## Supplementary material for "Characterization of shared and ancestry-specific signals driving complex traits using multi-ancestry fine-mapping": susiex_nc3.cs80.cs

```
CS_ID	SNP	BP	REF_ALLELE	ALT_ALLELE	REF_FRQ	BETA	SE	-LOG10P	CS_PIP	OVRL_PIP
1	chr6:115652374:C:T	115652374	T,T	C,C	1,1	inf,-inf	inf,inf	0.124229,5.55735	0.211343	0.211716
1	chr6:115647633:A:G	115647633	G,G	A,A	1,1	inf,-inf	inf,inf	0.152323,4.60165	0.0372507	0.0373899
1	chr6:115646434:A:G	115646434	G,G	A,A	1,1	inf,-inf	inf,inf	0.134033,4.58605	0.0354208	0.0355581
1	chr6:115648321:A:G	115648321	G,G	A,A	1,1	inf,-inf	inf,inf	0.160892,4.54715	0.0335433	0.0336779
1	chr6:115651989:C:T	115651989	T,T	C,C	1,1	inf,-inf	inf,inf	0.157512,4.52654	0.0320996	0.0322324
1	chr6:115640192:T:C	115640192	C,C	T,T	1,1	inf,-inf	inf,inf	0.150579,4.52423	0.0316328	0.0317657
1	chr6:115651190:G:A	115651190	A,A	G,G	1,1	inf,-inf	inf,inf	0.161608,4.46266	0.0282162	0.0283439
1	chr6:115649741:T:C	115649741	C,C	T,T	1,1	inf,-inf	inf,inf	0.169717,4.42708	0.0264429	0.0265678
1	chr6:115635442:T:A	115635442	A,A	T,T	1,1	inf,-inf	inf,inf	0.173286,4.41043	0.0255435	0.0256674
1	chr6:115639065:G:A	115639065	A,A	G,G	1,1	inf,-inf	inf,inf	0.167908,4.4081	0.0252716	0.0253951
1	chr6:115641480:G:T	115641480	T,T	G,G	1,1	inf,-inf	inf,inf	0.136885,4.41417	0.0248088	0.024932
1	chr6:115639900:A:C	115639900	C,C	A,A	1,1	inf,-inf	inf,inf	0.132585,4.41415	0.024696	0.0248191
1	chr6:115642208:C:T	115642208	T,T	C,C	1,1	inf,-inf	inf,inf	0.119897,4.41895	0.0246487	0.0247721
1	chr6:115634506:A:C	115634506	C,C	A,A	1,1	inf,-inf	inf,inf	0.18199,4.3613	0.023279	0.0233995
1	chr6:115650956:A:G	115650956	G,G	A,A	1,1	inf,-inf	inf,inf	0.186885,4.34661	0.0228331	0.0229528
1	chr6:115634327:A:C	115634327	C,C	A,A	1,1	inf,-inf	inf,inf	0.171759,4.35068	0.0225224	0.0226417
1	chr6:115641219:C:T	115641219	T,T	C,C	1,1	inf,-inf	inf,inf	0.127604,4.368	0.0223328	0.0224524
1	chr6:115637956:T:C	115637956	C,C	T,T	1,1	inf,-inf	inf,inf	0.123302,4.34699	0.0212944	0.0214125
1	chr6:115645309:T:C	115645309	C,C	T,T	1,1	inf,-inf	inf,inf	0.119983,4.34492	0.0211993	0.0213172
1	chr6:116087957:C:T	116087957	T,NA	C,NA	1,NA	inf,NA	inf,NA	3.83934,NA	0.0065228	0.094533
1	chr6:115654463:G:T	115654463	T,T	G,G	1,1	inf,-inf	inf,inf	0.348888,3.71852	0.00569161	0.00608481
1	chr6:115631830:TACA:T	115631830	T,T	TACA,TACA	1,1	inf,-inf	inf,inf	0.28393,3.53708	0.00474535	0.00483726
1	chr6:115617524:C:A	115617524	A,A	C,C	1,1	inf,-inf	inf,inf	0.576158,3.29566	0.00433452	0.00449893
1	chr6:115631211:T:A	115631211	A,A	T,T	1,1	inf,-inf	inf,inf	0.27188,3.44773	0.00388865	0.00397548
1	chr6:115626443:T:G	115626443	G,G	T,T	1,1	inf,-inf	inf,inf	0.257336,3.44931	0.0038235	0.0039097
1	chr6:115628189:G:A	115628189	A,A	G,G	1,1	inf,-inf	inf,inf	0.321695,3.40283	0.00379154	0.00387926
1	chr6:115615611:AAAT:A	115615611	A,A	AAAT,AAAT	1,1	inf,-inf	inf,inf	0.523331,3.26358	0.00374009	0.00389262
1	chr6:115623098:A:G	115623098	G,G	A,A	1,1	inf,-inf	inf,inf	0.240107,3.44063	0.00367747	0.00376261
1	chr6:115614126:C:T	115614126	T,T	C,C	1,1	inf,-inf	inf,inf	0.481569,3.17393	0.00292497	0.00306117
1	chr6:115585422:A:G	115585422	NA,G	NA,A	NA,1	NA,inf	NA,inf	NA,3.50528	0.00283538	0.0301597
1	chr6:115598761:T:G	115598761	NA,G	NA,T	NA,1	NA,inf	NA,inf	NA,3.49998	0.00280257	0.0297928
1	chr6:116105819:C:T	116105819	NA,T	NA,C	NA,1	NA,inf	NA,inf	NA,2.58314	0.00202213	0.0134062
1	chr6:115633974:G:C	115633974	C,C	G,G	1,1	inf,-inf	inf,inf	0.174733,3.13912	0.00185804	0.00193309
1	chr6:115648187:T:C	115648187	C,C	T,T	1,1	inf,-inf	inf,inf	0.180112,3.13467	0.00185556	0.00193061
1	chr6:115645422:C:T	115645422	T,T	C,C	1,1	inf,-inf	inf,inf	0.160556,3.07195	0.00160234	0.00167463
1	chr6:115649718:G:A	115649718	A,A	G,G	1,1	inf,-inf	inf,inf	0.183293,3.03046	0.00151085	0.00158209
1	chr6:115574943:A:G	115574943	NA,G	NA,A	NA,1	NA,inf	NA,inf	NA,3.14273	0.00151013	0.0156586
1	chr6:115539108:C:T	115539108	NA,T	NA,C	NA,1	NA,inf	NA,inf	NA,3.13989	0.0015044	0.0154729
1	chr6:115902097:C:T	115902097	NA,T	NA,C	NA,1	NA,-inf	NA,inf	NA,2.51449	0.00144262	0.00773605
1	chr6:115621847:A:C	115621847	NA,C	NA,A	NA,1	NA,inf	NA,inf	NA,3.09019	0.00138144	0.0143094
1	chr6:115624226:A:G	115624226	NA,G	NA,A	NA,1	NA,inf	NA,inf	NA,3.05246	0.00129441	0.0133755
1	chr6:116035567:A:C	116035567	C,C	A,A	1,1	inf,inf	inf,inf	1.26912,3.07824	0.00124291	0.0117059
1	chr6:115556551:C:T	115556551	NA,T	NA,C	NA,1	NA,inf	NA,inf	NA,3.00618	0.00119628	0.0121921
1	chr6:115647019:A:T	115647019	NA,T	NA,A	NA,1	NA,inf	NA,inf	NA,2.94584	0.00108045	0.0111035
1	chr6:116077276:G:A	116077276	A,A	G,G	1,1	inf,inf	inf,inf	1.36383,2.89633	0.000973393	0.0101369
1	chr6:115887887:A:G	115887887	G,G	A,A	1,1	inf,inf	inf,inf	1.89948,2.31989	0.000961044	0.00967521
1	chr6:116384928:G:A	116384928	NA,A	NA,G	NA,1	NA,inf	NA,inf	NA,2.23382	0.000937571	0.0072597
1	chr6:115956808:A:G	115956808	G,G	A,A	1,1	inf,inf	inf,inf	1.88424,2.40334	0.000924908	0.0106011
1	chr6:116035689:T:G	116035689	G,G	T,T	1,1	inf,inf	inf,inf	1.27874,2.90278	0.000864863	0.00895651
1	chr6:115895004:G:A	115895004	NA,A	NA,G	NA,1	NA,-inf	NA,inf	NA,2.2703	0.000817778	0.0090789
1	chr6:115805367:G:A	115805367	NA,A	NA,G	NA,1	NA,inf	NA,inf	NA,2.54597	0.000816554	0.00713066
1	chr6:115986186:T:C	115986186	C,NA	T,NA	1,NA	-inf,NA	inf,NA	2.11141,NA	0.000806843	0.0071605
1	chr6:115622308:A:T	115622308	T,T	A,A	1,1	inf,-inf	inf,inf	0.243289,2.6696	0.000782628	0.000845735
1	chr6:116158834:G:A	116158834	NA,A	NA,G	NA,1	NA,inf	NA,inf	NA,2.37252	0.000768733	0.00651792
1	chr6:115890101:C:T	115890101	T,T	C,C	1,1	inf,inf	inf,inf	0.838888,2.9286	0.000760056	0.00924268
1	chr6:115616447:A:C	115616447	C,C	A,A	1,1	inf,-inf	inf,inf	0.381773,2.55182	0.000727691	0.000816415
1	chr6:115889475:A:C	115889475	C,C	A,A	1,1	inf,inf	inf,inf	0.805569,2.92727	0.000727377	0.008792
1	chr6:116379048:T:C	116379048	NA,C	NA,T	NA,1	NA,inf	NA,inf	NA,2.06016	0.000716206	0.00535535
1	chr6:115895835:T:A	115895835	A,A	T,T	1,1	inf,inf	inf,inf	0.914033,2.84636	0.000709821	0.00857163
1	chr6:115861926:G:A	115861926	A,A	G,G	1,1	inf,-inf	inf,inf	1.06202,2.4453	0.000706481	0.00786678
1	chr6:115705943:G:C	115705943	C,C	G,G	1,1	-inf,-inf	inf,inf	0.00682003,2.72308	0.00069201	0.000799237
1	chr6:115882489:TGTGTGTGTGA:T	115882489	T,T	TGTGTGTGTGA,TGTGTGTGTGA	1,1	inf,inf	inf,inf	0.820929,2.88766	0.000689151	0.00825673
1	chr6:115884315:C:T	115884315	T,T	C,C	1,1	inf,inf	inf,inf	0.790722,2.90059	0.000681475	0.00820165
1	chr6:115641887:G:T	115641887	T,T	G,G	1,1	-inf,-inf	inf,inf	1.28565,2.25024	0.000667767	0.00438001
1	chr6:116133496:C:T	116133496	NA,T	NA,C	NA,1	NA,inf	NA,inf	NA,2.29076	0.000656166	0.00551428
1	chr6:115747861:G:A	115747861	NA,A	NA,G	NA,1	NA,inf	NA,inf	NA,2.56398	0.000651357	0.00632314
1	chr6:115890526:G:A	115890526	A,A	G,G	1,1	inf,inf	inf,inf	0.785821,2.87776	0.000648989	0.00779287
1	chr6:115688575:G:A	115688575	A,A	G,G	1,1	-inf,-inf	inf,inf	0.00245585,2.68583	0.000643223	0.000747105
1	chr6:115871963:C:T	115871963	T,T	C,C	1,1	inf,inf	inf,inf	0.730971,2.90493	0.000639924	0.00762956
1	chr6:115615602:G:A	115615602	A,A	G,G	1,1	inf,-inf	inf,inf	0.535393,2.35738	0.000622769	0.000717293
1	chr6:115888035:G:A	115888035	A,A	G,G	1,1	inf,inf	inf,inf	0.756846,2.86809	0.000619062	0.00735094
1	chr6:115643997:C:T	115643997	T,T	C,C	1,1	-inf,-inf	inf,inf	1.28394,2.19711	0.000606048	0.00400468
1	chr6:115611711:T:C	115611711	C,C	T,T	1,1	inf,-inf	inf,inf	0.460432,2.39542	0.000598791	0.000688038
1	chr6:116002958:C:T	116002958	T,T	C,C	1,1	inf,inf	inf,inf	1.22622,2.7327	0.0005958	0.00611899
1	chr6:116518411:T:C	116518411	C,C	T,T	1,1	inf,inf	inf,inf	1.6857,1.4958	0.000585893	0.0047381
1	chr6:115843267:C:G	115843267	G,G	C,C	1,1	-inf,-inf	inf,inf	2.34452,1.0351	0.000580393	0.00421673
1	chr6:116122922:G:C	116122922	NA,C	NA,G	NA,1	NA,inf	NA,inf	NA,2.22513	0.000578641	0.00489054
1	chr6:116342515:G:A	116342515	NA,A	NA,G	NA,1	NA,inf	NA,inf	NA,1.98453	0.000563898	0.00430451
1	chr6:116519547:T:C	116519547	C,C	T,T	1,1	inf,inf	inf,inf	1.73811,1.41652	0.000555277	0.00451157
1	chr6:115636912:C:A	115636912	A,A	C,C	1,1	-inf,-inf	inf,inf	1.21937,2.20234	0.000551476	0.00361628
1	chr6:115644840:G:A	115644840	A,A	G,G	1,1	-inf,-inf	inf,inf	0.807491,2.48364	0.000550227	0.00310733
1	chr6:115834590:G:A	115834590	A,A	G,G	1,1	-inf,-inf	inf,inf	2.7094,0.471558	0.000525344	0.004044
1	chr6:116373221:G:T	116373221	NA,T	NA,G	NA,1	NA,inf	NA,inf	NA,1.89545	0.000521771	0.00391166
1	chr6:115904383:C:T	115904383	NA,T	NA,C	NA,1	NA,-inf	NA,inf	NA,1.98233	0.00051852	0.0028873
1	chr6:115548571:C:T	115548571	NA,T	NA,C	NA,1	NA,-inf	NA,inf	NA,1.92611	0.000506125	0.00170088
1	chr6:115881020:G:A	115881020	NA,A	NA,G	NA,1	NA,-inf	NA,inf	NA,1.95972	0.00050452	0.00292491
1	chr6:116171230:CACTTA:C	116171230	NA,C	NA,CACTTA	NA,1	NA,inf	NA,inf	NA,2.14362	0.000504008	0.00423081
1	chr6:115904096:G:T	115904096	NA,T	NA,G	NA,1	NA,-inf	NA,inf	NA,1.96284	0.000503382	0.00284538
1	chr6:115614595:T:C	115614595	C,C	T,T	1,1	inf,-inf	inf,inf	0.491643,2.28062	0.000500413	0.000587368
1	chr6:115547535:G:A	115547535	NA,A	NA,G	NA,1	NA,-inf	NA,inf	NA,1.91731	0.000497863	0.00167795
1	chr6:115573337:A:C	115573337	NA,C	NA,A	NA,1	NA,-inf	NA,inf	NA,1.91283	0.000493862	0.00165795
1	chr6:115644644:C:A	115644644	A,A	C,C	1,1	-inf,-inf	inf,inf	0.804065,2.42439	0.000490021	0.00279114
1	chr6:115598426:G:A	115598426	NA,A	NA,G	NA,1	NA,-inf	NA,inf	NA,1.90074	0.000482715	0.00162684
1	chr6:115870608:T:G	115870608	NA,G	NA,T	NA,1	NA,-inf	NA,inf	NA,1.9295	0.000476866	0.00276633
1	chr6:115879182:C:G	115879182	NA,G	NA,C	NA,1	NA,-inf	NA,inf	NA,1.92782	0.000475372	0.00275805
1	chr6:115879777:G:A	115879777	NA,A	NA,G	NA,1	NA,-inf	NA,inf	NA,1.92576	0.000473542	0.00274808
1	chr6:115672977:G:A	115672977	A,NA	G,NA	1,NA	-inf,NA	inf,NA	1.76986,NA	0.000464398	0.00359295
1	chr6:115676113:T:G	115676113	NA,G	NA,T	NA,1	NA,-inf	NA,inf	NA,1.81465	0.000460067	0.00170798
1	chr6:115999993:T:C	115999993	C,C	T,T	1,1	inf,inf	inf,inf	3.30843,0.761804	0.000424388	0.00802396
1	chr6:116017189:C:A	116017189	A,A	C,C	1,1	inf,inf	inf,inf	3.0952,0.98976	0.000423438	0.00811558
1	chr6:115979255:T:C	115979255	NA,C	NA,T	NA,1	NA,-inf	NA,inf	NA,1.90963	0.000422693	0.00455358
1	chr6:116001218:G:A	116001218	A,A	G,G	1,1	inf,inf	inf,inf	3.23832,0.82803	0.000420094	0.00759033
1	chr6:116139926:G:A	116139926	NA,A	NA,G	NA,1	NA,inf	NA,inf	NA,2.02967	0.000411735	0.00345027
1	chr6:115993471:C:T	115993471	T,T	C,C	1,1	inf,inf	inf,inf	3.2621,0.790083	0.00041017	0.00766714
1	chr6:115883962:A:C	115883962	NA,C	NA,A	NA,1	NA,-inf	NA,inf	NA,1.8483	0.000410039	0.0024002
1	chr6:115883663:A:G	115883663	NA,G	NA,A	NA,1	NA,-inf	NA,inf	NA,1.84731	0.000409418	0.00239684
2	chr6:116087957:C:T	116087957	T,NA	C,NA	1,NA	inf,NA	inf,NA	3.83934,NA	0.0462647	0.094533
2	chr6:115585422:A:G	115585422	NA,G	NA,A	NA,1	NA,inf	NA,inf	NA,3.50528	0.0133573	0.0301597
2	chr6:115598761:T:G	115598761	NA,G	NA,T	NA,1	NA,inf	NA,inf	NA,3.49998	0.0131928	0.0297928
2	chr6:115574943:A:G	115574943	NA,G	NA,A	NA,1	NA,inf	NA,inf	NA,3.14273	0.00689779	0.0156586
2	chr6:115539108:C:T	115539108	NA,T	NA,C	NA,1	NA,inf	NA,inf	NA,3.13989	0.00681026	0.0154729
2	chr6:115621847:A:C	115621847	NA,C	NA,A	NA,1	NA,inf	NA,inf	NA,3.09019	0.00630187	0.0143094
2	chr6:115624226:A:G	115624226	NA,G	NA,A	NA,1	NA,inf	NA,inf	NA,3.05246	0.00588853	0.0133755
2	chr6:116105819:C:T	116105819	NA,T	NA,C	NA,1	NA,inf	NA,inf	NA,2.58314	0.0056713	0.0134062
2	chr6:115556551:C:T	115556551	NA,T	NA,C	NA,1	NA,inf	NA,inf	NA,3.00618	0.00535944	0.0121921
2	chr6:116035567:A:C	116035567	C,C	A,A	1,1	inf,inf	inf,inf	1.26912,3.07824	0.0053176	0.0117059
2	chr6:115956808:A:G	115956808	G,G	A,A	1,1	inf,inf	inf,inf	1.88424,2.40334	0.00491653	0.0106011
2	chr6:115647019:A:T	115647019	NA,T	NA,A	NA,1	NA,inf	NA,inf	NA,2.94584	0.00488501	0.0111035
2	chr6:116077276:G:A	116077276	A,A	G,G	1,1	inf,inf	inf,inf	1.36383,2.89633	0.00465831	0.0101369
2	chr6:115887887:A:G	115887887	G,G	A,A	1,1	inf,inf	inf,inf	1.89948,2.31989	0.00441775	0.00967521
2	chr6:115890101:C:T	115890101	T,T	C,C	1,1	inf,inf	inf,inf	0.838888,2.9286	0.00428699	0.00924268
2	chr6:115895004:G:A	115895004	NA,A	NA,G	NA,1	NA,-inf	NA,inf	NA,2.2703	0.00412332	0.0090789
2	chr6:116035689:T:G	116035689	G,G	T,T	1,1	inf,inf	inf,inf	1.27874,2.90278	0.0041097	0.00895651
2	chr6:116003297:A:G	116003297	G,G	A,A	1,1	inf,inf	inf,inf	2.91163,1.18044	0.00409248	0.00826153
2	chr6:115889475:A:C	115889475	C,C	A,A	1,1	inf,inf	inf,inf	0.805569,2.92727	0.00407445	0.008792
2	chr6:116017189:C:A	116017189	A,A	C,C	1,1	inf,inf	inf,inf	3.0952,0.98976	0.00399953	0.00811558
2	chr6:115895835:T:A	115895835	A,A	T,T	1,1	inf,inf	inf,inf	0.914033,2.84636	0.00397438	0.00857163
2	chr6:115999993:T:C	115999993	C,C	T,T	1,1	inf,inf	inf,inf	3.30843,0.761804	0.00395758	0.00802396
2	chr6:116052453:C:T	116052453	T,T	C,C	1,1	inf,inf	inf,inf	3.07579,0.957914	0.00393388	0.00793541
2	chr6:115882489:TGTGTGTGTGA:T	115882489	T,T	TGTGTGTGTGA,TGTGTGTGTGA	1,1	inf,inf	inf,inf	0.820929,2.88766	0.00382261	0.00825673
2	chr6:115884315:C:T	115884315	T,T	C,C	1,1	inf,inf	inf,inf	0.790722,2.90059	0.0037981	0.00820165
2	chr6:115993471:C:T	115993471	T,T	C,C	1,1	inf,inf	inf,inf	3.2621,0.790083	0.00377756	0.00766714
2	chr6:116001218:G:A	116001218	A,A	G,G	1,1	inf,inf	inf,inf	3.23832,0.82803	0.00372718	0.00759033
2	chr6:115861926:G:A	115861926	A,A	G,G	1,1	inf,-inf	inf,inf	1.06202,2.4453	0.00361355	0.00786678
2	chr6:115890526:G:A	115890526	A,A	G,G	1,1	inf,inf	inf,inf	0.785821,2.87776	0.00360749	0.00779287
2	chr6:115871963:C:T	115871963	T,T	C,C	1,1	inf,inf	inf,inf	0.730971,2.90493	0.00352838	0.00762956
2	chr6:115888035:G:A	115888035	A,A	G,G	1,1	inf,inf	inf,inf	0.756846,2.86809	0.00339827	0.00735094
2	chr6:115986186:T:C	115986186	C,NA	T,NA	1,NA	-inf,NA	inf,NA	2.11141,NA	0.00317931	0.0071605
2	chr6:116384928:G:A	116384928	NA,A	NA,G	NA,1	NA,inf	NA,inf	NA,2.23382	0.00314818	0.0072597
2	chr6:115902097:C:T	115902097	NA,T	NA,C	NA,1	NA,-inf	NA,inf	NA,2.51449	0.00314054	0.00773605
2	chr6:115805367:G:A	115805367	NA,A	NA,G	NA,1	NA,inf	NA,inf	NA,2.54597	0.00311586	0.00713066
2	chr6:116002747:T:A	116002747	A,A	T,T	1,1	inf,inf	inf,inf	3.15185,0.738621	0.00291306	0.00592695
2	chr6:116158834:G:A	116158834	NA,A	NA,G	NA,1	NA,inf	NA,inf	NA,2.37252	0.00287865	0.00651792
2	chr6:116002958:C:T	116002958	T,T	C,C	1,1	inf,inf	inf,inf	1.22622,2.7327	0.00280091	0.00611899
2	chr6:115747861:G:A	115747861	NA,A	NA,G	NA,1	NA,inf	NA,inf	NA,2.56398	0.00277544	0.00632314
2	chr6:116003735:A:G	116003735	G,G	A,A	1,1	inf,inf	inf,inf	3.12145,0.727469	0.00272257	0.00554347
2	chr6:115989124:T:C	115989124	C,C	T,T	1,1	inf,inf	inf,inf	3.05196,0.703221	0.00255494	0.00523818
2	chr6:116133496:C:T	116133496	NA,T	NA,C	NA,1	NA,inf	NA,inf	NA,2.29076	0.002432	0.00551428
2	chr6:116009103:G:A	116009103	A,A	G,G	1,1	inf,inf	inf,inf	3.13688,0.604712	0.0024119	0.00491478
2	chr6:116047889:C:A	116047889	A,A	C,C	1,1	inf,inf	inf,inf	3.14699,0.539074	0.00234468	0.00476694
2	chr6:116379048:T:C	116379048	NA,C	NA,T	NA,1	NA,inf	NA,inf	NA,2.06016	0.00230823	0.00535535
2	chr6:116073656:T:A	116073656	A,A	T,T	1,1	inf,inf	inf,inf	3.03322,0.687411	0.0023038	0.00468327
2	chr6:116005939:A:G	116005939	G,G	A,A	1,1	inf,inf	inf,inf	3.12341,0.570754	0.00227051	0.00462865
2	chr6:116034025:C:T	116034025	T,T	C,C	1,1	inf,inf	inf,inf	3.06279,0.636418	0.00224888	0.00457674
2	chr6:116006308:T:G	116006308	G,G	T,T	1,1	inf,inf	inf,inf	3.11451,0.567562	0.00222607	0.00453921
2	chr6:116009411:T:C	116009411	C,C	T,T	1,1	inf,inf	inf,inf	3.10084,0.576561	0.00219384	0.00447454
2	chr6:116004396:T:C	116004396	C,C	T,T	1,1	inf,inf	inf,inf	3.00542,0.707338	0.00216774	0.00442532
2	chr6:116122922:G:C	116122922	NA,C	NA,G	NA,1	NA,inf	NA,inf	NA,2.22513	0.00215795	0.00489054
2	chr6:116027878:C:T	116027878	T,T	C,C	1,1	inf,inf	inf,inf	3.10111,0.525172	0.00212825	0.00433174
2	chr6:116006965:C:A	116006965	A,A	C,C	1,1	inf,inf	inf,inf	3.07964,0.569799	0.00209751	0.00428034
2	chr6:116059746:A:G	116059746	G,G	A,A	1,1	inf,inf	inf,inf	3.0724,0.553719	0.0020823	0.00424044
2	chr6:116518411:T:C	116518411	C,C	T,T	1,1	inf,inf	inf,inf	1.6857,1.4958	0.00207095	0.0047381
2	chr6:115979255:T:C	115979255	NA,C	NA,T	NA,1	NA,-inf	NA,inf	NA,1.90963	0.00205921	0.00455358
2	chr6:116016340:G:A	116016340	A,A	G,G	1,1	inf,inf	inf,inf	3.01122,0.63832	0.00200799	0.004102
2	chr6:116519547:T:C	116519547	C,C	T,T	1,1	inf,inf	inf,inf	1.73811,1.41652	0.00197315	0.00451157
2	chr6:116013968:C:A	116013968	A,A	C,C	1,1	inf,inf	inf,inf	3.01739,0.61405	0.00197148	0.00402791
2	chr6:116061554:T:TACTA	116061554	TACTA,TACTA	T,T	1,1	inf,inf	inf,inf	3.08646,0.466292	0.00195276	0.00397872
2	chr6:116025231:C:A	116025231	A,A	C,C	1,1	inf,inf	inf,inf	2.8931,0.711567	0.00186769	0.00380629
2	chr6:116342515:G:A	116342515	NA,A	NA,G	NA,1	NA,inf	NA,inf	NA,1.98453	0.00186506	0.00430451
2	chr6:116171230:CACTTA:C	116171230	NA,C	NA,CACTTA	NA,1	NA,inf	NA,inf	NA,2.14362	0.00186438	0.00423081
2	chr6:115641887:G:T	115641887	T,T	G,G	1,1	-inf,-inf	inf,inf	1.28565,2.25024	0.00184421	0.00438001
2	chr6:116012579:C:G	116012579	G,G	C,C	1,1	inf,inf	inf,inf	2.97269,0.617609	0.00182916	0.00374077
2	chr6:115843267:C:G	115843267	G,G	C,C	1,1	-inf,-inf	inf,inf	2.34452,1.0351	0.00182637	0.00421673
2	chr6:116054139:A:G	116054139	G,G	A,A	1,1	inf,inf	inf,inf	2.94022,0.62225	0.00181905	0.00370689
2	chr6:116030561:G:T	116030561	T,T	G,G	1,1	inf,inf	inf,inf	2.86716,0.713778	0.00179297	0.00365529
2	chr6:116033428:C:T	116033428	T,T	C,C	1,1	inf,inf	inf,inf	2.86564,0.710257	0.00177833	0.00362589
2	chr6:115834590:G:A	115834590	A,A	G,G	1,1	-inf,-inf	inf,inf	2.7094,0.471558	0.00176802	0.004044
2	chr6:116041456:C:T	116041456	T,T	C,C	1,1	inf,inf	inf,inf	2.88191,0.681838	0.00176714	0.00360286
2	chr6:115918718:T:C	115918718	C,C	T,T	1,1	inf,inf	inf,inf	2.54328,0.958346	0.0016897	0.00351044
2	chr6:115643997:C:T	115643997	T,T	C,C	1,1	-inf,-inf	inf,inf	1.28394,2.19711	0.00168821	0.00400468
2	chr6:116373221:G:T	116373221	NA,T	NA,G	NA,1	NA,inf	NA,inf	NA,1.89545	0.00168617	0.00391166
2	chr6:115864320:T:A	115864320	A,A	T,T	1,1	inf,inf	inf,inf	0.717774,2.51515	0.00163952	0.00358327
2	chr6:115547016:G:A	115547016	NA,A	NA,G	NA,1	NA,inf	NA,inf	NA,2.2644	0.00158448	0.00364016
2	chr6:116074071:T:TCA	116074071	TCA,TCA	T,T	1,1	inf,inf	inf,inf	2.84171,0.641012	0.00156356	0.0031928
2	chr6:115672977:G:A	115672977	A,NA	G,NA	1,NA	-inf,NA	inf,NA	1.76986,NA	0.00156055	0.00359295
2	chr6:116474727:A:G	116474727	NA,G	NA,A	NA,1	NA,-inf	NA,inf	NA,1.7153	0.00152402	0.00341716
2	chr6:115636912:C:A	115636912	A,A	C,C	1,1	-inf,-inf	inf,inf	1.21937,2.20234	0.00152203	0.00361628
2	chr6:116139926:G:A	116139926	NA,A	NA,G	NA,1	NA,inf	NA,inf	NA,2.02967	0.00151946	0.00345027
2	chr6:116024338:A:G	116024338	G,G	A,A	1,1	inf,inf	inf,inf	2.90221,0.548137	0.00151027	0.00309229
2	chr6:116060831:T:C	116060831	C,C	T,T	1,1	inf,inf	inf,inf	2.82402,0.632154	0.0015012	0.0030667
2	chr6:115710320:T:C	115710320	NA,C	NA,T	NA,1	NA,-inf	NA,inf	NA,1.65866	0.00148305	0.00330786
2	chr6:116039978:G:T	116039978	T,T	G,G	1,1	inf,inf	inf,inf	1.58781,1.78144	0.00147642	0.00332072
2	chr6:116145021:T:G	116145021	NA,G	NA,T	NA,1	NA,inf	NA,inf	NA,2.01062	0.00146825	0.00333442
2	chr6:116181242:A:G	116181242	G,G	A,A	1,1	inf,-inf	inf,inf	1.80234,1.25292	0.00145005	0.00305345
2	chr6:115875267:C:T	115875267	T,T	C,C	1,1	inf,inf	inf,inf	2.54836,0.431106	0.00143031	0.00306677
2	chr6:115576142:C:T	115576142	T,NA	C,NA	1,NA	-inf,NA	inf,NA	1.73361,NA	0.00142432	0.00325914
2	chr6:115550790:T:A	115550790	NA,A	NA,T	NA,1	NA,inf	NA,inf	NA,2.07927	0.001398	0.00317461
2	chr6:116420404:C:T	116420404	NA,T	NA,C	NA,1	NA,-inf	NA,inf	NA,1.67489	0.00139306	0.00312812
2	chr6:116073013:T:C	116073013	C,C	T,T	1,1	inf,inf	inf,inf	1.55835,1.76952	0.00139158	0.00313014
2	chr6:116045145:TG:T	116045145	T,T	TG,TG	1,1	inf,inf	inf,inf	2.51195,0.885497	0.00139121	0.00285317
2	chr6:115999520:C:T	115999520	T,T	C,C	1,1	inf,inf	inf,inf	1.15052,2.37383	0.00134566	0.00295387
2	chr6:116390866:A:G	116390866	NA,G	NA,A	NA,1	NA,inf	NA,inf	NA,1.78161	0.00127871	0.00297187
2	chr6:115644840:G:A	115644840	A,A	G,G	1,1	-inf,-inf	inf,inf	0.807491,2.48364	0.00126799	0.00310733
2	chr6:115699334:C:T	115699334	NA,T	NA,C	NA,1	NA,-inf	NA,inf	NA,1.62154	0.00124089	0.00282349
2	chr6:115915788:T:C	115915788	C,C	T,T	1,1	inf,inf	inf,inf	2.03211,1.14466	0.00123811	0.00279359
2	chr6:115915789:G:A	115915789	A,A	G,G	1,1	inf,inf	inf,inf	2.04438,1.11834	0.00121621	0.00274444
2	chr6:115531892:GA:G	115531892	NA,G	NA,GA	NA,1	NA,inf	NA,inf	NA,2.11062	0.00121412	0.00279208
2	chr6:115995733:A:G	115995733	G,G	A,A	1,1	-inf,inf	inf,inf	2.59486,0.189927	0.00121141	0.00250234
2	chr6:115881020:G:A	115881020	NA,A	NA,G	NA,1	NA,-inf	NA,inf	NA,1.95972	0.00120552	0.00292491
2	chr6:115528715:G:A	115528715	NA,A	NA,G	NA,1	NA,inf	NA,inf	NA,2.10581	0.00120433	0.00276959
2	chr6:115615985:A:G	115615985	G,NA	A,NA	1,NA	inf,NA	inf,NA	1.62986,NA	0.00120108	0.00267877
2	chr6:115614632:C:T	115614632	NA,T	NA,C	NA,1	NA,inf	NA,inf	NA,2.09192	0.00118999	0.00274506
2	chr6:115568946:G:A	115568946	NA,A	NA,G	NA,1	NA,inf	NA,inf	NA,1.981	0.00118157	0.00268326
2	chr6:115904383:C:T	115904383	NA,T	NA,C	NA,1	NA,-inf	NA,inf	NA,1.98233	0.00117991	0.0028873
2	chr6:115904096:G:T	115904096	NA,T	NA,G	NA,1	NA,-inf	NA,inf	NA,1.96284	0.00116652	0.00284538
2	chr6:115595300:G:A	115595300	NA,A	NA,G	NA,1	NA,inf	NA,inf	NA,1.97409	0.00116514	0.00264654
2	chr6:116133262:C:G	116133262	NA,G	NA,C	NA,1	NA,-inf	NA,inf	NA,1.58822	0.00115793	0.00263799
2	chr6:116075818:T:C	116075818	C,C	T,T	1,1	-inf,inf	inf,inf	2.49373,0.271498	0.00115633	0.00238766
2	chr6:115860044:A:G	115860044	NA,G	NA,A	NA,1	NA,inf	NA,inf	NA,1.83313	0.00115613	0.0027226
2	chr6:116006698:C:T	116006698	T,T	C,C	1,1	-inf,inf	inf,inf	2.54185,0.22109	0.00115242	0.00238082
2	chr6:115644644:C:A	115644644	A,A	C,C	1,1	-inf,-inf	inf,inf	0.804065,2.42439	0.001141	0.00279114
2	chr6:115870608:T:G	115870608	NA,G	NA,T	NA,1	NA,-inf	NA,inf	NA,1.9295	0.00114023	0.00276633
2	chr6:115879182:C:G	115879182	NA,G	NA,C	NA,1	NA,-inf	NA,inf	NA,1.92782	0.00113685	0.00275805
2	chr6:115879777:G:A	115879777	NA,A	NA,G	NA,1	NA,-inf	NA,inf	NA,1.92576	0.00113279	0.00274808
2	chr6:115990538:G:A	115990538	A,A	G,G	1,1	-inf,inf	inf,inf	2.6051,0.117323	0.00113197	0.00239482
2	chr6:115989173:C:T	115989173	T,T	C,C	1,1	-inf,inf	inf,inf	2.62528,0.0829673	0.00112976	0.00239081
2	chr6:116459030:G:A	116459030	NA,A	NA,G	NA,1	NA,-inf	NA,inf	NA,1.57738	0.00112818	0.00255871
2	chr6:115971326:A:G	115971326	G,G	A,A	1,1	inf,inf	inf,inf	1.70983,1.65106	0.00112757	0.00245276
2	chr6:115981248:A:G	115981248	G,G	A,A	1,1	inf,inf	inf,inf	1.68864,1.66627	0.00111536	0.00242668
2	chr6:115914544:C:T	115914544	T,T	C,C	1,1	inf,inf	inf,inf	0.673241,2.35006	0.00111456	0.002433
2	chr6:116434402:A:T	116434402	T,NA	A,NA	1,NA	-inf,NA	inf,NA	1.55775,NA	0.00110333	0.00252612
2	chr6:115979503:C:T	115979503	T,T	C,C	1,1	inf,inf	inf,inf	1.68425,1.66281	0.0011011	0.00239602
2	chr6:116026570:GGAAGGAAA:G	116026570	G,G	GGAAGGAAA,GGAAGGAAA	1,1	inf,inf	inf,inf	0.479888,2.4762	0.001099	0.00241697
2	chr6:116078209:C:T	116078209	T,T	C,C	1,1	-inf,inf	inf,inf	2.48492,0.248164	0.00109241	0.00225763
2	chr6:115995929:A:C	115995929	C,C	A,A	1,1	-inf,inf	inf,inf	2.53257,0.187245	0.00107892	0.00223146
2	chr6:115558402:T:C	115558402	NA,C	NA,T	NA,1	NA,inf	NA,inf	NA,2.0324	0.00106929	0.00245771
2	chr6:115578226:G:A	115578226	NA,A	NA,G	NA,1	NA,inf	NA,inf	NA,2.02891	0.00105828	0.00243391
2	chr6:115995719:G:T	115995719	T,T	G,G	1,1	-inf,inf	inf,inf	2.51497,0.194005	0.00105674	0.00218592
2	chr6:115553084:C:T	115553084	NA,T	NA,C	NA,1	NA,inf	NA,inf	NA,2.02463	0.00105078	0.00241669
2	chr6:115577157:C:T	115577157	NA,T	NA,C	NA,1	NA,inf	NA,inf	NA,2.02449	0.0010504	0.00241586
2	chr6:115889218:C:G	115889218	G,G	C,C	1,1	inf,inf	inf,inf	2.06693,0.959373	0.00104988	0.00239327
2	chr6:116172646:A:G	116172646	NA,G	NA,A	NA,1	NA,-inf	NA,inf	NA,1.53752	0.00104653	0.00238471
2	chr6:116135052:T:C	116135052	NA,C	NA,T	NA,1	NA,-inf	NA,inf	NA,1.53749	0.00104647	0.00238458
2	chr6:115946331:C:T	115946331	NA,T	NA,C	NA,1	NA,-inf	NA,inf	NA,1.56117	0.00104573	0.00232428
2	chr6:116150656:A:G	116150656	NA,G	NA,A	NA,1	NA,-inf	NA,inf	NA,1.53689	0.00104525	0.00238182
2	chr6:116163075:C:G	116163075	NA,G	NA,C	NA,1	NA,-inf	NA,inf	NA,1.53487	0.0010448	0.0023801
2	chr6:115563759:C:T	115563759	NA,T	NA,C	NA,1	NA,inf	NA,inf	NA,2.02118	0.00104462	0.00240254
2	chr6:116041986:A:G	116041986	G,G	A,A	1,1	-inf,inf	inf,inf	2.49123,0.215122	0.00104314	0.00215788
2	chr6:116148146:A:G	116148146	NA,G	NA,A	NA,1	NA,-inf	NA,inf	NA,1.53545	0.00104235	0.00237523
2	chr6:116174174:A:G	116174174	NA,G	NA,A	NA,1	NA,-inf	NA,inf	NA,1.53282	0.00103691	0.00236294
2	chr6:116276588:C:A	116276588	NA,A	NA,C	NA,1	NA,inf	NA,inf	NA,1.66489	0.0010268	0.00236811
2	chr6:115822242:C:T	115822242	T,T	C,C	1,1	-inf,-inf	inf,inf	2.39911,0.533885	0.00102272	0.00236525
2	chr6:115621415:T:C	115621415	NA,C	NA,T	NA,1	NA,inf	NA,inf	NA,1.75403	0.0010221	0.00241117
2	chr6:116395420:G:A	116395420	NA,A	NA,G	NA,1	NA,-inf	NA,inf	NA,1.45916	0.00102034	0.00225126
2	chr6:116063435:G:C	116063435	C,C	G,G	1,1	-inf,inf	inf,inf	2.47764,0.20538	0.00101528	0.00209992
2	chr6:115883962:A:C	115883962	NA,C	NA,A	NA,1	NA,-inf	NA,inf	NA,1.8483	0.000991041	0.0024002
2	chr6:115883663:A:G	115883663	NA,G	NA,A	NA,1	NA,-inf	NA,inf	NA,1.84731	0.000989673	0.00239684
2	chr6:115890332:C:T	115890332	NA,T	NA,C	NA,1	NA,-inf	NA,inf	NA,1.84731	0.000989673	0.00239684
2	chr6:115836085:C:T	115836085	NA,T	NA,C	NA,1	NA,inf	NA,inf	NA,1.74604	0.000988094	0.00232533
2	chr6:116505995:A:C	116505995	C,C	A,A	1,1	inf,inf	inf,inf	2.05869,0.667558	0.000977635	0.00221968
2	chr6:115590874:T:G	115590874	NA,G	NA,T	NA,1	NA,inf	NA,inf	NA,1.9747	0.000971512	0.00223304
2	chr6:115599794:A:G	115599794	NA,G	NA,A	NA,1	NA,inf	NA,inf	NA,1.9723	0.000967371	0.0022236
2	chr6:116020547:C:T	116020547	T,T	C,C	1,1	-inf,inf	inf,inf	2.43617,0.227508	0.000965479	0.00199834
2	chr6:115939933:C:T	115939933	T,T	C,C	1,1	inf,inf	inf,inf	1.91063,1.11065	0.000945866	0.00213546
2	chr6:116109817:C:T	116109817	NA,T	NA,C	NA,1	NA,inf	NA,inf	NA,1.47579	0.000944195	0.00216005
2	chr6:116503553:T:C	116503553	C,C	T,T	1,1	-inf,-inf	inf,inf	2.03492,0.668808	0.000937065	0.00212799
2	chr6:115928136:C:T	115928136	T,T	C,C	1,1	inf,inf	inf,inf	1.90082,1.11308	0.000930882	0.00210191
2	chr6:115668853:C:A	115668853	NA,A	NA,C	NA,1	NA,-inf	NA,inf	NA,1.41973	0.000928942	0.00207857
2	chr6:116502418:C:T	116502418	T,T	C,C	1,1	-inf,-inf	inf,inf	2.02517,0.668808	0.00092023	0.00208992
2	chr6:115571408:G:A	115571408	NA,A	NA,G	NA,1	NA,inf	NA,inf	NA,1.94217	0.000919737	0.0021144
2	chr6:115648146:T:A	115648146	A,A	T,T	1,1	-inf,-inf	inf,inf	0.738563,2.3559	0.000914951	0.0022403
2	chr6:116289049:A:G	116289049	NA,G	NA,A	NA,1	NA,inf	NA,inf	NA,1.6491	0.000914778	0.00216068
2	chr6:115652414:C:T	115652414	T,T	C,C	1,1	-inf,-inf	inf,inf	0.845566,2.25216	0.000914031	0.00222521
2	chr6:116507200:G:GAT	116507200	GAT,GAT	G,G	1,1	inf,inf	inf,inf	2.02102,0.668808	0.000913145	0.0020739
2	chr6:116510132:C:T	116510132	T,T	C,C	1,1	inf,inf	inf,inf	2.01855,0.668808	0.000908984	0.0020645
2	chr6:116504155:A:G	116504155	G,G	A,A	1,1	inf,inf	inf,inf	2.01826,0.668808	0.000908496	0.0020634
2	chr6:116505966:T:C	116505966	C,C	T,T	1,1	inf,inf	inf,inf	2.01516,0.667556	0.000901595	0.00204775
2	chr6:115809772:T:C	115809772	C,NA	T,NA	1,NA	inf,NA	inf,NA	1.43806,NA	0.000896273	0.00203043
2	chr6:116506004:C:T	116506004	T,T	C,C	1,1	inf,inf	inf,inf	2.01202,0.666544	0.000895035	0.0020329
2	chr6:116003979:C:T	116003979	T,T	C,C	1,1	-inf,inf	inf,inf	2.46043,0.158896	0.000891592	0.00184969
2	chr6:116504088:G:A	116504088	A,A	G,G	1,1	inf,inf	inf,inf	2.00758,0.668808	0.000890672	0.00202308
2	chr6:116401406:T:C	116401406	NA,C	NA,T	NA,1	NA,inf	NA,inf	NA,1.76985	0.000886797	0.00207786
2	chr6:116347388:AACCAAAACAGCATGGTACTGGT:A	116347388	A,NA	AACCAAAACAGCATGGTACTGGT,NA	1,NA	-inf,NA	inf,NA	1.44046,NA	0.000878077	0.00200757
2	chr6:115929678:T:C	115929678	C,C	T,T	1,1	inf,inf	inf,inf	1.86653,1.11012	0.000872277	0.00197029
2	chr6:115765067:G:T	115765067	NA,T	NA,G	NA,1	NA,-inf	NA,inf	NA,1.3573	0.000861951	0.00192124
2	chr6:115950248:A:C	115950248	C,C	A,A	1,1	-inf,-inf	inf,inf	2.43444,0.640972	0.000847595	0.00178444
2	chr6:116505451:A:G	116505451	G,G	A,A	1,1	inf,inf	inf,inf	1.97996,0.668808	0.000846202	0.00192251
2	chr6:116521714:G:A	116521714	A,A	G,G	1,1	inf,inf	inf,inf	1.97383,0.668808	0.000836874	0.00190145
2	chr6:115916517:A:G	115916517	G,G	A,A	1,1	inf,inf	inf,inf	2.53628,0.438084	0.000836459	0.0017532
2	chr6:115723844:A:G	115723844	G,NA	A,NA	1,NA	inf,NA	inf,NA	1.42408,NA	0.000836434	0.00192464
2	chr6:116220221:A:G	116220221	G,NA	A,NA	1,NA	inf,NA	inf,NA	1.59506,NA	0.0008329	0.00180787
2	chr6:115907287:T:C	115907287	C,C	T,T	1,1	inf,inf	inf,inf	1.93733,0.960649	0.000830664	0.00188612
2	chr6:115642207:G:A	115642207	NA,A	NA,G	NA,1	NA,inf	NA,inf	NA,1.88662	0.000828751	0.00190077
2	chr6:116427423:G:A	116427423	A,NA	G,NA	1,NA	-inf,NA	inf,NA	1.39716,NA	0.000824081	0.0018875
2	chr6:115946995:T:A	115946995	A,A	T,T	1,1	-inf,-inf	inf,inf	2.41867,0.638774	0.000821512	0.0017303
2	chr6:116517460:A:G	116517460	G,G	A,A	1,1	inf,inf	inf,inf	1.96141,0.669725	0.000818976	0.00186099
2	chr6:116503907:G:A	116503907	A,A	G,G	1,1	-inf,-inf	inf,inf	2.00029,0.619288	0.000817978	0.0018575
2	chr6:116314847:T:A	116314847	A,A	T,T	1,1	-inf,inf	inf,inf	0.538609,2.21328	0.000815898	0.0018814
2	chr6:115910563:G:T	115910563	T,T	G,G	1,1	inf,inf	inf,inf	1.92624,0.960942	0.000813493	0.00184746
2	chr6:115628754:G:A	115628754	A,A	G,G	1,1	-inf,-inf	inf,inf	1.20079,1.67548	0.000809871	0.00184312
2	chr6:115898749:C:T	115898749	T,T	C,C	1,1	inf,inf	inf,inf	2.02733,0.807878	0.000804324	0.00182632
2	chr6:115646141:T:C	115646141	C,C	T,T	1,1	-inf,-inf	inf,inf	0.743283,2.27081	0.000800945	0.00195552
2	chr6:116096949:G:A	116096949	A,A	G,G	1,1	-inf,inf	inf,inf	2.42464,0.12975	0.000800226	0.00166353
2	chr6:115812781:A:T	115812781	NA,T	NA,A	NA,1	NA,inf	NA,inf	NA,1.80141	0.000799508	0.00188877
2	chr6:115923853:G:A	115923853	A,A	G,G	1,1	inf,inf	inf,inf	2.3961,0.64851	0.000799405	0.0016846
2	chr6:116305167:C:T	116305167	T,T	C,C	1,1	-inf,inf	inf,inf	0.540802,2.19994	0.000797163	0.00183865
2	chr6:116501392:A:G	116501392	G,G	A,A	1,1	-inf,-inf	inf,inf	1.94495,0.668808	0.000793228	0.00180264
2	chr6:116388405:C:A	116388405	NA,A	NA,C	NA,1	NA,inf	NA,inf	NA,1.51769	0.000791557	0.00183691
2	chr6:115899079:C:T	115899079	T,T	C,C	1,1	inf,inf	inf,inf	2.02933,0.791114	0.000791042	0.00179577
2	chr6:115949267:A:AC	115949267	AC,AC	A,A	1,1	-inf,-inf	inf,inf	2.38846,0.652185	0.000790705	0.00166687
2	chr6:116418655:C:A	116418655	NA,A	NA,C	NA,1	NA,inf	NA,inf	NA,1.51723	0.000787911	0.00181431
2	chr6:116418665:G:C	116418665	NA,C	NA,G	NA,1	NA,inf	NA,inf	NA,1.51636	0.000786656	0.00181143
2	chr6:115930380:G:A	115930380	A,A	G,G	1,1	inf,inf	inf,inf	1.84181,1.06651	0.000785056	0.00177327
2	chr6:116403739:T:C	116403739	C,NA	T,NA	1,NA	-inf,NA	inf,NA	1.37052,NA	0.000785028	0.00179816
2	chr6:116360228:C:T	116360228	NA,T	NA,C	NA,1	NA,-inf	NA,inf	NA,1.37165	0.000778266	0.00172175
2	chr6:115640298:C:T	115640298	T,T	C,C	1,1	inf,inf	inf,inf	1.45293,1.48694	0.000776359	0.00178857
2	chr6:116418604:C:T	116418604	T,NA	C,NA	1,NA	-inf,NA	inf,NA	1.36201,NA	0.000773306	0.00177141
2	chr6:115920421:G:A	115920421	A,A	G,G	1,1	inf,inf	inf,inf	2.36898,0.662491	0.000772923	0.00163024
2	chr6:115628103:G:A	115628103	A,A	G,G	1,1	inf,inf	inf,inf	1.9429,0.684895	0.00075977	0.00169631
2	chr6:116320478:A:C	116320478	C,C	A,A	1,1	-inf,inf	inf,inf	0.548888,2.16604	0.000759047	0.0017506
2	chr6:115996281:T:C	115996281	C,C	T,T	1,1	-inf,-inf	inf,inf	2.5128,0.52492	0.000758171	0.00164449
2	chr6:116387655:T:C	116387655	NA,C	NA,T	NA,1	NA,inf	NA,inf	NA,1.49089	0.00075626	0.00175461
2	chr6:116306485:A:G	116306485	G,G	A,A	1,1	-inf,inf	inf,inf	0.557168,2.15688	0.000755335	0.00174196
2	chr6:115902706:G:A	115902706	A,A	G,G	1,1	inf,inf	inf,inf	1.92124,0.910972	0.000754232	0.00171217
2	chr6:115911976:C:T	115911976	T,T	C,C	1,1	inf,inf	inf,inf	1.88283,0.962286	0.000753088	0.00171073
2	chr6:116406068:C:T	116406068	NA,T	NA,C	NA,1	NA,inf	NA,inf	NA,1.69462	0.000749164	0.00177645
2	chr6:115944698:C:T	115944698	T,T	C,C	1,1	-inf,-inf	inf,inf	2.35967,0.647217	0.000749074	0.00157993
2	chr6:116518695:T:C	116518695	C,C	T,T	1,1	inf,inf	inf,inf	1.91236,0.669038	0.000747323	0.00169883
2	chr6:116081552:G:A	116081552	A,A	G,G	1,1	inf,inf	inf,inf	1.60608,1.28475	0.000746885	0.00167494
2	chr6:115563238:G:A	115563238	NA,A	NA,G	NA,1	NA,-inf	NA,inf	NA,1.33906	0.000744473	0.00165333
2	chr6:116305145:T:A	116305145	A,A	T,T	1,1	-inf,inf	inf,inf	0.545875,2.15685	0.000743939	0.00171549
2	chr6:115879972:A:G	115879972	G,G	A,A	1,1	inf,inf	inf,inf	1.9424,0.860672	0.000740567	0.00167657
2	chr6:116396490:C:T	116396490	NA,T	NA,C	NA,1	NA,inf	NA,inf	NA,1.46725	0.00074053	0.00171502
2	chr6:115929909:C:T	115929909	T,T	C,C	1,1	inf,inf	inf,inf	0.782673,2.01558	0.000737009	0.00160428
2	chr6:116393449:T:C	116393449	NA,C	NA,T	NA,1	NA,-inf	NA,inf	NA,1.35456	0.000734145	0.00166521
2	chr6:115872885:A:G	115872885	G,G	A,A	1,1	inf,inf	inf,inf	2.00721,0.759886	0.00073185	0.00166154
2	chr6:115616897:C:A	115616897	NA,A	NA,C	NA,1	NA,inf	NA,inf	NA,1.81705	0.000729722	0.001676
2	chr6:115612597:CTAAG:C	115612597	NA,C	NA,CTAAG	NA,1	NA,inf	NA,inf	NA,1.81673	0.000729327	0.0016751
2	chr6:116419458:G:T	116419458	NA,T	NA,G	NA,1	NA,inf	NA,inf	NA,1.46999	0.000728843	0.00169353
2	chr6:116419459:G:T	116419459	NA,T	NA,G	NA,1	NA,inf	NA,inf	NA,1.46999	0.000728843	0.00169353
2	chr6:116308638:A:G	116308638	G,G	A,A	1,1	-inf,inf	inf,inf	0.54645,2.1452	0.000728439	0.00168018
2	chr6:116173400:G:A	116173400	NA,A	NA,G	NA,1	NA,-inf	NA,inf	NA,1.20971	0.000720337	0.00159345
2	chr6:116006330:A:G	116006330	G,G	A,A	1,1	-inf,-inf	inf,inf	2.48242,0.535155	0.000719665	0.00156389
2	chr6:115534406:A:G	115534406	NA,G	NA,A	NA,1	NA,-inf	NA,inf	NA,1.32104	0.000719622	0.00159854
2	chr6:116429562:G:A	116429562	NA,A	NA,G	NA,1	NA,inf	NA,inf	NA,1.49098	0.00071708	0.00169559
2	chr6:115932168:TTATA:T	115932168	T,T	TTATA,TTATA	1,1	inf,inf	inf,inf	2.346,0.628147	0.000716177	0.00151088
2	chr6:115943191:C:A	115943191	A,A	C,C	1,1	-inf,-inf	inf,inf	2.36132,0.602929	0.000715454	0.00150854
2	chr6:116029625:G:A	116029625	A,A	G,G	1,1	-inf,-inf	inf,inf	2.46688,0.580308	0.00071309	0.00155757
2	chr6:115966474:T:A	115966474	A,A	T,T	1,1	inf,inf	inf,inf	1.86848,0.957773	0.000711509	0.00160478
2	chr6:115930176:G:A	115930176	A,A	G,G	1,1	inf,inf	inf,inf	1.76382,1.10851	0.000711324	0.00160569
2	chr6:115946284:C:CT	115946284	CT,CT	C,C	1,1	inf,inf	inf,inf	0.772445,2.00626	0.000709185	0.00154515
2	chr6:116001186:C:T	116001186	T,T	C,C	1,1	-inf,-inf	inf,inf	2.47437,0.451837	0.000701234	0.00150978
2	chr6:115910864:G:C	115910864	NA,C	NA,G	NA,1	NA,-inf	NA,inf	NA,1.32301	0.000700583	0.00157264
2	chr6:116260267:T:A	116260267	NA,A	NA,T	NA,1	NA,inf	NA,inf	NA,1.38608	0.000690306	0.00159613
2	chr6:115631231:T:A	115631231	NA,A	NA,T	NA,1	NA,-inf	NA,inf	NA,1.30757	0.000683716	0.00155124
2	chr6:116168314:T:C	116168314	NA,C	NA,T	NA,1	NA,-inf	NA,inf	NA,1.18189	0.000681921	0.00150927
2	chr6:115988486:T:C	115988486	C,C	T,T	1,1	inf,inf	inf,inf	2.46784,0.365539	0.000675634	0.00140782
2	chr6:115943777:G:A	115943777	A,A	G,G	1,1	-inf,-inf	inf,inf	2.35182,0.555514	0.000675536	0.00142315
2	chr6:116510906:C:T	116510906	T,T	C,C	1,1	inf,inf	inf,inf	2.0075,0.449389	0.000669122	0.00151661
2	chr6:116300105:A:G	116300105	NA,G	NA,A	NA,1	NA,-inf	NA,inf	NA,1.29068	0.000668005	0.00147956
2	chr6:116254210:C:G	116254210	NA,G	NA,C	NA,1	NA,inf	NA,inf	NA,1.36564	0.000664263	0.00153618
2	chr6:115625873:G:T	115625873	T,T	G,G	1,1	-inf,-inf	inf,inf	1.18902,1.56582	0.000662758	0.00150739
2	chr6:115661473:A:G	115661473	G,NA	A,NA	1,NA	inf,NA	inf,NA	1.21375,NA	0.000662488	0.00152551
2	chr6:115579606:TA:T	115579606	NA,T	NA,TA	NA,1	NA,-inf	NA,inf	NA,1.27535	0.000660268	0.00146764
2	chr6:116099964:A:G	116099964	G,G	A,A	1,1	-inf,-inf	inf,inf	2.38057,0.713061	0.00065918	0.00146374
2	chr6:116440085:A:G	116440085	NA,G	NA,A	NA,1	NA,inf	NA,inf	NA,1.59656	0.000656225	0.00153865
2	chr6:116153913:G:A	116153913	NA,A	NA,G	NA,1	NA,inf	NA,inf	NA,1.55111	0.000653017	0.00150057
2	chr6:115971515:G:T	115971515	T,T	G,G	1,1	inf,inf	inf,inf	1.773,1.01606	0.000645924	0.00145798
2	chr6:115598132:C:G	115598132	NA,G	NA,C	NA,1	NA,-inf	NA,inf	NA,1.25613	0.000644899	0.0014334
2	chr6:116446970:T:C	116446970	NA,C	NA,T	NA,1	NA,inf	NA,inf	NA,1.41231	0.000643863	0.00151707
2	chr6:115930460:C:A	115930460	A,A	C,C	1,1	inf,inf	inf,inf	0.792017,1.9318	0.000642926	0.00140025
2	chr6:115659254:G:A	115659254	NA,A	NA,G	NA,1	NA,inf	NA,inf	NA,1.47496	0.000642361	0.00153501
2	chr6:116323408:T:G	116323408	NA,G	NA,T	NA,1	NA,inf	NA,inf	NA,1.41405	0.000640596	0.00149662
2	chr6:116394817:A:G	116394817	G,NA	A,NA	1,NA	-inf,NA	inf,NA	1.2542,NA	0.000639267	0.00146509
2	chr6:116280518:G:A	116280518	NA,A	NA,G	NA,1	NA,inf	NA,inf	NA,1.33977	0.000638607	0.00147582
2	chr6:115970828:A:C	115970828	C,C	A,A	1,1	inf,inf	inf,inf	1.76649,1.01431	0.000636447	0.00143686
2	chr6:115551892:T:C	115551892	C,NA	T,NA	1,NA	-inf,NA	inf,NA	1.21845,NA	0.000625764	0.00145843
2	chr6:115576001:C:T	115576001	NA,T	NA,C	NA,1	NA,inf	NA,inf	NA,1.69966	0.000621896	0.00143138
2	chr6:115676113:T:G	115676113	NA,G	NA,T	NA,1	NA,-inf	NA,inf	NA,1.81465	0.000621289	0.00170798
2	chr6:116395781:G:A	116395781	A,NA	G,NA	1,NA	-inf,NA	inf,NA	1.23329,NA	0.000615816	0.00141167
2	chr6:116410824:T:C	116410824	NA,C	NA,T	NA,1	NA,inf	NA,inf	NA,1.32772	0.000615108	0.00141034
2	chr6:116280377:C:T	116280377	NA,T	NA,C	NA,1	NA,inf	NA,inf	NA,1.31992	0.000614659	0.00142068
2	chr6:116474166:C:T	116474166	NA,T	NA,C	NA,1	NA,-inf	NA,inf	NA,1.26943	0.000611608	0.00139276
2	chr6:116304272:T:G	116304272	NA,G	NA,T	NA,1	NA,inf	NA,inf	NA,1.31543	0.000609244	0.00140745
2	chr6:115991730:A:T	115991730	T,T	A,A	1,1	inf,inf	inf,inf	2.41644,0.373922	0.000609021	0.00127407
2	chr6:116373666:C:G	116373666	G,G	C,C	1,1	inf,inf	inf,inf	0.73395,1.72436	0.000606558	0.00140911
2	chr6:115945429:A:G	115945429	G,G	A,A	1,1	-inf,-inf	inf,inf	2.3229,0.493903	0.000606399	0.00127752
2	chr6:115610188:C:G	115610188	NA,G	NA,C	NA,1	NA,-inf	NA,inf	NA,1.22428	0.000605295	0.00134641
2	chr6:115812538:C:T	115812538	NA,T	NA,C	NA,1	NA,inf	NA,inf	NA,1.69684	0.000603954	0.00144343
2	chr6:115624501:A:G	115624501	G,G	A,A	1,1	-inf,-inf	inf,inf	1.21907,1.47082	0.000599006	0.0013605
2	chr6:116107672:A:G	116107672	NA,G	NA,A	NA,1	NA,inf	NA,inf	NA,1.50862	0.000598188	0.00135845
2	chr6:115661632:TAGAA:T	115661632	NA,T	NA,TAGAA	NA,1	NA,inf	NA,inf	NA,1.69356	0.000596974	0.00136757
2	chr6:115548571:C:T	115548571	NA,T	NA,C	NA,1	NA,-inf	NA,inf	NA,1.92611	0.000594766	0.00170088
2	chr6:116089451:T:C	116089451	C,C	T,T	1,1	-inf,-inf	inf,inf	2.32788,0.695957	0.000594334	0.00131977
2	chr6:116457605:T:C	116457605	NA,C	NA,T	NA,1	NA,-inf	NA,inf	NA,1.25274	0.000588252	0.00134139
2	chr6:115547535:G:A	115547535	NA,A	NA,G	NA,1	NA,-inf	NA,inf	NA,1.91731	0.00058746	0.00167795
2	chr6:116341319:C:T	116341319	NA,T	NA,C	NA,1	NA,-inf	NA,inf	NA,1.20801	0.000586935	0.00130088
2	chr6:116475606:TATAAAG:T	116475606	NA,T	NA,TATAAAG	NA,1	NA,inf	NA,inf	NA,1.35007	0.000583674	0.00134919
2	chr6:116033522:C:A	116033522	A,A	C,C	1,1	inf,inf	inf,inf	0.421029,2.16548	0.000580219	0.00128286
2	chr6:116409200:G:C	116409200	NA,C	NA,G	NA,1	NA,-inf	NA,inf	NA,1.21925	0.000579871	0.00129383
2	chr6:115573337:A:C	115573337	NA,C	NA,A	NA,1	NA,-inf	NA,inf	NA,1.91283	0.000579486	0.00165795
2	chr6:115700674:T:C	115700674	C,C	T,T	1,1	inf,inf	inf,inf	0.150603,2.14448	0.000574749	0.00133141
2	chr6:116503236:T:C	116503236	NA,C	NA,T	NA,1	NA,-inf	NA,inf	NA,1.18072	0.000574201	0.00128673
2	chr6:116260068:A:G	116260068	NA,G	NA,A	NA,1	NA,inf	NA,inf	NA,1.26714	0.000573035	0.00131971
2	chr6:115600480:C:T	115600480	NA,T	NA,C	NA,1	NA,-inf	NA,inf	NA,1.16227	0.000572395	0.00128508
2	chr6:115591980:T:C	115591980	NA,C	NA,T	NA,1	NA,inf	NA,inf	NA,1.64815	0.000570956	0.00131176
2	chr6:115598426:G:A	115598426	NA,A	NA,G	NA,1	NA,-inf	NA,inf	NA,1.90074	0.000569541	0.00162684
2	chr6:115698309:G:A	115698309	A,NA	G,NA	1,NA	-inf,NA	inf,NA	1.1615,NA	0.000569226	0.00132639
2	chr6:115810926:C:A	115810926	A,A	C,C	1,1	-inf,inf	inf,inf	1.70243,0.784841	0.000568577	0.00125918
2	chr6:116302574:T:G	116302574	NA,G	NA,T	NA,1	NA,inf	NA,inf	NA,1.34615	0.000567638	0.0013258
2	chr6:116410536:A:G	116410536	NA,G	NA,A	NA,1	NA,-inf	NA,inf	NA,1.20424	0.000562896	0.00125637
2	chr6:116492819:G:A	116492819	NA,A	NA,G	NA,1	NA,inf	NA,inf	NA,1.31615	0.000560488	0.00132056
2	chr6:116485749:C:T	116485749	NA,T	NA,C	NA,1	NA,inf	NA,inf	NA,1.31615	0.000560488	0.00132056
2	chr6:116420408:G:C	116420408	NA,C	NA,G	NA,1	NA,-inf	NA,inf	NA,1.19834	0.000560064	0.00124933
2	chr6:115785310:A:G	115785310	G,NA	A,NA	1,NA	inf,NA	inf,NA	1.17077,NA	0.000559653	0.00127155
2	chr6:116482213:CA:C	116482213	NA,C	NA,CA	NA,1	NA,inf	NA,inf	NA,1.31431	0.000558651	0.00131621
2	chr6:116052368:A:G	116052368	G,G	A,A	1,1	inf,inf	inf,inf	0.226352,1.83611	0.000557397	0.00118822
2	chr6:115592020:T:C	115592020	NA,C	NA,T	NA,1	NA,-inf	NA,inf	NA,1.80404	0.000552107	0.00151388
2	chr6:115815847:C:T	115815847	NA,T	NA,C	NA,1	NA,inf	NA,inf	NA,1.57515	0.000548066	0.00129208
2	chr6:115575708:G:A	115575708	A,NA	G,NA	1,NA	-inf,NA	inf,NA	1.17959,NA	0.000547432	0.00126214
2	chr6:115529593:A:G	115529593	NA,G	NA,A	NA,1	NA,-inf	NA,inf	NA,1.16671	0.000545309	0.00121471
2	chr6:115665206:A:G	115665206	NA,G	NA,A	NA,1	NA,-inf	NA,inf	NA,1.72051	0.00054516	0.00147999
2	chr6:115918966:C:T	115918966	T,T	C,C	1,1	inf,inf	inf,inf	1.27036,1.54547	0.000541566	0.00119813
2	chr6:115832916:C:A	115832916	NA,A	NA,C	NA,1	NA,-inf	NA,inf	NA,1.3368	0.000539803	0.00128009
2	chr6:116290350:C:T	116290350	NA,T	NA,C	NA,1	NA,inf	NA,inf	NA,1.23754	0.000538702	0.00124248
2	chr6:116184776:T:C	116184776	NA,C	NA,T	NA,1	NA,-inf	NA,inf	NA,1.06327	0.000538447	0.00119485
2	chr6:116046089:T:C	116046089	C,C	T,T	1,1	inf,inf	inf,inf	0.464829,2.09268	0.000532946	0.0011777
2	chr6:115611873:G:C	115611873	C,C	G,G	1,1	inf,-inf	inf,inf	1.97709,0.486025	0.000532563	0.00127758
2	chr6:116077802:A:G	116077802	G,G	A,A	1,1	inf,inf	inf,inf	1.28392,1.45987	0.000531446	0.00120002
2	chr6:116016732:T:A	116016732	NA,A	NA,T	NA,1	NA,-inf	NA,inf	NA,1.16714	0.000530229	0.00119045
2	chr6:115782639:C:A	115782639	NA,A	NA,C	NA,1	NA,inf	NA,inf	NA,1.50825	0.000526747	0.00124368
2	chr6:115811452:A:C	115811452	NA,C	NA,A	NA,1	NA,-inf	NA,inf	NA,1.1822	0.000524266	0.00118922
2	chr6:115645047:TC:T	115645047	NA,T	NA,TC	NA,1	NA,-inf	NA,inf	NA,1.16365	0.000522564	0.0011873
2	chr6:116171553:A:G	116171553	NA,G	NA,A	NA,1	NA,-inf	NA,inf	NA,1.0457	0.000520585	0.00115563
2	chr6:116090987:A:T	116090987	NA,T	NA,A	NA,1	NA,inf	NA,inf	NA,1.16201	0.000508542	0.00117533
2	chr6:116159782:C:T	116159782	NA,T	NA,C	NA,1	NA,-inf	NA,inf	NA,1.03359	0.000508038	0.00112811
2	chr6:115895354:A:G	115895354	G,NA	A,NA	1,NA	inf,NA	inf,NA	1.17515,NA	0.000507528	0.00115092
2	chr6:115667538:A:G	115667538	NA,G	NA,A	NA,1	NA,-inf	NA,inf	NA,1.67635	0.000504066	0.00136665
2	chr6:116182392:G:A	116182392	NA,A	NA,G	NA,1	NA,-inf	NA,inf	NA,1.02737	0.000502669	0.00111639
2	chr6:115565752:C:T	115565752	NA,T	NA,C	NA,1	NA,-inf	NA,inf	NA,1.38848	0.000502335	0.00120887
2	chr6:116289424:A:G	116289424	G,G	A,A	1,1	-inf,inf	inf,inf	0.402751,2.05585	0.000501983	0.00116061
2	chr6:115721991:T:G	115721991	NA,G	NA,T	NA,1	NA,-inf	NA,inf	NA,1.62756	0.000501393	0.00130311
2	chr6:116397485:G:A	116397485	NA,A	NA,G	NA,1	NA,inf	NA,inf	NA,1.23452	0.000501251	0.00115761
2	chr6:115646292:A:G	115646292	NA,G	NA,A	NA,1	NA,-inf	NA,inf	NA,1.12278	0.000499246	0.0011128
2	chr6:116077955:T:G	116077955	G,G	T,T	1,1	inf,inf	inf,inf	1.23061,1.64464	0.000497383	0.00109263
2	chr6:115944271:T:C	115944271	NA,C	NA,T	NA,1	NA,-inf	NA,inf	NA,1.15967	0.000496393	0.00111325
2	chr6:115980886:T:C	115980886	C,NA	T,NA	1,NA	inf,NA	inf,NA	1.18456,NA	0.000495749	0.00112396
2	chr6:115559511:C:T	115559511	NA,T	NA,C	NA,1	NA,inf	NA,inf	NA,0.926693	0.000493896	0.00107019
2	chr6:115543208:G:T	115543208	NA,T	NA,G	NA,1	NA,inf	NA,inf	NA,0.923864	0.000492658	0.00106751
2	chr6:115677403:T:C	115677403	NA,C	NA,T	NA,1	NA,-inf	NA,inf	NA,1.12598	0.000489272	0.00109269
2	chr6:116026138:G:C	116026138	C,C	G,G	1,1	inf,inf	inf,inf	1.21553,1.47729	0.000488055	0.00110213
2	chr6:116455449:ATAAATTTG:A	116455449	NA,A	NA,ATAAATTTG	NA,1	NA,inf	NA,inf	NA,1.2735	0.000486371	0.0011442
2	chr6:115641315:T:C	115641315	NA,C	NA,T	NA,1	NA,-inf	NA,inf	NA,1.09449	0.000485335	0.00109388
2	chr6:116466559:G:A	116466559	NA,A	NA,G	NA,1	NA,-inf	NA,inf	NA,1.09271	0.000483586	0.00108866
2	chr6:116303039:A:G	116303039	NA,G	NA,A	NA,1	NA,inf	NA,inf	NA,1.17758	0.000483568	0.00111539
2	chr6:116429585:C:CAT	116429585	NA,CAT	NA,C	NA,1	NA,inf	NA,inf	NA,1.26174	0.000480352	0.0011328
2	chr6:115672091:C:T	115672091	NA,T	NA,C	NA,1	NA,inf	NA,inf	NA,1.30765	0.000479921	0.00115141
2	chr6:115844125:A:T	115844125	NA,T	NA,A	NA,1	NA,-inf	NA,inf	NA,1.26832	0.00047955	0.0011375
2	chr6:116244799:A:G	116244799	NA,G	NA,A	NA,1	NA,inf	NA,inf	NA,1.18472	0.000479145	0.00110979
2	chr6:116430743:A:G	116430743	NA,G	NA,A	NA,1	NA,inf	NA,inf	NA,1.26017	0.000478966	0.00112954
2	chr6:116136312:G:T	116136312	NA,T	NA,G	NA,1	NA,inf	NA,inf	NA,1.22527	0.000478636	0.00112018
2	chr6:115639760:G:A	115639760	NA,A	NA,G	NA,1	NA,-inf	NA,inf	NA,1.0868	0.000478224	0.00107794
2	chr6:116264221:G:C	116264221	NA,C	NA,G	NA,1	NA,-inf	NA,inf	NA,1.04654	0.000477886	0.0010542
2	chr6:115901480:T:C	115901480	C,NA	T,NA	1,NA	inf,NA	inf,NA	1.1391,NA	0.000476764	0.0010814
2	chr6:115804596:AGAACTGGCTAGCCATATGGGGAAAATTGAAGCT:A	115804596	A,NA	AGAACTGGCTAGCCATATGGGGAAAATTGAAGCT,NA	1,NA	inf,NA	inf,NA	1.02021,NA	0.000476438	0.00110144
2	chr6:116298423:G:A	116298423	A,A	G,G	1,1	-inf,inf	inf,inf	0.401751,2.02486	0.000474842	0.0010976
2	chr6:115583765:G:T	115583765	T,NA	G,NA	1,NA	-inf,NA	inf,NA	1.07902,NA	0.000473884	0.00109391
2	chr6:115737912:A:G	115737912	NA,G	NA,A	NA,1	NA,-inf	NA,inf	NA,1.10584	0.000473608	0.00107555
2	chr6:115622944:C:A	115622944	NA,A	NA,C	NA,1	NA,inf	NA,inf	NA,1.2876	0.000471931	0.00110391
2	chr6:116090076:G:C	116090076	NA,C	NA,G	NA,1	NA,inf	NA,inf	NA,1.1205	0.000471832	0.00109047
2	chr6:115675390:A:G	115675390	NA,G	NA,A	NA,1	NA,-inf	NA,inf	NA,1.10405	0.000470016	0.00105011
2	chr6:116469039:A:G	116469039	NA,G	NA,A	NA,1	NA,-inf	NA,inf	NA,1.0713	0.000467264	0.0010491
2	chr6:115850293:G:C	115850293	NA,C	NA,G	NA,1	NA,inf	NA,inf	NA,1.25673	0.000466649	0.00110788
2	chr6:116497856:C:T	116497856	NA,T	NA,C	NA,1	NA,inf	NA,inf	NA,1.21157	0.000465929	0.00109664
2	chr6:116466034:TATC:T	116466034	NA,T	NA,TATC	NA,1	NA,-inf	NA,inf	NA,1.06922	0.000465465	0.0010451
2	chr6:116466038:A:G	116466038	NA,G	NA,A	NA,1	NA,-inf	NA,inf	NA,1.06922	0.000465465	0.0010451
2	chr6:116475203:C:T	116475203	NA,T	NA,C	NA,1	NA,-inf	NA,inf	NA,1.06922	0.000465465	0.0010451
2	chr6:116475204:A:G	116475204	NA,G	NA,A	NA,1	NA,-inf	NA,inf	NA,1.06922	0.000465465	0.0010451
2	chr6:116064936:G:C	116064936	NA,C	NA,G	NA,1	NA,-inf	NA,inf	NA,1.45386	0.0004643	0.00114731
2	chr6:116473120:C:T	116473120	NA,T	NA,C	NA,1	NA,-inf	NA,inf	NA,1.06636	0.000462972	0.00103955
2	chr6:116474217:G:A	116474217	A,NA	G,NA	1,NA	inf,NA	inf,NA	1.05486,NA	0.000462023	0.00105915
2	chr6:116148594:T:C	116148594	NA,C	NA,T	NA,1	NA,-inf	NA,inf	NA,0.993021	0.000461834	0.00102759
2	chr6:115546121:G:A	115546121	NA,A	NA,G	NA,1	NA,-inf	NA,inf	NA,1.04691	0.000461343	0.00103751
2	chr6:115953150:A:G	115953150	G,G	A,A	1,1	-inf,-inf	inf,inf	2.1115,0.583114	0.000461192	0.000977291
2	chr6:116292953:G:A	116292953	NA,A	NA,G	NA,1	NA,-inf	NA,inf	NA,1.10547	0.000457863	0.0010236
2	chr6:115684203:T:A	115684203	NA,A	NA,T	NA,1	NA,inf	NA,inf	NA,1.24922	0.000457714	0.00108394
2	chr6:116484202:A:C	116484202	NA,C	NA,A	NA,1	NA,-inf	NA,inf	NA,1.05366	0.000451862	0.00101483
2	chr6:115641585:T:C	115641585	NA,C	NA,T	NA,1	NA,-inf	NA,inf	NA,1.74381	0.000451474	0.00126518
2	chr6:116148429:A:G	116148429	NA,G	NA,A	NA,1	NA,-inf	NA,inf	NA,0.980949	0.000451335	0.0010045
2	chr6:116487065:T:C	116487065	NA,C	NA,T	NA,1	NA,-inf	NA,inf	NA,1.0526	0.00045097	0.00101285
2	chr6:116492990:T:A	116492990	NA,A	NA,T	NA,1	NA,-inf	NA,inf	NA,1.0526	0.00045097	0.00101285
2	chr6:116496905:G:A	116496905	NA,A	NA,G	NA,1	NA,-inf	NA,inf	NA,1.0526	0.00045097	0.00101285
2	chr6:116476824:T:C	116476824	NA,C	NA,T	NA,1	NA,-inf	NA,inf	NA,1.0505	0.000449249	0.00100901
2	chr6:115611906:T:C	115611906	NA,C	NA,T	NA,1	NA,-inf	NA,inf	NA,1.05265	0.000449055	0.00101285
2	chr6:116494323:G:A	116494323	NA,A	NA,G	NA,1	NA,-inf	NA,inf	NA,1.05001	0.000448961	0.00100835
2	chr6:116492569:T:C	116492569	NA,C	NA,T	NA,1	NA,-inf	NA,inf	NA,1.04994	0.000448777	0.00100796
2	chr6:116477942:T:C	116477942	NA,C	NA,T	NA,1	NA,-inf	NA,inf	NA,1.04968	0.000448571	0.0010075
2	chr6:115699107:T:C	115699107	C,NA	T,NA	1,NA	-inf,NA	inf,NA	1.03498,NA	0.000448028	0.00103572
2	chr6:116481400:G:A	116481400	NA,A	NA,G	NA,1	NA,-inf	NA,inf	NA,1.04887	0.000447896	0.001006
2	chr6:116438991:G:GT	116438991	NA,GT	NA,G	NA,1	NA,inf	NA,inf	NA,1.21625	0.000444753	0.00103915
2	chr6:116078659:G:A	116078659	A,A	G,G	1,1	inf,-inf	inf,inf	0.408551,1.55863	0.000444239	0.000977657
2	chr6:115589313:T:G	115589313	NA,G	NA,T	NA,1	NA,inf	NA,inf	NA,0.913238	0.000443795	0.000967634
2	chr6:115835462:G:A	115835462	A,A	G,G	1,1	-inf,inf	inf,inf	1.90528,0.339582	0.00044246	0.000986944
2	chr6:116497825:G:C	116497825	NA,C	NA,G	NA,1	NA,-inf	NA,inf	NA,1.04073	0.000440914	0.000990567
2	chr6:116438998:A:G	116438998	NA,G	NA,A	NA,1	NA,inf	NA,inf	NA,1.20771	0.000438263	0.00102395
2	chr6:116497987:G:A	116497987	A,NA	G,NA	1,NA	inf,NA	inf,NA	1.02341,NA	0.00043779	0.00100374
2	chr6:115535461:G:A	115535461	NA,A	NA,G	NA,1	NA,inf	NA,inf	NA,0.863517	0.000437675	0.00095005
2	chr6:116250874:C:T	116250874	NA,T	NA,C	NA,1	NA,inf	NA,inf	NA,1.13006	0.000437577	0.00101294
2	chr6:115837336:C:G	115837336	G,G	C,C	1,1	-inf,inf	inf,inf	1.89536,0.343901	0.000437169	0.000975516
2	chr6:116471789:G:T	116471789	T,NA	G,NA	1,NA	inf,NA	inf,NA	1.02228,NA	0.000436958	0.00100182
2	chr6:115616196:T:C	115616196	NA,C	NA,T	NA,1	NA,-inf	NA,inf	NA,1.0376	0.000436943	0.000985642
2	chr6:116094940:T:C	116094940	NA,C	NA,T	NA,1	NA,-inf	NA,inf	NA,1.41652	0.000436236	0.0010772
2	chr6:115991516:A:G	115991516	NA,G	NA,A	NA,1	NA,-inf	NA,inf	NA,1.39205	0.000433797	0.00106174
2	chr6:116153366:A:G	116153366	NA,G	NA,A	NA,1	NA,inf	NA,inf	NA,1.1926	0.00043296	0.00101852
2	chr6:116149462:A:G	116149462	NA,G	NA,A	NA,1	NA,-inf	NA,inf	NA,0.955755	0.000430328	0.000958268
2	chr6:115562458:G:C	115562458	NA,C	NA,G	NA,1	NA,inf	NA,inf	NA,0.861184	0.00042996	0.00093436
2	chr6:116085934:ACATTGACACTTC:A	116085934	A,A	ACATTGACACTTC,ACATTGACACTTC	1,1	inf,-inf	inf,inf	0.454422,1.50684	0.000429726	0.000946992
2	chr6:116188513:A:G	116188513	G,NA	A,NA	1,NA	inf,NA	inf,NA	0.936594,NA	0.000429579	0.000999347
2	chr6:115652577:T:TA	115652577	NA,TA	NA,T	NA,1	NA,-inf	NA,inf	NA,1.02797	0.000429053	0.000967923
2	chr6:115580815:A:G	115580815	NA,G	NA,A	NA,1	NA,inf	NA,inf	NA,0.895487	0.000428663	0.000935204
2	chr6:115591781:AATT:A	115591781	NA,A	NA,AATT	NA,1	NA,inf	NA,inf	NA,0.894703	0.000428167	0.000934119
2	chr6:115984474:T:C	115984474	C,C	T,T	1,1	inf,inf	inf,inf	2.17132,0.0749912	0.000427683	0.000917476
2	chr6:115835355:T:C	115835355	NA,C	NA,T	NA,1	NA,-inf	NA,inf	NA,1.08208	0.00042692	0.000966765
2	chr6:115554244:G:A	115554244	NA,A	NA,G	NA,1	NA,-inf	NA,inf	NA,1.67769	0.000425313	0.00117493
2	chr6:115910783:T:C	115910783	C,NA	T,NA	1,NA	inf,NA	inf,NA	1.04272,NA	0.000423554	0.000958015
2	chr6:116459479:G:A	116459479	NA,A	NA,G	NA,1	NA,-inf	NA,inf	NA,1.01485	0.000421223	0.000946634
2	chr6:116303196:C:G	116303196	G,G	C,C	1,1	-inf,inf	inf,inf	0.361688,1.98291	0.000420886	0.000973614
2	chr6:116266008:G:C	116266008	NA,C	NA,G	NA,1	NA,-inf	NA,inf	NA,1.05666	0.000419475	0.0009386
2	chr6:115724284:C:T	115724284	NA,T	NA,C	NA,1	NA,-inf	NA,inf	NA,1.02118	0.0004191	0.000935051
2	chr6:115571632:G:A	115571632	NA,A	NA,G	NA,1	NA,-inf	NA,inf	NA,1.28571	0.000418917	0.00100716
2	chr6:115651948:T:C	115651948	C,NA	T,NA	1,NA	inf,NA	inf,NA	0.954421,NA	0.000418694	0.000965634
2	chr6:116402204:T:C	116402204	NA,C	NA,T	NA,1	NA,-inf	NA,inf	NA,1.0175	0.000418123	0.000940653
2	chr6:115666036:A:G	115666036	NA,G	NA,A	NA,1	NA,-inf	NA,inf	NA,1.03485	0.000417887	0.000933489
2	chr6:116408385:C:T	116408385	T,NA	C,NA	1,NA	-inf,NA	inf,NA	0.987503,NA	0.000417706	0.000964641
2	chr6:115655713:T:C	115655713	NA,C	NA,T	NA,1	NA,-inf	NA,inf	NA,1.03453	0.00041763	0.000932922
2	chr6:115871388:A:T	115871388	NA,T	NA,A	NA,1	NA,-inf	NA,inf	NA,1.02509	0.000417621	0.000937496
2	chr6:116195894:A:G	116195894	NA,G	NA,A	NA,1	NA,inf	NA,inf	NA,1.10375	0.000417359	0.000966012
2	chr6:116205343:TTA:T	116205343	T,NA	TTA,NA	1,NA	-inf,NA	inf,NA	1.04333,NA	0.000416387	0.000951821
2	chr6:115821886:G:A	115821886	NA,A	NA,G	NA,1	NA,inf	NA,inf	NA,1.22275	0.000416384	0.000956889
2	chr6:116113454:G:A	116113454	A,A	G,G	1,1	inf,inf	inf,inf	0.255237,2.1929	0.000415232	0.000944544
2	chr6:115538442:GA:G	115538442	G,G	GA,GA	1,1	inf,-inf	inf,inf	0.340635,2.01223	0.000414217	0.00102479
2	chr6:116412964:T:C	116412964	NA,C	NA,T	NA,1	NA,-inf	NA,inf	NA,1.01079	0.000412925	0.00092903
2	chr6:115531691:CTT:C	115531691	NA,C	NA,CTT	NA,1	NA,-inf	NA,inf	NA,1.56197	0.000412611	0.00108768
2	chr6:115729191:G:A	115729191	NA,A	NA,G	NA,1	NA,-inf	NA,inf	NA,0.967523	0.000412318	0.000921996
2	chr6:116427562:G:A	116427562	NA,A	NA,G	NA,1	NA,inf	NA,inf	NA,1.12725	0.000411923	0.000953927
2	chr6:115727675:G:T	115727675	NA,T	NA,G	NA,1	NA,-inf	NA,inf	NA,1.6209	0.000411449	0.00111142
2	chr6:115658614:C:A	115658614	NA,A	NA,C	NA,1	NA,inf	NA,inf	NA,1.21074	0.000410682	0.000976731
2	chr6:115830671:C:T	115830671	T,NA	C,NA	1,NA	inf,NA	inf,NA	0.979793,NA	0.00041038	0.000939111
2	chr6:115836471:G:C	115836471	C,C	G,G	1,1	-inf,inf	inf,inf	1.85168,0.355944	0.000409691	0.000914388
2	chr6:115615968:T:TAA	115615968	NA,TAA	NA,T	NA,1	NA,-inf	NA,inf	NA,1.00151	0.0004094	0.000923895
2	chr6:115548472:T:C	115548472	NA,C	NA,T	NA,1	NA,inf	NA,inf	NA,0.840619	0.000409207	0.000891017
2	chr6:116430608:C:T	116430608	NA,T	NA,C	NA,1	NA,inf	NA,inf	NA,1.16583	0.000408519	0.000962018
2	chr6:116208529:G:A	116208529	NA,A	NA,G	NA,1	NA,inf	NA,inf	NA,1.10982	0.000407858	0.000948024
2	chr6:116403634:A:G	116403634	NA,G	NA,A	NA,1	NA,-inf	NA,inf	NA,1.05783	0.00040364	0.000918559
2	chr6:116490613:T:G	116490613	G,NA	T,NA	1,NA	inf,NA	inf,NA	1.03995,NA	0.00040268	0.000911337
2	chr6:116211247:C:T	116211247	NA,T	NA,C	NA,1	NA,inf	NA,inf	NA,1.10179	0.000402198	0.000934852
2	chr6:116353510:A:G	116353510	NA,G	NA,A	NA,1	NA,inf	NA,inf	NA,1.10768	0.000401724	0.000934201
2	chr6:115548250:T:A	115548250	NA,A	NA,T	NA,1	NA,-inf	NA,inf	NA,1.00002	0.000401352	0.000896846
2	chr6:115593517:A:C	115593517	NA,C	NA,A	NA,1	NA,-inf	NA,inf	NA,1.25911	0.000401201	0.000963919
2	chr6:115620789:T:C	115620789	C,C	T,T	1,1	-inf,inf	inf,inf	1.41204,1.10499	0.000400554	0.00100127
2	chr6:115558098:T:C	115558098	NA,C	NA,T	NA,1	NA,inf	NA,inf	NA,0.827516	0.000397055	0.000865186
2	chr6:115712325:T:C	115712325	NA,C	NA,T	NA,1	NA,-inf	NA,inf	NA,0.990184	0.00039602	0.0008842
2	chr6:115648582:C:T	115648582	NA,T	NA,C	NA,1	NA,-inf	NA,inf	NA,1.25276	0.000395138	0.000951014
2	chr6:115725076:C:T	115725076	NA,T	NA,C	NA,1	NA,-inf	NA,inf	NA,0.988373	0.000394417	0.000880651
2	chr6:116194626:A:G	116194626	NA,G	NA,A	NA,1	NA,inf	NA,inf	NA,1.06896	0.00039414	0.000911856
2	chr6:115624025:C:A	115624025	NA,A	NA,C	NA,1	NA,-inf	NA,inf	NA,1.24688	0.00039257	0.000944286
2	chr6:116318397:T:G	116318397	NA,G	NA,T	NA,1	NA,inf	NA,inf	NA,1.09132	0.000391979	0.000911271
2	chr6:116326406:A:G	116326406	NA,G	NA,A	NA,1	NA,inf	NA,inf	NA,1.06266	0.00039176	0.000903762
2	chr6:116237622:A:G	116237622	NA,G	NA,A	NA,1	NA,inf	NA,inf	NA,1.06726	0.00039137	0.000905875
2	chr6:115583003:A:T	115583003	NA,T	NA,A	NA,1	NA,-inf	NA,inf	NA,1.24298	0.000390498	0.000937975
2	chr6:115986394:A:C	115986394	NA,C	NA,A	NA,1	NA,-inf	NA,inf	NA,1.336	0.000390243	0.00095565
2	chr6:115594747:TATA:T	115594747	NA,T	NA,TATA	NA,1	NA,-inf	NA,inf	NA,1.24056	0.000390012	0.000936406
2	chr6:115648398:A:T	115648398	NA,T	NA,A	NA,1	NA,-inf	NA,inf	NA,1.24342	0.000388673	0.000935447
2	chr6:115836567:G:A	115836567	NA,A	NA,G	NA,1	NA,inf	NA,inf	NA,1.41595	0.000388267	0.000922221
2	chr6:115562013:A:T	115562013	NA,T	NA,A	NA,1	NA,-inf	NA,inf	NA,1.23859	0.000388154	0.000932059
2	chr6:115569998:G:A	115569998	NA,A	NA,G	NA,1	NA,-inf	NA,inf	NA,1.23859	0.000388154	0.000932059
2	chr6:115643491:C:G	115643491	NA,G	NA,C	NA,1	NA,-inf	NA,inf	NA,0.973074	0.000387894	0.000875946
2	chr6:116111489:A:G	116111489	G,G	A,A	1,1	inf,inf	inf,inf	0.205624,2.17873	0.000387378	0.000881829
2	chr6:116379229:G:C	116379229	NA,C	NA,G	NA,1	NA,-inf	NA,inf	NA,0.991329	0.000387355	0.000877438
2	chr6:116373235:C:T	116373235	NA,T	NA,C	NA,1	NA,-inf	NA,inf	NA,0.991072	0.000387189	0.00087706
2	chr6:116364691:A:G	116364691	G,NA	A,NA	1,NA	inf,NA	inf,NA	0.878026,NA	0.000386763	0.000899086
2	chr6:115564457:T:C	115564457	NA,C	NA,T	NA,1	NA,-inf	NA,inf	NA,1.23552	0.000386079	0.000927056
2	chr6:116332256:A:G	116332256	NA,G	NA,A	NA,1	NA,inf	NA,inf	NA,1.08585	0.000385924	0.000897678
2	chr6:115583135:G:C	115583135	NA,C	NA,G	NA,1	NA,-inf	NA,inf	NA,1.23534	0.000385701	0.00092628
2	chr6:115937643:C:T	115937643	T,NA	C,NA	1,NA	-inf,NA	inf,NA	0.834665,NA	0.000385108	0.000886948
2	chr6:116464903:AC:A	116464903	NA,A	NA,AC	NA,1	NA,inf	NA,inf	NA,1.09842	0.000384804	0.000903982
2	chr6:116462706:G:A	116462706	NA,A	NA,G	NA,1	NA,inf	NA,inf	NA,1.09842	0.000384804	0.000903982
2	chr6:116096995:G:A	116096995	A,A	G,G	1,1	-inf,inf	inf,inf	1.08312,1.21343	0.000384606	0.000827179
2	chr6:115875411:A:G	115875411	NA,G	NA,A	NA,1	NA,-inf	NA,inf	NA,0.981498	0.000384567	0.000863005
2	chr6:115607336:T:C	115607336	NA,C	NA,T	NA,1	NA,-inf	NA,inf	NA,1.23017	0.00038369	0.000922379
2	chr6:116230836:G:A	116230836	NA,A	NA,G	NA,1	NA,-inf	NA,inf	NA,0.984546	0.000381188	0.000849291
2	chr6:116360571:A:G	116360571	NA,G	NA,A	NA,1	NA,inf	NA,inf	NA,1.11346	0.000381057	0.000892883
2	chr6:116395228:A:G	116395228	NA,G	NA,A	NA,1	NA,inf	NA,inf	NA,1.08045	0.000380746	0.000879381
2	chr6:115716488:T:C	115716488	NA,C	NA,T	NA,1	NA,-inf	NA,inf	NA,0.968745	0.0003806	0.000850243
2	chr6:116225330:T:C	116225330	NA,C	NA,T	NA,1	NA,-inf	NA,inf	NA,0.982403	0.000379738	0.000846097
2	chr6:115571401:T:A	115571401	NA,A	NA,T	NA,1	NA,-inf	NA,inf	NA,1.22479	0.000379461	0.00091095
2	chr6:115641093:A:G	115641093	NA,G	NA,A	NA,1	NA,-inf	NA,inf	NA,1.22653	0.00037938	0.000912206
2	chr6:116111473:T:G	116111473	G,G	T,T	1,1	inf,inf	inf,inf	0.229781,2.15334	0.000378697	0.000861917
2	chr6:115931388:T:A	115931388	A,A	T,T	1,1	inf,inf	inf,inf	2.1707,0.0775027	0.000376692	0.000797155
2	chr6:116460471:T:G	116460471	NA,G	NA,T	NA,1	NA,-inf	NA,inf	NA,0.953456	0.000376653	0.000847369
2	chr6:116308591:T:G	116308591	NA,G	NA,T	NA,1	NA,-inf	NA,inf	NA,0.981509	0.000376289	0.000848967
2	chr6:115760535:CTAAAAGACCATCACGGTCAGCTCCAGAGCTCCTCATAGGGTCAGCT:C	115760535	C,NA	CTAAAAGACCATCACGGTCAGCTCCAGAGCTCCTCATAGGGTCAGCT,NA	1,NA	-inf,NA	inf,NA	0.926568,NA	0.000375945	0.000870499
2	chr6:116283687:A:G	116283687	G,G	A,A	1,1	-inf,inf	inf,inf	1.07427,1.23851	0.00037561	0.00081579
2	chr6:116457240:T:C	116457240	NA,C	NA,T	NA,1	NA,-inf	NA,inf	NA,0.950582	0.000374723	0.000843063
2	chr6:115569138:A:G	115569138	NA,G	NA,A	NA,1	NA,inf	NA,inf	NA,0.795199	0.000373136	0.000813939
2	chr6:115555727:A:G	115555727	NA,G	NA,A	NA,1	NA,-inf	NA,inf	NA,1.58418	0.000372392	0.00101802
2	chr6:115845143:C:T	115845143	T,NA	C,NA	1,NA	-inf,NA	inf,NA	0.915442,NA	0.000372118	0.000847633
2	chr6:116328083:C:T	116328083	NA,T	NA,C	NA,1	NA,inf	NA,inf	NA,1.03285	0.000371476	0.000857202
2	chr6:115785530:G:A	115785530	NA,A	NA,G	NA,1	NA,-inf	NA,inf	NA,0.933222	0.000370587	0.000836152
2	chr6:115957654:G:T	115957654	T,T	G,G	1,1	-inf,inf	inf,inf	1.92722,0.087999	0.000370147	0.000790192
2	chr6:115917820:C:T	115917820	T,T	C,C	1,1	inf,inf	inf,inf	0.760916,1.63119	0.000369922	0.000809082
2	chr6:115895271:G:A	115895271	A,A	G,G	1,1	inf,inf	inf,inf	1.98706,0.310574	0.000369756	0.000811991
2	chr6:116204138:A:C	116204138	NA,C	NA,A	NA,1	NA,-inf	NA,inf	NA,0.985503	0.000369716	0.000828295
2	chr6:116243065:C:T	116243065	NA,T	NA,C	NA,1	NA,inf	NA,inf	NA,1.05171	0.000369266	0.000858005
2	chr6:115836955:C:T	115836955	NA,T	NA,C	NA,1	NA,inf	NA,inf	NA,1.38259	0.000369176	0.0008764
2	chr6:115594986:A:G	115594986	NA,G	NA,A	NA,1	NA,-inf	NA,inf	NA,1.20689	0.000369129	0.000885569
2	chr6:115534405:C:A	115534405	NA,A	NA,C	NA,1	NA,-inf	NA,inf	NA,1.20181	0.000367926	0.000882068
2	chr6:115559823:G:A	115559823	NA,A	NA,G	NA,1	NA,-inf	NA,inf	NA,1.20015	0.000365616	0.000876801
2	chr6:115684699:T:G	115684699	G,NA	T,NA	1,NA	inf,NA	inf,NA	0.867696,NA	0.000364302	0.000840371
2	chr6:115786960:G:A	115786960	NA,A	NA,G	NA,1	NA,-inf	NA,inf	NA,0.921976	0.000362975	0.000819161
2	chr6:116285468:G:A	116285468	A,A	G,G	1,1	-inf,inf	inf,inf	1.0553,1.15555	0.00036187	0.000782581
2	chr6:116209819:C:G	116209819	NA,G	NA,C	NA,1	NA,inf	NA,inf	NA,1.03828	0.000359065	0.000835085
2	chr6:115703881:A:T	115703881	NA,T	NA,A	NA,1	NA,-inf	NA,inf	NA,0.944516	0.000358622	0.000802037
2	chr6:115955576:T:G	115955576	G,G	T,T	1,1	-inf,inf	inf,inf	1.88991,0.109362	0.00035779	0.000763498
2	chr6:116443312:G:A	116443312	A,A	G,G	1,1	-inf,inf	inf,inf	1.23694,0.931747	0.000357426	0.000833329
2	chr6:115649541:A:G	115649541	G,G	A,A	1,1	-inf,inf	inf,inf	1.38148,1.02438	0.000357025	0.000877797
2	chr6:116033942:C:T	116033942	NA,T	NA,C	NA,1	NA,-inf	NA,inf	NA,0.946686	0.000356101	0.000793568
2	chr6:115612504:TTACA:T	115612504	NA,T	NA,TTACA	NA,1	NA,-inf	NA,inf	NA,1.58115	0.000354929	0.000980318
2	chr6:115575506:A:G	115575506	NA,G	NA,A	NA,1	NA,-inf	NA,inf	NA,1.20213	0.000353988	0.000855572
2	chr6:115926317:G:C	115926317	C,C	G,G	1,1	inf,inf	inf,inf	2.03221,0.425876	0.000353844	0.000751747
2	chr6:115877822:G:A	115877822	NA,A	NA,G	NA,1	NA,-inf	NA,inf	NA,0.950361	0.000353479	0.000808078
2	chr6:115984020:G:A	115984020	A,A	G,G	1,1	inf,inf	inf,inf	2.06469,0.366868	0.000353428	0.000747107
2	chr6:116322996:C:T	116322996	NA,T	NA,C	NA,1	NA,-inf	NA,inf	NA,1.01392	0.000353303	0.000818543
2	chr6:115626997:T:G	115626997	NA,G	NA,T	NA,1	NA,-inf	NA,inf	NA,1.57974	0.000352257	0.000973714
2	chr6:115621081:C:T	115621081	NA,T	NA,C	NA,1	NA,-inf	NA,inf	NA,1.17958	0.000352061	0.000845501
2	chr6:116467600:G:A	116467600	NA,A	NA,G	NA,1	NA,inf	NA,inf	NA,1.03239	0.000351958	0.000823397
2	chr6:115735150:A:G	115735150	NA,G	NA,A	NA,1	NA,-inf	NA,inf	NA,0.924175	0.000351575	0.000786072
2	chr6:115580430:T:A	115580430	NA,A	NA,T	NA,1	NA,-inf	NA,inf	NA,0.91602	0.000350929	0.000792837
2	chr6:115925801:G:A	115925801	A,A	G,G	1,1	inf,inf	inf,inf	2.02801,0.422219	0.000350122	0.00074392
2	chr6:115599888:G:A	115599888	NA,A	NA,G	NA,1	NA,-inf	NA,inf	NA,1.17269	0.000349449	0.000837727
2	chr6:115857357:T:C	115857357	C,C	T,T	1,1	inf,inf	inf,inf	1.79955,0.205595	0.000348944	0.000763915
2	chr6:115896643:A:G	115896643	NA,G	NA,A	NA,1	NA,-inf	NA,inf	NA,0.929799	0.000348414	0.000784316
2	chr6:115930730:T:C	115930730	C,C	T,T	1,1	inf,inf	inf,inf	2.0217,0.428214	0.000348358	0.000740293
2	chr6:115656069:A:G	115656069	NA,G	NA,A	NA,1	NA,-inf	NA,inf	NA,1.06223	0.000347191	0.00081403
2	chr6:115553729:T:C	115553729	NA,C	NA,T	NA,1	NA,-inf	NA,inf	NA,1.16317	0.000345611	0.000827825
2	chr6:115530238:A:T	115530238	NA,T	NA,A	NA,1	NA,-inf	NA,inf	NA,1.1636	0.000345434	0.000827657
2	chr6:115623571:C:T	115623571	T,T	C,C	1,1	-inf,inf	inf,inf	1.31279,1.11616	0.000345305	0.000862757
2	chr6:116232188:C:T	116232188	NA,T	NA,C	NA,1	NA,inf	NA,inf	NA,0.995376	0.000345153	0.000798902
2	chr6:115654748:A:G	115654748	G,NA	A,NA	1,NA	inf,NA	inf,NA	0.847346,NA	0.000344944	0.00079341
2	chr6:115576535:G:A	115576535	A,A	G,G	1,1	inf,inf	inf,inf	1.77572,0.110528	0.000344613	0.000773862
2	chr6:116174341:C:T	116174341	NA,T	NA,C	NA,1	NA,-inf	NA,inf	NA,1.19335	0.000343835	0.000829138
2	chr6:115599964:T:C	115599964	NA,C	NA,T	NA,1	NA,inf	NA,inf	NA,1.21761	0.00034366	0.000799081
2	chr6:116131245:A:T	116131245	NA,T	NA,A	NA,1	NA,-inf	NA,inf	NA,0.914342	0.000343045	0.000778971
2	chr6:115685821:A:G	115685821	NA,G	NA,A	NA,1	NA,-inf	NA,inf	NA,0.917819	0.000342542	0.000766454
2	chr6:115544553:C:T	115544553	NA,T	NA,C	NA,1	NA,-inf	NA,inf	NA,0.900779	0.000341394	0.000771543
2	chr6:115693371:T:C	115693371	NA,C	NA,T	NA,1	NA,-inf	NA,inf	NA,0.914829	0.000340697	0.000762381
2	chr6:115693717:T:C	115693717	NA,C	NA,T	NA,1	NA,-inf	NA,inf	NA,0.914829	0.000340697	0.000762381
2	chr6:115737279:A:G	115737279	NA,G	NA,A	NA,1	NA,-inf	NA,inf	NA,0.905566	0.000339969	0.000760465
2	chr6:115764335:A:G	115764335	NA,G	NA,A	NA,1	NA,-inf	NA,inf	NA,0.916184	0.000339704	0.000760423
2	chr6:116031470:A:G	116031470	NA,G	NA,A	NA,1	NA,-inf	NA,inf	NA,0.953653	0.000338998	0.000770295
2	chr6:115809484:A:T	115809484	NA,T	NA,A	NA,1	NA,-inf	NA,inf	NA,0.915844	0.000338716	0.000758225
2	chr6:115921577:T:C	115921577	C,C	T,T	1,1	inf,inf	inf,inf	1.99839,0.438055	0.000338	0.000718746
2	chr6:115953567:C:T	115953567	T,T	C,C	1,1	-inf,-inf	inf,inf	1.99953,0.433653	0.000337278	0.000717163
2	chr6:116038831:C:T	116038831	T,NA	C,NA	1,NA	-inf,NA	inf,NA	0.877952,NA	0.000337128	0.000776809
2	chr6:115600447:G:A	115600447	NA,A	NA,G	NA,1	NA,inf	NA,inf	NA,1.20304	0.000335932	0.000781042
2	chr6:115554065:G:C	115554065	NA,C	NA,G	NA,1	NA,-inf	NA,inf	NA,1.14527	0.000335794	0.000804022
2	chr6:115551093:T:C	115551093	NA,C	NA,T	NA,1	NA,-inf	NA,inf	NA,1.14554	0.000335713	0.000803889
2	chr6:115609729:G:A	115609729	NA,A	NA,G	NA,1	NA,-inf	NA,inf	NA,1.14657	0.000335571	0.000805018
2	chr6:115546718:C:G	115546718	NA,G	NA,C	NA,1	NA,-inf	NA,inf	NA,0.890482	0.000335404	0.000758058
2	chr6:115855439:T:A	115855439	A,A	T,T	1,1	inf,-inf	inf,inf	1.84603,0.141331	0.000335149	0.000749456
2	chr6:115686790:T:G	115686790	NA,G	NA,T	NA,1	NA,-inf	NA,inf	NA,0.904986	0.000334687	0.000749121
2	chr6:115558081:T:C	115558081	NA,C	NA,T	NA,1	NA,-inf	NA,inf	NA,1.13979	0.000334574	0.000800646
2	chr6:115844820:G:A	115844820	A,A	G,G	1,1	-inf,-inf	inf,inf	1.57969,0.744297	0.000334517	0.000809069
2	chr6:115821744:GAAAAAAT:G	115821744	NA,G	NA,GAAAAAAT	NA,1	NA,-inf	NA,inf	NA,0.931809	0.000334154	0.000756679
2	chr6:116248770:G:A	116248770	NA,A	NA,G	NA,1	NA,inf	NA,inf	NA,1.01816	0.000333478	0.000779723
2	chr6:116136935:C:T	116136935	T,NA	C,NA	1,NA	inf,NA	inf,NA	0.953778,NA	0.000332406	0.000747399
2	chr6:115608939:TAC:T	115608939	NA,T	NA,TAC	NA,1	NA,-inf	NA,inf	NA,1.13993	0.000332058	0.000796452
2	chr6:115996979:C:G	115996979	NA,G	NA,C	NA,1	NA,-inf	NA,inf	NA,0.894492	0.000331951	0.000738858
2	chr6:115857740:A:G	115857740	G,G	A,A	1,1	inf,-inf	inf,inf	1.84233,0.134823	0.000331467	0.000741338
2	chr6:115852208:A:T	115852208	T,NA	A,NA	1,NA	inf,NA	inf,NA	0.890393,NA	0.000331341	0.000751162
2	chr6:115910935:C:T	115910935	T,T	C,C	1,1	inf,inf	inf,inf	2.05508,0.0688716	0.00033048	0.000702653
2	chr6:115853248:C:A	115853248	A,A	C,C	1,1	inf,-inf	inf,inf	1.83549,0.14779	0.000330199	0.000738311
2	chr6:116165293:A:G	116165293	NA,G	NA,A	NA,1	NA,-inf	NA,inf	NA,0.844651	0.00033005	0.000731216
2	chr6:115619652:C:T	115619652	NA,T	NA,C	NA,1	NA,-inf	NA,inf	NA,1.13335	0.000329752	0.000790314
2	chr6:116174706:C:G	116174706	NA,G	NA,C	NA,1	NA,-inf	NA,inf	NA,0.843038	0.000329117	0.000729173
2	chr6:116048751:T:C	116048751	NA,C	NA,T	NA,1	NA,-inf	NA,inf	NA,0.907586	0.000329004	0.000742282
2	chr6:115866804:T:C	115866804	NA,C	NA,T	NA,1	NA,-inf	NA,inf	NA,0.890483	0.000327853	0.000748459
2	chr6:115772675:C:T	115772675	T,T	C,C	1,1	-inf,-inf	inf,inf	1.74066,0.407391	0.00032759	0.000780538
2	chr6:116395163:C:T	116395163	NA,T	NA,C	NA,1	NA,inf	NA,inf	NA,0.984511	0.000327496	0.000755748
2	chr6:116491232:C:A	116491232	A,NA	C,NA	1,NA	-inf,NA	inf,NA	0.804772,NA	0.000327006	0.000757732
2	chr6:115842299:G:A	115842299	A,A	G,G	1,1	-inf,inf	inf,inf	1.81861,0.175795	0.000326684	0.00073018
2	chr6:116052386:C:T	116052386	NA,T	NA,C	NA,1	NA,-inf	NA,inf	NA,0.903566	0.000326675	0.000737083
2	chr6:115718645:G:A	115718645	A,NA	G,NA	1,NA	-inf,NA	inf,NA	0.84837,NA	0.000326398	0.000753623
2	chr6:115550816:A:G	115550816	NA,G	NA,A	NA,1	NA,-inf	NA,inf	NA,1.12504	0.000325423	0.000778689
2	chr6:115922951:T:C	115922951	C,C	T,T	1,1	inf,inf	inf,inf	1.9772,0.433165	0.000324702	0.000690839
2	chr6:116434563:A:G	116434563	NA,G	NA,A	NA,1	NA,-inf	NA,inf	NA,0.899129	0.000324397	0.000727831
2	chr6:115589336:C:T	115589336	T,NA	C,NA	1,NA	-inf,NA	inf,NA	0.835694,NA	0.000323914	0.000756879
2	chr6:115870034:A:G	115870034	G,G	A,A	1,1	inf,inf	inf,inf	1.73803,0.362743	0.00032287	0.000729789
2	chr6:115702746:C:T	115702746	T,T	C,C	1,1	inf,inf	inf,inf	0.0706376,1.48593	0.000322559	0.000716127
2	chr6:115760611:G:A	115760611	NA,A	NA,G	NA,1	NA,-inf	NA,inf	NA,0.892732	0.000321759	0.000732289
2	chr6:116329899:A:C	116329899	NA,C	NA,A	NA,1	NA,-inf	NA,inf	NA,0.957103	0.000321177	0.00074404
2	chr6:116327379:T:C	116327379	NA,C	NA,T	NA,1	NA,-inf	NA,inf	NA,0.957103	0.000321177	0.00074404
2	chr6:115543953:C:G	115543953	NA,G	NA,C	NA,1	NA,-inf	NA,inf	NA,1.14008	0.000321125	0.000774618
2	chr6:116249010:ACATT:A	116249010	A,NA	ACATT,NA	1,NA	-inf,NA	inf,NA	0.869687,NA	0.00032023	0.000730331
2	chr6:116281695:G:C	116281695	C,NA	G,NA	1,NA	-inf,NA	inf,NA	0.874229,NA	0.000319707	0.000732963
2	chr6:115634826:G:A	115634826	NA,A	NA,G	NA,1	NA,-inf	NA,inf	NA,1.41559	0.000319524	0.000839828
2	chr6:116211951:C:T	116211951	NA,T	NA,C	NA,1	NA,-inf	NA,inf	NA,0.890266	0.000319425	0.000727821
2	chr6:115824287:C:T	115824287	T,NA	C,NA	1,NA	inf,NA	inf,NA	0.86649,NA	0.000319337	0.00072427
2	chr6:116025192:A:C	116025192	NA,C	NA,A	NA,1	NA,-inf	NA,inf	NA,0.884932	0.000319316	0.000719613
2	chr6:115825032:G:A	115825032	A,A	G,G	1,1	-inf,inf	inf,inf	0.763485,1.11755	0.000319315	0.000694635
2	chr6:115699102:A:G	115699102	G,G	A,A	1,1	inf,inf	inf,inf	0.234671,1.59173	0.000319119	0.00072827
2	chr6:115826027:C:A	115826027	A,A	C,C	1,1	inf,inf	inf,inf	1.75609,0.205904	0.000319115	0.000698957
2	chr6:115728867:T:C	115728867	C,NA	T,NA	1,NA	inf,NA	inf,NA	0.83442,NA	0.00031869	0.000725774
2	chr6:116244798:A:T	116244798	NA,T	NA,A	NA,1	NA,-inf	NA,inf	NA,0.910191	0.000318325	0.000720746
2	chr6:115948732:A:G	115948732	G,G	A,A	1,1	-inf,inf	inf,inf	1.87395,0.048868	0.000318112	0.000681654
2	chr6:116281694:C:T	116281694	T,NA	C,NA	1,NA	-inf,NA	inf,NA	0.8709,NA	0.000317992	0.00072906
2	chr6:115864745:G:A	115864745	A,A	G,G	1,1	inf,inf	inf,inf	1.49575,0.79155	0.0003179	0.000721336
2	chr6:115840354:T:C	115840354	C,C	T,T	1,1	-inf,inf	inf,inf	1.79368,0.195368	0.000317235	0.000709014
2	chr6:116237576:G:A	116237576	NA,A	NA,G	NA,1	NA,inf	NA,inf	NA,0.984572	0.000316553	0.000739634
2	chr6:116348932:A:C	116348932	NA,C	NA,A	NA,1	NA,inf	NA,inf	NA,0.945783	0.000316068	0.000731939
2	chr6:115920530:A:G	115920530	G,G	A,A	1,1	inf,inf	inf,inf	2.06675,0.10934	0.000315357	0.000669014
2	chr6:115940110:T:C	115940110	NA,C	NA,T	NA,1	NA,inf	NA,inf	NA,1.08741	0.000314837	0.000739914
2	chr6:115815383:AT:A	115815383	A,NA	AT,NA	1,NA	-inf,NA	inf,NA	0.805991,NA	0.000314438	0.000730769
2	chr6:115581132:G:A	115581132	NA,A	NA,G	NA,1	NA,-inf	NA,inf	NA,1.39459	0.000314018	0.000821682
2	chr6:115678254:A:G	115678254	NA,G	NA,A	NA,1	NA,inf	NA,inf	NA,1.0489	0.000313949	0.000744556
2	chr6:115839660:T:C	115839660	NA,C	NA,T	NA,1	NA,-inf	NA,inf	NA,0.854498	0.000313711	0.000717282
2	chr6:116417614:A:G	116417614	NA,G	NA,A	NA,1	NA,inf	NA,inf	NA,0.960038	0.000313504	0.000723773
2	chr6:116417603:A:G	116417603	NA,G	NA,A	NA,1	NA,inf	NA,inf	NA,0.960038	0.000313504	0.000723773
2	chr6:115848143:T:G	115848143	G,G	T,T	1,1	inf,-inf	inf,inf	1.79522,0.174703	0.000313023	0.000699868
2	chr6:115624757:A:T	115624757	NA,T	NA,A	NA,1	NA,-inf	NA,inf	NA,0.852983	0.000312756	0.00070763
2	chr6:116328050:C:T	116328050	NA,T	NA,C	NA,1	NA,-inf	NA,inf	NA,0.940315	0.000312188	0.000723196
2	chr6:116415397:T:G	116415397	NA,G	NA,T	NA,1	NA,inf	NA,inf	NA,0.957143	0.000312102	0.000720502
2	chr6:115941813:G:A	115941813	A,A	G,G	1,1	-inf,-inf	inf,inf	2.06061,0.0862877	0.000311858	0.000661668
2	chr6:115688486:T:C	115688486	NA,C	NA,T	NA,1	NA,-inf	NA,inf	NA,0.861088	0.000311611	0.000697804
2	chr6:116285047:G:A	116285047	NA,A	NA,G	NA,1	NA,inf	NA,inf	NA,0.937012	0.000311516	0.000721398
2	chr6:116293138:A:G	116293138	NA,G	NA,A	NA,1	NA,-inf	NA,inf	NA,0.936725	0.000311365	0.000721049
2	chr6:116415527:CCTTTTTT:C	116415527	NA,C	NA,CCTTTTTT	NA,1	NA,inf	NA,inf	NA,0.951863	0.000310541	0.000716579
2	chr6:116394771:A:C	116394771	NA,C	NA,A	NA,1	NA,-inf	NA,inf	NA,0.825349	0.000310487	0.000702963
2	chr6:116293295:C:T	116293295	NA,T	NA,C	NA,1	NA,inf	NA,inf	NA,0.99323	0.000310418	0.000725927
2	chr6:116413867:T:C	116413867	NA,C	NA,T	NA,1	NA,inf	NA,inf	NA,0.954712	0.000310219	0.000716278
2	chr6:115840096:T:C	115840096	C,C	T,T	1,1	-inf,inf	inf,inf	1.77715,0.201969	0.000309709	0.000692212
2	chr6:116281951:T:C	116281951	NA,C	NA,T	NA,1	NA,inf	NA,inf	NA,0.932666	0.00030918	0.000715983
2	chr6:116145091:T:C	116145091	NA,C	NA,T	NA,1	NA,-inf	NA,inf	NA,0.804235	0.00030907	0.000685097
2	chr6:115936910:T:G	115936910	NA,G	NA,T	NA,1	NA,-inf	NA,inf	NA,0.834595	0.000308862	0.000693673
2	chr6:116130339:G:A	116130339	NA,A	NA,G	NA,1	NA,-inf	NA,inf	NA,0.859055	0.00030884	0.000702387
2	chr6:115542901:A:G	115542901	NA,G	NA,A	NA,1	NA,-inf	NA,inf	NA,1.09064	0.000308386	0.000737287
2	chr6:116307838:C:T	116307838	NA,T	NA,C	NA,1	NA,-inf	NA,inf	NA,0.93035	0.000307938	0.000713132
2	chr6:116413697:T:G	116413697	NA,G	NA,T	NA,1	NA,inf	NA,inf	NA,0.95007	0.000307832	0.000710766
2	chr6:115805181:C:T	115805181	NA,T	NA,C	NA,1	NA,inf	NA,inf	NA,1.05381	0.000307295	0.000724339
2	chr6:116437084:TGGG:T	116437084	NA,T	NA,TGGG	NA,1	NA,inf	NA,inf	NA,1.00065	0.000307055	0.000722552
2	chr6:116416420:T:C	116416420	NA,C	NA,T	NA,1	NA,inf	NA,inf	NA,0.949623	0.000306946	0.000708957
2	chr6:115791995:C:G	115791995	G,NA	C,NA	1,NA	inf,NA	inf,NA	0.765101,NA	0.000306805	0.000709641
2	chr6:116335647:A:G	116335647	NA,G	NA,A	NA,1	NA,inf	NA,inf	NA,0.929039	0.000306735	0.000710527
2	chr6:115778736:C:T	115778736	T,NA	C,NA	1,NA	-inf,NA	inf,NA	0.80871,NA	0.000305867	0.000706231
2	chr6:116337439:G:A	116337439	NA,A	NA,G	NA,1	NA,inf	NA,inf	NA,0.925877	0.0003051	0.000706741
2	chr6:116116877:G:A	116116877	NA,A	NA,G	NA,1	NA,-inf	NA,inf	NA,0.767372	0.000304814	0.000682032
2	chr6:116328075:C:T	116328075	NA,T	NA,C	NA,1	NA,-inf	NA,inf	NA,0.923378	0.000303412	0.000702844
2	chr6:116073417:T:C	116073417	NA,C	NA,T	NA,1	NA,inf	NA,inf	NA,0.874727	0.00030318	0.000701587
2	chr6:115933671:T:C	115933671	C,C	T,T	1,1	inf,inf	inf,inf	1.94697,0.410937	0.000302419	0.000643921
2	chr6:116460941:C:T	116460941	T,NA	C,NA	1,NA	-inf,NA	inf,NA	0.766019,NA	0.000302223	0.000702105
2	chr6:116261585:T:C	116261585	NA,C	NA,T	NA,1	NA,inf	NA,inf	NA,0.917545	0.000301758	0.000698618
2	chr6:116295372:G:A	116295372	NA,A	NA,G	NA,1	NA,-inf	NA,inf	NA,0.917807	0.000301602	0.000698418
2	chr6:115595100:GT:G	115595100	NA,G	NA,GT	NA,1	NA,inf	NA,inf	NA,1.13294	0.00030133	0.00070048
2	chr6:115711678:T:C	115711678	C,C	T,T	1,1	-inf,inf	inf,inf	0.196463,1.78994	0.000301159	0.000704366
2	chr6:116433593:G:A	116433593	NA,A	NA,G	NA,1	NA,inf	NA,inf	NA,0.988338	0.000301156	0.00070841
2	chr6:116333188:T:G	116333188	NA,G	NA,T	NA,1	NA,-inf	NA,inf	NA,0.916285	0.000300231	0.000695445
2	chr6:115941309:CAAG:C	115941309	C,C	CAAG,CAAG	1,1	-inf,-inf	inf,inf	2.03754,0.0855316	0.000299962	0.000636796
2	chr6:116246523:A:C	116246523	NA,C	NA,A	NA,1	NA,inf	NA,inf	NA,0.956958	0.000299898	0.000701537
2	chr6:115816471:A:C	115816471	C,C	A,A	1,1	-inf,inf	inf,inf	0.768207,1.08009	0.00029922	0.000651459
2	chr6:116262538:G:A	116262538	NA,A	NA,G	NA,1	NA,inf	NA,inf	NA,0.912336	0.00029911	0.000692488
2	chr6:116142724:T:C	116142724	NA,C	NA,T	NA,1	NA,-inf	NA,inf	NA,0.758083	0.000298957	0.000669343
2	chr6:116422656:A:G	116422656	NA,G	NA,A	NA,1	NA,-inf	NA,inf	NA,0.863614	0.000298717	0.000679362
2	chr6:116270318:T:C	116270318	NA,C	NA,T	NA,1	NA,inf	NA,inf	NA,0.911503	0.000298703	0.000691541
2	chr6:115690763:G:T	115690763	T,T	G,G	1,1	inf,inf	inf,inf	0.380012,1.43251	0.000298696	0.000677419
2	chr6:115746183:A:G	115746183	NA,G	NA,A	NA,1	NA,-inf	NA,inf	NA,0.840598	0.000298396	0.000668927
2	chr6:116421380:A:G	116421380	G,NA	A,NA	1,NA	inf,NA	inf,NA	0.788518,NA	0.000298338	0.000685444
2	chr6:116398402:A:G	116398402	G,NA	A,NA	1,NA	-inf,NA	inf,NA	0.787393,NA	0.000297675	0.000684514
2	chr6:115840540:A:G	115840540	G,G	A,A	1,1	-inf,inf	inf,inf	1.75807,0.192526	0.000297033	0.000664149
2	chr6:115913971:G:A	115913971	NA,A	NA,G	NA,1	NA,-inf	NA,inf	NA,0.830648	0.000296917	0.00066854
2	chr6:116275529:G:A	116275529	NA,A	NA,G	NA,1	NA,inf	NA,inf	NA,0.907739	0.000296868	0.000687282
2	chr6:115678186:G:T	115678186	NA,T	NA,G	NA,1	NA,inf	NA,inf	NA,1.01172	0.000296133	0.000701655
2	chr6:116348367:A:T	116348367	T,NA	A,NA	1,NA	-inf,NA	inf,NA	0.744661,NA	0.000295003	0.000683809
2	chr6:116043568:T:C	116043568	NA,C	NA,T	NA,1	NA,inf	NA,inf	NA,0.852834	0.000291523	0.000674715
2	chr6:116248138:A:C	116248138	NA,C	NA,A	NA,1	NA,inf	NA,inf	NA,0.936001	0.000289934	0.00067803
2	chr6:116049286:G:A	116049286	NA,A	NA,G	NA,1	NA,inf	NA,inf	NA,0.847783	0.00028919	0.000669263
2	chr6:116192350:C:A	116192350	NA,A	NA,C	NA,1	NA,inf	NA,inf	NA,0.943026	0.000288742	0.000677785
2	chr6:116459258:T:C	116459258	NA,C	NA,T	NA,1	NA,inf	NA,inf	NA,0.982899	0.000288466	0.000675827
2	chr6:115764919:A:G	115764919	NA,G	NA,A	NA,1	NA,-inf	NA,inf	NA,0.818528	0.000288331	0.000655815
2	chr6:116212220:TATC:T	116212220	NA,T	NA,TATC	NA,1	NA,inf	NA,inf	NA,0.927867	0.000288308	0.000673326
2	chr6:115853393:C:T	115853393	NA,T	NA,C	NA,1	NA,inf	NA,inf	NA,1.14843	0.000287092	0.000672416
2	chr6:115946003:T:C	115946003	C,C	T,T	1,1	-inf,-inf	inf,inf	2.00779,0.0624968	0.000285787	0.000607115
2	chr6:116416323:C:T	116416323	NA,T	NA,C	NA,1	NA,inf	NA,inf	NA,0.904965	0.000285392	0.000659027
2	chr6:116413541:A:G	116413541	NA,G	NA,A	NA,1	NA,inf	NA,inf	NA,0.902297	0.000284917	0.000657761
2	chr6:115535328:C:G	115535328	NA,G	NA,C	NA,1	NA,-inf	NA,inf	NA,0.799628	0.000284802	0.000644875
2	chr6:115724739:G:C	115724739	C,NA	G,NA	1,NA	inf,NA	inf,NA	0.855832,NA	0.000284748	0.000669733
2	chr6:116216568:T:C	116216568	NA,C	NA,T	NA,1	NA,-inf	NA,inf	NA,0.758829	0.000284664	0.000632499
2	chr6:116414236:G:A	116414236	NA,A	NA,G	NA,1	NA,inf	NA,inf	NA,0.901491	0.000284546	0.000656901
2	chr6:116413886:C:G	116413886	NA,G	NA,C	NA,1	NA,inf	NA,inf	NA,0.901491	0.000284546	0.000656901
2	chr6:116414274:G:A	116414274	NA,A	NA,G	NA,1	NA,inf	NA,inf	NA,0.901491	0.000284546	0.000656901
2	chr6:116415676:T:C	116415676	NA,C	NA,T	NA,1	NA,inf	NA,inf	NA,0.900049	0.000284486	0.000656639
2	chr6:115532521:C:T	115532521	NA,T	NA,C	NA,1	NA,-inf	NA,inf	NA,0.797637	0.000283885	0.000642803
2	chr6:115666662:T:G	115666662	NA,G	NA,T	NA,1	NA,-inf	NA,inf	NA,0.944758	0.000283681	0.000665008
2	chr6:115848969:T:C	115848969	C,C	T,T	1,1	inf,-inf	inf,inf	1.73336,0.185758	0.000283625	0.000634413
2	chr6:116415317:A:C	116415317	NA,C	NA,A	NA,1	NA,inf	NA,inf	NA,0.898164	0.000283406	0.000654202
2	chr6:115865472:C:T	115865472	T,T	C,C	1,1	inf,inf	inf,inf	1.52459,0.66046	0.000283388	0.000644997
2	chr6:116286845:A:G	116286845	G,G	A,A	1,1	-inf,inf	inf,inf	0.0525203,1.88604	0.000283019	0.000654236
2	chr6:115533136:A:G	115533136	NA,G	NA,A	NA,1	NA,-inf	NA,inf	NA,0.795457	0.000282811	0.000640393
2	chr6:115573192:C:A	115573192	NA,A	NA,C	NA,1	NA,-inf	NA,inf	NA,0.7941	0.000282496	0.000639589
2	chr6:115576191:G:T	115576191	NA,T	NA,G	NA,1	NA,-inf	NA,inf	NA,0.7941	0.000282496	0.000639589
2	chr6:115578113:G:A	115578113	NA,A	NA,G	NA,1	NA,-inf	NA,inf	NA,0.7941	0.000282496	0.000639589
2	chr6:116432679:T:C	116432679	NA,C	NA,T	NA,1	NA,inf	NA,inf	NA,0.948586	0.000282388	0.000663993
2	chr6:115840390:T:C	115840390	NA,C	NA,T	NA,1	NA,-inf	NA,inf	NA,0.818767	0.000281372	0.000645843
2	chr6:115855156:A:G	115855156	G,G	A,A	1,1	inf,inf	inf,inf	1.72754,0.37723	0.000280457	0.000638284
2	chr6:115568907:CAG:C	115568907	C,C	CAG,CAG	1,1	inf,inf	inf,inf	1.35584,0.698587	0.000280107	0.000633399
2	chr6:115742697:C:T	115742697	NA,T	NA,C	NA,1	NA,-inf	NA,inf	NA,0.803787	0.000279995	0.000628245
2	chr6:116131383:T:C	116131383	NA,C	NA,T	NA,1	NA,-inf	NA,inf	NA,0.722264	0.000279252	0.000625896
2	chr6:116340449:C:T	116340449	NA,T	NA,C	NA,1	NA,inf	NA,inf	NA,0.870208	0.000278862	0.000645688
2	chr6:115587212:C:G	115587212	NA,G	NA,C	NA,1	NA,-inf	NA,inf	NA,0.785445	0.000278259	0.000630124
2	chr6:116312272:A:T	116312272	NA,T	NA,A	NA,1	NA,-inf	NA,inf	NA,0.839298	0.000277827	0.000632539
2	chr6:115693375:A:G	115693375	G,G	A,A	1,1	-inf,inf	inf,inf	0.131613,1.66639	0.000277786	0.000632792
2	chr6:116462435:A:G	116462435	NA,G	NA,A	NA,1	NA,inf	NA,inf	NA,0.900208	0.000277003	0.000649456
2	chr6:115870493:C:T	115870493	T,T	C,C	1,1	inf,inf	inf,inf	1.67837,0.302071	0.000276806	0.000625207
2	chr6:116131385:T:C	116131385	NA,C	NA,T	NA,1	NA,-inf	NA,inf	NA,0.717257	0.000276603	0.000620072
2	chr6:115919139:G:A	115919139	A,A	G,G	1,1	inf,inf	inf,inf	1.87015,0.272592	0.000276388	0.000606145
2	chr6:116284330:C:T	116284330	T,T	C,C	1,1	inf,inf	inf,inf	0.588516,1.32875	0.000275484	0.000633793
2	chr6:116354336:A:G	116354336	NA,G	NA,A	NA,1	NA,inf	NA,inf	NA,0.861818	0.00027535	0.000637465
2	chr6:116354539:A:G	116354539	NA,G	NA,A	NA,1	NA,inf	NA,inf	NA,0.861314	0.000275131	0.000636953
2	chr6:115971720:A:G	115971720	G,G	A,A	1,1	-inf,inf	inf,inf	1.60513,0.238811	0.000275044	0.000586062
2	chr6:116345083:A:G	116345083	NA,G	NA,A	NA,1	NA,inf	NA,inf	NA,0.861902	0.000275006	0.000636766
2	chr6:115603420:G:T	115603420	NA,T	NA,G	NA,1	NA,-inf	NA,inf	NA,1.02394	0.000274544	0.000656828
2	chr6:116418787:T:C	116418787	NA,C	NA,T	NA,1	NA,inf	NA,inf	NA,0.879171	0.000274467	0.000633401
2	chr6:116417749:T:A	116417749	NA,A	NA,T	NA,1	NA,inf	NA,inf	NA,0.879171	0.000274467	0.000633401
2	chr6:116258338:C:T	116258338	T,T	C,C	1,1	-inf,inf	inf,inf	0.910399,1.1884	0.000274441	0.000598271
2	chr6:115644569:A:T	115644569	T,T	A,A	1,1	-inf,-inf	inf,inf	1.12911,0.42308	0.000273225	0.000589938
2	chr6:115895520:T:G	115895520	NA,G	NA,T	NA,1	NA,-inf	NA,inf	NA,0.797383	0.000272923	0.000623833
2	chr6:116309697:C:T	116309697	NA,T	NA,C	NA,1	NA,-inf	NA,inf	NA,0.857156	0.000272872	0.000631774
2	chr6:116450200:T:C	116450200	NA,C	NA,T	NA,1	NA,inf	NA,inf	NA,0.98357	0.000272796	0.000648991
2	chr6:116283576:C:T	116283576	T,NA	C,NA	1,NA	inf,NA	inf,NA	0.773951,NA	0.000272656	0.000622974
2	chr6:115543782:C:A	115543782	A,NA	C,NA	1,NA	inf,NA	inf,NA	0.759051,NA	0.000272499	0.000641562
2	chr6:115681099:T:C	115681099	NA,C	NA,T	NA,1	NA,inf	NA,inf	NA,0.958057	0.000272462	0.000644743
2	chr6:116451059:G:A	116451059	NA,A	NA,G	NA,1	NA,-inf	NA,inf	NA,0.770526	0.000272197	0.000614797
2	chr6:115846739:C:T	115846739	NA,T	NA,C	NA,1	NA,inf	NA,inf	NA,1.11111	0.000271837	0.000634754
2	chr6:116451259:T:G	116451259	NA,G	NA,T	NA,1	NA,-inf	NA,inf	NA,0.769659	0.000271796	0.000613899
2	chr6:116478646:A:G	116478646	NA,G	NA,A	NA,1	NA,-inf	NA,inf	NA,0.777474	0.000271267	0.000610479
2	chr6:115562316:C:G	115562316	G,G	C,C	1,1	inf,inf	inf,inf	1.36443,0.659363	0.000270821	0.000611549
2	chr6:116343204:C:T	116343204	NA,T	NA,C	NA,1	NA,inf	NA,inf	NA,0.852242	0.000270664	0.000626691
2	chr6:115655262:ATG:A	115655262	A,NA	ATG,NA	1,NA	inf,NA	inf,NA	0.658073,NA	0.000270502	0.000611125
2	chr6:115654131:C:T	115654131	T,T	C,C	1,1	inf,-inf	inf,inf	0.613978,1.81279	0.000270262	0.000720301
2	chr6:115525347:C:T	115525347	T,T	C,C	1,1	inf,inf	inf,inf	1.43899,0.568523	0.000270081	0.000608865
2	chr6:116125235:G:A	116125235	NA,A	NA,G	NA,1	NA,-inf	NA,inf	NA,0.697776	0.000269992	0.000604906
2	chr6:115647671:G:A	115647671	A,A	G,G	1,1	-inf,inf	inf,inf	1.38418,0.82439	0.00026983	0.000657281
2	chr6:115865134:T:C	115865134	NA,C	NA,T	NA,1	NA,-inf	NA,inf	NA,1.10721	0.000269766	0.000656503
2	chr6:115864954:T:C	115864954	NA,C	NA,T	NA,1	NA,-inf	NA,inf	NA,1.10606	0.000269431	0.000655604
2	chr6:116007370:A:T	116007370	T,T	A,A	1,1	inf,-inf	inf,inf	1.89087,0.191684	0.000268692	0.000578837
2	chr6:115749658:C:T	115749658	T,NA	C,NA	1,NA	-inf,NA	inf,NA	0.74371,NA	0.000268481	0.00061959
2	chr6:115647474:A:AAGC	115647474	AAGC,AAGC	A,A	1,1	-inf,inf	inf,inf	1.38182,0.821579	0.000267495	0.00065154
2	chr6:116014474:A:G	116014474	G,G	A,A	1,1	inf,-inf	inf,inf	1.79594,0.389363	0.000267347	0.000580831
2	chr6:115825528:GAA:G	115825528	NA,G	NA,GAA	NA,1	NA,-inf	NA,inf	NA,0.772468	0.000267311	0.000600582
2	chr6:115665789:C:A	115665789	NA,A	NA,C	NA,1	NA,-inf	NA,inf	NA,0.905192	0.000266396	0.000624184
2	chr6:115616959:A:G	115616959	NA,G	NA,A	NA,1	NA,inf	NA,inf	NA,0.873856	0.000266333	0.00062097
2	chr6:115985843:T:C	115985843	NA,C	NA,T	NA,1	NA,inf	NA,inf	NA,0.862	0.0002658	0.000622272
2	chr6:116339700:G:C	116339700	NA,C	NA,G	NA,1	NA,inf	NA,inf	NA,0.839696	0.000265652	0.000614889
2	chr6:116341449:T:C	116341449	NA,C	NA,T	NA,1	NA,inf	NA,inf	NA,0.83951	0.000265031	0.000613644
2	chr6:115972217:T:G	115972217	NA,G	NA,T	NA,1	NA,-inf	NA,inf	NA,0.788652	0.000264997	0.000607259
2	chr6:115977824:G:A	115977824	NA,A	NA,G	NA,1	NA,-inf	NA,inf	NA,0.788652	0.000264997	0.000607259
2	chr6:115785749:A:G	115785749	G,NA	A,NA	1,NA	-inf,NA	inf,NA	0.716172,NA	0.000264024	0.000609636
2	chr6:116255630:T:C	116255630	NA,C	NA,T	NA,1	NA,inf	NA,inf	NA,0.835252	0.000263532	0.00061001
2	chr6:115662962:G:A	115662962	NA,A	NA,G	NA,1	NA,-inf	NA,inf	NA,0.897508	0.000263218	0.000616644
2	chr6:115932940:C:T	115932940	T,T	C,C	1,1	inf,inf	inf,inf	1.84005,0.289507	0.000263022	0.00057812
2	chr6:115650101:G:A	115650101	A,A	G,G	1,1	-inf,inf	inf,inf	1.4378,0.722976	0.000262948	0.000635127
2	chr6:116239645:G:C	116239645	NA,C	NA,G	NA,1	NA,inf	NA,inf	NA,0.759991	0.000261541	0.000600158
2	chr6:116483971:C:T	116483971	T,NA	C,NA	1,NA	inf,NA	inf,NA	0.650463,NA	0.00026064	0.000605681
2	chr6:116346993:A:C	116346993	NA,C	NA,A	NA,1	NA,-inf	NA,inf	NA,0.98571	0.000260338	0.000620472
2	chr6:115835629:G:A	115835629	A,A	G,G	1,1	-inf,-inf	inf,inf	1.70399,0.088574	0.000260098	0.000583571
2	chr6:115893960:G:A	115893960	NA,A	NA,G	NA,1	NA,-inf	NA,inf	NA,0.661156	0.000259702	0.000578294
2	chr6:115618180:C:T	115618180	T,T	C,C	1,1	-inf,-inf	inf,inf	1.61604,0.367705	0.000259632	0.000589674
2	chr6:116347592:T:A	116347592	NA,A	NA,T	NA,1	NA,inf	NA,inf	NA,0.823593	0.000258227	0.000597866
2	chr6:116478133:C:T	116478133	NA,T	NA,C	NA,1	NA,-inf	NA,inf	NA,0.768513	0.000258142	0.000589819
2	chr6:116482479:G:C	116482479	NA,C	NA,G	NA,1	NA,-inf	NA,inf	NA,0.757293	0.000257607	0.000580183
2	chr6:115824778:T:C	115824778	NA,C	NA,T	NA,1	NA,-inf	NA,inf	NA,0.739965	0.000256638	0.000576383
2	chr6:116180017:ATCT:A	116180017	NA,A	NA,ATCT	NA,1	NA,inf	NA,inf	NA,0.872939	0.000256432	0.000601936
2	chr6:115957812:G:C	115957812	NA,C	NA,G	NA,1	NA,inf	NA,inf	NA,0.827208	0.000256049	0.000599345
2	chr6:116115849:A:G	116115849	NA,G	NA,A	NA,1	NA,-inf	NA,inf	NA,0.723242	0.0002549	0.000568771
2	chr6:115913538:A:G	115913538	NA,G	NA,A	NA,1	NA,-inf	NA,inf	NA,0.748961	0.000254805	0.000575488
2	chr6:115646891:A:G	115646891	NA,G	NA,A	NA,1	NA,inf	NA,inf	NA,0.926708	0.000254217	0.000597577
2	chr6:115530609:A:C	115530609	NA,C	NA,A	NA,1	NA,-inf	NA,inf	NA,0.730551	0.000253345	0.000574195
2	chr6:115819568:T:C	115819568	NA,C	NA,T	NA,1	NA,-inf	NA,inf	NA,0.71878	0.000253279	0.000567311
2	chr6:115818305:A:G	115818305	NA,G	NA,A	NA,1	NA,-inf	NA,inf	NA,0.735194	0.000252742	0.000568119
2	chr6:116013020:G:A	116013020	A,NA	G,NA	1,NA	-inf,NA	inf,NA	0.605457,NA	0.000252436	0.000592555
2	chr6:116327255:C:T	116327255	NA,T	NA,C	NA,1	NA,-inf	NA,inf	NA,0.787186	0.000252167	0.000569308
2	chr6:116359846:A:G	116359846	NA,G	NA,A	NA,1	NA,inf	NA,inf	NA,0.805952	0.000251541	0.000582377
2	chr6:116157150:T:C	116157150	NA,C	NA,T	NA,1	NA,inf	NA,inf	NA,0.858152	0.000251152	0.000589308
2	chr6:115684446:T:C	115684446	NA,C	NA,T	NA,1	NA,-inf	NA,inf	NA,1.05458	0.000249732	0.000608588
2	chr6:115953282:T:C	115953282	NA,C	NA,T	NA,1	NA,-inf	NA,inf	NA,1.03147	0.000249151	0.000580753
2	chr6:115621921:A:G	115621921	G,NA	A,NA	1,NA	-inf,NA	inf,NA	0.670802,NA	0.000248979	0.000576518
2	chr6:115669402:C:T	115669402	NA,T	NA,C	NA,1	NA,inf	NA,inf	NA,1.09277	0.000248931	0.000572516
2	chr6:116387811:G:A	116387811	NA,A	NA,G	NA,1	NA,-inf	NA,inf	NA,0.731339	0.000248875	0.000571628
2	chr6:116367641:T:G	116367641	NA,G	NA,T	NA,1	NA,inf	NA,inf	NA,0.799105	0.000248568	0.000575516
2	chr6:115598308:T:C	115598308	NA,C	NA,T	NA,1	NA,inf	NA,inf	NA,0.860065	0.000248556	0.000584528
2	chr6:116455726:T:C	116455726	NA,C	NA,T	NA,1	NA,-inf	NA,inf	NA,0.725902	0.000248411	0.000562364
2	chr6:115839572:A:C	115839572	NA,C	NA,A	NA,1	NA,-inf	NA,inf	NA,0.709395	0.000247912	0.000566097
2	chr6:115811856:A:T	115811856	NA,T	NA,A	NA,1	NA,-inf	NA,inf	NA,0.75222	0.000246949	0.000558533
2	chr6:116354680:C:G	116354680	NA,G	NA,C	NA,1	NA,inf	NA,inf	NA,0.795283	0.000246899	0.00057156
2	chr6:116394974:G:A	116394974	A,NA	G,NA	1,NA	-inf,NA	inf,NA	0.659344,NA	0.000246789	0.00056341
2	chr6:116179507:T:C	116179507	NA,C	NA,T	NA,1	NA,inf	NA,inf	NA,0.879471	0.000246403	0.00057468
2	chr6:116044667:T:C	116044667	C,C	T,T	1,1	inf,-inf	inf,inf	1.8168,0.281517	0.00024638	0.000534336
2	chr6:116364684:TAGAA:T	116364684	NA,T	NA,TAGAA	NA,1	NA,inf	NA,inf	NA,0.793109	0.000246236	0.000570084
2	chr6:115838523:A:C	115838523	C,C	A,A	1,1	-inf,inf	inf,inf	1.70072,0.0278384	0.00024608	0.000552928
2	chr6:115834868:C:T	115834868	T,T	C,C	1,1	-inf,-inf	inf,inf	1.67245,0.0190536	0.00024608	0.000553641
2	chr6:116438406:AAAG:A	116438406	NA,A	NA,AAAG	NA,1	NA,inf	NA,inf	NA,0.806322	0.000245819	0.00056838
2	chr6:116203575:AT:A	116203575	A,NA	AT,NA	1,NA	inf,NA	inf,NA	0.704662,NA	0.000245603	0.000561445
2	chr6:116421754:C:A	116421754	NA,A	NA,C	NA,1	NA,inf	NA,inf	NA,0.855665	0.00024448	0.000571174
2	chr6:116412401:G:A	116412401	NA,A	NA,G	NA,1	NA,-inf	NA,inf	NA,0.749025	0.000244356	0.000556862
2	chr6:115587755:G:A	115587755	A,NA	G,NA	1,NA	-inf,NA	inf,NA	0.661544,NA	0.000243713	0.000563925
2	chr6:116523062:G:T	116523062	NA,T	NA,G	NA,1	NA,inf	NA,inf	NA,0.830427	0.000243408	0.00057086
2	chr6:116414175:G:A	116414175	NA,A	NA,G	NA,1	NA,inf	NA,inf	NA,0.804654	0.000243357	0.000561617
2	chr6:116018132:T:C	116018132	C,C	T,T	1,1	inf,-inf	inf,inf	1.8411,0.139111	0.000243145	0.00052314
2	chr6:115918772:AG:A	115918772	A,NA	AG,NA	1,NA	inf,NA	inf,NA	0.765199,NA	0.000242676	0.00054659
2	chr6:116333456:T:C	116333456	C,NA	T,NA	1,NA	inf,NA	inf,NA	0.696144,NA	0.00024263	0.000554935
2	chr6:115682787:G:A	115682787	NA,A	NA,G	NA,1	NA,inf	NA,inf	NA,0.851504	0.000242395	0.000569845
2	chr6:116168387:A:G	116168387	G,G	A,A	1,1	inf,inf	inf,inf	1.68042,0.235245	0.000242268	0.000518294
2	chr6:115818183:T:C	115818183	NA,C	NA,T	NA,1	NA,-inf	NA,inf	NA,0.708389	0.000241864	0.000543925
2	chr6:116231395:A:G	116231395	G,NA	A,NA	1,NA	inf,NA	inf,NA	0.704824,NA	0.000241138	0.000550506
2	chr6:115830399:G:A	115830399	NA,A	NA,G	NA,1	NA,-inf	NA,inf	NA,0.706246	0.000241039	0.000541985
2	chr6:115638495:C:A	115638495	NA,A	NA,C	NA,1	NA,-inf	NA,inf	NA,0.736458	0.000240899	0.00054714
2	chr6:116161724:C:T	116161724	NA,T	NA,C	NA,1	NA,-inf	NA,inf	NA,0.712066	0.000240813	0.000540125
2	chr6:115901036:T:C	115901036	C,C	T,T	1,1	inf,-inf	inf,inf	1.74349,0.169792	0.000240775	0.000514231
2	chr6:116150537:G:A	116150537	NA,A	NA,G	NA,1	NA,inf	NA,inf	NA,0.832097	0.000240601	0.000564426
2	chr6:116219350:A:G	116219350	G,NA	A,NA	1,NA	-inf,NA	inf,NA	0.662639,NA	0.000240246	0.000550733
2	chr6:115787194:G:A	115787194	A,NA	G,NA	1,NA	inf,NA	inf,NA	0.640495,NA	0.000240041	0.000552718
2	chr6:115526808:G:A	115526808	NA,A	NA,G	NA,1	NA,-inf	NA,inf	NA,0.70056	0.000239963	0.000544366
2	chr6:115670951:ATGT:A	115670951	NA,A	NA,ATGT	NA,1	NA,-inf	NA,inf	NA,0.847376	0.00023947	0.000562434
2	chr6:116393744:A:G	116393744	G,NA	A,NA	1,NA	inf,NA	inf,NA	0.645561,NA	0.000239374	0.000550643
2	chr6:116169539:G:A	116169539	NA,A	NA,G	NA,1	NA,inf	NA,inf	NA,0.828724	0.000239266	0.000561278
2	chr6:115823730:A:G	115823730	NA,G	NA,A	NA,1	NA,-inf	NA,inf	NA,0.70087	0.000238472	0.000536412
2	chr6:115968995:C:G	115968995	NA,G	NA,C	NA,1	NA,-inf	NA,inf	NA,0.724039	0.000238317	0.000546086
2	chr6:115651998:G:A	115651998	NA,A	NA,G	NA,1	NA,inf	NA,inf	NA,0.882772	0.000237755	0.000558598
2	chr6:116182581:G:A	116182581	NA,A	NA,G	NA,1	NA,inf	NA,inf	NA,0.824365	0.000237567	0.000557298
2	chr6:116048883:C:T	116048883	T,NA	C,NA	1,NA	inf,NA	inf,NA	0.639809,NA	0.000237301	0.000544215
2	chr6:116279611:C:G	116279611	G,G	C,C	1,1	-inf,inf	inf,inf	0.844323,1.15785	0.000236731	0.00051712
2	chr6:116130050:A:G	116130050	NA,G	NA,A	NA,1	NA,-inf	NA,inf	NA,0.67781	0.000236099	0.000527433
2	chr6:115547156:C:A	115547156	A,NA	C,NA	1,NA	-inf,NA	inf,NA	0.685161,NA	0.000235832	0.000542652
2	chr6:115885645:T:C	115885645	NA,C	NA,T	NA,1	NA,-inf	NA,inf	NA,0.71048	0.000235792	0.0005392
2	chr6:115652374:C:T	115652374	T,T	C,C	1,1	inf,-inf	inf,inf	0.124229,5.55735	0.000235176	0.211716
2	chr6:116167374:G:A	116167374	NA,A	NA,G	NA,1	NA,inf	NA,inf	NA,0.814069	0.000233944	0.000548675
2	chr6:116061648:G:A	116061648	A,A	G,G	1,1	inf,-inf	inf,inf	1.72558,0.413853	0.000233862	0.000511745
2	chr6:115895674:G:A	115895674	NA,A	NA,G	NA,1	NA,-inf	NA,inf	NA,0.707086	0.000233686	0.000534761
2	chr6:116140393:C:T	116140393	NA,T	NA,C	NA,1	NA,-inf	NA,inf	NA,0.689762	0.000233582	0.000523857
2	chr6:115634090:T:G	115634090	G,NA	T,NA	1,NA	inf,NA	inf,NA	0.596269,NA	0.000233417	0.000537876
2	chr6:115636394:C:T	115636394	NA,T	NA,C	NA,1	NA,-inf	NA,inf	NA,0.853627	0.000233095	0.000550315
2	chr6:116035605:A:C	116035605	NA,C	NA,A	NA,1	NA,inf	NA,inf	NA,0.818182	0.000232231	0.000545123
2	chr6:116392208:A:G	116392208	G,G	A,A	1,1	-inf,-inf	inf,inf	1.49878,0.171766	0.000232163	0.000530662
2	chr6:116031169:T:C	116031169	C,C	T,T	1,1	inf,-inf	inf,inf	1.7707,0.299151	0.000231976	0.000503895
2	chr6:116141601:A:G	116141601	NA,G	NA,A	NA,1	NA,-inf	NA,inf	NA,0.618082	0.000231618	0.000520636
2	chr6:116341850:T:C	116341850	NA,C	NA,T	NA,1	NA,-inf	NA,inf	NA,0.897166	0.000231247	0.000549102
2	chr6:115780646:A:G	115780646	G,G	A,A	1,1	inf,-inf	inf,inf	1.49698,0.167678	0.000231003	0.000523064
2	chr6:116438527:A:G	116438527	NA,G	NA,A	NA,1	NA,inf	NA,inf	NA,0.818056	0.000230438	0.00054066
2	chr6:116447291:G:A	116447291	NA,A	NA,G	NA,1	NA,inf	NA,inf	NA,0.809195	0.000230341	0.000540287
2	chr6:115811432:C:T	115811432	NA,T	NA,C	NA,1	NA,-inf	NA,inf	NA,0.897742	0.000230306	0.000541389
2	chr6:115563976:T:C	115563976	C,NA	T,NA	1,NA	-inf,NA	inf,NA	0.622016,NA	0.000229851	0.000532869
2	chr6:116380873:A:G	116380873	G,NA	A,NA	1,NA	inf,NA	inf,NA	0.660833,NA	0.000229781	0.000525619
2	chr6:115827141:C:T	115827141	NA,T	NA,C	NA,1	NA,-inf	NA,inf	NA,0.653517	0.000229651	0.000514795
2	chr6:116230320:C:A	116230320	A,NA	C,NA	1,NA	-inf,NA	inf,NA	0.626918,NA	0.000229608	0.000522928
2	chr6:116338828:A:G	116338828	G,NA	A,NA	1,NA	inf,NA	inf,NA	0.657456,NA	0.000229298	0.000524668
2	chr6:116037496:T:C	116037496	NA,C	NA,T	NA,1	NA,inf	NA,inf	NA,0.81005	0.000229273	0.000538131
2	chr6:116083954:C:T	116083954	NA,T	NA,C	NA,1	NA,-inf	NA,inf	NA,0.683214	0.000228918	0.000522236
2	chr6:116081439:C:T	116081439	NA,T	NA,C	NA,1	NA,-inf	NA,inf	NA,0.682608	0.000228691	0.000521722
2	chr6:116125562:AT:A	116125562	NA,A	NA,AT	NA,1	NA,-inf	NA,inf	NA,0.629354	0.000228485	0.000509476
2	chr6:115823356:G:C	115823356	NA,C	NA,G	NA,1	NA,-inf	NA,inf	NA,0.675191	0.000228376	0.000514062
2	chr6:116048673:A:C	116048673	NA,C	NA,A	NA,1	NA,inf	NA,inf	NA,0.80662	0.000228072	0.000535282
2	chr6:116458457:C:T	116458457	NA,T	NA,C	NA,1	NA,inf	NA,inf	NA,0.780784	0.000227933	0.000533901
2	chr6:115614164:G:A	115614164	A,A	G,G	1,1	-inf,inf	inf,inf	1.01581,1.1414	0.000227472	0.000565812
2	chr6:115714070:T:C	115714070	NA,C	NA,T	NA,1	NA,-inf	NA,inf	NA,1.10866	0.000227253	0.000573189
2	chr6:115834474:C:G	115834474	G,G	C,C	1,1	-inf,inf	inf,inf	1.55296,0.273922	0.000226955	0.000506715
2	chr6:115970345:A:T	115970345	T,NA	A,NA	1,NA	inf,NA	inf,NA	0.558872,NA	0.000226951	0.000525953
2	chr6:115821861:CT:C	115821861	NA,C	NA,CT	NA,1	NA,-inf	NA,inf	NA,0.671335	0.000226856	0.000510694
2	chr6:115616247:G:A	115616247	A,A	G,G	1,1	-inf,inf	inf,inf	0.958762,1.19714	0.000226551	0.000564964
2	chr6:116056636:C:T	116056636	NA,T	NA,C	NA,1	NA,-inf	NA,inf	NA,0.68671	0.000226013	0.00051675
2	chr6:116309716:A:G	116309716	G,NA	A,NA	1,NA	inf,NA	inf,NA	0.646341,NA	0.000225647	0.000516378
2	chr6:115822052:A:T	115822052	NA,T	NA,A	NA,1	NA,-inf	NA,inf	NA,0.667708	0.000225448	0.000507588
2	chr6:115589059:A:G	115589059	NA,G	NA,A	NA,1	NA,inf	NA,inf	NA,0.795918	0.000225425	0.000529684
2	chr6:115582262:T:A	115582262	NA,A	NA,T	NA,1	NA,inf	NA,inf	NA,0.739752	0.000225216	0.000522774
2	chr6:116128157:A:G	116128157	NA,G	NA,A	NA,1	NA,-inf	NA,inf	NA,0.629	0.000225091	0.000502621
2	chr6:115525819:AG:A	115525819	NA,A	NA,AG	NA,1	NA,inf	NA,inf	NA,0.772516	0.000224762	0.000523197
2	chr6:115675106:G:A	115675106	NA,A	NA,G	NA,1	NA,-inf	NA,inf	NA,0.797325	0.000224543	0.000525488
2	chr6:115857913:C:T	115857913	T,T	C,C	1,1	inf,inf	inf,inf	0.781919,0.941809	0.000224443	0.000496299
2	chr6:115538579:A:C	115538579	C,C	A,A	1,1	inf,inf	inf,inf	1.35942,0.532378	0.000223824	0.000505059
2	chr6:116144489:G:A	116144489	NA,A	NA,G	NA,1	NA,-inf	NA,inf	NA,0.596549	0.000223204	0.000502017
2	chr6:115778745:C:T	115778745	T,T	C,C	1,1	-inf,inf	inf,inf	1.45405,0.181129	0.000223047	0.000509218
2	chr6:115676145:T:C	115676145	NA,C	NA,T	NA,1	NA,-inf	NA,inf	NA,0.792139	0.000223044	0.000521846
2	chr6:116446244:A:T	116446244	T,T	A,A	1,1	-inf,inf	inf,inf	1.21117,0.652469	0.000222977	0.00051791
2	chr6:116399109:A:G	116399109	NA,G	NA,A	NA,1	NA,inf	NA,inf	NA,0.792529	0.000222899	0.000519875
2	chr6:116027086:A:G	116027086	NA,G	NA,A	NA,1	NA,inf	NA,inf	NA,0.67081	0.000222775	0.00050676
2	chr6:116132825:C:T	116132825	NA,T	NA,C	NA,1	NA,inf	NA,inf	NA,0.834779	0.00022252	0.00051187
2	chr6:115962041:A:G	115962041	NA,G	NA,A	NA,1	NA,-inf	NA,inf	NA,0.826485	0.000222393	0.000520094
2	chr6:115574976:A:G	115574976	G,NA	A,NA	1,NA	-inf,NA	inf,NA	0.599177,NA	0.000222253	0.000515211
2	chr6:115913805:T:C	115913805	C,C	T,T	1,1	inf,-inf	inf,inf	0.929212,0.98605	0.00022205	0.000486413
2	chr6:115664725:A:G	115664725	G,G	A,A	1,1	inf,-inf	inf,inf	0.0894697,1.41646	0.00022203	0.000506383
2	chr6:115822465:G:A	115822465	NA,A	NA,G	NA,1	NA,-inf	NA,inf	NA,0.658359	0.000221988	0.00049992
2	chr6:115826477:T:C	115826477	NA,C	NA,T	NA,1	NA,-inf	NA,inf	NA,0.661127	0.000221786	0.00049972
2	chr6:115778229:T:C	115778229	C,NA	T,NA	1,NA	inf,NA	inf,NA	0.680828,NA	0.000221773	0.000519359
2	chr6:116155516:G:A	116155516	NA,A	NA,G	NA,1	NA,-inf	NA,inf	NA,0.592155	0.000221493	0.000498276
2	chr6:115848928:T:C	115848928	C,C	T,T	1,1	inf,inf	inf,inf	0.762684,0.950719	0.000221475	0.000489765
2	chr6:116139657:T:C	116139657	NA,C	NA,T	NA,1	NA,-inf	NA,inf	NA,0.657435	0.000221412	0.000497026
2	chr6:115821118:T:C	115821118	NA,C	NA,T	NA,1	NA,-inf	NA,inf	NA,0.655634	0.000221391	0.000498588
2	chr6:116155776:G:A	116155776	NA,A	NA,G	NA,1	NA,-inf	NA,inf	NA,0.591736	0.000221322	0.000497904
2	chr6:116140475:C:T	116140475	T,T	C,C	1,1	inf,-inf	inf,inf	1.71388,0.322866	0.000221175	0.000485362
2	chr6:115877366:T:C	115877366	NA,C	NA,T	NA,1	NA,-inf	NA,inf	NA,0.671515	0.000221007	0.000505644
2	chr6:116489013:G:T	116489013	NA,T	NA,G	NA,1	NA,-inf	NA,inf	NA,0.661689	0.000220823	0.000498157
2	chr6:116286785:A:G	116286785	G,NA	A,NA	1,NA	-inf,NA	inf,NA	0.632671,NA	0.000220733	0.000506501
2	chr6:115966654:T:C	115966654	NA,C	NA,T	NA,1	NA,-inf	NA,inf	NA,0.673832	0.000220627	0.000499746
2	chr6:115721583:T:A	115721583	NA,A	NA,T	NA,1	NA,-inf	NA,inf	NA,1.08462	0.000220613	0.000555327
2	chr6:115727915:G:A	115727915	A,NA	G,NA	1,NA	inf,NA	inf,NA	0.556962,NA	0.000220021	0.000507825
2	chr6:115829398:C:T	115829398	NA,T	NA,C	NA,1	NA,-inf	NA,inf	NA,0.655526	0.000219905	0.000495517
2	chr6:116313162:T:C	116313162	C,C	T,T	1,1	inf,-inf	inf,inf	0.715793,1.42063	0.000219685	0.000521122
2	chr6:115843405:T:C	115843405	C,NA	T,NA	1,NA	-inf,NA	inf,NA	0.559176,NA	0.000219555	0.000510372
2	chr6:115829807:AT:A	115829807	NA,A	NA,AT	NA,1	NA,inf	NA,inf	NA,0.789224	0.000219393	0.000513077
2	chr6:116446978:T:C	116446978	NA,C	NA,T	NA,1	NA,-inf	NA,inf	NA,0.641308	0.000219328	0.000498322
2	chr6:115826533:A:G	115826533	NA,G	NA,A	NA,1	NA,-inf	NA,inf	NA,0.65222	0.000218984	0.000493388
2	chr6:116136099:C:T	116136099	NA,T	NA,C	NA,1	NA,-inf	NA,inf	NA,0.585269	0.000218918	0.000492576
2	chr6:115857960:T:C	115857960	C,C	T,T	1,1	inf,inf	inf,inf	0.783529,0.926406	0.000218843	0.000484024
2	chr6:116133714:G:C	116133714	C,NA	G,NA	1,NA	inf,NA	inf,NA	0.625078,NA	0.000218772	0.000500643
2	chr6:115808145:T:G	115808145	NA,G	NA,T	NA,1	NA,-inf	NA,inf	NA,0.654652	0.000218592	0.000497958
2	chr6:115637001:C:T	115637001	T,T	C,C	1,1	-inf,-inf	inf,inf	1.01396,0.377687	0.000218575	0.000471509
2	chr6:115676320:T:C	115676320	NA,C	NA,T	NA,1	NA,-inf	NA,inf	NA,0.778524	0.00021851	0.000511134
2	chr6:116452558:A:T	116452558	NA,T	NA,A	NA,1	NA,-inf	NA,inf	NA,0.655646	0.000218422	0.000492955
2	chr6:116463101:G:A	116463101	A,NA	G,NA	1,NA	inf,NA	inf,NA	0.598698,NA	0.000218267	0.000503068
2	chr6:116304980:A:T	116304980	T,T	A,A	1,1	-inf,inf	inf,inf	0.792773,1.07669	0.000218189	0.000474917
2	chr6:116452771:C:A	116452771	NA,A	NA,C	NA,1	NA,-inf	NA,inf	NA,0.654381	0.00021795	0.000491911
2	chr6:115796701:T:C	115796701	NA,C	NA,T	NA,1	NA,inf	NA,inf	NA,0.751766	0.000217835	0.000510498
2	chr6:116275380:A:T	116275380	T,T	A,A	1,1	-inf,inf	inf,inf	0.870772,1.0908	0.000217364	0.000475238
2	chr6:115822245:T:G	115822245	NA,G	NA,T	NA,1	NA,-inf	NA,inf	NA,0.643769	0.000217001	0.000488784
2	chr6:116373344:CAGA:C	116373344	C,NA	CAGA,NA	1,NA	inf,NA	inf,NA	0.620606,NA	0.000216922	0.000496437
2	chr6:115619460:C:T	115619460	NA,T	NA,C	NA,1	NA,inf	NA,inf	NA,0.742147	0.000216498	0.000504171
2	chr6:116446999:A:G	116446999	G,G	A,A	1,1	-inf,inf	inf,inf	1.0614,0.815131	0.000216418	0.00050673
2	chr6:115585890:AT:A	115585890	NA,A	NA,AT	NA,1	NA,inf	NA,inf	NA,0.770649	0.000216113	0.000507828
2	chr6:116143250:C:T	116143250	NA,T	NA,C	NA,1	NA,-inf	NA,inf	NA,0.626444	0.00021582	0.000486746
2	chr6:116099672:TAA:T	116099672	NA,T	NA,TAA	NA,1	NA,-inf	NA,inf	NA,0.636824	0.000215686	0.000490958
2	chr6:115975091:G:A	115975091	NA,A	NA,G	NA,1	NA,inf	NA,inf	NA,0.61316	0.000215634	0.000488688
2	chr6:116322846:A:G	116322846	NA,G	NA,A	NA,1	NA,inf	NA,inf	NA,0.940845	0.000215487	0.000500956
2	chr6:115586687:T:C	115586687	NA,C	NA,T	NA,1	NA,inf	NA,inf	NA,0.769863	0.000215344	0.000506121
2	chr6:115823149:T:C	115823149	NA,C	NA,T	NA,1	NA,-inf	NA,inf	NA,0.64213	0.000215155	0.000484975
2	chr6:116442910:C:T	116442910	T,NA	C,NA	1,NA	inf,NA	inf,NA	0.539309,NA	0.000215026	0.000499991
2	chr6:115956309:C:T	115956309	NA,T	NA,C	NA,1	NA,-inf	NA,inf	NA,0.804758	0.000214834	0.000502319
2	chr6:115827674:C:T	115827674	T,T	C,C	1,1	-inf,inf	inf,inf	1.53033,0.258299	0.00021458	0.000479248
2	chr6:116325378:G:A	116325378	A,NA	G,NA	1,NA	-inf,NA	inf,NA	0.537133,NA	0.000214279	0.000495921
2	chr6:115543188:G:T	115543188	NA,T	NA,G	NA,1	NA,inf	NA,inf	NA,0.739084	0.000214189	0.000503603
2	chr6:115836875:G:A	115836875	NA,A	NA,G	NA,1	NA,-inf	NA,inf	NA,0.649728	0.000213922	0.00048474
2	chr6:116087639:T:C	116087639	C,C	T,T	1,1	inf,-inf	inf,inf	1.73647,0.283113	0.000213805	0.000465148
2	chr6:116057660:A:G	116057660	G,NA	A,NA	1,NA	-inf,NA	inf,NA	0.588864,NA	0.000213805	0.000490279
2	chr6:115939421:C:A	115939421	NA,A	NA,C	NA,1	NA,inf	NA,inf	NA,0.707273	0.000213678	0.00049967
2	chr6:115654075:C:G	115654075	G,G	C,C	1,1	inf,inf	inf,inf	1.09122,0.792389	0.000213434	0.000487033
2	chr6:115989080:A:G	115989080	G,G	A,A	1,1	inf,-inf	inf,inf	1.60521,0.450128	0.000213422	0.000470245
2	chr6:115974047:A:G	115974047	NA,G	NA,A	NA,1	NA,inf	NA,inf	NA,0.827257	0.000213376	0.000498824
2	chr6:115685842:T:C	115685842	C,NA	T,NA	1,NA	inf,NA	inf,NA	0.536369,NA	0.000212928	0.000491795
2	chr6:115667098:C:T	115667098	NA,T	NA,C	NA,1	NA,-inf	NA,inf	NA,0.632984	0.000212421	0.000484047
2	chr6:115978220:T:G	115978220	NA,G	NA,T	NA,1	NA,-inf	NA,inf	NA,0.675204	0.000212204	0.000488845
2	chr6:115781504:T:C	115781504	NA,C	NA,T	NA,1	NA,inf	NA,inf	NA,0.710896	0.000212052	0.000492836
2	chr6:115854715:G:C	115854715	NA,C	NA,G	NA,1	NA,inf	NA,inf	NA,0.656261	0.000211862	0.000488323
2	chr6:115844854:G:A	115844854	NA,A	NA,G	NA,1	NA,inf	NA,inf	NA,0.656261	0.000211862	0.000488323
2	chr6:115898256:C:T	115898256	T,T	C,C	1,1	inf,-inf	inf,inf	1.72177,0.0954917	0.00021184	0.000453115
2	chr6:115652767:C:T	115652767	T,T	C,C	1,1	-inf,-inf	inf,inf	1.00804,1.31436	0.000211805	0.000542122
2	chr6:116440857:A:G	116440857	NA,G	NA,A	NA,1	NA,-inf	NA,inf	NA,0.653546	0.000211456	0.000481272
2	chr6:116135440:C:T	116135440	NA,T	NA,C	NA,1	NA,-inf	NA,inf	NA,0.564917	0.000211431	0.000476011
2	chr6:116501953:A:G	116501953	NA,G	NA,A	NA,1	NA,inf	NA,inf	NA,0.735093	0.000211345	0.000494404
2	chr6:116318363:A:G	116318363	G,G	A,A	1,1	-inf,inf	inf,inf	0.791502,1.05966	0.000211231	0.00045991
2	chr6:115889009:C:T	115889009	T,T	C,C	1,1	inf,-inf	inf,inf	1.71739,0.0941507	0.000211125	0.000451629
2	chr6:116521944:A:G	116521944	NA,G	NA,A	NA,1	NA,inf	NA,inf	NA,0.734552	0.000211121	0.000493883
2	chr6:115653578:T:A	115653578	A,A	T,T	1,1	-inf,inf	inf,inf	1.38436,0.623455	0.000210902	0.000506877
2	chr6:116521100:G:GTA	116521100	NA,GTA	NA,G	NA,1	NA,inf	NA,inf	NA,0.733326	0.000210744	0.000492998
2	chr6:116096684:G:A	116096684	NA,A	NA,G	NA,1	NA,-inf	NA,inf	NA,0.621381	0.000210429	0.000479018
2	chr6:116513186:C:T	116513186	NA,T	NA,C	NA,1	NA,inf	NA,inf	NA,0.732065	0.000210343	0.00049205
2	chr6:116510507:C:T	116510507	NA,T	NA,C	NA,1	NA,inf	NA,inf	NA,0.732065	0.000210343	0.00049205
2	chr6:116511326:ACCT:A	116511326	NA,A	NA,ACCT	NA,1	NA,inf	NA,inf	NA,0.731462	0.000210142	0.000491578
2	chr6:116388545:A:G	116388545	NA,G	NA,A	NA,1	NA,inf	NA,inf	NA,0.823884	0.000209744	0.00048989
2	chr6:116165654:G:C	116165654	NA,C	NA,G	NA,1	NA,-inf	NA,inf	NA,0.630737	0.000209734	0.000471615
2	chr6:115990600:C:G	115990600	G,G	C,C	1,1	inf,-inf	inf,inf	1.6358,0.370126	0.000209612	0.000459722
2	chr6:116382555:A:G	116382555	NA,G	NA,A	NA,1	NA,-inf	NA,inf	NA,0.625905	0.000209547	0.000474044
2	chr6:116154904:A:G	116154904	NA,G	NA,A	NA,1	NA,-inf	NA,inf	NA,0.556866	0.000209472	0.000471503
2	chr6:116307422:T:A	116307422	A,A	T,T	1,1	-inf,inf	inf,inf	0.794406,1.05215	0.000209355	0.000455832
2	chr6:116203518:A:G	116203518	NA,G	NA,A	NA,1	NA,-inf	NA,inf	NA,0.623998	0.000209347	0.000473441
2	chr6:116297758:G:A	116297758	NA,A	NA,G	NA,1	NA,-inf	NA,inf	NA,0.66146	0.000209053	0.000472095
2	chr6:116444431:C:CA	116444431	NA,CA	NA,C	NA,1	NA,-inf	NA,inf	NA,0.628512	0.000208994	0.00047181
2	chr6:115600834:TA:T	115600834	T,T	TA,TA	1,1	inf,inf	inf,inf	1.31193,0.537074	0.000208218	0.000470267
2	chr6:116312672:C:T	116312672	T,T	C,C	1,1	-inf,inf	inf,inf	0.79536,1.04532	0.000207135	0.00045103
2	chr6:116312326:A:G	116312326	G,NA	A,NA	1,NA	inf,NA	inf,NA	0.589933,NA	0.000206716	0.000473024
2	chr6:115817864:A:G	115817864	G,G	A,A	1,1	-inf,-inf	inf,inf	1.33068,0.42529	0.000206363	0.000460397
2	chr6:116129252:T:C	116129252	NA,C	NA,T	NA,1	NA,inf	NA,inf	NA,0.694473	0.000206198	0.000479905
2	chr6:116037820:T:TTGTC	116037820	NA,TTGTC	NA,T	NA,1	NA,inf	NA,inf	NA,0.621901	0.000206083	0.000469089
2	chr6:116038898:C:T	116038898	NA,T	NA,C	NA,1	NA,inf	NA,inf	NA,0.621901	0.000206083	0.000469089
2	chr6:116046106:T:C	116046106	NA,C	NA,T	NA,1	NA,inf	NA,inf	NA,0.621901	0.000206083	0.000469089
2	chr6:115630156:T:TGG	115630156	TGG,TGG	T,T	1,1	inf,inf	inf,inf	1.51762,0.12923	0.000205902	0.0004612
2	chr6:116145827:G:A	116145827	A,A	G,G	1,1	inf,inf	inf,inf	1.61563,0.194279	0.000205749	0.000441517
2	chr6:116135431:T:C	116135431	NA,C	NA,T	NA,1	NA,-inf	NA,inf	NA,0.548629	0.000205663	0.000463262
2	chr6:115646521:A:C	115646521	C,NA	A,NA	1,NA	-inf,NA	inf,NA	0.543098,NA	0.000205154	0.000475556
2	chr6:116388281:G:C	116388281	NA,C	NA,G	NA,1	NA,-inf	NA,inf	NA,0.651016	0.000204928	0.000468249
2	chr6:116151542:C:T	116151542	T,T	C,C	1,1	inf,inf	inf,inf	1.62373,0.179063	0.000204817	0.000439649
2	chr6:116035072:A:T	116035072	T,T	A,A	1,1	inf,-inf	inf,inf	1.71887,0.235528	0.00020455	0.000443716
2	chr6:115569623:T:C	115569623	C,NA	T,NA	1,NA	-inf,NA	inf,NA	0.540291,NA	0.000204491	0.000473266
2	chr6:115763647:C:T	115763647	T,T	C,C	1,1	inf,-inf	inf,inf	1.21526,0.226906	0.000204448	0.000448962
2	chr6:116137807:C:T	116137807	T,NA	C,NA	1,NA	inf,NA	inf,NA	0.576401,NA	0.000204405	0.000468063
2	chr6:115957771:C:G	115957771	NA,G	NA,C	NA,1	NA,-inf	NA,inf	NA,0.625916	0.000204335	0.000468336
2	chr6:115649391:C:T	115649391	T,T	C,C	1,1	inf,inf	inf,inf	1.0774,0.776497	0.000203618	0.000464607
2	chr6:115990389:A:C	115990389	NA,C	NA,A	NA,1	NA,inf	NA,inf	NA,0.616316	0.000203521	0.000463635
2	chr6:116160371:T:A	116160371	A,NA	T,NA	1,NA	-inf,NA	inf,NA	0.470547,NA	0.000203514	0.000475969
2	chr6:116164989:C:T	116164989	T,T	C,C	1,1	inf,-inf	inf,inf	1.56854,0.340914	0.000203439	0.000438949
2	chr6:116144271:G:A	116144271	A,NA	G,NA	1,NA	inf,NA	inf,NA	0.533005,NA	0.000202804	0.000466807
2	chr6:115654654:C:A	115654654	NA,A	NA,C	NA,1	NA,-inf	NA,inf	NA,0.541699	0.000202795	0.000459663
2	chr6:116505699:C:T	116505699	NA,T	NA,C	NA,1	NA,inf	NA,inf	NA,0.708101	0.000202792	0.000474255
2	chr6:116513645:G:A	116513645	NA,A	NA,G	NA,1	NA,inf	NA,inf	NA,0.707798	0.000202673	0.000473983
2	chr6:116149604:T:G	116149604	NA,G	NA,T	NA,1	NA,inf	NA,inf	NA,0.723859	0.000201736	0.00047378
2	chr6:116008950:G:A	116008950	NA,A	NA,G	NA,1	NA,inf	NA,inf	NA,0.656329	0.0002017	0.00046845
2	chr6:115651373:C:T	115651373	NA,T	NA,C	NA,1	NA,-inf	NA,inf	NA,0.581937	0.000201561	0.000456035
2	chr6:115612567:CT:C	115612567	C,C	CT,CT	1,1	-inf,inf	inf,inf	1.62774,0.0283677	0.000201545	0.000477362
2	chr6:116355338:A:G	116355338	NA,G	NA,A	NA,1	NA,inf	NA,inf	NA,0.764552	0.000201527	0.000463663
2	chr6:116325334:A:G	116325334	G,NA	A,NA	1,NA	-inf,NA	inf,NA	0.548948,NA	0.000201461	0.000463526
2	chr6:115838393:C:T	115838393	T,T	C,C	1,1	inf,inf	inf,inf	0.571501,1.08664	0.000201359	0.000445318
2	chr6:115759061:CT:C	115759061	C,C	CT,CT	1,1	inf,-inf	inf,inf	1.23511,0.115051	0.000200897	0.000439877
2	chr6:115612702:G:A	115612702	A,A	G,G	1,1	-inf,inf	inf,inf	1.62544,0.0290642	0.000200778	0.000475534
2	chr6:116431127:A:G	116431127	G,NA	A,NA	1,NA	inf,NA	inf,NA	0.586018,NA	0.00020064	0.000456749
2	chr6:116501952:C:T	116501952	NA,T	NA,C	NA,1	NA,inf	NA,inf	NA,0.69934	0.000200161	0.000468069
2	chr6:116097819:T:C	116097819	NA,C	NA,T	NA,1	NA,inf	NA,inf	NA,0.767737	0.000200083	0.000465073
2	chr6:116448290:T:C	116448290	NA,C	NA,T	NA,1	NA,-inf	NA,inf	NA,0.607674	0.000200038	0.000452442
2	chr6:115936265:G:T	115936265	NA,T	NA,G	NA,1	NA,-inf	NA,inf	NA,0.753113	0.000199996	0.000467049
2	chr6:115564365:C:T	115564365	T,NA	C,NA	1,NA	-inf,NA	inf,NA	0.524866,NA	0.000199663	0.000462515
2	chr6:115630745:A:T	115630745	NA,T	NA,A	NA,1	NA,inf	NA,inf	NA,0.694571	0.000199635	0.000464539
2	chr6:115936700:G:A	115936700	NA,A	NA,G	NA,1	NA,-inf	NA,inf	NA,0.751416	0.000199502	0.000465889
2	chr6:115931247:A:G	115931247	NA,G	NA,A	NA,1	NA,-inf	NA,inf	NA,0.751416	0.000199502	0.000465889
2	chr6:116111861:G:C	116111861	NA,C	NA,G	NA,1	NA,-inf	NA,inf	NA,0.589855	0.000199441	0.000454238
2	chr6:116117199:A:G	116117199	G,G	A,A	1,1	inf,-inf	inf,inf	1.60085,0.221718	0.000199337	0.000428717
2	chr6:115852406:CT:C	115852406	C,C	CT,CT	1,1	inf,-inf	inf,inf	1.18637,0.371794	0.000199156	0.000447601
2	chr6:116109537:A:G	116109537	G,G	A,A	1,1	inf,inf	inf,inf	0.570209,1.53218	0.000199127	0.000456862
2	chr6:115921768:C:CT	115921768	NA,CT	NA,C	NA,1	NA,-inf	NA,inf	NA,0.749753	0.00019903	0.000464774
2	chr6:116474770:T:G	116474770	NA,G	NA,T	NA,1	NA,-inf	NA,inf	NA,0.595629	0.000198467	0.000448941
2	chr6:116431825:G:A	116431825	A,NA	G,NA	1,NA	inf,NA	inf,NA	0.528975,NA	0.00019842	0.000454694
2	chr6:115586610:T:C	115586610	NA,C	NA,T	NA,1	NA,inf	NA,inf	NA,0.714637	0.000198406	0.000465817
2	chr6:115568622:G:A	115568622	NA,A	NA,G	NA,1	NA,inf	NA,inf	NA,0.682299	0.000198378	0.000461074
2	chr6:115688090:T:G	115688090	G,G	T,T	1,1	-inf,inf	inf,inf	0.0364503,1.10271	0.000198327	0.000433162
2	chr6:116118155:T:C	116118155	NA,C	NA,T	NA,1	NA,-inf	NA,inf	NA,0.585712	0.000198151	0.000451304
2	chr6:115763225:G:A	115763225	A,A	G,G	1,1	inf,-inf	inf,inf	1.1698,0.255251	0.000198035	0.000434248
2	chr6:115822813:C:T	115822813	T,T	C,C	1,1	-inf,inf	inf,inf	1.55989,0.0830758	0.0001978	0.000443269
2	chr6:116033180:G:GA	116033180	NA,GA	NA,G	NA,1	NA,inf	NA,inf	NA,0.600745	0.000197167	0.000450017
2	chr6:115818805:A:G	115818805	G,NA	A,NA	1,NA	-inf,NA	inf,NA	0.480762,NA	0.000196915	0.000456034
2	chr6:115654463:G:T	115654463	T,T	G,G	1,1	inf,-inf	inf,inf	0.348888,3.71852	0.000196718	0.00608481
2	chr6:116366443:A:G	116366443	G,NA	A,NA	1,NA	inf,NA	inf,NA	0.564174,NA	0.000196666	0.000449512
2	chr6:115968547:A:T	115968547	T,NA	A,NA	1,NA	-inf,NA	inf,NA	0.539584,NA	0.000196425	0.000449753
2	chr6:116071466:T:G	116071466	G,G	T,T	1,1	inf,-inf	inf,inf	1.66736,0.303865	0.00019607	0.000427349
2	chr6:116063841:A:T	116063841	NA,T	NA,A	NA,1	NA,inf	NA,inf	NA,0.701423	0.00019595	0.000459209
2	chr6:116442239:T:G	116442239	G,NA	T,NA	1,NA	inf,NA	inf,NA	0.568283,NA	0.000195931	0.000446204
2	chr6:115536177:T:A	115536177	A,NA	T,NA	1,NA	-inf,NA	inf,NA	0.511119,NA	0.000195854	0.000453678
2	chr6:115567488:G:A	115567488	A,NA	G,NA	1,NA	-inf,NA	inf,NA	0.508214,NA	0.000195592	0.000452422
2	chr6:116340229:C:T	116340229	T,NA	C,NA	1,NA	-inf,NA	inf,NA	0.52227,NA	0.000195485	0.000450496
2	chr6:116143056:A:T	116143056	T,T	A,A	1,1	inf,inf	inf,inf	1.61595,0.150516	0.000195445	0.000420065
2	chr6:116195687:G:C	116195687	C,NA	G,NA	1,NA	inf,NA	inf,NA	0.524317,NA	0.000195409	0.000446818
2	chr6:116365784:G:T	116365784	NA,T	NA,G	NA,1	NA,-inf	NA,inf	NA,0.5917	0.000195065	0.000443264
2	chr6:115697290:A:G	115697290	G,NA	A,NA	1,NA	inf,NA	inf,NA	0.467484,NA	0.000195	0.000450583
2	chr6:116193104:T:C	116193104	NA,C	NA,T	NA,1	NA,-inf	NA,inf	NA,0.471457	0.000194928	0.000438506
2	chr6:116064976:C:T	116064976	T,NA	C,NA	1,NA	inf,NA	inf,NA	0.450598,NA	0.000194777	0.000452044
2	chr6:116411579:T:C	116411579	NA,C	NA,T	NA,1	NA,-inf	NA,inf	NA,0.543334	0.000194703	0.000439149
2	chr6:116116428:A:G	116116428	G,G	A,A	1,1	inf,-inf	inf,inf	1.57175,0.240975	0.000194132	0.000417625
2	chr6:116140241:C:A	116140241	A,A	C,C	1,1	inf,inf	inf,inf	1.62877,0.123592	0.000194112	0.000417464
2	chr6:115586477:C:T	115586477	NA,T	NA,C	NA,1	NA,inf	NA,inf	NA,0.662976	0.000193559	0.000450056
2	chr6:116429119:A:G	116429119	G,NA	A,NA	1,NA	inf,NA	inf,NA	0.467605,NA	0.000193524	0.000447211
2	chr6:116007291:T:C	116007291	NA,C	NA,T	NA,1	NA,inf	NA,inf	NA,0.723348	0.000193364	0.000449372
2	chr6:116443090:G:T	116443090	NA,T	NA,G	NA,1	NA,inf	NA,inf	NA,0.70264	0.000193183	0.000450692
2	chr6:116437573:T:G	116437573	NA,G	NA,T	NA,1	NA,-inf	NA,inf	NA,0.581057	0.000193169	0.000436834
2	chr6:116235360:A:G	116235360	G,NA	A,NA	1,NA	-inf,NA	inf,NA	0.487882,NA	0.000193118	0.000443725
2	chr6:115818528:T:C	115818528	C,C	T,T	1,1	-inf,inf	inf,inf	1.54677,0.0817301	0.000193091	0.000432819
2	chr6:116507459:T:C	116507459	C,NA	T,NA	1,NA	inf,NA	inf,NA	0.467359,NA	0.000192796	0.000449235
2	chr6:116081720:C:T	116081720	NA,T	NA,C	NA,1	NA,-inf	NA,inf	NA,0.568622	0.00019278	0.000439375
2	chr6:116465206:C:T	116465206	T,NA	C,NA	1,NA	inf,NA	inf,NA	0.451549,NA	0.000192633	0.000446962
2	chr6:115819609:G:A	115819609	A,A	G,G	1,1	-inf,inf	inf,inf	1.54231,0.0926196	0.000192526	0.000431447
2	chr6:116496772:G:A	116496772	A,NA	G,NA	1,NA	-inf,NA	inf,NA	0.493682,NA	0.000192333	0.000442979
2	chr6:115975614:A:G	115975614	NA,G	NA,A	NA,1	NA,inf	NA,inf	NA,0.65586	0.0001917	0.000448314
2	chr6:116298224:C:G	116298224	G,NA	C,NA	1,NA	-inf,NA	inf,NA	0.492489,NA	0.000191655	0.000439947
2	chr6:116087334:T:C	116087334	NA,C	NA,T	NA,1	NA,-inf	NA,inf	NA,0.563788	0.000191417	0.000436262
2	chr6:116096810:C:T	116096810	NA,T	NA,C	NA,1	NA,-inf	NA,inf	NA,0.563664	0.000191382	0.000436183
2	chr6:115760122:C:T	115760122	T,T	C,C	1,1	inf,-inf	inf,inf	1.1322,0.273931	0.000191352	0.000419322
2	chr6:116094375:T:C	116094375	NA,C	NA,T	NA,1	NA,-inf	NA,inf	NA,0.563318	0.000191274	0.000435941
2	chr6:116087331:G:A	116087331	NA,A	NA,G	NA,1	NA,-inf	NA,inf	NA,0.563318	0.000191274	0.000435941
2	chr6:116088362:C:A	116088362	NA,A	NA,C	NA,1	NA,-inf	NA,inf	NA,0.563318	0.000191274	0.000435941
2	chr6:116092293:C:T	116092293	NA,T	NA,C	NA,1	NA,-inf	NA,inf	NA,0.571124	0.000191223	0.000436916
2	chr6:116286378:T:C	116286378	NA,C	NA,T	NA,1	NA,-inf	NA,inf	NA,0.76558	0.000191112	0.000452272
2	chr6:115660865:T:C	115660865	C,NA	T,NA	1,NA	inf,NA	inf,NA	0.45878,NA	0.000190938	0.000440622
2	chr6:115798311:T:C	115798311	C,NA	T,NA	1,NA	inf,NA	inf,NA	0.56813,NA	0.000190797	0.000445951
2	chr6:115553535:AAC:A	115553535	A,NA	AAC,NA	1,NA	-inf,NA	inf,NA	0.47417,NA	0.000190474	0.000441847
2	chr6:115818759:A:C	115818759	NA,C	NA,A	NA,1	NA,-inf	NA,inf	NA,0.578181	0.00018998	0.000435087
2	chr6:116505811:C:T	116505811	NA,T	NA,C	NA,1	NA,inf	NA,inf	NA,0.711853	0.000189731	0.000443658
2	chr6:115832022:G:A	115832022	NA,A	NA,G	NA,1	NA,-inf	NA,inf	NA,0.560783	0.000189677	0.000428333
2	chr6:116050003:T:G	116050003	NA,G	NA,T	NA,1	NA,-inf	NA,inf	NA,0.533779	0.000189497	0.000424629
2	chr6:115646474:T:C	115646474	C,C	T,T	1,1	-inf,-inf	inf,inf	0.798105,0.462464	0.000189274	0.000406117
2	chr6:115757232:C:A	115757232	NA,A	NA,C	NA,1	NA,inf	NA,inf	NA,0.701534	0.000189171	0.000444922
2	chr6:116103560:C:T	116103560	NA,T	NA,C	NA,1	NA,-inf	NA,inf	NA,0.556792	0.000188994	0.000430727
2	chr6:115772544:C:A	115772544	NA,A	NA,C	NA,1	NA,inf	NA,inf	NA,0.734559	0.000188955	0.000445009
2	chr6:116122175:A:G	116122175	NA,G	NA,A	NA,1	NA,-inf	NA,inf	NA,0.555814	0.000188935	0.000430536
2	chr6:116114854:G:A	116114854	NA,A	NA,G	NA,1	NA,-inf	NA,inf	NA,0.555814	0.000188935	0.000430536
2	chr6:116078941:G:A	116078941	NA,A	NA,G	NA,1	NA,-inf	NA,inf	NA,0.554397	0.000188482	0.000429683
2	chr6:116132003:T:A	116132003	NA,A	NA,T	NA,1	NA,inf	NA,inf	NA,0.700667	0.000188304	0.000438647
2	chr6:116087429:A:AC	116087429	NA,AC	NA,A	NA,1	NA,-inf	NA,inf	NA,0.562778	0.000188042	0.000428774
2	chr6:116417911:G:A	116417911	NA,A	NA,G	NA,1	NA,-inf	NA,inf	NA,0.521159	0.000187921	0.000424131
2	chr6:116433565:G:A	116433565	NA,A	NA,G	NA,1	NA,-inf	NA,inf	NA,0.563732	0.000187913	0.00042515
2	chr6:115758924:T:C	115758924	NA,C	NA,T	NA,1	NA,inf	NA,inf	NA,0.719398	0.000187911	0.000440782
2	chr6:116505292:C:T	116505292	T,NA	C,NA	1,NA	inf,NA	inf,NA	0.491,NA	0.000187639	0.000430387
2	chr6:116129654:G:A	116129654	A,NA	G,NA	1,NA	inf,NA	inf,NA	0.482942,NA	0.000187209	0.000429854
2	chr6:115587272:C:T	115587272	NA,T	NA,C	NA,1	NA,inf	NA,inf	NA,0.672352	0.000186599	0.000437748
2	chr6:116438910:G:A	116438910	NA,A	NA,G	NA,1	NA,-inf	NA,inf	NA,0.559113	0.000186562	0.000422145
2	chr6:116412912:A:G	116412912	NA,G	NA,A	NA,1	NA,inf	NA,inf	NA,0.701106	0.000185936	0.000435109
2	chr6:115936374:A:G	115936374	NA,G	NA,A	NA,1	NA,-inf	NA,inf	NA,0.56554	0.00018577	0.000426044
2	chr6:115936490:GAA:G	115936490	NA,G	NA,GAA	NA,1	NA,-inf	NA,inf	NA,0.565151	0.000185655	0.000425782
2	chr6:116319779:T:C	116319779	C,NA	T,NA	1,NA	inf,NA	inf,NA	0.421745,NA	0.000185639	0.000431282
2	chr6:115840078:A:T	115840078	NA,T	NA,A	NA,1	NA,-inf	NA,inf	NA,0.641716	0.000185616	0.000426362
2	chr6:116233477:G:A	116233477	A,NA	G,NA	1,NA	-inf,NA	inf,NA	0.43622,NA	0.000185487	0.000429219
2	chr6:115553085:G:A	115553085	A,A	G,G	1,1	inf,inf	inf,inf	1.27386,0.434758	0.000185444	0.000414903
2	chr6:115781775:A:G	115781775	NA,G	NA,A	NA,1	NA,inf	NA,inf	NA,0.643694	0.000185323	0.000433463
2	chr6:115952007:T:C	115952007	C,NA	T,NA	1,NA	-inf,NA	inf,NA	0.514204,NA	0.000184955	0.000423309
2	chr6:115876645:C:T	115876645	NA,T	NA,C	NA,1	NA,-inf	NA,inf	NA,0.556171	0.000184655	0.000421453
2	chr6:115850326:G:A	115850326	A,A	G,G	1,1	inf,inf	inf,inf	0.458411,1.29009	0.000184425	0.00041009
2	chr6:116481498:G:A	116481498	A,NA	G,NA	1,NA	-inf,NA	inf,NA	0.478202,NA	0.000184408	0.000424359
2	chr6:115980750:A:C	115980750	NA,C	NA,A	NA,1	NA,inf	NA,inf	NA,0.512578	0.000184391	0.00041806
2	chr6:115985559:A:T	115985559	NA,T	NA,A	NA,1	NA,inf	NA,inf	NA,0.581113	0.000184232	0.000426301
2	chr6:115982787:A:T	115982787	NA,T	NA,A	NA,1	NA,inf	NA,inf	NA,0.511828	0.000184146	0.00041751
2	chr6:116270016:G:A	116270016	NA,A	NA,G	NA,1	NA,-inf	NA,inf	NA,0.549395	0.000184097	0.000417752
2	chr6:115620699:A:T	115620699	NA,T	NA,A	NA,1	NA,-inf	NA,inf	NA,0.695002	0.000183924	0.000432843
2	chr6:115699498:A:G	115699498	NA,G	NA,A	NA,1	NA,inf	NA,inf	NA,0.61851	0.000183218	0.000425792
2	chr6:116447278:G:A	116447278	NA,A	NA,G	NA,1	NA,inf	NA,inf	NA,0.665879	0.000182784	0.00042636
2	chr6:115865148:C:T	115865148	NA,T	NA,C	NA,1	NA,-inf	NA,inf	NA,0.517447	0.00018257	0.00041482
2	chr6:116413019:G:A	116413019	NA,A	NA,G	NA,1	NA,-inf	NA,inf	NA,0.502984	0.000182439	0.000411995
2	chr6:115538858:G:C	115538858	C,C	G,G	1,1	inf,-inf	inf,inf	1.18933,0.628453	0.000182402	0.000418371
2	chr6:115846924:A:G	115846924	NA,G	NA,A	NA,1	NA,-inf	NA,inf	NA,0.627016	0.000181828	0.000417636
2	chr6:116200644:A:G	116200644	G,NA	A,NA	1,NA	-inf,NA	inf,NA	0.443837,NA	0.000181793	0.000417881
2	chr6:116460827:G:A	116460827	NA,A	NA,G	NA,1	NA,inf	NA,inf	NA,0.779813	0.000181761	0.000432103
2	chr6:116441305:G:T	116441305	NA,T	NA,G	NA,1	NA,-inf	NA,inf	NA,0.542223	0.000181723	0.000411383
2	chr6:116153077:C:T	116153077	T,NA	C,NA	1,NA	-inf,NA	inf,NA	0.472395,NA	0.000181716	0.000418279
2	chr6:116103399:C:T	116103399	NA,T	NA,C	NA,1	NA,-inf	NA,inf	NA,0.531668	0.000181651	0.000414194
2	chr6:116106631:A:G	116106631	NA,G	NA,A	NA,1	NA,-inf	NA,inf	NA,0.531668	0.000181651	0.000414194
2	chr6:116103113:C:T	116103113	NA,T	NA,C	NA,1	NA,-inf	NA,inf	NA,0.531144	0.000181505	0.000413863
2	chr6:115973415:T:C	115973415	NA,C	NA,T	NA,1	NA,inf	NA,inf	NA,0.503037	0.000181461	0.000411527
2	chr6:116130921:G:A	116130921	A,NA	G,NA	1,NA	-inf,NA	inf,NA	0.378107,NA	0.000181458	0.000419748
2	chr6:115975784:G:T	115975784	NA,T	NA,G	NA,1	NA,-inf	NA,inf	NA,0.548025	0.000181318	0.000415028
2	chr6:115978423:C:T	115978423	NA,T	NA,C	NA,1	NA,-inf	NA,inf	NA,0.548025	0.000181318	0.000415028
2	chr6:115608234:C:T	115608234	T,NA	C,NA	1,NA	inf,NA	inf,NA	0.470842,NA	0.000181267	0.000415391
2	chr6:115688144:T:G	115688144	NA,G	NA,T	NA,1	NA,inf	NA,inf	NA,0.610591	0.000181102	0.000420848
2	chr6:116109858:AAACTACATTAACATTTCAACTAGTTCCTATAATG:A	116109858	NA,A	NA,AAACTACATTAACATTTCAACTAGTTCCTATAATG	NA,1	NA,-inf	NA,inf	NA,0.564825	0.000181035	0.000412037
2	chr6:116227480:C:T	116227480	T,NA	C,NA	1,NA	-inf,NA	inf,NA	0.455338,NA	0.00018025	0.000414471
2	chr6:115905563:G:A	115905563	NA,A	NA,G	NA,1	NA,inf	NA,inf	NA,0.698815	0.000180051	0.000413764
2	chr6:116381693:G:A	116381693	NA,A	NA,G	NA,1	NA,inf	NA,inf	NA,0.670723	0.000180026	0.000419542
2	chr6:115842415:G:A	115842415	NA,A	NA,G	NA,1	NA,-inf	NA,inf	NA,0.620274	0.000179996	0.000413468
2	chr6:115846113:C:T	115846113	NA,T	NA,C	NA,1	NA,-inf	NA,inf	NA,0.505885	0.000179864	0.000411184
2	chr6:116114431:G:A	116114431	NA,A	NA,G	NA,1	NA,-inf	NA,inf	NA,0.529088	0.000179826	0.000409967
2	chr6:116280369:A:G	116280369	G,G	A,A	1,1	inf,-inf	inf,inf	0.222944,1.17404	0.000179317	0.000391046
2	chr6:116182526:C:T	116182526	T,T	C,C	1,1	inf,-inf	inf,inf	1.49792,0.331882	0.000178938	0.000387085
2	chr6:116443366:C:T	116443366	NA,T	NA,C	NA,1	NA,-inf	NA,inf	NA,0.51389	0.000178562	0.000406678
2	chr6:116095386:T:C	116095386	NA,C	NA,T	NA,1	NA,-inf	NA,inf	NA,0.536757	0.000178562	0.000408925
2	chr6:116323888:C:T	116323888	T,NA	C,NA	1,NA	-inf,NA	inf,NA	0.454704,NA	0.00017843	0.000410806
2	chr6:116432279:G:T	116432279	T,T	G,G	1,1	inf,-inf	inf,inf	1.10074,0.458035	0.000178351	0.000404002
2	chr6:116104031:T:G	116104031	G,NA	T,NA	1,NA	inf,NA	inf,NA	0.395056,NA	0.000178213	0.000412659
2	chr6:115845247:T:C	115845247	NA,C	NA,T	NA,1	NA,-inf	NA,inf	NA,0.612467	0.000178083	0.000409109
2	chr6:115903503:T:C	115903503	C,C	T,T	1,1	inf,inf	inf,inf	1.68736,0.230878	0.000178082	0.000383292
2	chr6:115819593:T:C	115819593	C,C	T,T	1,1	-inf,inf	inf,inf	1.50311,0.0686139	0.000177959	0.000399241
2	chr6:115758007:G:A	115758007	A,NA	G,NA	1,NA	inf,NA	inf,NA	0.40428,NA	0.000177668	0.000410394
2	chr6:115540521:A:G	115540521	NA,G	NA,A	NA,1	NA,inf	NA,inf	NA,0.635009	0.000177251	0.00041527
2	chr6:115555601:C:G	115555601	NA,G	NA,C	NA,1	NA,inf	NA,inf	NA,0.635009	0.000177251	0.00041527
2	chr6:115991962:G:C	115991962	NA,C	NA,G	NA,1	NA,-inf	NA,inf	NA,0.548429	0.000177062	0.000407934
2	chr6:115624006:G:A	115624006	A,A	G,G	1,1	inf,inf	inf,inf	1.44059,0.0685393	0.000176943	0.000396211
2	chr6:115856468:C:T	115856468	NA,T	NA,C	NA,1	NA,-inf	NA,inf	NA,0.606288	0.000176404	0.000405239
2	chr6:115791130:G:T	115791130	T,T	G,G	1,1	-inf,-inf	inf,inf	0.986441,0.750087	0.000176366	0.000406425
2	chr6:116152694:T:C	116152694	NA,C	NA,T	NA,1	NA,inf	NA,inf	NA,0.642896	0.000176269	0.00041404
2	chr6:115530192:TATATA:T	115530192	NA,T	NA,TATATA	NA,1	NA,inf	NA,inf	NA,0.619288	0.000176252	0.000410804
2	chr6:115860000:T:C	115860000	C,NA	T,NA	1,NA	-inf,NA	inf,NA	0.399827,NA	0.000176079	0.00040766
2	chr6:116131398:A:G	116131398	G,G	A,A	1,1	inf,inf	inf,inf	1.57861,0.108126	0.000176038	0.000379152
2	chr6:116511448:C:T	116511448	NA,T	NA,C	NA,1	NA,inf	NA,inf	NA,0.51624	0.000175585	0.000402856
2	chr6:115876693:T:C	115876693	C,C	T,T	1,1	inf,-inf	inf,inf	1.6012,0.0901832	0.000175299	0.000376402
2	chr6:116500262:A:G	116500262	NA,G	NA,A	NA,1	NA,inf	NA,inf	NA,0.466513	0.000175282	0.000400091
2	chr6:116164732:T:G	116164732	NA,G	NA,T	NA,1	NA,inf	NA,inf	NA,0.615258	0.000175244	0.000408835
2	chr6:116023220:A:G	116023220	NA,G	NA,A	NA,1	NA,inf	NA,inf	NA,0.567532	0.000175217	0.000406959
2	chr6:116254113:T:G	116254113	G,NA	T,NA	1,NA	-inf,NA	inf,NA	0.416824,NA	0.000174728	0.000399405
2	chr6:115852141:GC:G	115852141	NA,G	NA,GC	NA,1	NA,-inf	NA,inf	NA,0.599618	0.000174716	0.000401382
2	chr6:115939373:A:T	115939373	NA,T	NA,A	NA,1	NA,-inf	NA,inf	NA,0.527413	0.000174696	0.000400677
2	chr6:116057498:C:T	116057498	NA,T	NA,C	NA,1	NA,-inf	NA,inf	NA,0.751453	0.000174497	0.000417069
2	chr6:115916030:A:G	115916030	NA,G	NA,A	NA,1	NA,-inf	NA,inf	NA,0.525783	0.000174266	0.000399697
2	chr6:116515952:C:T	116515952	NA,T	NA,C	NA,1	NA,inf	NA,inf	NA,0.525963	0.0001742	0.000400722
2	chr6:115941100:C:T	115941100	NA,T	NA,C	NA,1	NA,-inf	NA,inf	NA,0.525372	0.000174155	0.000399446
2	chr6:115942345:C:T	115942345	NA,T	NA,C	NA,1	NA,-inf	NA,inf	NA,0.525372	0.000174155	0.000399446
2	chr6:115935311:A:G	115935311	NA,G	NA,A	NA,1	NA,inf	NA,inf	NA,0.511061	0.000173872	0.000396422
2	chr6:116296236:C:T	116296236	T,T	C,C	1,1	inf,-inf	inf,inf	0.208455,1.16202	0.000173643	0.000378664
2	chr6:115934955:A:C	115934955	NA,C	NA,A	NA,1	NA,-inf	NA,inf	NA,0.52302	0.000173542	0.000398048
2	chr6:115972226:A:G	115972226	NA,G	NA,A	NA,1	NA,inf	NA,inf	NA,0.474387	0.000173444	0.000393637
2	chr6:116098253:A:G	116098253	NA,G	NA,A	NA,1	NA,-inf	NA,inf	NA,0.510327	0.000173387	0.000395729
2	chr6:115714304:G:A	115714304	A,A	G,G	1,1	inf,-inf	inf,inf	1.00403,0.5804	0.000173353	0.000402013
2	chr6:115973901:A:G	115973901	NA,G	NA,A	NA,1	NA,-inf	NA,inf	NA,0.638736	0.000173312	0.000403395
2	chr6:115748253:C:A	115748253	A,A	C,C	1,1	-inf,-inf	inf,inf	1.29669,0.166017	0.00017323	0.000389239
2	chr6:116363296:TGATA:T	116363296	NA,T	NA,TGATA	NA,1	NA,-inf	NA,inf	NA,0.508608	0.000173207	0.000396268
2	chr6:115821911:T:C	115821911	C,C	T,T	1,1	-inf,-inf	inf,inf	1.27344,0.378463	0.000173177	0.000387299
2	chr6:115709642:C:G	115709642	G,G	C,C	1,1	-inf,inf	inf,inf	0.00704846,1.32402	0.000173068	0.000395489
2	chr6:115567763:T:G	115567763	NA,G	NA,T	NA,1	NA,inf	NA,inf	NA,0.617163	0.000172712	0.000404583
2	chr6:116430843:C:T	116430843	NA,T	NA,C	NA,1	NA,-inf	NA,inf	NA,0.492167	0.000172609	0.000393299
2	chr6:116184506:C:T	116184506	T,T	C,C	1,1	inf,-inf	inf,inf	1.47262,0.337811	0.000172556	0.000373496
2	chr6:116037339:A:G	116037339	NA,G	NA,A	NA,1	NA,-inf	NA,inf	NA,0.747963	0.000172548	0.00041253
2	chr6:116070200:T:C	116070200	NA,C	NA,T	NA,1	NA,-inf	NA,inf	NA,0.49532	0.000172476	0.000393515
2	chr6:115809134:A:AT	115809134	AT,NA	A,NA	1,NA	inf,NA	inf,NA	0.418847,NA	0.000172469	0.000396003
2	chr6:116435302:C:G	116435302	NA,G	NA,C	NA,1	NA,-inf	NA,inf	NA,0.491325	0.000172389	0.000392803
2	chr6:115839910:C:T	115839910	NA,T	NA,C	NA,1	NA,-inf	NA,inf	NA,0.589859	0.000172251	0.000395796
2	chr6:116472012:G:A	116472012	A,NA	G,NA	1,NA	-inf,NA	inf,NA	0.415934,NA	0.000172018	0.000395642
2	chr6:115822159:C:A	115822159	A,A	C,C	1,1	-inf,-inf	inf,inf	1.26714,0.380119	0.000171822	0.000384296
2	chr6:115584249:T:C	115584249	NA,C	NA,T	NA,1	NA,inf	NA,inf	NA,0.613441	0.00017182	0.000402466
2	chr6:115564993:T:A	115564993	NA,A	NA,T	NA,1	NA,inf	NA,inf	NA,0.613441	0.00017182	0.000402466
2	chr6:116420045:G:A	116420045	A,NA	G,NA	1,NA	inf,NA	inf,NA	0.366991,NA	0.00017179	0.000398684
2	chr6:116430668:A:G	116430668	NA,G	NA,A	NA,1	NA,-inf	NA,inf	NA,0.488649	0.0001717	0.00039125
2	chr6:115846552:G:A	115846552	A,A	G,G	1,1	inf,-inf	inf,inf	1.50513,0.000816762	0.000171331	0.000375787
2	chr6:115917362:A:T	115917362	NA,T	NA,A	NA,1	NA,-inf	NA,inf	NA,0.514784	0.000171316	0.000392988
2	chr6:115996530:C:T	115996530	NA,T	NA,C	NA,1	NA,-inf	NA,inf	NA,0.524842	0.000171311	0.000394814
2	chr6:116107044:T:C	116107044	NA,C	NA,T	NA,1	NA,inf	NA,inf	NA,0.623293	0.000170688	0.000401749
2	chr6:116192065:G:T	116192065	NA,T	NA,G	NA,1	NA,inf	NA,inf	NA,0.531846	0.000170437	0.000393846
2	chr6:115747720:A:G	115747720	NA,G	NA,A	NA,1	NA,-inf	NA,inf	NA,0.479123	0.000170076	0.000387449
2	chr6:115814003:C:T	115814003	T,T	C,C	1,1	-inf,-inf	inf,inf	1.46032,0.123388	0.00016993	0.000382734
2	chr6:116385564:A:T	116385564	NA,T	NA,A	NA,1	NA,-inf	NA,inf	NA,0.498688	0.000169638	0.00038446
2	chr6:115881619:C:T	115881619	T,T	C,C	1,1	inf,-inf	inf,inf	1.58522,0.0833951	0.000169473	0.000364091
2	chr6:115861812:C:T	115861812	NA,T	NA,C	NA,1	NA,-inf	NA,inf	NA,0.515422	0.000169431	0.000385159
2	chr6:116075915:A:C	116075915	NA,C	NA,A	NA,1	NA,-inf	NA,inf	NA,0.486738	0.000169324	0.000384268
2	chr6:116517313:C:T	116517313	NA,T	NA,C	NA,1	NA,inf	NA,inf	NA,0.492639	0.000169165	0.000388256
2	chr6:116415489:C:G	116415489	NA,G	NA,C	NA,1	NA,inf	NA,inf	NA,0.580215	0.000168916	0.000390731
2	chr6:115575247:C:T	115575247	NA,T	NA,C	NA,1	NA,inf	NA,inf	NA,0.600025	0.000168734	0.000395108
2	chr6:115967154:A:T	115967154	T,NA	A,NA	1,NA	inf,NA	inf,NA	0.411707,NA	0.000168706	0.000386465
2	chr6:115533205:G:A	115533205	NA,A	NA,G	NA,1	NA,inf	NA,inf	NA,0.599228	0.000168656	0.000394872
2	chr6:115533489:CTA:C	115533489	NA,C	NA,CTA	NA,1	NA,inf	NA,inf	NA,0.599228	0.000168656	0.000394872
2	chr6:115787474:C:T	115787474	T,NA	C,NA	1,NA	-inf,NA	inf,NA	0.380661,NA	0.000168334	0.000390816
2	chr6:115648780:C:T	115648780	T,NA	C,NA	1,NA	-inf,NA	inf,NA	0.394062,NA	0.00016793	0.000388882
2	chr6:116177949:A:G	116177949	NA,G	NA,A	NA,1	NA,inf	NA,inf	NA,0.605177	0.000167892	0.000393872
2	chr6:115656132:A:T	115656132	T,T	A,A	1,1	-inf,inf	inf,inf	1.45366,0.00471729	0.000167826	0.000391056
2	chr6:116080501:C:G	116080501	NA,G	NA,C	NA,1	NA,-inf	NA,inf	NA,0.72717	0.000167761	0.000400875
2	chr6:115983901:T:C	115983901	C,C	T,T	1,1	inf,inf	inf,inf	1.6416,0.272302	0.000167578	0.000359081
2	chr6:115884186:A:G	115884186	NA,G	NA,A	NA,1	NA,inf	NA,inf	NA,0.505046	0.000167542	0.000386538
2	chr6:116064299:A:G	116064299	NA,G	NA,A	NA,1	NA,-inf	NA,inf	NA,0.476539	0.00016751	0.000382353
2	chr6:116058105:T:C	116058105	NA,C	NA,T	NA,1	NA,-inf	NA,inf	NA,0.476469	0.000167489	0.000382306
2	chr6:115928191:A:G	115928191	NA,G	NA,A	NA,1	NA,inf	NA,inf	NA,0.664536	0.00016746	0.000395761
2	chr6:115656133:A:T	115656133	T,T	A,A	1,1	-inf,inf	inf,inf	1.45456,0.0102564	0.000167383	0.000390337
2	chr6:116185139:A:C	116185139	NA,C	NA,A	NA,1	NA,inf	NA,inf	NA,0.605265	0.000167262	0.000392583
2	chr6:115787122:A:G	115787122	NA,G	NA,A	NA,1	NA,inf	NA,inf	NA,0.57169	0.000167259	0.000390858
2	chr6:116031592:A:G	116031592	NA,G	NA,A	NA,1	NA,-inf	NA,inf	NA,0.474956	0.000167108	0.000381446
2	chr6:116186037:T:C	116186037	C,NA	T,NA	1,NA	-inf,NA	inf,NA	0.406527,NA	0.000167102	0.000384805
2	chr6:116217022:C:T	116217022	NA,T	NA,C	NA,1	NA,inf	NA,inf	NA,0.584404	0.000167052	0.000389779
2	chr6:116039399:C:T	116039399	NA,T	NA,C	NA,1	NA,-inf	NA,inf	NA,0.474737	0.000167049	0.000381315
2	chr6:116027043:C:G	116027043	NA,G	NA,C	NA,1	NA,-inf	NA,inf	NA,0.474737	0.000167049	0.000381315
2	chr6:116038776:C:A	116038776	NA,A	NA,C	NA,1	NA,-inf	NA,inf	NA,0.474737	0.000167049	0.000381315
2	chr6:116038795:A:T	116038795	NA,T	NA,A	NA,1	NA,-inf	NA,inf	NA,0.474737	0.000167049	0.000381315
2	chr6:116030379:T:C	116030379	NA,C	NA,T	NA,1	NA,-inf	NA,inf	NA,0.474737	0.000167049	0.000381315
2	chr6:116041873:T:C	116041873	NA,C	NA,T	NA,1	NA,-inf	NA,inf	NA,0.474737	0.000167049	0.000381315
2	chr6:115529804:C:T	115529804	T,NA	C,NA	1,NA	inf,NA	inf,NA	0.394462,NA	0.000167044	0.000388762
2	chr6:116040924:T:C	116040924	NA,C	NA,T	NA,1	NA,-inf	NA,inf	NA,0.474169	0.000166907	0.000380994
2	chr6:116193355:A:G	116193355	NA,G	NA,A	NA,1	NA,inf	NA,inf	NA,0.633889	0.000166879	0.000384795
2	chr6:115671918:A:T	115671918	NA,T	NA,A	NA,1	NA,-inf	NA,inf	NA,0.482569	0.000166875	0.000380998
2	chr6:115802660:T:A	115802660	NA,A	NA,T	NA,1	NA,inf	NA,inf	NA,0.569752	0.000166805	0.000389785
2	chr6:116039910:C:A	116039910	NA,A	NA,C	NA,1	NA,-inf	NA,inf	NA,0.473624	0.000166729	0.000380603
2	chr6:116065543:A:G	116065543	G,NA	A,NA	1,NA	inf,NA	inf,NA	0.383004,NA	0.000166555	0.000382857
2	chr6:115933831:A:G	115933831	NA,G	NA,A	NA,1	NA,inf	NA,inf	NA,0.658084	0.000166502	0.000393272
2	chr6:115704613:C:G	115704613	G,G	C,C	1,1	inf,inf	inf,inf	0.00135837,1.03206	0.000166441	0.000364093
2	chr6:115844488:T:TA	115844488	TA,NA	T,NA	1,NA	inf,NA	inf,NA	0.480039,NA	0.000166247	0.000377184
2	chr6:115737370:A:G	115737370	G,NA	A,NA	1,NA	inf,NA	inf,NA	0.354825,NA	0.000166155	0.000383592
2	chr6:116227077:G:A	116227077	NA,A	NA,G	NA,1	NA,inf	NA,inf	NA,0.619803	0.000166067	0.000381974
2	chr6:116185387:A:G	116185387	NA,G	NA,A	NA,1	NA,inf	NA,inf	NA,0.611799	0.000166021	0.000386552
2	chr6:116133425:G:A	116133425	A,A	G,G	1,1	inf,inf	inf,inf	1.31036,1.06095	0.000165942	0.000407856
2	chr6:115825230:T:C	115825230	C,NA	T,NA	1,NA	-inf,NA	inf,NA	0.394608,NA	0.000165777	0.000381737
2	chr6:115882753:G:A	115882753	A,A	G,G	1,1	inf,-inf	inf,inf	1.56539,0.0907322	0.000165546	0.000355813
2	chr6:116092637:G:A	116092637	NA,A	NA,G	NA,1	NA,-inf	NA,inf	NA,0.468501	0.000165338	0.000377431
2	chr6:116521306:G:A	116521306	NA,A	NA,G	NA,1	NA,inf	NA,inf	NA,0.489086	0.000165108	0.000379731
2	chr6:116512096:A:C	116512096	NA,C	NA,A	NA,1	NA,inf	NA,inf	NA,0.489086	0.000165108	0.000379731
2	chr6:116513398:TATA:T	116513398	NA,T	NA,TATA	NA,1	NA,inf	NA,inf	NA,0.489086	0.000165108	0.000379731
2	chr6:115885106:A:G	115885106	G,G	A,A	1,1	inf,-inf	inf,inf	1.57782,0.0710049	0.00016501	0.000354665
2	chr6:116101718:G:A	116101718	NA,A	NA,G	NA,1	NA,-inf	NA,inf	NA,0.464705	0.000164998	0.000376483
2	chr6:115605270:A:G	115605270	G,NA	A,NA	1,NA	-inf,NA	inf,NA	0.298208,NA	0.000164922	0.000374849
2	chr6:116524078:T:C	116524078	NA,C	NA,T	NA,1	NA,inf	NA,inf	NA,0.679476	0.000164879	0.000388438
2	chr6:116011058:G:A	116011058	NA,A	NA,G	NA,1	NA,-inf	NA,inf	NA,0.504364	0.00016468	0.00037995
2	chr6:116167848:G:C	116167848	NA,C	NA,G	NA,1	NA,-inf	NA,inf	NA,0.477222	0.000164641	0.00037614
2	chr6:115833345:G:A	115833345	NA,A	NA,G	NA,1	NA,-inf	NA,inf	NA,0.619835	0.000164502	0.00038323
2	chr6:115969186:T:C	115969186	C,C	T,T	1,1	-inf,-inf	inf,inf	1.56627,0.2214	0.000164396	0.000361528
2	chr6:115747605:T:C	115747605	NA,C	NA,T	NA,1	NA,-inf	NA,inf	NA,0.444067	0.000164323	0.000376875
2	chr6:115804123:C:T	115804123	NA,T	NA,C	NA,1	NA,inf	NA,inf	NA,0.540129	0.000164307	0.000381544
2	chr6:115652218:A:G	115652218	G,G	A,A	1,1	inf,inf	inf,inf	0.983384,0.73078	0.000164296	0.000374871
2	chr6:115740717:C:A	115740717	A,NA	C,NA	1,NA	-inf,NA	inf,NA	0.356568,NA	0.000164272	0.000380873
2	chr6:116047337:A:G	116047337	NA,G	NA,A	NA,1	NA,-inf	NA,inf	NA,0.463437	0.00016425	0.000375001
2	chr6:115754848:C:T	115754848	T,T	C,C	1,1	-inf,-inf	inf,inf	1.26766,0.167667	0.000164026	0.00036878
2	chr6:116220213:C:T	116220213	NA,T	NA,C	NA,1	NA,-inf	NA,inf	NA,0.196402	0.000164016	0.000363568
2	chr6:115580105:A:G	115580105	NA,G	NA,A	NA,1	NA,inf	NA,inf	NA,0.539143	0.000163989	0.000380865
2	chr6:115774407:GCTAA:G	115774407	NA,G	NA,GCTAA	NA,1	NA,inf	NA,inf	NA,0.555769	0.000163734	0.000382455
2	chr6:115881948:C:T	115881948	NA,T	NA,C	NA,1	NA,inf	NA,inf	NA,0.548318	0.000163721	0.000382888
2	chr6:115546341:T:C	115546341	C,C	T,T	1,1	inf,inf	inf,inf	1.20579,0.494334	0.000163492	0.000369628
2	chr6:116190956:A:G	116190956	NA,G	NA,A	NA,1	NA,inf	NA,inf	NA,0.588478	0.000163454	0.000383515
2	chr6:115850056:C:A	115850056	A,A	C,C	1,1	inf,inf	inf,inf	0.630574,0.892935	0.000163355	0.000361088
2	chr6:115741721:A:G	115741721	NA,G	NA,A	NA,1	NA,inf	NA,inf	NA,0.314782	0.00016316	0.000366141
2	chr6:116077185:T:C	116077185	NA,C	NA,T	NA,1	NA,-inf	NA,inf	NA,0.45996	0.000163157	0.000372542
2	chr6:116078979:G:A	116078979	NA,A	NA,G	NA,1	NA,-inf	NA,inf	NA,0.45996	0.000163157	0.000372542
2	chr6:115955063:T:A	115955063	NA,A	NA,T	NA,1	NA,-inf	NA,inf	NA,0.495818	0.000163106	0.000372764
2	chr6:115955058:G:A	115955058	NA,A	NA,G	NA,1	NA,-inf	NA,inf	NA,0.4958	0.0001631	0.000372751
2	chr6:116187349:A:G	116187349	NA,G	NA,A	NA,1	NA,inf	NA,inf	NA,0.58673	0.00016305	0.000382561
2	chr6:116181775:C:CTA	116181775	NA,CTA	NA,C	NA,1	NA,inf	NA,inf	NA,0.586364	0.000162965	0.00038236
2	chr6:115701342:T:C	115701342	NA,C	NA,T	NA,1	NA,inf	NA,inf	NA,0.697421	0.000162843	0.000380075
2	chr6:116082972:C:T	116082972	T,NA	C,NA	1,NA	-inf,NA	inf,NA	0.379826,NA	0.000162835	0.000374225
2	chr6:115704448:T:C	115704448	NA,C	NA,T	NA,1	NA,inf	NA,inf	NA,0.696855	0.000162834	0.000380012
2	chr6:116236168:G:A	116236168	A,NA	G,NA	1,NA	-inf,NA	inf,NA	0.364704,NA	0.000162768	0.000375256
2	chr6:115949694:A:G	115949694	G,NA	A,NA	1,NA	-inf,NA	inf,NA	0.385736,NA	0.000162723	0.000374484
2	chr6:115622019:T:C	115622019	C,NA	T,NA	1,NA	-inf,NA	inf,NA	0.350431,NA	0.000162606	0.000377528
2	chr6:116363276:CTTGTGTGTGT:C	116363276	NA,C	NA,CTTGTGTGTGT	NA,1	NA,inf	NA,inf	NA,0.566505	0.00016252	0.000379235
2	chr6:116234813:C:T	116234813	T,NA	C,NA	1,NA	-inf,NA	inf,NA	0.359397,NA	0.000162448	0.000371752
2	chr6:115824316:A:AG	115824316	AG,AG	A,A	1,1	-inf,-inf	inf,inf	1.29144,0.30231	0.000162174	0.000362819
2	chr6:115674393:G:A	115674393	NA,A	NA,G	NA,1	NA,inf	NA,inf	NA,0.584034	0.000162148	0.000380258
2	chr6:115747615:G:A	115747615	NA,A	NA,G	NA,1	NA,inf	NA,inf	NA,0.622815	0.00016213	0.000380847
2	chr6:116517709:C:T	116517709	NA,T	NA,C	NA,1	NA,inf	NA,inf	NA,0.476472	0.000161928	0.000372458
2	chr6:116179400:G:T	116179400	NA,T	NA,G	NA,1	NA,inf	NA,inf	NA,0.581144	0.000161839	0.000379664
2	chr6:116043900:G:T	116043900	T,NA	G,NA	1,NA	inf,NA	inf,NA	0.337748,NA	0.000161817	0.00037465
2	chr6:115531134:T:G	115531134	G,G	T,T	1,1	inf,-inf	inf,inf	1.1377,0.60104	0.000161704	0.000370787
2	chr6:115648625:A:G	115648625	G,NA	A,NA	1,NA	-inf,NA	inf,NA	0.360469,NA	0.000161285	0.000373524
2	chr6:116457505:T:C	116457505	C,NA	T,NA	1,NA	inf,NA	inf,NA	0.373293,NA	0.000161049	0.000372201
2	chr6:116160610:A:G	116160610	G,NA	A,NA	1,NA	-inf,NA	inf,NA	0.375712,NA	0.000161015	0.000370863
2	chr6:116056163:G:C	116056163	NA,C	NA,G	NA,1	NA,-inf	NA,inf	NA,0.449224	0.000160881	0.000367381
2	chr6:115706703:C:T	115706703	T,T	C,C	1,1	inf,-inf	inf,inf	1.1183,0.330498	0.000160826	0.000370182
2	chr6:116380459:G:A	116380459	NA,A	NA,G	NA,1	NA,inf	NA,inf	NA,0.546363	0.000160366	0.000379034
2	chr6:115787284:A:G	115787284	NA,G	NA,A	NA,1	NA,inf	NA,inf	NA,0.522404	0.000160349	0.000372286
2	chr6:115852495:G:A	115852495	A,A	G,G	1,1	inf,inf	inf,inf	0.626357,0.885955	0.000160308	0.000354427
2	chr6:116455247:G:A	116455247	NA,A	NA,G	NA,1	NA,inf	NA,inf	NA,0.566928	0.000160293	0.000376332
2	chr6:115988340:T:C	115988340	C,C	T,T	1,1	-inf,-inf	inf,inf	0.272355,1.48635	0.000160174	0.000400253
2	chr6:116106651:G:A	116106651	A,A	G,G	1,1	inf,inf	inf,inf	1.48057,0.179826	0.000159834	0.000354322
2	chr6:115651570:C:T	115651570	T,NA	C,NA	1,NA	-inf,NA	inf,NA	0.357541,NA	0.000159671	0.000368784
2	chr6:115848111:C:A	115848111	A,A	C,C	1,1	inf,inf	inf,inf	0.649509,0.865887	0.00015955	0.000352832
2	chr6:115701004:T:C	115701004	NA,C	NA,T	NA,1	NA,inf	NA,inf	NA,0.546808	0.000159418	0.000373342
2	chr6:115807564:G:A	115807564	NA,A	NA,G	NA,1	NA,inf	NA,inf	NA,0.536161	0.000159331	0.000372077
2	chr6:115802607:C:T	115802607	NA,T	NA,C	NA,1	NA,inf	NA,inf	NA,0.536088	0.000159316	0.00037204
2	chr6:116106410:A:G	116106410	NA,G	NA,A	NA,1	NA,-inf	NA,inf	NA,0.448478	0.000159217	0.000360126
2	chr6:115893079:A:G	115893079	G,G	A,A	1,1	inf,inf	inf,inf	1.4938,0.0751568	0.000159197	0.00034777
2	chr6:115642309:G:T	115642309	T,T	G,G	1,1	inf,inf	inf,inf	1.3814,0.0654067	0.00015897	0.000356178
2	chr6:115999125:T:C	115999125	NA,C	NA,T	NA,1	NA,-inf	NA,inf	NA,0.472909	0.000158906	0.000366262
2	chr6:116132068:T:C	116132068	C,C	T,T	1,1	inf,-inf	inf,inf	1.53434,0.290701	0.0001584	0.000348276
2	chr6:115536916:T:G	115536916	G,G	T,T	1,1	inf,-inf	inf,inf	1.07653,0.664406	0.00015837	0.000364309
2	chr6:115995888:CT:C	115995888	C,NA	CT,NA	1,NA	inf,NA	inf,NA	0.302266,NA	0.000158168	0.000366165
2	chr6:116010106:C:T	116010106	NA,T	NA,C	NA,1	NA,inf	NA,inf	NA,0.466494	0.000158165	0.000365078
2	chr6:115984859:C:T	115984859	T,T	C,C	1,1	-inf,-inf	inf,inf	0.259961,1.48642	0.000158014	0.000394867
2	chr6:115880096:T:A	115880096	NA,A	NA,T	NA,1	NA,-inf	NA,inf	NA,0.460743	0.00015772	0.000360961
2	chr6:115985540:A:G	115985540	NA,G	NA,A	NA,1	NA,-inf	NA,inf	NA,0.469278	0.000157691	0.000363412
2	chr6:116117151:T:C	116117151	NA,C	NA,T	NA,1	NA,inf	NA,inf	NA,0.573645	0.000157682	0.000366891
2	chr6:116156330:A:C	116156330	C,C	A,A	1,1	inf,-inf	inf,inf	1.56486,0.123009	0.000157652	0.000343135
2	chr6:116130703:A:G	116130703	G,NA	A,NA	1,NA	inf,NA	inf,NA	0.293317,NA	0.000157646	0.000366034
2	chr6:116154658:AT:A	116154658	A,A	AT,AT	1,1	inf,-inf	inf,inf	1.39852,0.361041	0.000157587	0.000341703
2	chr6:115697904:A:G	115697904	NA,G	NA,A	NA,1	NA,inf	NA,inf	NA,0.669532	0.000157348	0.000367094
2	chr6:115910441:G:A	115910441	A,NA	G,NA	1,NA	-inf,NA	inf,NA	0.308995,NA	0.000157235	0.000365817
2	chr6:116455029:T:C	116455029	C,NA	T,NA	1,NA	-inf,NA	inf,NA	0.320544,NA	0.000157018	0.000363854
2	chr6:115824923:T:A	115824923	A,A	T,T	1,1	-inf,-inf	inf,inf	1.27063,0.303668	0.000156901	0.000351104
2	chr6:116077919:G:A	116077919	NA,A	NA,G	NA,1	NA,inf	NA,inf	NA,0.460398	0.000156859	0.000362044
2	chr6:115674250:A:G	115674250	NA,G	NA,A	NA,1	NA,inf	NA,inf	NA,0.541507	0.000156819	0.000369237
2	chr6:115813434:A:G	115813434	NA,G	NA,A	NA,1	NA,-inf	NA,inf	NA,0.527346	0.000156737	0.000359326
2	chr6:115813092:A:G	115813092	NA,G	NA,A	NA,1	NA,-inf	NA,inf	NA,0.527233	0.000156698	0.00035924
2	chr6:116085573:G:A	116085573	A,NA	G,NA	1,NA	inf,NA	inf,NA	0.343831,NA	0.000156633	0.000359864
2	chr6:116431977:T:C	116431977	NA,C	NA,T	NA,1	NA,-inf	NA,inf	NA,0.448222	0.000156616	0.000359508
2	chr6:115890284:C:T	115890284	NA,T	NA,C	NA,1	NA,inf	NA,inf	NA,0.490516	0.000156541	0.000363317
2	chr6:116427071:T:C	116427071	NA,C	NA,T	NA,1	NA,-inf	NA,inf	NA,0.447121	0.000156364	0.000358934
2	chr6:116423842:A:G	116423842	NA,G	NA,A	NA,1	NA,-inf	NA,inf	NA,0.446495	0.000156222	0.000358611
2	chr6:116369446:TA:T	116369446	NA,T	NA,TA	NA,1	NA,inf	NA,inf	NA,0.563531	0.000156169	0.000364615
2	chr6:115559814:T:C	115559814	NA,C	NA,T	NA,1	NA,-inf	NA,inf	NA,0.407915	0.000155948	0.000354268
2	chr6:116011864:T:C	116011864	NA,C	NA,T	NA,1	NA,-inf	NA,inf	NA,0.427023	0.000155885	0.000356105
2	chr6:116029627:C:A	116029627	A,A	C,C	1,1	inf,inf	inf,inf	0.417111,1.39824	0.000155854	0.000349126
2	chr6:115594549:C:G	115594549	G,G	C,C	1,1	inf,inf	inf,inf	1.13157,0.551926	0.000155685	0.000352652
2	chr6:115770122:T:C	115770122	NA,C	NA,T	NA,1	NA,inf	NA,inf	NA,0.505018	0.000155597	0.000361375
2	chr6:116316543:A:G	116316543	G,NA	A,NA	1,NA	inf,NA	inf,NA	0.27793,NA	0.000155407	0.000360338
2	chr6:116055307:C:T	116055307	NA,T	NA,C	NA,1	NA,inf	NA,inf	NA,0.45055	0.000155274	0.000358218
2	chr6:116113809:G:A	116113809	NA,A	NA,G	NA,1	NA,inf	NA,inf	NA,0.528343	0.000155257	0.000361743
2	chr6:115968367:A:G	115968367	G,G	A,A	1,1	-inf,inf	inf,inf	0.600295,1.06922	0.000155107	0.000345043
2	chr6:115842243:A:G	115842243	G,G	A,A	1,1	-inf,-inf	inf,inf	1.28872,0.266602	0.000155029	0.000347595
2	chr6:116011890:T:C	116011890	NA,C	NA,T	NA,1	NA,inf	NA,inf	NA,0.584395	0.000155014	0.000356433
2	chr6:116023964:T:C	116023964	NA,C	NA,T	NA,1	NA,-inf	NA,inf	NA,0.419995	0.000154976	0.00035402
2	chr6:115967434:A:T	115967434	T,NA	A,NA	1,NA	-inf,NA	inf,NA	0.350366,NA	0.000154958	0.000356842
2	chr6:115737622:G:A	115737622	A,NA	G,NA	1,NA	inf,NA	inf,NA	0.315131,NA	0.000154565	0.00035549
2	chr6:116054504:TA:T	116054504	T,T	TA,TA	1,1	inf,inf	inf,inf	0.419595,1.38695	0.000154429	0.000345754
2	chr6:115962315:G:A	115962315	NA,A	NA,G	NA,1	NA,-inf	NA,inf	NA,0.443137	0.000154419	0.000354465
2	chr6:116145506:G:A	116145506	NA,A	NA,G	NA,1	NA,inf	NA,inf	NA,0.543776	0.00015425	0.000361477
2	chr6:115973691:A:G	115973691	G,G	A,A	1,1	-inf,inf	inf,inf	0.471993,1.15156	0.000153968	0.000343884
2	chr6:116002839:A:G	116002839	NA,G	NA,A	NA,1	NA,-inf	NA,inf	NA,0.445876	0.000153883	0.000354381
2	chr6:116119827:A:G	116119827	G,NA	A,NA	1,NA	inf,NA	inf,NA	0.280616,NA	0.000153844	0.000356039
2	chr6:115532244:A:C	115532244	C,C	A,A	1,1	inf,inf	inf,inf	1.31673,0.19085	0.000153794	0.000344019
2	chr6:115941931:G:GA	115941931	GA,NA	G,NA	1,NA	inf,NA	inf,NA	0.334628,NA	0.000153752	0.000355471
2	chr6:116354940:C:T	116354940	NA,T	NA,C	NA,1	NA,-inf	NA,inf	NA,0.446368	0.000153735	0.000352167
2	chr6:115809819:A:T	115809819	T,T	A,A	1,1	-inf,-inf	inf,inf	0.966011,0.937622	0.000153712	0.000374376
2	chr6:116249001:G:A	116249001	NA,A	NA,G	NA,1	NA,-inf	NA,inf	NA,0.456366	0.000153589	0.000355193
2	chr6:115531783:C:CAT	115531783	NA,CAT	NA,C	NA,1	NA,-inf	NA,inf	NA,0.614279	0.000153587	0.000363261
2	chr6:116475056:G:T	116475056	T,NA	G,NA	1,NA	inf,NA	inf,NA	0.294182,NA	0.00015343	0.000354767
2	chr6:115760681:C:T	115760681	NA,T	NA,C	NA,1	NA,-inf	NA,inf	NA,0.411114	0.000153369	0.000349935
2	chr6:116048686:C:T	116048686	NA,T	NA,C	NA,1	NA,inf	NA,inf	NA,0.478635	0.000153358	0.00035644
2	chr6:116128185:G:T	116128185	T,NA	G,NA	1,NA	-inf,NA	inf,NA	0.321839,NA	0.000153193	0.000353048
2	chr6:116014902:G:T	116014902	NA,T	NA,G	NA,1	NA,-inf	NA,inf	NA,0.415681	0.000153183	0.000350038
2	chr6:116009970:G:A	116009970	NA,A	NA,G	NA,1	NA,-inf	NA,inf	NA,0.415496	0.000153131	0.000349923
2	chr6:116009122:G:A	116009122	NA,A	NA,G	NA,1	NA,-inf	NA,inf	NA,0.415496	0.000153131	0.000349923
2	chr6:116400063:C:T	116400063	NA,T	NA,C	NA,1	NA,inf	NA,inf	NA,0.391812	0.000153018	0.000350414
2	chr6:116398626:CTCTT:C	116398626	NA,C	NA,CTCTT	NA,1	NA,inf	NA,inf	NA,0.391812	0.000153018	0.000350414
2	chr6:115940050:A:G	115940050	NA,G	NA,A	NA,1	NA,-inf	NA,inf	NA,0.435844	0.000152951	0.000351078
2	chr6:115940040:G:T	115940040	NA,T	NA,G	NA,1	NA,-inf	NA,inf	NA,0.435844	0.000152951	0.000351078
2	chr6:115940196:C:A	115940196	NA,A	NA,C	NA,1	NA,-inf	NA,inf	NA,0.435586	0.000152895	0.000350952
2	chr6:115905443:C:G	115905443	NA,G	NA,C	NA,1	NA,inf	NA,inf	NA,0.474384	0.000152885	0.000354707
2	chr6:115996422:C:T	115996422	NA,T	NA,C	NA,1	NA,inf	NA,inf	NA,0.500767	0.00015285	0.000356639
2	chr6:115816686:A:G	115816686	NA,G	NA,A	NA,1	NA,-inf	NA,inf	NA,0.561312	0.000152816	0.000355659
2	chr6:115927008:T:G	115927008	NA,G	NA,T	NA,1	NA,-inf	NA,inf	NA,0.435107	0.000152791	0.000350715
2	chr6:115743741:A:T	115743741	NA,T	NA,A	NA,1	NA,-inf	NA,inf	NA,0.772459	0.000152695	0.000374443
2	chr6:115948455:G:T	115948455	NA,T	NA,G	NA,1	NA,-inf	NA,inf	NA,0.434504	0.00015266	0.000350418
2	chr6:115928206:C:CAGGT	115928206	NA,CAGGT	NA,C	NA,1	NA,-inf	NA,inf	NA,0.434504	0.00015266	0.000350418
2	chr6:115940028:T:C	115940028	NA,C	NA,T	NA,1	NA,-inf	NA,inf	NA,0.434504	0.00015266	0.000350418
2	chr6:115936043:T:C	115936043	NA,C	NA,T	NA,1	NA,-inf	NA,inf	NA,0.434393	0.000152653	0.000350399
2	chr6:116396120:G:A	116396120	NA,A	NA,G	NA,1	NA,inf	NA,inf	NA,0.644144	0.000152639	0.000358924
2	chr6:115928133:C:T	115928133	NA,T	NA,C	NA,1	NA,-inf	NA,inf	NA,0.433936	0.00015254	0.000350143
2	chr6:115931612:T:C	115931612	NA,C	NA,T	NA,1	NA,-inf	NA,inf	NA,0.433689	0.000152486	0.000350021
2	chr6:115940048:T:C	115940048	NA,C	NA,T	NA,1	NA,-inf	NA,inf	NA,0.433463	0.000152438	0.00034991
2	chr6:116024836:A:G	116024836	NA,G	NA,A	NA,1	NA,-inf	NA,inf	NA,0.410506	0.000151981	0.000347346
2	chr6:115830115:C:T	115830115	T,T	C,C	1,1	inf,-inf	inf,inf	1.43556,0.0294679	0.000151892	0.000333842
2	chr6:116020027:AC:A	116020027	NA,A	NA,AC	NA,1	NA,-inf	NA,inf	NA,0.409325	0.000151768	0.000346863
2	chr6:116507808:CT:C	116507808	C,C	CT,CT	1,1	-inf,-inf	inf,inf	0.2347,1.7588	0.00015167	0.000413672
2	chr6:116166052:T:C	116166052	NA,C	NA,T	NA,1	NA,-inf	NA,inf	NA,0.392183	0.000151623	0.000345955
2	chr6:115530728:CT:C	115530728	C,C	CT,CT	1,1	inf,inf	inf,inf	1.29523,0.215645	0.000151486	0.000338905
2	chr6:115927290:G:C	115927290	NA,C	NA,G	NA,1	NA,-inf	NA,inf	NA,0.428981	0.000151477	0.000347722
2	chr6:116307752:T:C	116307752	C,C	T,T	1,1	-inf,inf	inf,inf	0.648716,1.16271	0.000151423	0.000349128
2	chr6:115816704:A:G	115816704	NA,G	NA,A	NA,1	NA,-inf	NA,inf	NA,0.555438	0.00015138	0.000352416
2	chr6:115839148:A:G	115839148	NA,G	NA,A	NA,1	NA,-inf	NA,inf	NA,0.418959	0.000151353	0.000346145
2	chr6:115834627:G:C	115834627	C,NA	G,NA	1,NA	inf,NA	inf,NA	0.291985,NA	0.000151085	0.000350044
2	chr6:115690493:G:A	115690493	A,A	G,G	1,1	-inf,inf	inf,inf	0.00967678,0.983497	0.000150902	0.000330475
2	chr6:115977629:C:T	115977629	T,T	C,C	1,1	-inf,inf	inf,inf	0.526372,1.0984	0.000150886	0.000335671
2	chr6:116150761:G:A	116150761	NA,A	NA,G	NA,1	NA,inf	NA,inf	NA,0.592326	0.000150859	0.000347209
2	chr6:115700567:T:C	115700567	C,C	T,T	1,1	-inf,inf	inf,inf	0.134204,1.31082	0.000150768	0.000343278
2	chr6:116435507:T:C	116435507	NA,C	NA,T	NA,1	NA,-inf	NA,inf	NA,0.405796	0.000150705	0.00034391
2	chr6:115983703:C:T	115983703	T,T	C,C	1,1	-inf,-inf	inf,inf	1.49628,0.0681181	0.000150596	0.000333209
2	chr6:116388608:A:G	116388608	NA,G	NA,A	NA,1	NA,inf	NA,inf	NA,0.402225	0.000150532	0.000346034
2	chr6:115975807:G:T	115975807	T,T	G,G	1,1	-inf,inf	inf,inf	0.523034,1.09906	0.000150531	0.000334919
2	chr6:116484786:C:T	116484786	NA,T	NA,C	NA,1	NA,inf	NA,inf	NA,0.536103	0.000150171	0.000353802
2	chr6:116411850:G:T	116411850	NA,T	NA,G	NA,1	NA,inf	NA,inf	NA,0.436731	0.000150113	0.000346784
2	chr6:115586102:G:C	115586102	C,NA	G,NA	1,NA	-inf,NA	inf,NA	0.28796,NA	0.000150113	0.000347931
2	chr6:115930778:TAGTG:T	115930778	NA,T	NA,TAGTG	NA,1	NA,-inf	NA,inf	NA,0.391465	0.00014998	0.000341987
2	chr6:116230458:A:C	116230458	NA,C	NA,A	NA,1	NA,inf	NA,inf	NA,0.501833	0.000149959	0.000349254
2	chr6:116196688:T:C	116196688	NA,C	NA,T	NA,1	NA,-inf	NA,inf	NA,0.316505	0.000149896	0.000339381
2	chr6:115795192:C:T	115795192	NA,T	NA,C	NA,1	NA,inf	NA,inf	NA,0.491208	0.000149821	0.000349683
2	chr6:115897001:C:T	115897001	NA,T	NA,C	NA,1	NA,inf	NA,inf	NA,0.470195	0.000149814	0.000348733
2	chr6:115762418:T:C	115762418	NA,C	NA,T	NA,1	NA,-inf	NA,inf	NA,0.756132	0.00014979	0.000366903
2	chr6:115746837:A:G	115746837	NA,G	NA,A	NA,1	NA,-inf	NA,inf	NA,0.756153	0.00014978	0.000366879
2	chr6:115699493:A:G	115699493	G,G	A,A	1,1	-inf,inf	inf,inf	0.121525,1.31178	0.000149741	0.000340888
2	chr6:116519944:A:AG	116519944	AG,AG	A,A	1,1	-inf,-inf	inf,inf	0.215949,1.75261	0.000149707	0.000405709
3	chr6:116087957:C:T	116087957	T,NA	C,NA	1,NA	inf,NA	inf,NA	3.83934,NA	0.0443764	0.094533
3	chr6:115585422:A:G	115585422	NA,G	NA,A	NA,1	NA,inf	NA,inf	NA,3.50528	0.0142348	0.0301597
3	chr6:115598761:T:G	115598761	NA,G	NA,T	NA,1	NA,inf	NA,inf	NA,3.49998	0.0140588	0.0297928
3	chr6:115574943:A:G	115574943	NA,G	NA,A	NA,1	NA,inf	NA,inf	NA,3.14273	0.00732263	0.0156586
3	chr6:115539108:C:T	115539108	NA,T	NA,C	NA,1	NA,inf	NA,inf	NA,3.13989	0.00722852	0.0154729
3	chr6:115621847:A:C	115621847	NA,C	NA,A	NA,1	NA,inf	NA,inf	NA,3.09019	0.00668607	0.0143094
3	chr6:115624226:A:G	115624226	NA,G	NA,A	NA,1	NA,inf	NA,inf	NA,3.05246	0.00624499	0.0133755
3	chr6:116105819:C:T	116105819	NA,T	NA,C	NA,1	NA,inf	NA,inf	NA,2.58314	0.00576859	0.0134062
3	chr6:115556551:C:T	115556551	NA,T	NA,C	NA,1	NA,inf	NA,inf	NA,3.00618	0.00567997	0.0121921
3	chr6:116035567:A:C	116035567	C,C	A,A	1,1	inf,inf	inf,inf	1.26912,3.07824	0.00518596	0.0117059
3	chr6:115647019:A:T	115647019	NA,T	NA,A	NA,1	NA,inf	NA,inf	NA,2.94584	0.00517411	0.0111035
3	chr6:115956808:A:G	115956808	G,G	A,A	1,1	inf,inf	inf,inf	1.88424,2.40334	0.00479216	0.0106011
3	chr6:116077276:G:A	116077276	A,A	G,G	1,1	inf,inf	inf,inf	1.36383,2.89633	0.00453526	0.0101369
3	chr6:115887887:A:G	115887887	G,G	A,A	1,1	inf,inf	inf,inf	1.89948,2.31989	0.0043239	0.00967521
3	chr6:115890101:C:T	115890101	T,T	C,C	1,1	inf,inf	inf,inf	0.838888,2.9286	0.00422019	0.00924268
3	chr6:115895004:G:A	115895004	NA,A	NA,G	NA,1	NA,-inf	NA,inf	NA,2.2703	0.00416172	0.0090789
3	chr6:115889475:A:C	115889475	C,C	A,A	1,1	inf,inf	inf,inf	0.805569,2.92727	0.00401239	0.008792
3	chr6:116035689:T:G	116035689	G,G	T,T	1,1	inf,inf	inf,inf	1.27874,2.90278	0.00400541	0.00895651
3	chr6:115895835:T:A	115895835	A,A	T,T	1,1	inf,inf	inf,inf	0.914033,2.84636	0.00390854	0.00857163
3	chr6:116003297:A:G	116003297	G,G	A,A	1,1	inf,inf	inf,inf	2.91163,1.18044	0.00380133	0.00826153
3	chr6:115882489:TGTGTGTGTGA:T	115882489	T,T	TGTGTGTGTGA,TGTGTGTGTGA	1,1	inf,inf	inf,inf	0.820929,2.88766	0.00376458	0.00825673
3	chr6:115884315:C:T	115884315	T,T	C,C	1,1	inf,inf	inf,inf	0.790722,2.90059	0.00374142	0.00820165
3	chr6:116017189:C:A	116017189	A,A	C,C	1,1	inf,inf	inf,inf	3.0952,0.98976	0.00371071	0.00811558
3	chr6:115999993:T:C	115999993	C,C	T,T	1,1	inf,inf	inf,inf	3.30843,0.761804	0.0036597	0.00802396
3	chr6:116052453:C:T	116052453	T,T	C,C	1,1	inf,inf	inf,inf	3.07579,0.957914	0.00365006	0.00793541
3	chr6:115861926:G:A	115861926	A,A	G,G	1,1	inf,-inf	inf,inf	1.06202,2.4453	0.00356469	0.00786678
3	chr6:115890526:G:A	115890526	A,A	G,G	1,1	inf,inf	inf,inf	0.785821,2.87776	0.00355385	0.00779287
3	chr6:115993471:C:T	115993471	T,T	C,C	1,1	inf,inf	inf,inf	3.2621,0.790083	0.00349559	0.00766714
3	chr6:115871963:C:T	115871963	T,T	C,C	1,1	inf,inf	inf,inf	0.730971,2.90493	0.003478	0.00762956
3	chr6:116001218:G:A	116001218	A,A	G,G	1,1	inf,inf	inf,inf	3.23832,0.82803	0.00345896	0.00759033
3	chr6:115888035:G:A	115888035	A,A	G,G	1,1	inf,inf	inf,inf	0.756846,2.86809	0.00334915	0.00735094
3	chr6:115805367:G:A	115805367	NA,A	NA,G	NA,1	NA,inf	NA,inf	NA,2.54597	0.00321342	0.00713066
3	chr6:116384928:G:A	116384928	NA,A	NA,G	NA,1	NA,inf	NA,inf	NA,2.23382	0.00318993	0.0072597
3	chr6:115986186:T:C	115986186	C,NA	T,NA	1,NA	-inf,NA	inf,NA	2.11141,NA	0.00318962	0.0071605
3	chr6:115902097:C:T	115902097	NA,T	NA,C	NA,1	NA,-inf	NA,inf	NA,2.51449	0.00317195	0.00773605
3	chr6:115747861:G:A	115747861	NA,A	NA,G	NA,1	NA,inf	NA,inf	NA,2.56398	0.00290811	0.00632314
3	chr6:116158834:G:A	116158834	NA,A	NA,G	NA,1	NA,inf	NA,inf	NA,2.37252	0.00288327	0.00651792
3	chr6:116002958:C:T	116002958	T,T	C,C	1,1	inf,inf	inf,inf	1.22622,2.7327	0.00273322	0.00611899
3	chr6:116002747:T:A	116002747	A,A	T,T	1,1	inf,inf	inf,inf	3.15185,0.738621	0.00270107	0.00592695
3	chr6:116003735:A:G	116003735	G,G	A,A	1,1	inf,inf	inf,inf	3.12145,0.727469	0.00252597	0.00554347
3	chr6:116133496:C:T	116133496	NA,T	NA,C	NA,1	NA,inf	NA,inf	NA,2.29076	0.00243523	0.00551428
3	chr6:115989124:T:C	115989124	C,C	T,T	1,1	inf,inf	inf,inf	3.05196,0.703221	0.00239649	0.00523818
3	chr6:116379048:T:C	116379048	NA,C	NA,T	NA,1	NA,inf	NA,inf	NA,2.06016	0.00233963	0.00535535
3	chr6:116009103:G:A	116009103	A,A	G,G	1,1	inf,inf	inf,inf	3.13688,0.604712	0.00223956	0.00491478
3	chr6:116047889:C:A	116047889	A,A	C,C	1,1	inf,inf	inf,inf	3.14699,0.539074	0.00217762	0.00476694
3	chr6:116122922:G:C	116122922	NA,C	NA,G	NA,1	NA,inf	NA,inf	NA,2.22513	0.0021611	0.00489054
3	chr6:116073656:T:A	116073656	A,A	T,T	1,1	inf,inf	inf,inf	3.03322,0.687411	0.00214104	0.00468327
3	chr6:116005939:A:G	116005939	G,G	A,A	1,1	inf,inf	inf,inf	3.12341,0.570754	0.00210938	0.00462865
3	chr6:116034025:C:T	116034025	T,T	C,C	1,1	inf,inf	inf,inf	3.06279,0.636418	0.00208971	0.00457674
3	chr6:116518411:T:C	116518411	C,C	T,T	1,1	inf,inf	inf,inf	1.6857,1.4958	0.00208801	0.0047381
3	chr6:115979255:T:C	115979255	NA,C	NA,T	NA,1	NA,-inf	NA,inf	NA,1.90963	0.00207771	0.00455358
3	chr6:116006308:T:G	116006308	G,G	T,T	1,1	inf,inf	inf,inf	3.11451,0.567562	0.00206848	0.00453921
3	chr6:116009411:T:C	116009411	C,C	T,T	1,1	inf,inf	inf,inf	3.10084,0.576561	0.00203882	0.00447454
3	chr6:116004396:T:C	116004396	C,C	T,T	1,1	inf,inf	inf,inf	3.00542,0.707338	0.00201542	0.00442532
3	chr6:116519547:T:C	116519547	C,C	T,T	1,1	inf,inf	inf,inf	1.73811,1.41652	0.00198927	0.00451157
3	chr6:116027878:C:T	116027878	T,T	C,C	1,1	inf,inf	inf,inf	3.10111,0.525172	0.00197832	0.00433174
3	chr6:116006965:C:A	116006965	A,A	C,C	1,1	inf,inf	inf,inf	3.07964,0.569799	0.00195013	0.00428034
3	chr6:116059746:A:G	116059746	G,G	A,A	1,1	inf,inf	inf,inf	3.0724,0.553719	0.00193618	0.00424044
3	chr6:116342515:G:A	116342515	NA,A	NA,G	NA,1	NA,inf	NA,inf	NA,1.98453	0.00188116	0.00430451
3	chr6:115641887:G:T	115641887	T,T	G,G	1,1	-inf,-inf	inf,inf	1.28565,2.25024	0.00187397	0.00438001
3	chr6:116016340:G:A	116016340	A,A	G,G	1,1	inf,inf	inf,inf	3.01122,0.63832	0.00186785	0.004102
3	chr6:116171230:CACTTA:C	116171230	NA,C	NA,CACTTA	NA,1	NA,inf	NA,inf	NA,2.14362	0.00186779	0.00423081
3	chr6:116013968:C:A	116013968	A,A	C,C	1,1	inf,inf	inf,inf	3.01739,0.61405	0.00183416	0.00402791
3	chr6:116061554:T:TACTA	116061554	TACTA,TACTA	T,T	1,1	inf,inf	inf,inf	3.08646,0.466292	0.00181687	0.00397872
3	chr6:115843267:C:G	115843267	G,G	C,C	1,1	-inf,-inf	inf,inf	2.34452,1.0351	0.0018154	0.00421673
3	chr6:115834590:G:A	115834590	A,A	G,G	1,1	-inf,-inf	inf,inf	2.7094,0.471558	0.00175559	0.004044
3	chr6:116025231:C:A	116025231	A,A	C,C	1,1	inf,inf	inf,inf	2.8931,0.711567	0.00173981	0.00380629
3	chr6:115643997:C:T	115643997	T,T	C,C	1,1	-inf,-inf	inf,inf	1.28394,2.19711	0.00171538	0.00400468
3	chr6:116373221:G:T	116373221	NA,T	NA,G	NA,1	NA,inf	NA,inf	NA,1.89545	0.00170837	0.00391166
3	chr6:116012579:C:G	116012579	G,G	C,C	1,1	inf,inf	inf,inf	2.97269,0.617609	0.00170297	0.00374077
3	chr6:116054139:A:G	116054139	G,G	A,A	1,1	inf,inf	inf,inf	2.94022,0.62225	0.0016942	0.00370689
3	chr6:116030561:G:T	116030561	T,T	G,G	1,1	inf,inf	inf,inf	2.86716,0.713778	0.00167059	0.00365529
3	chr6:115547016:G:A	115547016	NA,A	NA,G	NA,1	NA,inf	NA,inf	NA,2.2644	0.00165795	0.00364016
3	chr6:116033428:C:T	116033428	T,T	C,C	1,1	inf,inf	inf,inf	2.86564,0.710257	0.00165704	0.00362589
3	chr6:116041456:C:T	116041456	T,T	C,C	1,1	inf,inf	inf,inf	2.88191,0.681838	0.00164661	0.00360286
3	chr6:115864320:T:A	115864320	A,A	T,T	1,1	inf,inf	inf,inf	0.717774,2.51515	0.00161857	0.00358327
3	chr6:115918718:T:C	115918718	C,C	T,T	1,1	inf,inf	inf,inf	2.54328,0.958346	0.00160482	0.00351044
3	chr6:115672977:G:A	115672977	A,NA	G,NA	1,NA	-inf,NA	inf,NA	1.76986,NA	0.00157191	0.00359295
3	chr6:115636912:C:A	115636912	A,A	C,C	1,1	-inf,-inf	inf,inf	1.21937,2.20234	0.00154682	0.00361628
3	chr6:116474727:A:G	116474727	NA,G	NA,A	NA,1	NA,-inf	NA,inf	NA,1.7153	0.00153727	0.00341716
3	chr6:116139926:G:A	116139926	NA,A	NA,G	NA,1	NA,inf	NA,inf	NA,2.02967	0.00152264	0.00345027
3	chr6:115710320:T:C	115710320	NA,C	NA,T	NA,1	NA,-inf	NA,inf	NA,1.65866	0.00149681	0.00330786
3	chr6:116145021:T:G	116145021	NA,G	NA,T	NA,1	NA,inf	NA,inf	NA,2.01062	0.00147139	0.00333442
3	chr6:116039978:G:T	116039978	T,T	G,G	1,1	inf,inf	inf,inf	1.58781,1.78144	0.00146516	0.00332072
3	chr6:116074071:T:TCA	116074071	TCA,TCA	T,T	1,1	inf,inf	inf,inf	2.84171,0.641012	0.00145856	0.0031928
3	chr6:115550790:T:A	115550790	NA,A	NA,T	NA,1	NA,inf	NA,inf	NA,2.07927	0.00145666	0.00317461
3	chr6:115576142:C:T	115576142	T,NA	C,NA	1,NA	-inf,NA	inf,NA	1.73361,NA	0.00143021	0.00325914
3	chr6:116181242:A:G	116181242	G,G	A,A	1,1	inf,-inf	inf,inf	1.80234,1.25292	0.00140908	0.00305345
3	chr6:116024338:A:G	116024338	G,G	A,A	1,1	inf,inf	inf,inf	2.90221,0.548137	0.00140865	0.00309229
3	chr6:116420404:C:T	116420404	NA,T	NA,C	NA,1	NA,-inf	NA,inf	NA,1.67489	0.00140494	0.00312812
3	chr6:116060831:T:C	116060831	C,C	T,T	1,1	inf,inf	inf,inf	2.82402,0.632154	0.00140091	0.0030667
3	chr6:115875267:C:T	115875267	T,T	C,C	1,1	inf,inf	inf,inf	2.54836,0.431106	0.00139102	0.00306677
3	chr6:116073013:T:C	116073013	C,C	T,T	1,1	inf,inf	inf,inf	1.55835,1.76952	0.00138142	0.00313014
3	chr6:115999520:C:T	115999520	T,T	C,C	1,1	inf,inf	inf,inf	1.15052,2.37383	0.00131607	0.00295387
3	chr6:116045145:TG:T	116045145	T,T	TG,TG	1,1	inf,inf	inf,inf	2.51195,0.885497	0.00130603	0.00285317
3	chr6:116390866:A:G	116390866	NA,G	NA,A	NA,1	NA,inf	NA,inf	NA,1.78161	0.00129511	0.00297187
3	chr6:115644840:G:A	115644840	A,A	G,G	1,1	-inf,-inf	inf,inf	0.807491,2.48364	0.00129216	0.00310733
3	chr6:115531892:GA:G	115531892	NA,G	NA,GA	NA,1	NA,inf	NA,inf	NA,2.11062	0.00126808	0.00279208
3	chr6:115528715:G:A	115528715	NA,A	NA,G	NA,1	NA,inf	NA,inf	NA,2.10581	0.00125777	0.00276959
3	chr6:115699334:C:T	115699334	NA,T	NA,C	NA,1	NA,-inf	NA,inf	NA,1.62154	0.00125526	0.00282349
3	chr6:115614632:C:T	115614632	NA,T	NA,C	NA,1	NA,inf	NA,inf	NA,2.09192	0.0012405	0.00274506
3	chr6:115915788:T:C	115915788	C,C	T,T	1,1	inf,inf	inf,inf	2.03211,1.14466	0.00123423	0.00279359
3	chr6:115568946:G:A	115568946	NA,A	NA,G	NA,1	NA,inf	NA,inf	NA,1.981	0.00122991	0.00268326
3	chr6:115881020:G:A	115881020	NA,A	NA,G	NA,1	NA,-inf	NA,inf	NA,1.95972	0.00121756	0.00292491
3	chr6:115595300:G:A	115595300	NA,A	NA,G	NA,1	NA,inf	NA,inf	NA,1.97409	0.00121275	0.00264654
3	chr6:115915789:G:A	115915789	A,A	G,G	1,1	inf,inf	inf,inf	2.04438,1.11834	0.00121247	0.00274444
3	chr6:115615985:A:G	115615985	G,NA	A,NA	1,NA	inf,NA	inf,NA	1.62986,NA	0.0012053	0.00267877
3	chr6:115904383:C:T	115904383	NA,T	NA,C	NA,1	NA,-inf	NA,inf	NA,1.98233	0.00119151	0.0028873
3	chr6:115904096:G:T	115904096	NA,T	NA,G	NA,1	NA,-inf	NA,inf	NA,1.96284	0.00117803	0.00284538
3	chr6:115860044:A:G	115860044	NA,G	NA,A	NA,1	NA,inf	NA,inf	NA,1.83313	0.00117799	0.0027226
3	chr6:116133262:C:G	116133262	NA,G	NA,C	NA,1	NA,-inf	NA,inf	NA,1.58822	0.00117276	0.00263799
3	chr6:115644644:C:A	115644644	A,A	C,C	1,1	-inf,-inf	inf,inf	0.804065,2.42439	0.00116257	0.00279114
3	chr6:115995733:A:G	115995733	G,G	A,A	1,1	-inf,inf	inf,inf	2.59486,0.189927	0.00116087	0.00250234
3	chr6:115870608:T:G	115870608	NA,G	NA,T	NA,1	NA,-inf	NA,inf	NA,1.9295	0.00115163	0.00276633
3	chr6:115879182:C:G	115879182	NA,G	NA,C	NA,1	NA,-inf	NA,inf	NA,1.92782	0.00114821	0.00275805
3	chr6:115879777:G:A	115879777	NA,A	NA,G	NA,1	NA,-inf	NA,inf	NA,1.92576	0.00114411	0.00274808
3	chr6:116459030:G:A	116459030	NA,A	NA,G	NA,1	NA,-inf	NA,inf	NA,1.57738	0.00113738	0.00255871
3	chr6:115558402:T:C	115558402	NA,C	NA,T	NA,1	NA,inf	NA,inf	NA,2.0324	0.00111597	0.00245771
3	chr6:116434402:A:T	116434402	T,NA	A,NA	1,NA	-inf,NA	inf,NA	1.55775,NA	0.00111109	0.00252612
3	chr6:116075818:T:C	116075818	C,C	T,T	1,1	-inf,inf	inf,inf	2.49373,0.271498	0.00111001	0.00238766
3	chr6:116006698:C:T	116006698	T,T	C,C	1,1	-inf,inf	inf,inf	2.54185,0.22109	0.0011052	0.00238082
3	chr6:115578226:G:A	115578226	NA,A	NA,G	NA,1	NA,inf	NA,inf	NA,2.02891	0.00110431	0.00243391
3	chr6:115971326:A:G	115971326	G,G	A,A	1,1	inf,inf	inf,inf	1.70983,1.65106	0.00110411	0.00245276
3	chr6:115914544:C:T	115914544	T,T	C,C	1,1	inf,inf	inf,inf	0.673241,2.35006	0.00110091	0.002433
3	chr6:115990538:G:A	115990538	A,A	G,G	1,1	-inf,inf	inf,inf	2.6051,0.117323	0.00109753	0.00239482
3	chr6:115553084:C:T	115553084	NA,T	NA,C	NA,1	NA,inf	NA,inf	NA,2.02463	0.00109644	0.00241669
3	chr6:115577157:C:T	115577157	NA,T	NA,C	NA,1	NA,inf	NA,inf	NA,2.02449	0.00109603	0.00241586
3	chr6:115989173:C:T	115989173	T,T	C,C	1,1	-inf,inf	inf,inf	2.62528,0.0829673	0.00109491	0.00239081
3	chr6:115981248:A:G	115981248	G,G	A,A	1,1	inf,inf	inf,inf	1.68864,1.66627	0.00109228	0.00242668
3	chr6:115563759:C:T	115563759	NA,T	NA,C	NA,1	NA,inf	NA,inf	NA,2.02118	0.00108996	0.00240254
3	chr6:116026570:GGAAGGAAA:G	116026570	G,G	GGAAGGAAA,GGAAGGAAA	1,1	inf,inf	inf,inf	0.479888,2.4762	0.00108781	0.00241697
3	chr6:115979503:C:T	115979503	T,T	C,C	1,1	inf,inf	inf,inf	1.68425,1.66281	0.00107838	0.00239602
3	chr6:116172646:A:G	116172646	NA,G	NA,A	NA,1	NA,-inf	NA,inf	NA,1.53752	0.00105982	0.00238471
3	chr6:116135052:T:C	116135052	NA,C	NA,T	NA,1	NA,-inf	NA,inf	NA,1.53749	0.00105975	0.00238458
3	chr6:116150656:A:G	116150656	NA,G	NA,A	NA,1	NA,-inf	NA,inf	NA,1.53689	0.00105852	0.00238182
3	chr6:116163075:C:G	116163075	NA,G	NA,C	NA,1	NA,-inf	NA,inf	NA,1.53487	0.0010581	0.0023801
3	chr6:116148146:A:G	116148146	NA,G	NA,A	NA,1	NA,-inf	NA,inf	NA,1.53545	0.00105558	0.00237523
3	chr6:115946331:C:T	115946331	NA,T	NA,C	NA,1	NA,-inf	NA,inf	NA,1.56117	0.00105521	0.00232428
3	chr6:116174174:A:G	116174174	NA,G	NA,A	NA,1	NA,-inf	NA,inf	NA,1.53282	0.00105007	0.00236294
3	chr6:115889218:C:G	115889218	G,G	C,C	1,1	inf,inf	inf,inf	2.06693,0.959373	0.00104965	0.00239327
3	chr6:116078209:C:T	116078209	T,T	C,C	1,1	-inf,inf	inf,inf	2.48492,0.248164	0.00104866	0.00225763
3	chr6:116276588:C:A	116276588	NA,A	NA,C	NA,1	NA,inf	NA,inf	NA,1.66489	0.0010357	0.00236811
3	chr6:115995929:A:C	115995929	C,C	A,A	1,1	-inf,inf	inf,inf	2.53257,0.187245	0.00103477	0.00223146
3	chr6:115621415:T:C	115621415	NA,C	NA,T	NA,1	NA,inf	NA,inf	NA,1.75403	0.00103025	0.00241117
3	chr6:116395420:G:A	116395420	NA,A	NA,G	NA,1	NA,-inf	NA,inf	NA,1.45916	0.00103015	0.00225126
3	chr6:115822242:C:T	115822242	T,T	C,C	1,1	-inf,-inf	inf,inf	2.39911,0.533885	0.00101679	0.00236525
3	chr6:115995719:G:T	115995719	T,T	G,G	1,1	-inf,inf	inf,inf	2.51497,0.194005	0.00101378	0.00218592
3	chr6:115590874:T:G	115590874	NA,G	NA,T	NA,1	NA,inf	NA,inf	NA,1.9747	0.00101328	0.00223304
3	chr6:115599794:A:G	115599794	NA,G	NA,A	NA,1	NA,inf	NA,inf	NA,1.9723	0.00100893	0.0022236
3	chr6:115836085:C:T	115836085	NA,T	NA,C	NA,1	NA,inf	NA,inf	NA,1.74604	0.00100654	0.00232533
3	chr6:116041986:A:G	116041986	G,G	A,A	1,1	-inf,inf	inf,inf	2.49123,0.215122	0.00100115	0.00215788
3	chr6:115883962:A:C	115883962	NA,C	NA,A	NA,1	NA,-inf	NA,inf	NA,1.8483	0.00100093	0.0024002
3	chr6:115883663:A:G	115883663	NA,G	NA,A	NA,1	NA,-inf	NA,inf	NA,1.84731	0.000999548	0.00239684
3	chr6:115890332:C:T	115890332	NA,T	NA,C	NA,1	NA,-inf	NA,inf	NA,1.84731	0.000999548	0.00239684
3	chr6:116505995:A:C	116505995	C,C	A,A	1,1	inf,inf	inf,inf	2.05869,0.667558	0.000984394	0.00221968
3	chr6:116063435:G:C	116063435	C,C	G,G	1,1	-inf,inf	inf,inf	2.47764,0.20538	0.000974628	0.00209992
3	chr6:115571408:G:A	115571408	NA,A	NA,G	NA,1	NA,inf	NA,inf	NA,1.94217	0.000958868	0.0021144
3	chr6:116109817:C:T	116109817	NA,T	NA,C	NA,1	NA,inf	NA,inf	NA,1.47579	0.000958251	0.00216005
3	chr6:116503553:T:C	116503553	C,C	T,T	1,1	-inf,-inf	inf,inf	2.03492,0.668808	0.000943568	0.00212799
3	chr6:115939933:C:T	115939933	T,T	C,C	1,1	inf,inf	inf,inf	1.91063,1.11065	0.000943247	0.00213546
3	chr6:115668853:C:A	115668853	NA,A	NA,C	NA,1	NA,-inf	NA,inf	NA,1.41973	0.000937693	0.00207857
3	chr6:115648146:T:A	115648146	A,A	T,T	1,1	-inf,-inf	inf,inf	0.738563,2.3559	0.00093219	0.0022403
3	chr6:115652414:C:T	115652414	T,T	C,C	1,1	-inf,-inf	inf,inf	0.845566,2.25216	0.0009306	0.00222521
3	chr6:115928136:C:T	115928136	T,T	C,C	1,1	inf,inf	inf,inf	1.90082,1.11308	0.000928306	0.00210191
3	chr6:116289049:A:G	116289049	NA,G	NA,A	NA,1	NA,inf	NA,inf	NA,1.6491	0.000927854	0.00216068
3	chr6:116020547:C:T	116020547	T,T	C,C	1,1	-inf,inf	inf,inf	2.43617,0.227508	0.000927336	0.00199834
3	chr6:116502418:C:T	116502418	T,T	C,C	1,1	-inf,-inf	inf,inf	2.02517,0.668808	0.000926626	0.00208992
3	chr6:116507200:G:GAT	116507200	GAT,GAT	G,G	1,1	inf,inf	inf,inf	2.02102,0.668808	0.000919496	0.0020739
3	chr6:116510132:C:T	116510132	T,T	C,C	1,1	inf,inf	inf,inf	2.01855,0.668808	0.00091531	0.0020645
3	chr6:116504155:A:G	116504155	G,G	A,A	1,1	inf,inf	inf,inf	2.01826,0.668808	0.000914819	0.0020634
3	chr6:116505966:T:C	116505966	C,C	T,T	1,1	inf,inf	inf,inf	2.01516,0.667556	0.00090787	0.00204775
3	chr6:116506004:C:T	116506004	T,T	C,C	1,1	inf,inf	inf,inf	2.01202,0.666544	0.000901268	0.0020329
3	chr6:115809772:T:C	115809772	C,NA	T,NA	1,NA	inf,NA	inf,NA	1.43806,NA	0.000898594	0.00203043
3	chr6:116504088:G:A	116504088	A,A	G,G	1,1	inf,inf	inf,inf	2.00758,0.668808	0.00089688	0.00202308
3	chr6:116401406:T:C	116401406	NA,C	NA,T	NA,1	NA,inf	NA,inf	NA,1.76985	0.000895822	0.00207786
3	chr6:116347388:AACCAAAACAGCATGGTACTGGT:A	116347388	A,NA	AACCAAAACAGCATGGTACTGGT,NA	1,NA	-inf,NA	inf,NA	1.44046,NA	0.000883283	0.00200757
3	chr6:115929678:T:C	115929678	C,C	T,T	1,1	inf,inf	inf,inf	1.86653,1.11012	0.00086998	0.00197029
3	chr6:115765067:G:T	115765067	NA,T	NA,G	NA,1	NA,-inf	NA,inf	NA,1.3573	0.000869629	0.00192124
3	chr6:115642207:G:A	115642207	NA,A	NA,G	NA,1	NA,inf	NA,inf	NA,1.88662	0.000864706	0.00190077
3	chr6:116003979:C:T	116003979	T,T	C,C	1,1	-inf,inf	inf,inf	2.46043,0.158896	0.000855749	0.00184969
3	chr6:116505451:A:G	116505451	G,G	A,A	1,1	inf,inf	inf,inf	1.97996,0.668808	0.000852126	0.00192251
3	chr6:116521714:G:A	116521714	A,A	G,G	1,1	inf,inf	inf,inf	1.97383,0.668808	0.000842754	0.00190145
3	chr6:115723844:A:G	115723844	G,NA	A,NA	1,NA	inf,NA	inf,NA	1.42408,NA	0.000842223	0.00192464
3	chr6:115907287:T:C	115907287	C,C	T,T	1,1	inf,inf	inf,inf	1.93733,0.960649	0.000830295	0.00188612
3	chr6:116427423:G:A	116427423	A,NA	G,NA	1,NA	-inf,NA	inf,NA	1.39716,NA	0.000829967	0.0018875
3	chr6:116517460:A:G	116517460	G,G	A,A	1,1	inf,inf	inf,inf	1.96141,0.669725	0.000824743	0.00186099
3	chr6:116503907:G:A	116503907	A,A	G,G	1,1	-inf,-inf	inf,inf	2.00029,0.619288	0.000823654	0.0018575
3	chr6:115628754:G:A	115628754	A,A	G,G	1,1	-inf,-inf	inf,inf	1.20079,1.67548	0.000821933	0.00184312
3	chr6:116314847:T:A	116314847	A,A	T,T	1,1	-inf,inf	inf,inf	0.538609,2.21328	0.000821759	0.0018814
3	chr6:115646141:T:C	115646141	C,C	T,T	1,1	-inf,-inf	inf,inf	0.743283,2.27081	0.000815788	0.00195552
3	chr6:115910563:G:T	115910563	T,T	G,G	1,1	inf,inf	inf,inf	1.92624,0.960942	0.000813142	0.00184746
3	chr6:116220221:A:G	116220221	G,NA	A,NA	1,NA	inf,NA	inf,NA	1.59506,NA	0.000812153	0.00180787
3	chr6:115950248:A:C	115950248	C,C	A,A	1,1	-inf,-inf	inf,inf	2.43444,0.640972	0.000809121	0.00178444
3	chr6:115812781:A:T	115812781	NA,T	NA,A	NA,1	NA,inf	NA,inf	NA,1.80141	0.000807325	0.00188877
3	chr6:115898749:C:T	115898749	T,T	C,C	1,1	inf,inf	inf,inf	2.02733,0.807878	0.000804466	0.00182632
3	chr6:116305167:C:T	116305167	T,T	C,C	1,1	-inf,inf	inf,inf	0.540802,2.19994	0.000802908	0.00183865
3	chr6:116388405:C:A	116388405	NA,A	NA,C	NA,1	NA,inf	NA,inf	NA,1.51769	0.000801424	0.00183691
3	chr6:116501392:A:G	116501392	G,G	A,A	1,1	-inf,-inf	inf,inf	1.94495,0.668808	0.000798809	0.00180264
3	chr6:115916517:A:G	115916517	G,G	A,A	1,1	inf,inf	inf,inf	2.53628,0.438084	0.000798089	0.0017532
3	chr6:116418655:C:A	116418655	NA,A	NA,C	NA,1	NA,inf	NA,inf	NA,1.51723	0.000794893	0.00181431
3	chr6:116418665:G:C	116418665	NA,C	NA,G	NA,1	NA,inf	NA,inf	NA,1.51636	0.000793627	0.00181143
3	chr6:115899079:C:T	115899079	T,T	C,C	1,1	inf,inf	inf,inf	2.02933,0.791114	0.000791224	0.00179577
3	chr6:116403739:T:C	116403739	C,NA	T,NA	1,NA	-inf,NA	inf,NA	1.37052,NA	0.000790632	0.00179816
3	chr6:115640298:C:T	115640298	T,T	C,C	1,1	inf,inf	inf,inf	1.45293,1.48694	0.000787113	0.00178857
3	chr6:116360228:C:T	116360228	NA,T	NA,C	NA,1	NA,-inf	NA,inf	NA,1.37165	0.000784735	0.00172175
3	chr6:115946995:T:A	115946995	A,A	T,T	1,1	-inf,-inf	inf,inf	2.41867,0.638774	0.000784408	0.0017303
3	chr6:115930380:G:A	115930380	A,A	G,G	1,1	inf,inf	inf,inf	1.84181,1.06651	0.000783145	0.00177327
3	chr6:116418604:C:T	116418604	T,NA	C,NA	1,NA	-inf,NA	inf,NA	1.36201,NA	0.000778842	0.00177141
3	chr6:116096949:G:A	116096949	A,A	G,G	1,1	-inf,inf	inf,inf	2.42464,0.12975	0.000768503	0.00166353
3	chr6:116387655:T:C	116387655	NA,C	NA,T	NA,1	NA,inf	NA,inf	NA,1.49089	0.000765658	0.00175461
3	chr6:116320478:A:C	116320478	C,C	A,A	1,1	-inf,inf	inf,inf	0.548888,2.16604	0.000764497	0.0017506
3	chr6:115923853:G:A	115923853	A,A	G,G	1,1	inf,inf	inf,inf	2.3961,0.64851	0.000763526	0.0016846
3	chr6:115616897:C:A	115616897	NA,A	NA,C	NA,1	NA,inf	NA,inf	NA,1.81705	0.000760766	0.001676
3	chr6:116306485:A:G	116306485	G,G	A,A	1,1	-inf,inf	inf,inf	0.557168,2.15688	0.000760744	0.00174196
3	chr6:115612597:CTAAG:C	115612597	NA,C	NA,CTAAG	NA,1	NA,inf	NA,inf	NA,1.81673	0.000760351	0.0016751
3	chr6:115628103:G:A	115628103	A,A	G,G	1,1	inf,inf	inf,inf	1.9429,0.684895	0.000758534	0.00169631
3	chr6:116406068:C:T	116406068	NA,T	NA,C	NA,1	NA,inf	NA,inf	NA,1.69462	0.000757544	0.00177645
3	chr6:115949267:A:AC	115949267	AC,AC	A,A	1,1	-inf,-inf	inf,inf	2.38846,0.652185	0.000755302	0.00166687
3	chr6:115902706:G:A	115902706	A,A	G,G	1,1	inf,inf	inf,inf	1.92124,0.910972	0.000754038	0.00171217
3	chr6:115911976:C:T	115911976	T,T	C,C	1,1	inf,inf	inf,inf	1.88283,0.962286	0.000752839	0.00171073
3	chr6:116518695:T:C	116518695	C,C	T,T	1,1	inf,inf	inf,inf	1.91236,0.669038	0.000752625	0.00169883
3	chr6:115563238:G:A	115563238	NA,A	NA,G	NA,1	NA,-inf	NA,inf	NA,1.33906	0.000752114	0.00165333
3	chr6:116305145:T:A	116305145	A,A	T,T	1,1	-inf,inf	inf,inf	0.545875,2.15685	0.000749297	0.00171549
3	chr6:116396490:C:T	116396490	NA,T	NA,C	NA,1	NA,inf	NA,inf	NA,1.46725	0.0007489	0.00171502
3	chr6:116081552:G:A	116081552	A,A	G,G	1,1	inf,inf	inf,inf	1.60608,1.28475	0.000743225	0.00167494
3	chr6:115879972:A:G	115879972	G,G	A,A	1,1	inf,inf	inf,inf	1.9424,0.860672	0.000740546	0.00167657
3	chr6:116393449:T:C	116393449	NA,C	NA,T	NA,1	NA,-inf	NA,inf	NA,1.35456	0.000740367	0.00166521
3	chr6:115920421:G:A	115920421	A,A	G,G	1,1	inf,inf	inf,inf	2.36898,0.662491	0.000738477	0.00163024
3	chr6:116419458:G:T	116419458	NA,T	NA,G	NA,1	NA,inf	NA,inf	NA,1.46999	0.000737102	0.00169353
3	chr6:116419459:G:T	116419459	NA,T	NA,G	NA,1	NA,inf	NA,inf	NA,1.46999	0.000737102	0.00169353
3	chr6:116308638:A:G	116308638	G,G	A,A	1,1	-inf,inf	inf,inf	0.54645,2.1452	0.000733676	0.00168018
3	chr6:115872885:A:G	115872885	G,G	A,A	1,1	inf,inf	inf,inf	2.00721,0.759886	0.000732178	0.00166154
3	chr6:115929909:C:T	115929909	T,T	C,C	1,1	inf,inf	inf,inf	0.782673,2.01558	0.000727417	0.00160428
3	chr6:115534406:A:G	115534406	NA,G	NA,A	NA,1	NA,-inf	NA,inf	NA,1.32104	0.000727002	0.00159854
3	chr6:116173400:G:A	116173400	NA,A	NA,G	NA,1	NA,-inf	NA,inf	NA,1.20971	0.000726235	0.00159345
3	chr6:115996281:T:C	115996281	C,C	T,T	1,1	-inf,-inf	inf,inf	2.5128,0.52492	0.000725963	0.00164449
3	chr6:116429562:G:A	116429562	NA,A	NA,G	NA,1	NA,inf	NA,inf	NA,1.49098	0.000725552	0.00169559
3	chr6:115944698:C:T	115944698	T,T	C,C	1,1	-inf,-inf	inf,inf	2.35967,0.647217	0.00071585	0.00157993
3	chr6:115966474:T:A	115966474	A,A	T,T	1,1	inf,inf	inf,inf	1.86848,0.957773	0.000709914	0.00160478
3	chr6:115930176:G:A	115930176	A,A	G,G	1,1	inf,inf	inf,inf	1.76382,1.10851	0.000709109	0.00160569
3	chr6:115910864:G:C	115910864	NA,C	NA,G	NA,1	NA,-inf	NA,inf	NA,1.32301	0.000707747	0.00157264
3	chr6:115946284:C:CT	115946284	CT,CT	C,C	1,1	inf,inf	inf,inf	0.772445,2.00626	0.000700064	0.00154515
3	chr6:116260267:T:A	116260267	NA,A	NA,T	NA,1	NA,inf	NA,inf	NA,1.38608	0.000699237	0.00159613
3	chr6:115631231:T:A	115631231	NA,A	NA,T	NA,1	NA,-inf	NA,inf	NA,1.30757	0.000690022	0.00155124
3	chr6:116006330:A:G	116006330	G,G	A,A	1,1	-inf,-inf	inf,inf	2.48242,0.535155	0.000689319	0.00156389
3	chr6:116168314:T:C	116168314	NA,C	NA,T	NA,1	NA,-inf	NA,inf	NA,1.18189	0.000687547	0.00150927
3	chr6:115932168:TTATA:T	115932168	T,T	TTATA,TTATA	1,1	inf,inf	inf,inf	2.346,0.628147	0.000684611	0.00151088
3	chr6:115943191:C:A	115943191	A,A	C,C	1,1	-inf,-inf	inf,inf	2.36132,0.602929	0.000683835	0.00150854
3	chr6:116029625:G:A	116029625	A,A	G,G	1,1	-inf,-inf	inf,inf	2.46688,0.580308	0.000683186	0.00155757
3	chr6:116510906:C:T	116510906	T,T	C,C	1,1	inf,inf	inf,inf	2.0075,0.449389	0.000673847	0.00151661
3	chr6:116300105:A:G	116300105	NA,G	NA,A	NA,1	NA,-inf	NA,inf	NA,1.29068	0.000673624	0.00147956
3	chr6:116254210:C:G	116254210	NA,G	NA,C	NA,1	NA,inf	NA,inf	NA,1.36564	0.000672807	0.00153618
3	chr6:115625873:G:T	115625873	T,T	G,G	1,1	-inf,-inf	inf,inf	1.18902,1.56582	0.000672342	0.00150739
3	chr6:116001186:C:T	116001186	T,T	C,C	1,1	-inf,-inf	inf,inf	2.47437,0.451837	0.000671854	0.00150978
3	chr6:115661473:A:G	115661473	G,NA	A,NA	1,NA	inf,NA	inf,NA	1.21375,NA	0.000670451	0.00152551
3	chr6:115579606:TA:T	115579606	NA,T	NA,TA	NA,1	NA,-inf	NA,inf	NA,1.27535	0.000667034	0.00146764
3	chr6:116440085:A:G	116440085	NA,G	NA,A	NA,1	NA,inf	NA,inf	NA,1.59656	0.000663028	0.00153865
3	chr6:116153913:G:A	116153913	NA,A	NA,G	NA,1	NA,inf	NA,inf	NA,1.55111	0.000655384	0.00150057
3	chr6:115598132:C:G	115598132	NA,G	NA,C	NA,1	NA,-inf	NA,inf	NA,1.25613	0.000651456	0.0014334
3	chr6:116446970:T:C	116446970	NA,C	NA,T	NA,1	NA,inf	NA,inf	NA,1.41231	0.000651409	0.00151707
3	chr6:115659254:G:A	115659254	NA,A	NA,G	NA,1	NA,inf	NA,inf	NA,1.47496	0.00064908	0.00153501
3	chr6:116323408:T:G	116323408	NA,G	NA,T	NA,1	NA,inf	NA,inf	NA,1.41405	0.000646846	0.00149662
3	chr6:116280518:G:A	116280518	NA,A	NA,G	NA,1	NA,inf	NA,inf	NA,1.33977	0.000646838	0.00147582
3	chr6:115576001:C:T	115576001	NA,T	NA,C	NA,1	NA,inf	NA,inf	NA,1.69966	0.000646117	0.00143138
3	chr6:115943777:G:A	115943777	A,A	G,G	1,1	-inf,-inf	inf,inf	2.35182,0.555514	0.000645931	0.00142315
3	chr6:115971515:G:T	115971515	T,T	G,G	1,1	inf,inf	inf,inf	1.773,1.01606	0.000644248	0.00145798
3	chr6:116394817:A:G	116394817	G,NA	A,NA	1,NA	-inf,NA	inf,NA	1.2542,NA	0.000643936	0.00146509
3	chr6:115988486:T:C	115988486	C,C	T,T	1,1	inf,inf	inf,inf	2.46784,0.365539	0.000641702	0.00140782
3	chr6:115970828:A:C	115970828	C,C	A,A	1,1	inf,inf	inf,inf	1.76649,1.01431	0.000634817	0.00143686
3	chr6:115930460:C:A	115930460	A,A	C,C	1,1	inf,inf	inf,inf	0.792017,1.9318	0.000634676	0.00140025
3	chr6:116099964:A:G	116099964	G,G	A,A	1,1	-inf,-inf	inf,inf	2.38057,0.713061	0.000632277	0.00146374
3	chr6:115551892:T:C	115551892	C,NA	T,NA	1,NA	-inf,NA	inf,NA	1.21845,NA	0.000632205	0.00145843
3	chr6:115676113:T:G	115676113	NA,G	NA,T	NA,1	NA,-inf	NA,inf	NA,1.81465	0.000627587	0.00170798
3	chr6:116280377:C:T	116280377	NA,T	NA,C	NA,1	NA,inf	NA,inf	NA,1.31992	0.000622544	0.00142068
3	chr6:116410824:T:C	116410824	NA,C	NA,T	NA,1	NA,inf	NA,inf	NA,1.32772	0.000622042	0.00141034
3	chr6:115661632:TAGAA:T	115661632	NA,T	NA,TAGAA	NA,1	NA,inf	NA,inf	NA,1.69356	0.000621448	0.00136757
3	chr6:116395781:G:A	116395781	A,NA	G,NA	1,NA	-inf,NA	inf,NA	1.23329,NA	0.000620342	0.00141167
3	chr6:116304272:T:G	116304272	NA,G	NA,T	NA,1	NA,inf	NA,inf	NA,1.31543	0.000617031	0.00140745
3	chr6:116474166:C:T	116474166	NA,T	NA,C	NA,1	NA,-inf	NA,inf	NA,1.26943	0.000616855	0.00139276
3	chr6:116373666:C:G	116373666	G,G	C,C	1,1	inf,inf	inf,inf	0.73395,1.72436	0.000612709	0.00140911
3	chr6:115610188:C:G	115610188	NA,G	NA,C	NA,1	NA,-inf	NA,inf	NA,1.22428	0.000611456	0.00134641
3	chr6:115812538:C:T	115812538	NA,T	NA,C	NA,1	NA,inf	NA,inf	NA,1.69684	0.000609716	0.00144343
3	chr6:115624501:A:G	115624501	G,G	A,A	1,1	-inf,-inf	inf,inf	1.21907,1.47082	0.000607331	0.0013605
3	chr6:115548571:C:T	115548571	NA,T	NA,C	NA,1	NA,-inf	NA,inf	NA,1.92611	0.000600954	0.00170088
3	chr6:116107672:A:G	116107672	NA,G	NA,A	NA,1	NA,inf	NA,inf	NA,1.50862	0.000599701	0.00135845
3	chr6:115547535:G:A	115547535	NA,A	NA,G	NA,1	NA,-inf	NA,inf	NA,1.91731	0.000593568	0.00167795
3	chr6:115591980:T:C	115591980	NA,C	NA,T	NA,1	NA,inf	NA,inf	NA,1.64815	0.000593347	0.00131176
3	chr6:116457605:T:C	116457605	NA,C	NA,T	NA,1	NA,-inf	NA,inf	NA,1.25274	0.000593294	0.00134139
3	chr6:116341319:C:T	116341319	NA,T	NA,C	NA,1	NA,-inf	NA,inf	NA,1.20801	0.000591717	0.00130088
3	chr6:116475606:TATAAAG:T	116475606	NA,T	NA,TATAAAG	NA,1	NA,inf	NA,inf	NA,1.35007	0.000589038	0.00134919
3	chr6:115573337:A:C	115573337	NA,C	NA,A	NA,1	NA,-inf	NA,inf	NA,1.91283	0.000585521	0.00165795
3	chr6:116409200:G:C	116409200	NA,C	NA,G	NA,1	NA,-inf	NA,inf	NA,1.21925	0.000585115	0.00129383
3	chr6:115700674:T:C	115700674	C,C	T,T	1,1	inf,inf	inf,inf	0.150603,2.14448	0.000585109	0.00133141
3	chr6:116260068:A:G	116260068	NA,G	NA,A	NA,1	NA,inf	NA,inf	NA,1.26714	0.000580286	0.00131971
3	chr6:115945429:A:G	115945429	G,G	A,A	1,1	-inf,-inf	inf,inf	2.3229,0.493903	0.000580249	0.00127752
3	chr6:115991730:A:T	115991730	T,T	A,A	1,1	inf,inf	inf,inf	2.41644,0.373922	0.000579514	0.00127407
3	chr6:116503236:T:C	116503236	NA,C	NA,T	NA,1	NA,-inf	NA,inf	NA,1.18072	0.000579472	0.00128673
3	chr6:115600480:C:T	115600480	NA,T	NA,C	NA,1	NA,-inf	NA,inf	NA,1.16227	0.000577629	0.00128508
3	chr6:115598426:G:A	115598426	NA,A	NA,G	NA,1	NA,-inf	NA,inf	NA,1.90074	0.000575467	0.00162684
3	chr6:116033522:C:A	116033522	A,A	C,C	1,1	inf,inf	inf,inf	0.421029,2.16548	0.000575259	0.00128286
3	chr6:115698309:G:A	115698309	A,NA	G,NA	1,NA	-inf,NA	inf,NA	1.1615,NA	0.000575255	0.00132639
3	chr6:116302574:T:G	116302574	NA,G	NA,T	NA,1	NA,inf	NA,inf	NA,1.34615	0.000573177	0.0013258
3	chr6:116089451:T:C	116089451	C,C	T,T	1,1	-inf,-inf	inf,inf	2.32788,0.695957	0.000570529	0.00131977
3	chr6:116410536:A:G	116410536	NA,G	NA,A	NA,1	NA,-inf	NA,inf	NA,1.20424	0.000568011	0.00125637
3	chr6:115810926:C:A	115810926	A,A	C,C	1,1	-inf,inf	inf,inf	1.70243,0.784841	0.000566611	0.00125918
3	chr6:116492819:G:A	116492819	NA,A	NA,G	NA,1	NA,inf	NA,inf	NA,1.31615	0.000565973	0.00132056
3	chr6:116485749:C:T	116485749	NA,T	NA,C	NA,1	NA,inf	NA,inf	NA,1.31615	0.000565973	0.00132056
3	chr6:116420408:G:C	116420408	NA,C	NA,G	NA,1	NA,-inf	NA,inf	NA,1.19834	0.000565156	0.00124933
3	chr6:116482213:CA:C	116482213	NA,C	NA,CA	NA,1	NA,inf	NA,inf	NA,1.31431	0.000564118	0.00131621
3	chr6:115785310:A:G	115785310	G,NA	A,NA	1,NA	inf,NA	inf,NA	1.17077,NA	0.000561694	0.00127155
3	chr6:115592020:T:C	115592020	NA,C	NA,T	NA,1	NA,-inf	NA,inf	NA,1.80404	0.000557813	0.00151388
3	chr6:116052368:A:G	116052368	G,G	A,A	1,1	inf,inf	inf,inf	0.226352,1.83611	0.000556625	0.00118822
3	chr6:115815847:C:T	115815847	NA,T	NA,C	NA,1	NA,inf	NA,inf	NA,1.57515	0.000553363	0.00129208
3	chr6:115575708:G:A	115575708	A,NA	G,NA	1,NA	-inf,NA	inf,NA	1.17959,NA	0.000551751	0.00126214
3	chr6:115529593:A:G	115529593	NA,G	NA,A	NA,1	NA,-inf	NA,inf	NA,1.16671	0.000550852	0.00121471
3	chr6:115665206:A:G	115665206	NA,G	NA,A	NA,1	NA,-inf	NA,inf	NA,1.72051	0.000550683	0.00147999
3	chr6:115832916:C:A	115832916	NA,A	NA,C	NA,1	NA,-inf	NA,inf	NA,1.3368	0.000546635	0.00128009
3	chr6:116290350:C:T	116290350	NA,T	NA,C	NA,1	NA,inf	NA,inf	NA,1.23754	0.000545507	0.00124248
3	chr6:116184776:T:C	116184776	NA,C	NA,T	NA,1	NA,-inf	NA,inf	NA,1.06327	0.000542955	0.00119485
3	chr6:115611873:G:C	115611873	C,C	G,G	1,1	inf,-inf	inf,inf	1.97709,0.486025	0.000538449	0.00127758
3	chr6:115782639:C:A	115782639	NA,A	NA,C	NA,1	NA,inf	NA,inf	NA,1.50825	0.000534921	0.00124368
3	chr6:116016732:T:A	116016732	NA,A	NA,T	NA,1	NA,-inf	NA,inf	NA,1.16714	0.000534838	0.00119045
3	chr6:115918966:C:T	115918966	T,T	C,C	1,1	inf,inf	inf,inf	1.27036,1.54547	0.000533458	0.00119813
3	chr6:115811452:A:C	115811452	NA,C	NA,A	NA,1	NA,-inf	NA,inf	NA,1.1822	0.000528963	0.00118922
3	chr6:116077802:A:G	116077802	G,G	A,A	1,1	inf,inf	inf,inf	1.28392,1.45987	0.000528789	0.00120002
3	chr6:116046089:T:C	116046089	C,C	T,T	1,1	inf,inf	inf,inf	0.464829,2.09268	0.000528196	0.0011777
3	chr6:115645047:TC:T	115645047	NA,T	NA,TC	NA,1	NA,-inf	NA,inf	NA,1.16365	0.000527392	0.0011873
3	chr6:116171553:A:G	116171553	NA,G	NA,A	NA,1	NA,-inf	NA,inf	NA,1.0457	0.000524953	0.00115563
3	chr6:116090987:A:T	116090987	NA,T	NA,A	NA,1	NA,inf	NA,inf	NA,1.16201	0.00051603	0.00117533
3	chr6:116159782:C:T	116159782	NA,T	NA,C	NA,1	NA,-inf	NA,inf	NA,1.03359	0.000512304	0.00112811
3	chr6:115895354:A:G	115895354	G,NA	A,NA	1,NA	inf,NA	inf,NA	1.17515,NA	0.000510272	0.00115092
3	chr6:115667538:A:G	115667538	NA,G	NA,A	NA,1	NA,-inf	NA,inf	NA,1.67635	0.000509164	0.00136665
3	chr6:115565752:C:T	115565752	NA,T	NA,C	NA,1	NA,-inf	NA,inf	NA,1.38848	0.000508147	0.00120887
3	chr6:116397485:G:A	116397485	NA,A	NA,G	NA,1	NA,inf	NA,inf	NA,1.23452	0.000506928	0.00115761
3	chr6:116182392:G:A	116182392	NA,A	NA,G	NA,1	NA,-inf	NA,inf	NA,1.02737	0.000506895	0.00111639
3	chr6:115721991:T:G	115721991	NA,G	NA,T	NA,1	NA,-inf	NA,inf	NA,1.62756	0.000506519	0.00130311
3	chr6:116289424:A:G	116289424	G,G	A,A	1,1	-inf,inf	inf,inf	0.402751,2.05585	0.000505783	0.00116061
3	chr6:115646292:A:G	115646292	NA,G	NA,A	NA,1	NA,-inf	NA,inf	NA,1.12278	0.000504296	0.0011128
3	chr6:115944271:T:C	115944271	NA,C	NA,T	NA,1	NA,-inf	NA,inf	NA,1.15967	0.000500764	0.00111325
3	chr6:115980886:T:C	115980886	C,NA	T,NA	1,NA	inf,NA	inf,NA	1.18456,NA	0.000497775	0.00112396
3	chr6:115559511:C:T	115559511	NA,T	NA,C	NA,1	NA,inf	NA,inf	NA,0.926693	0.000497454	0.00107019
3	chr6:115543208:G:T	115543208	NA,T	NA,G	NA,1	NA,inf	NA,inf	NA,0.923864	0.000496222	0.00106751
3	chr6:115677403:T:C	115677403	NA,C	NA,T	NA,1	NA,-inf	NA,inf	NA,1.12598	0.00049429	0.00109269
3	chr6:116455449:ATAAATTTG:A	116455449	NA,A	NA,ATAAATTTG	NA,1	NA,inf	NA,inf	NA,1.2735	0.000491618	0.0011442
3	chr6:115641315:T:C	115641315	NA,C	NA,T	NA,1	NA,-inf	NA,inf	NA,1.09449	0.000489973	0.00109388
3	chr6:116303039:A:G	116303039	NA,G	NA,A	NA,1	NA,inf	NA,inf	NA,1.17758	0.000489624	0.00111539
3	chr6:116466559:G:A	116466559	NA,A	NA,G	NA,1	NA,-inf	NA,inf	NA,1.09271	0.000488091	0.00108866
3	chr6:116077955:T:G	116077955	G,G	T,T	1,1	inf,inf	inf,inf	1.23061,1.64464	0.00048728	0.00109263
3	chr6:116429585:C:CAT	116429585	NA,CAT	NA,C	NA,1	NA,inf	NA,inf	NA,1.26174	0.000485903	0.0011328
3	chr6:116026138:G:C	116026138	C,C	G,G	1,1	inf,inf	inf,inf	1.21553,1.47729	0.000485831	0.00110213
3	chr6:116244799:A:G	116244799	NA,G	NA,A	NA,1	NA,inf	NA,inf	NA,1.18472	0.000485608	0.00110979
3	chr6:115844125:A:T	115844125	NA,T	NA,A	NA,1	NA,-inf	NA,inf	NA,1.26832	0.000485496	0.0011375
3	chr6:116136312:G:T	116136312	NA,T	NA,G	NA,1	NA,inf	NA,inf	NA,1.22527	0.000485462	0.00112018
3	chr6:116430743:A:G	116430743	NA,G	NA,A	NA,1	NA,inf	NA,inf	NA,1.26017	0.000484499	0.00112954
3	chr6:115672091:C:T	115672091	NA,T	NA,C	NA,1	NA,inf	NA,inf	NA,1.30765	0.000484496	0.00115141
3	chr6:115639760:G:A	115639760	NA,A	NA,G	NA,1	NA,-inf	NA,inf	NA,1.0868	0.000482788	0.00107794
3	chr6:115804596:AGAACTGGCTAGCCATATGGGGAAAATTGAAGCT:A	115804596	A,NA	AGAACTGGCTAGCCATATGGGGAAAATTGAAGCT,NA	1,NA	inf,NA	inf,NA	1.02021,NA	0.000482582	0.00110144
3	chr6:116264221:G:C	116264221	NA,C	NA,G	NA,1	NA,-inf	NA,inf	NA,1.04654	0.000482033	0.0010542
3	chr6:115901480:T:C	115901480	C,NA	T,NA	1,NA	inf,NA	inf,NA	1.1391,NA	0.000479339	0.0010814
3	chr6:116090076:G:C	116090076	NA,C	NA,G	NA,1	NA,inf	NA,inf	NA,1.1205	0.000478731	0.00109047
3	chr6:116298423:G:A	116298423	A,A	G,G	1,1	-inf,inf	inf,inf	0.401751,2.02486	0.000478428	0.0010976
3	chr6:115737912:A:G	115737912	NA,G	NA,A	NA,1	NA,-inf	NA,inf	NA,1.10584	0.000478079	0.00107555
3	chr6:115583765:G:T	115583765	T,NA	G,NA	1,NA	-inf,NA	inf,NA	1.07902,NA	0.000477721	0.00109391
3	chr6:115622944:C:A	115622944	NA,A	NA,C	NA,1	NA,inf	NA,inf	NA,1.2876	0.000476026	0.00110391
3	chr6:115675390:A:G	115675390	NA,G	NA,A	NA,1	NA,-inf	NA,inf	NA,1.10405	0.000474834	0.00105011
3	chr6:115850293:G:C	115850293	NA,C	NA,G	NA,1	NA,inf	NA,inf	NA,1.25673	0.000472534	0.00110788
3	chr6:116469039:A:G	116469039	NA,G	NA,A	NA,1	NA,-inf	NA,inf	NA,1.0713	0.000471576	0.0010491
3	chr6:116497856:C:T	116497856	NA,T	NA,C	NA,1	NA,inf	NA,inf	NA,1.21157	0.000470479	0.00109664
3	chr6:116475204:A:G	116475204	NA,G	NA,A	NA,1	NA,-inf	NA,inf	NA,1.06922	0.00046976	0.0010451
3	chr6:116475203:C:T	116475203	NA,T	NA,C	NA,1	NA,-inf	NA,inf	NA,1.06922	0.00046976	0.0010451
3	chr6:116466038:A:G	116466038	NA,G	NA,A	NA,1	NA,-inf	NA,inf	NA,1.06922	0.00046976	0.0010451
3	chr6:116466034:TATC:T	116466034	NA,T	NA,TATC	NA,1	NA,-inf	NA,inf	NA,1.06922	0.00046976	0.0010451
3	chr6:116064936:G:C	116064936	NA,C	NA,G	NA,1	NA,-inf	NA,inf	NA,1.45386	0.00046889	0.00114731
3	chr6:116473120:C:T	116473120	NA,T	NA,C	NA,1	NA,-inf	NA,inf	NA,1.06636	0.000467243	0.00103955
3	chr6:116474217:G:A	116474217	A,NA	G,NA	1,NA	inf,NA	inf,NA	1.05486,NA	0.000467043	0.00105915
3	chr6:116148594:T:C	116148594	NA,C	NA,T	NA,1	NA,-inf	NA,inf	NA,0.993021	0.000465737	0.00102759
3	chr6:115546121:G:A	115546121	NA,A	NA,G	NA,1	NA,-inf	NA,inf	NA,1.04691	0.000465585	0.00103751
3	chr6:115684203:T:A	115684203	NA,A	NA,T	NA,1	NA,inf	NA,inf	NA,1.24922	0.000462595	0.00108394
3	chr6:116292953:G:A	116292953	NA,A	NA,G	NA,1	NA,-inf	NA,inf	NA,1.10547	0.000461952	0.0010236
3	chr6:115641585:T:C	115641585	NA,C	NA,T	NA,1	NA,-inf	NA,inf	NA,1.74381	0.000456161	0.00126518
3	chr6:116484202:A:C	116484202	NA,C	NA,A	NA,1	NA,-inf	NA,inf	NA,1.05366	0.000456027	0.00101483
3	chr6:116148429:A:G	116148429	NA,G	NA,A	NA,1	NA,-inf	NA,inf	NA,0.980949	0.000455152	0.0010045
3	chr6:116496905:G:A	116496905	NA,A	NA,G	NA,1	NA,-inf	NA,inf	NA,1.0526	0.000455127	0.00101285
3	chr6:116492990:T:A	116492990	NA,A	NA,T	NA,1	NA,-inf	NA,inf	NA,1.0526	0.000455127	0.00101285
3	chr6:116487065:T:C	116487065	NA,C	NA,T	NA,1	NA,-inf	NA,inf	NA,1.0526	0.000455127	0.00101285
3	chr6:116476824:T:C	116476824	NA,C	NA,T	NA,1	NA,-inf	NA,inf	NA,1.0505	0.000453391	0.00100901
3	chr6:115611906:T:C	115611906	NA,C	NA,T	NA,1	NA,-inf	NA,inf	NA,1.05265	0.000453356	0.00101285
3	chr6:116494323:G:A	116494323	NA,A	NA,G	NA,1	NA,-inf	NA,inf	NA,1.05001	0.000453098	0.00100835
3	chr6:116492569:T:C	116492569	NA,C	NA,T	NA,1	NA,-inf	NA,inf	NA,1.04994	0.000452914	0.00100796
3	chr6:116477942:T:C	116477942	NA,C	NA,T	NA,1	NA,-inf	NA,inf	NA,1.04968	0.000452706	0.0010075
3	chr6:115699107:T:C	115699107	C,NA	T,NA	1,NA	-inf,NA	inf,NA	1.03498,NA	0.000452268	0.00103572
3	chr6:116481400:G:A	116481400	NA,A	NA,G	NA,1	NA,-inf	NA,inf	NA,1.04887	0.000452025	0.001006
3	chr6:116078659:G:A	116078659	A,A	G,G	1,1	inf,-inf	inf,inf	0.408551,1.55863	0.000448539	0.000977657
3	chr6:116438991:G:GT	116438991	NA,GT	NA,G	NA,1	NA,inf	NA,inf	NA,1.21625	0.000448001	0.00103915
3	chr6:115589313:T:G	115589313	NA,G	NA,T	NA,1	NA,inf	NA,inf	NA,0.913238	0.000446977	0.000967634
3	chr6:116497825:G:C	116497825	NA,C	NA,G	NA,1	NA,-inf	NA,inf	NA,1.04073	0.000444978	0.000990567
3	chr6:116250874:C:T	116250874	NA,T	NA,C	NA,1	NA,inf	NA,inf	NA,1.13006	0.000443375	0.00101294
3	chr6:115953150:A:G	115953150	G,G	A,A	1,1	-inf,-inf	inf,inf	2.1115,0.583114	0.000442596	0.000977291
3	chr6:116497987:G:A	116497987	A,NA	G,NA	1,NA	inf,NA	inf,NA	1.02341,NA	0.000442531	0.00100374
3	chr6:116471789:G:T	116471789	T,NA	G,NA	1,NA	inf,NA	inf,NA	1.02228,NA	0.000441686	0.00100182
3	chr6:116438998:A:G	116438998	NA,G	NA,A	NA,1	NA,inf	NA,inf	NA,1.20771	0.000441469	0.00102395
3	chr6:115616196:T:C	115616196	NA,C	NA,T	NA,1	NA,-inf	NA,inf	NA,1.0376	0.000441128	0.000985642
3	chr6:115835462:G:A	115835462	A,A	G,G	1,1	-inf,inf	inf,inf	1.90528,0.339582	0.000441043	0.000986944
3	chr6:115535461:G:A	115535461	NA,A	NA,G	NA,1	NA,inf	NA,inf	NA,0.863517	0.000440874	0.00095005
3	chr6:116094940:T:C	116094940	NA,C	NA,T	NA,1	NA,-inf	NA,inf	NA,1.41652	0.000440552	0.0010772
3	chr6:116153366:A:G	116153366	NA,G	NA,A	NA,1	NA,inf	NA,inf	NA,1.1926	0.000439101	0.00101852
3	chr6:115991516:A:G	115991516	NA,G	NA,A	NA,1	NA,-inf	NA,inf	NA,1.39205	0.000438094	0.00106174
3	chr6:116188513:A:G	116188513	G,NA	A,NA	1,NA	inf,NA	inf,NA	0.936594,NA	0.000436048	0.000999347
3	chr6:115837336:C:G	115837336	G,G	C,C	1,1	-inf,inf	inf,inf	1.89536,0.343901	0.000435836	0.000975516
3	chr6:116085934:ACATTGACACTTC:A	116085934	A,A	ACATTGACACTTC,ACATTGACACTTC	1,1	inf,-inf	inf,inf	0.454422,1.50684	0.000434076	0.000946992
3	chr6:116149462:A:G	116149462	NA,G	NA,A	NA,1	NA,-inf	NA,inf	NA,0.955755	0.000433977	0.000958268
3	chr6:115652577:T:TA	115652577	NA,TA	NA,T	NA,1	NA,-inf	NA,inf	NA,1.02797	0.00043315	0.000967923
3	chr6:115562458:G:C	115562458	NA,C	NA,G	NA,1	NA,inf	NA,inf	NA,0.861184	0.000433105	0.00093436
3	chr6:115580815:A:G	115580815	NA,G	NA,A	NA,1	NA,inf	NA,inf	NA,0.895487	0.000431751	0.000935204
3	chr6:115591781:AATT:A	115591781	NA,A	NA,AATT	NA,1	NA,inf	NA,inf	NA,0.894703	0.000431252	0.000934119
3	chr6:115835355:T:C	115835355	NA,C	NA,T	NA,1	NA,-inf	NA,inf	NA,1.08208	0.000430759	0.000966765
3	chr6:115554244:G:A	115554244	NA,A	NA,G	NA,1	NA,-inf	NA,inf	NA,1.67769	0.000429716	0.00117493
3	chr6:116459479:G:A	116459479	NA,A	NA,G	NA,1	NA,-inf	NA,inf	NA,1.01485	0.000425124	0.000946634
3	chr6:116303196:C:G	116303196	G,G	C,C	1,1	-inf,inf	inf,inf	0.361688,1.98291	0.00042417	0.000973614
3	chr6:115910783:T:C	115910783	C,NA	T,NA	1,NA	inf,NA	inf,NA	1.04272,NA	0.000423769	0.000958015
3	chr6:115571632:G:A	115571632	NA,A	NA,G	NA,1	NA,-inf	NA,inf	NA,1.28571	0.000423742	0.00100716
3	chr6:115651948:T:C	115651948	C,NA	T,NA	1,NA	inf,NA	inf,NA	0.954421,NA	0.000423519	0.000965634
3	chr6:115724284:C:T	115724284	NA,T	NA,C	NA,1	NA,-inf	NA,inf	NA,1.02118	0.000423395	0.000935051
3	chr6:116266008:G:C	116266008	NA,C	NA,G	NA,1	NA,-inf	NA,inf	NA,1.05666	0.000423233	0.0009386
3	chr6:116195894:A:G	116195894	NA,G	NA,A	NA,1	NA,inf	NA,inf	NA,1.10375	0.000422918	0.000966012
3	chr6:115666036:A:G	115666036	NA,G	NA,A	NA,1	NA,-inf	NA,inf	NA,1.03485	0.000422134	0.000933489
3	chr6:115655713:T:C	115655713	NA,C	NA,T	NA,1	NA,-inf	NA,inf	NA,1.03453	0.000421874	0.000932922
3	chr6:116402204:T:C	116402204	NA,C	NA,T	NA,1	NA,-inf	NA,inf	NA,1.0175	0.000421838	0.000940653
3	chr6:116408385:C:T	116408385	T,NA	C,NA	1,NA	-inf,NA	inf,NA	0.987503,NA	0.000421737	0.000964641
3	chr6:115871388:A:T	115871388	NA,T	NA,A	NA,1	NA,-inf	NA,inf	NA,1.02509	0.000421072	0.000937496
3	chr6:115538442:GA:G	115538442	G,G	GA,GA	1,1	inf,-inf	inf,inf	0.340635,2.01223	0.000420516	0.00102479
3	chr6:115821886:G:A	115821886	NA,A	NA,G	NA,1	NA,inf	NA,inf	NA,1.22275	0.000418961	0.000956889
3	chr6:116205343:TTA:T	116205343	T,NA	TTA,NA	1,NA	-inf,NA	inf,NA	1.04333,NA	0.000417849	0.000951821
3	chr6:115531691:CTT:C	115531691	NA,C	NA,CTT	NA,1	NA,-inf	NA,inf	NA,1.56197	0.000416846	0.00108768
3	chr6:115729191:G:A	115729191	NA,A	NA,G	NA,1	NA,-inf	NA,inf	NA,0.967523	0.000416817	0.000921996
3	chr6:116412964:T:C	116412964	NA,C	NA,T	NA,1	NA,-inf	NA,inf	NA,1.01079	0.00041659	0.00092903
3	chr6:116427562:G:A	116427562	NA,A	NA,G	NA,1	NA,inf	NA,inf	NA,1.12725	0.000416493	0.000953927
3	chr6:115727675:G:T	115727675	NA,T	NA,G	NA,1	NA,-inf	NA,inf	NA,1.6209	0.00041564	0.00111142
3	chr6:115984474:T:C	115984474	C,C	T,T	1,1	inf,inf	inf,inf	2.17132,0.0749912	0.00041511	0.000917476
3	chr6:115658614:C:A	115658614	NA,A	NA,C	NA,1	NA,inf	NA,inf	NA,1.21074	0.000414957	0.000976731
3	chr6:116113454:G:A	116113454	A,A	G,G	1,1	inf,inf	inf,inf	0.255237,2.1929	0.000414929	0.000944544
3	chr6:115615968:T:TAA	115615968	NA,TAA	NA,T	NA,1	NA,-inf	NA,inf	NA,1.00151	0.000413323	0.000923895
3	chr6:116430608:C:T	116430608	NA,T	NA,C	NA,1	NA,inf	NA,inf	NA,1.16583	0.000413204	0.000962018
3	chr6:116208529:G:A	116208529	NA,A	NA,G	NA,1	NA,inf	NA,inf	NA,1.10982	0.000413101	0.000948024
3	chr6:115830671:C:T	115830671	T,NA	C,NA	1,NA	inf,NA	inf,NA	0.979793,NA	0.000412432	0.000939111
3	chr6:115548472:T:C	115548472	NA,C	NA,T	NA,1	NA,inf	NA,inf	NA,0.840619	0.000412236	0.000891017
3	chr6:115836471:G:C	115836471	C,C	G,G	1,1	-inf,inf	inf,inf	1.85168,0.355944	0.000408516	0.000914388
3	chr6:116211247:C:T	116211247	NA,T	NA,C	NA,1	NA,inf	NA,inf	NA,1.10179	0.000407363	0.000934852
3	chr6:116403634:A:G	116403634	NA,G	NA,A	NA,1	NA,-inf	NA,inf	NA,1.05783	0.000407244	0.000918559
3	chr6:116353510:A:G	116353510	NA,G	NA,A	NA,1	NA,inf	NA,inf	NA,1.10768	0.000406664	0.000934201
3	chr6:115593517:A:C	115593517	NA,C	NA,A	NA,1	NA,-inf	NA,inf	NA,1.25911	0.000405816	0.000963919
3	chr6:115548250:T:A	115548250	NA,A	NA,T	NA,1	NA,-inf	NA,inf	NA,1.00002	0.00040544	0.000896846
3	chr6:116490613:T:G	116490613	G,NA	T,NA	1,NA	inf,NA	inf,NA	1.03995,NA	0.000403464	0.000911337
3	chr6:115620789:T:C	115620789	C,C	T,T	1,1	-inf,inf	inf,inf	1.41204,1.10499	0.00040209	0.00100127
3	chr6:115712325:T:C	115712325	NA,C	NA,T	NA,1	NA,-inf	NA,inf	NA,0.990184	0.000400073	0.0008842
3	chr6:115558098:T:C	115558098	NA,C	NA,T	NA,1	NA,inf	NA,inf	NA,0.827516	0.000399996	0.000865186
3	chr6:115648582:C:T	115648582	NA,T	NA,C	NA,1	NA,-inf	NA,inf	NA,1.25276	0.00039961	0.000951014
3	chr6:116194626:A:G	116194626	NA,G	NA,A	NA,1	NA,inf	NA,inf	NA,1.06896	0.000399357	0.000911856
3	chr6:115725076:C:T	115725076	NA,T	NA,C	NA,1	NA,-inf	NA,inf	NA,0.988373	0.000398454	0.000880651
3	chr6:115624025:C:A	115624025	NA,A	NA,C	NA,1	NA,-inf	NA,inf	NA,1.24688	0.000397042	0.000944286
3	chr6:116318397:T:G	116318397	NA,G	NA,T	NA,1	NA,inf	NA,inf	NA,1.09132	0.000396804	0.000911271
3	chr6:116326406:A:G	116326406	NA,G	NA,A	NA,1	NA,inf	NA,inf	NA,1.06266	0.000396596	0.000903762
3	chr6:116237622:A:G	116237622	NA,G	NA,A	NA,1	NA,inf	NA,inf	NA,1.06726	0.000396533	0.000905875
3	chr6:115583003:A:T	115583003	NA,T	NA,A	NA,1	NA,-inf	NA,inf	NA,1.24298	0.000394981	0.000937975
3	chr6:115594747:TATA:T	115594747	NA,T	NA,TATA	NA,1	NA,-inf	NA,inf	NA,1.24056	0.000394491	0.000936406
3	chr6:115986394:A:C	115986394	NA,C	NA,A	NA,1	NA,-inf	NA,inf	NA,1.336	0.000394192	0.00095565
3	chr6:115648398:A:T	115648398	NA,T	NA,A	NA,1	NA,-inf	NA,inf	NA,1.24342	0.000393071	0.000935447
3	chr6:115562013:A:T	115562013	NA,T	NA,A	NA,1	NA,-inf	NA,inf	NA,1.23859	0.000392606	0.000932059
3	chr6:115569998:G:A	115569998	NA,A	NA,G	NA,1	NA,-inf	NA,inf	NA,1.23859	0.000392606	0.000932059
3	chr6:116364691:A:G	116364691	G,NA	A,NA	1,NA	inf,NA	inf,NA	0.878026,NA	0.000392412	0.000899086
3	chr6:115836567:G:A	115836567	NA,A	NA,G	NA,1	NA,inf	NA,inf	NA,1.41595	0.000391933	0.000922221
3	chr6:115643491:C:G	115643491	NA,G	NA,C	NA,1	NA,-inf	NA,inf	NA,0.973074	0.000391593	0.000875946
3	chr6:115937643:C:T	115937643	T,NA	C,NA	1,NA	-inf,NA	inf,NA	0.834665,NA	0.000391137	0.000886948
3	chr6:116379229:G:C	116379229	NA,C	NA,G	NA,1	NA,-inf	NA,inf	NA,0.991329	0.000390804	0.000877438
3	chr6:116332256:A:G	116332256	NA,G	NA,A	NA,1	NA,inf	NA,inf	NA,1.08585	0.000390648	0.000897678
3	chr6:116373235:C:T	116373235	NA,T	NA,C	NA,1	NA,-inf	NA,inf	NA,0.991072	0.000390637	0.00087706
3	chr6:115564457:T:C	115564457	NA,C	NA,T	NA,1	NA,-inf	NA,inf	NA,1.23552	0.000390509	0.000927056
3	chr6:115583135:G:C	115583135	NA,C	NA,G	NA,1	NA,-inf	NA,inf	NA,1.23534	0.000390126	0.00092628
3	chr6:116464903:AC:A	116464903	NA,A	NA,AC	NA,1	NA,inf	NA,inf	NA,1.09842	0.000388575	0.000903982
3	chr6:116462706:G:A	116462706	NA,A	NA,G	NA,1	NA,inf	NA,inf	NA,1.09842	0.000388575	0.000903982
3	chr6:115607336:T:C	115607336	NA,C	NA,T	NA,1	NA,-inf	NA,inf	NA,1.23017	0.000388057	0.000922379
3	chr6:115875411:A:G	115875411	NA,G	NA,A	NA,1	NA,-inf	NA,inf	NA,0.981498	0.000387568	0.000863005
3	chr6:116111489:A:G	116111489	G,G	A,A	1,1	inf,inf	inf,inf	0.205624,2.17873	0.000387171	0.000881829
3	chr6:116360571:A:G	116360571	NA,G	NA,A	NA,1	NA,inf	NA,inf	NA,1.11346	0.000385672	0.000892883
3	chr6:116395228:A:G	116395228	NA,G	NA,A	NA,1	NA,inf	NA,inf	NA,1.08045	0.000385002	0.000879381
3	chr6:116230836:G:A	116230836	NA,A	NA,G	NA,1	NA,-inf	NA,inf	NA,0.984546	0.000384501	0.000849291
3	chr6:115716488:T:C	115716488	NA,C	NA,T	NA,1	NA,-inf	NA,inf	NA,0.968745	0.000384486	0.000850243
3	chr6:115571401:T:A	115571401	NA,A	NA,T	NA,1	NA,-inf	NA,inf	NA,1.22479	0.000383808	0.00091095
3	chr6:115641093:A:G	115641093	NA,G	NA,A	NA,1	NA,-inf	NA,inf	NA,1.22653	0.000383667	0.000912206
3	chr6:116225330:T:C	116225330	NA,C	NA,T	NA,1	NA,-inf	NA,inf	NA,0.982403	0.000383038	0.000846097
3	chr6:116460471:T:G	116460471	NA,G	NA,T	NA,1	NA,-inf	NA,inf	NA,0.953456	0.000380148	0.000847369
3	chr6:115760535:CTAAAAGACCATCACGGTCAGCTCCAGAGCTCCTCATAGGGTCAGCT:C	115760535	C,NA	CTAAAAGACCATCACGGTCAGCTCCAGAGCTCCTCATAGGGTCAGCT,NA	1,NA	-inf,NA	inf,NA	0.926568,NA	0.000379782	0.000870499
3	chr6:116308591:T:G	116308591	NA,G	NA,T	NA,1	NA,-inf	NA,inf	NA,0.981509	0.000379673	0.000848967
3	chr6:116096995:G:A	116096995	A,A	G,G	1,1	-inf,inf	inf,inf	1.08312,1.21343	0.000378698	0.000827179
3	chr6:116111473:T:G	116111473	G,G	T,T	1,1	inf,inf	inf,inf	0.229781,2.15334	0.000378493	0.000861917
3	chr6:116457240:T:C	116457240	NA,C	NA,T	NA,1	NA,-inf	NA,inf	NA,0.950582	0.000378201	0.000843063
3	chr6:115555727:A:G	115555727	NA,G	NA,A	NA,1	NA,-inf	NA,inf	NA,1.58418	0.000376237	0.00101802
3	chr6:116328083:C:T	116328083	NA,T	NA,C	NA,1	NA,inf	NA,inf	NA,1.03285	0.000376043	0.000857202
3	chr6:115569138:A:G	115569138	NA,G	NA,A	NA,1	NA,inf	NA,inf	NA,0.795199	0.000375919	0.000813939
3	chr6:115845143:C:T	115845143	T,NA	C,NA	1,NA	-inf,NA	inf,NA	0.915442,NA	0.000374542	0.000847633
3	chr6:116243065:C:T	116243065	NA,T	NA,C	NA,1	NA,inf	NA,inf	NA,1.05171	0.000373971	0.000858005
3	chr6:115785530:G:A	115785530	NA,A	NA,G	NA,1	NA,-inf	NA,inf	NA,0.933222	0.000373797	0.000836152
3	chr6:115594986:A:G	115594986	NA,G	NA,A	NA,1	NA,-inf	NA,inf	NA,1.20689	0.000373353	0.000885569
3	chr6:116204138:A:C	116204138	NA,C	NA,A	NA,1	NA,-inf	NA,inf	NA,0.985503	0.000373051	0.000828295
3	chr6:115836955:C:T	115836955	NA,T	NA,C	NA,1	NA,inf	NA,inf	NA,1.38259	0.000372663	0.0008764
3	chr6:115534405:C:A	115534405	NA,A	NA,C	NA,1	NA,-inf	NA,inf	NA,1.20181	0.000372135	0.000882068
3	chr6:116283687:A:G	116283687	G,G	A,A	1,1	-inf,inf	inf,inf	1.07427,1.23851	0.000371022	0.00081579
3	chr6:115559823:G:A	115559823	NA,A	NA,G	NA,1	NA,-inf	NA,inf	NA,1.20015	0.000369794	0.000876801
3	chr6:115684699:T:G	115684699	G,NA	T,NA	1,NA	inf,NA	inf,NA	0.867696,NA	0.000368908	0.000840371
3	chr6:115786960:G:A	115786960	NA,A	NA,G	NA,1	NA,-inf	NA,inf	NA,0.921976	0.000366124	0.000819161
3	chr6:115917820:C:T	115917820	T,T	C,C	1,1	inf,inf	inf,inf	0.760916,1.63119	0.00036583	0.000809082
3	chr6:115895271:G:A	115895271	A,A	G,G	1,1	inf,inf	inf,inf	1.98706,0.310574	0.000365312	0.000811991
3	chr6:116209819:C:G	116209819	NA,G	NA,C	NA,1	NA,inf	NA,inf	NA,1.03828	0.000363622	0.000835085
3	chr6:115703881:A:T	115703881	NA,T	NA,A	NA,1	NA,-inf	NA,inf	NA,0.944516	0.000362273	0.000802037
3	chr6:115957654:G:T	115957654	T,T	G,G	1,1	-inf,inf	inf,inf	1.92722,0.087999	0.000362238	0.000790192
3	chr6:115931388:T:A	115931388	A,A	T,T	1,1	inf,inf	inf,inf	2.1707,0.0775027	0.000362152	0.000797155
3	chr6:116443312:G:A	116443312	A,A	G,G	1,1	-inf,inf	inf,inf	1.23694,0.931747	0.000360477	0.000833329
3	chr6:116033942:C:T	116033942	NA,T	NA,C	NA,1	NA,-inf	NA,inf	NA,0.946686	0.000359167	0.000793568
3	chr6:115612504:TTACA:T	115612504	NA,T	NA,TTACA	NA,1	NA,-inf	NA,inf	NA,1.58115	0.000358584	0.000980318
3	chr6:115649541:A:G	115649541	G,G	A,A	1,1	-inf,inf	inf,inf	1.38148,1.02438	0.000358471	0.000877797
3	chr6:116285468:G:A	116285468	A,A	G,G	1,1	-inf,inf	inf,inf	1.0553,1.15555	0.000358166	0.000782581
3	chr6:115575506:A:G	115575506	NA,G	NA,A	NA,1	NA,-inf	NA,inf	NA,1.20213	0.000358089	0.000855572
3	chr6:116322996:C:T	116322996	NA,T	NA,C	NA,1	NA,-inf	NA,inf	NA,1.01392	0.000357917	0.000818543
3	chr6:115877822:G:A	115877822	NA,A	NA,G	NA,1	NA,-inf	NA,inf	NA,0.950361	0.000357454	0.000808078
3	chr6:115621081:C:T	115621081	NA,T	NA,C	NA,1	NA,-inf	NA,inf	NA,1.17958	0.000356052	0.000845501
3	chr6:115626997:T:G	115626997	NA,G	NA,T	NA,1	NA,-inf	NA,inf	NA,1.57974	0.000355878	0.000973714
3	chr6:116467600:G:A	116467600	NA,A	NA,G	NA,1	NA,inf	NA,inf	NA,1.03239	0.000355437	0.000823397
3	chr6:115735150:A:G	115735150	NA,G	NA,A	NA,1	NA,-inf	NA,inf	NA,0.924175	0.000355169	0.000786072
3	chr6:115580430:T:A	115580430	NA,A	NA,T	NA,1	NA,-inf	NA,inf	NA,0.91602	0.000354303	0.000792837
3	chr6:115599888:G:A	115599888	NA,A	NA,G	NA,1	NA,-inf	NA,inf	NA,1.17269	0.000353434	0.000837727
3	chr6:115599964:T:C	115599964	NA,C	NA,T	NA,1	NA,inf	NA,inf	NA,1.21761	0.000352638	0.000799081
3	chr6:115896643:A:G	115896643	NA,G	NA,A	NA,1	NA,-inf	NA,inf	NA,0.929799	0.000351339	0.000784316
3	chr6:115656069:A:G	115656069	NA,G	NA,A	NA,1	NA,-inf	NA,inf	NA,1.06223	0.000351206	0.00081403
3	chr6:115955576:T:G	115955576	G,G	T,T	1,1	-inf,inf	inf,inf	1.88991,0.109362	0.000350307	0.000763498
3	chr6:116232188:C:T	116232188	NA,T	NA,C	NA,1	NA,inf	NA,inf	NA,0.995376	0.000349647	0.000798902
3	chr6:115553729:T:C	115553729	NA,C	NA,T	NA,1	NA,-inf	NA,inf	NA,1.16317	0.000349549	0.000827825
3	chr6:115530238:A:T	115530238	NA,T	NA,A	NA,1	NA,-inf	NA,inf	NA,1.1636	0.000349372	0.000827657
3	chr6:115654748:A:G	115654748	G,NA	A,NA	1,NA	inf,NA	inf,NA	0.847346,NA	0.000348081	0.00079341
3	chr6:116174341:C:T	116174341	NA,T	NA,C	NA,1	NA,-inf	NA,inf	NA,1.19335	0.000347224	0.000829138
3	chr6:115623571:C:T	115623571	T,T	C,C	1,1	-inf,inf	inf,inf	1.31279,1.11616	0.000346695	0.000862757
3	chr6:116131245:A:T	116131245	NA,T	NA,A	NA,1	NA,-inf	NA,inf	NA,0.914342	0.00034669	0.000778971
3	chr6:115576535:G:A	115576535	A,A	G,G	1,1	inf,inf	inf,inf	1.77572,0.110528	0.000346633	0.000773862
3	chr6:115685821:A:G	115685821	NA,G	NA,A	NA,1	NA,-inf	NA,inf	NA,0.917819	0.000346028	0.000766454
3	chr6:115544553:C:T	115544553	NA,T	NA,C	NA,1	NA,-inf	NA,inf	NA,0.900779	0.000344678	0.000771543
3	chr6:115600447:G:A	115600447	NA,A	NA,G	NA,1	NA,inf	NA,inf	NA,1.20304	0.000344655	0.000781042
3	chr6:115693371:T:C	115693371	NA,C	NA,T	NA,1	NA,-inf	NA,inf	NA,0.914829	0.000344165	0.000762381
3	chr6:115693717:T:C	115693717	NA,C	NA,T	NA,1	NA,-inf	NA,inf	NA,0.914829	0.000344165	0.000762381
3	chr6:115857357:T:C	115857357	C,C	T,T	1,1	inf,inf	inf,inf	1.79955,0.205595	0.000343843	0.000763915
3	chr6:115737279:A:G	115737279	NA,G	NA,A	NA,1	NA,-inf	NA,inf	NA,0.905566	0.000343442	0.000760465
3	chr6:115764335:A:G	115764335	NA,G	NA,A	NA,1	NA,-inf	NA,inf	NA,0.916184	0.000343148	0.000760423
3	chr6:115809484:A:T	115809484	NA,T	NA,A	NA,1	NA,-inf	NA,inf	NA,0.915844	0.000342116	0.000758225
3	chr6:116031470:A:G	116031470	NA,G	NA,A	NA,1	NA,-inf	NA,inf	NA,0.953653	0.000342054	0.000770295
3	chr6:115926317:G:C	115926317	C,C	G,G	1,1	inf,inf	inf,inf	2.03221,0.425876	0.000340226	0.000751747
3	chr6:116038831:C:T	116038831	T,NA	C,NA	1,NA	-inf,NA	inf,NA	0.877952,NA	0.000339716	0.000776809
3	chr6:115554065:G:C	115554065	NA,C	NA,G	NA,1	NA,-inf	NA,inf	NA,1.14527	0.000339613	0.000804022
3	chr6:115551093:T:C	115551093	NA,C	NA,T	NA,1	NA,-inf	NA,inf	NA,1.14554	0.000339533	0.000803889
3	chr6:115984020:G:A	115984020	A,A	G,G	1,1	inf,inf	inf,inf	2.06469,0.366868	0.000339498	0.000747107
3	chr6:115609729:G:A	115609729	NA,A	NA,G	NA,1	NA,-inf	NA,inf	NA,1.14657	0.000339363	0.000805018
3	chr6:115546718:C:G	115546718	NA,G	NA,C	NA,1	NA,-inf	NA,inf	NA,0.890482	0.000338632	0.000758058
3	chr6:115558081:T:C	115558081	NA,C	NA,T	NA,1	NA,-inf	NA,inf	NA,1.13979	0.000338341	0.000800646
3	chr6:115686790:T:G	115686790	NA,G	NA,T	NA,1	NA,-inf	NA,inf	NA,0.904986	0.000338093	0.000749121
3	chr6:116248770:G:A	116248770	NA,A	NA,G	NA,1	NA,inf	NA,inf	NA,1.01816	0.000337666	0.000779723
3	chr6:115821744:GAAAAAAT:G	115821744	NA,G	NA,GAAAAAAT	NA,1	NA,-inf	NA,inf	NA,0.931809	0.000337153	0.000756679
3	chr6:115925801:G:A	115925801	A,A	G,G	1,1	inf,inf	inf,inf	2.02801,0.422219	0.000336677	0.00074392
3	chr6:115844820:G:A	115844820	A,A	G,G	1,1	-inf,-inf	inf,inf	1.57969,0.744297	0.000336125	0.000809069
3	chr6:115608939:TAC:T	115608939	NA,T	NA,TAC	NA,1	NA,-inf	NA,inf	NA,1.13993	0.000335808	0.000796452
3	chr6:115930730:T:C	115930730	C,C	T,T	1,1	inf,inf	inf,inf	2.0217,0.428214	0.000335004	0.000740293
3	chr6:115996979:C:G	115996979	NA,G	NA,C	NA,1	NA,-inf	NA,inf	NA,0.894492	0.000334758	0.000738858
3	chr6:115855439:T:A	115855439	A,A	T,T	1,1	inf,-inf	inf,inf	1.84603,0.141331	0.000334147	0.000749456
3	chr6:115619652:C:T	115619652	NA,T	NA,C	NA,1	NA,-inf	NA,inf	NA,1.13335	0.000333477	0.000790314
3	chr6:116165293:A:G	116165293	NA,G	NA,A	NA,1	NA,-inf	NA,inf	NA,0.844651	0.000332996	0.000731216
3	chr6:116174706:C:G	116174706	NA,G	NA,C	NA,1	NA,-inf	NA,inf	NA,0.843038	0.000332056	0.000729173
3	chr6:116048751:T:C	116048751	NA,C	NA,T	NA,1	NA,-inf	NA,inf	NA,0.907586	0.00033191	0.000742282
3	chr6:115852208:A:T	115852208	T,NA	A,NA	1,NA	inf,NA	inf,NA	0.890393,NA	0.000331877	0.000751162
3	chr6:116136935:C:T	116136935	T,NA	C,NA	1,NA	inf,NA	inf,NA	0.953778,NA	0.000331543	0.000747399
3	chr6:115866804:T:C	115866804	NA,C	NA,T	NA,1	NA,-inf	NA,inf	NA,0.890483	0.000331337	0.000748459
3	chr6:116395163:C:T	116395163	NA,T	NA,C	NA,1	NA,inf	NA,inf	NA,0.984511	0.000331116	0.000755748
3	chr6:116491232:C:A	116491232	A,NA	C,NA	1,NA	-inf,NA	inf,NA	0.804772,NA	0.000331086	0.000757732
3	chr6:115772675:C:T	115772675	T,T	C,C	1,1	-inf,-inf	inf,inf	1.74066,0.407391	0.000330681	0.000780538
3	chr6:115857740:A:G	115857740	G,G	A,A	1,1	inf,-inf	inf,inf	1.84233,0.134823	0.00033048	0.000741338
3	chr6:116052386:C:T	116052386	NA,T	NA,C	NA,1	NA,-inf	NA,inf	NA,0.903566	0.000329561	0.000737083
3	chr6:115853248:C:A	115853248	A,A	C,C	1,1	inf,-inf	inf,inf	1.83549,0.14779	0.00032922	0.000738311
3	chr6:115550816:A:G	115550816	NA,G	NA,A	NA,1	NA,-inf	NA,inf	NA,1.12504	0.000329117	0.000778689
3	chr6:115718645:G:A	115718645	A,NA	G,NA	1,NA	-inf,NA	inf,NA	0.84837,NA	0.000329093	0.000753623
3	chr6:115589336:C:T	115589336	T,NA	C,NA	1,NA	-inf,NA	inf,NA	0.835694,NA	0.000327763	0.000756879
3	chr6:116434563:A:G	116434563	NA,G	NA,A	NA,1	NA,-inf	NA,inf	NA,0.899129	0.000327414	0.000727831
3	chr6:115842299:G:A	115842299	A,A	G,G	1,1	-inf,inf	inf,inf	1.81861,0.175795	0.000325739	0.00073018
3	chr6:115702746:C:T	115702746	T,T	C,C	1,1	inf,inf	inf,inf	0.0706376,1.48593	0.000325462	0.000716127
3	chr6:116329899:A:C	116329899	NA,C	NA,A	NA,1	NA,-inf	NA,inf	NA,0.957103	0.000325324	0.00074404
3	chr6:116327379:T:C	116327379	NA,C	NA,T	NA,1	NA,-inf	NA,inf	NA,0.957103	0.000325324	0.00074404
3	chr6:115921577:T:C	115921577	C,C	T,T	1,1	inf,inf	inf,inf	1.99839,0.438055	0.000325152	0.000718746
3	chr6:115543953:C:G	115543953	NA,G	NA,C	NA,1	NA,-inf	NA,inf	NA,1.14008	0.000324819	0.000774618
3	chr6:115760611:G:A	115760611	NA,A	NA,G	NA,1	NA,-inf	NA,inf	NA,0.892732	0.000324715	0.000732289
3	chr6:115953567:C:T	115953567	T,T	C,C	1,1	-inf,-inf	inf,inf	1.99953,0.433653	0.000324457	0.000717163
3	chr6:115870034:A:G	115870034	G,G	A,A	1,1	inf,inf	inf,inf	1.73803,0.362743	0.000323686	0.000729789
3	chr6:115634826:G:A	115634826	NA,A	NA,G	NA,1	NA,-inf	NA,inf	NA,1.41559	0.000322791	0.000839828
3	chr6:116025192:A:C	116025192	NA,C	NA,A	NA,1	NA,-inf	NA,inf	NA,0.884932	0.000322139	0.000719613
3	chr6:116211951:C:T	116211951	NA,T	NA,C	NA,1	NA,-inf	NA,inf	NA,0.890266	0.000322092	0.000727821
3	chr6:116249010:ACATT:A	116249010	A,NA	ACATT,NA	1,NA	-inf,NA	inf,NA	0.869687,NA	0.000321492	0.000730331
3	chr6:116244798:A:T	116244798	NA,T	NA,A	NA,1	NA,-inf	NA,inf	NA,0.910191	0.000321343	0.000720746
3	chr6:116281695:G:C	116281695	C,NA	G,NA	1,NA	-inf,NA	inf,NA	0.874229,NA	0.00032133	0.000732963
3	chr6:115699102:A:G	115699102	G,G	A,A	1,1	inf,inf	inf,inf	0.234671,1.59173	0.000321202	0.00072827
3	chr6:116237576:G:A	116237576	NA,A	NA,G	NA,1	NA,inf	NA,inf	NA,0.984572	0.000320507	0.000739634
3	chr6:116348932:A:C	116348932	NA,C	NA,A	NA,1	NA,inf	NA,inf	NA,0.945783	0.000320149	0.000731939
3	chr6:115728867:T:C	115728867	C,NA	T,NA	1,NA	inf,NA	inf,NA	0.83442,NA	0.000319979	0.000725774
3	chr6:115824287:C:T	115824287	T,NA	C,NA	1,NA	inf,NA	inf,NA	0.86649,NA	0.000319918	0.00072427
3	chr6:115910935:C:T	115910935	T,T	C,C	1,1	inf,inf	inf,inf	2.05508,0.0688716	0.000319739	0.000702653
3	chr6:116281694:C:T	116281694	T,NA	C,NA	1,NA	-inf,NA	inf,NA	0.8709,NA	0.000319611	0.00072906
3	chr6:115825032:G:A	115825032	A,A	G,G	1,1	-inf,inf	inf,inf	0.763485,1.11755	0.000319288	0.000694635
3	chr6:115864745:G:A	115864745	A,A	G,G	1,1	inf,inf	inf,inf	1.49575,0.79155	0.000318602	0.000721336
3	chr6:115815383:AT:A	115815383	A,NA	AT,NA	1,NA	-inf,NA	inf,NA	0.805991,NA	0.000318435	0.000730769
3	chr6:115581132:G:A	115581132	NA,A	NA,G	NA,1	NA,-inf	NA,inf	NA,1.39459	0.000317229	0.000821682
3	chr6:115678254:A:G	115678254	NA,G	NA,A	NA,1	NA,inf	NA,inf	NA,1.0489	0.000317205	0.000744556
3	chr6:116417603:A:G	116417603	NA,G	NA,A	NA,1	NA,inf	NA,inf	NA,0.960038	0.000316959	0.000723773
3	chr6:116417614:A:G	116417614	NA,G	NA,A	NA,1	NA,inf	NA,inf	NA,0.960038	0.000316959	0.000723773
3	chr6:115940110:T:C	115940110	NA,C	NA,T	NA,1	NA,inf	NA,inf	NA,1.08741	0.000316772	0.000739914
3	chr6:115840354:T:C	115840354	C,C	T,T	1,1	-inf,inf	inf,inf	1.79368,0.195368	0.000316354	0.000709014
3	chr6:116328050:C:T	116328050	NA,T	NA,C	NA,1	NA,-inf	NA,inf	NA,0.940315	0.000316207	0.000723196
3	chr6:115839660:T:C	115839660	NA,C	NA,T	NA,1	NA,-inf	NA,inf	NA,0.854498	0.000316104	0.000717282
3	chr6:115624757:A:T	115624757	NA,T	NA,A	NA,1	NA,-inf	NA,inf	NA,0.852983	0.000315749	0.00070763
3	chr6:116415397:T:G	116415397	NA,G	NA,T	NA,1	NA,inf	NA,inf	NA,0.957143	0.00031554	0.000720502
3	chr6:116285047:G:A	116285047	NA,A	NA,G	NA,1	NA,inf	NA,inf	NA,0.937012	0.000315524	0.000721398
3	chr6:116293138:A:G	116293138	NA,G	NA,A	NA,1	NA,-inf	NA,inf	NA,0.936725	0.000315371	0.000721049
3	chr6:115688486:T:C	115688486	NA,C	NA,T	NA,1	NA,-inf	NA,inf	NA,0.861088	0.000314777	0.000697804
3	chr6:115826027:C:A	115826027	A,A	C,C	1,1	inf,inf	inf,inf	1.75609,0.205904	0.000314492	0.000698957
3	chr6:116293295:C:T	116293295	NA,T	NA,C	NA,1	NA,inf	NA,inf	NA,0.99323	0.00031412	0.000725927
3	chr6:116415527:CCTTTTTT:C	116415527	NA,C	NA,CCTTTTTT	NA,1	NA,inf	NA,inf	NA,0.951863	0.000313971	0.000716579
3	chr6:116394771:A:C	116394771	NA,C	NA,A	NA,1	NA,-inf	NA,inf	NA,0.825349	0.000313705	0.000702963
3	chr6:116413867:T:C	116413867	NA,C	NA,T	NA,1	NA,inf	NA,inf	NA,0.954712	0.000313634	0.000716278
3	chr6:116281951:T:C	116281951	NA,C	NA,T	NA,1	NA,inf	NA,inf	NA,0.932666	0.000313157	0.000715983
3	chr6:115922951:T:C	115922951	C,C	T,T	1,1	inf,inf	inf,inf	1.9772,0.433165	0.000312478	0.000690839
3	chr6:115848143:T:G	115848143	G,G	T,T	1,1	inf,-inf	inf,inf	1.79522,0.174703	0.000312156	0.000699868
3	chr6:116130339:G:A	116130339	NA,A	NA,G	NA,1	NA,-inf	NA,inf	NA,0.859055	0.000312117	0.000702387
3	chr6:116307838:C:T	116307838	NA,T	NA,C	NA,1	NA,-inf	NA,inf	NA,0.93035	0.000311894	0.000713132
3	chr6:115542901:A:G	115542901	NA,G	NA,A	NA,1	NA,-inf	NA,inf	NA,1.09064	0.000311875	0.000737287
3	chr6:116145091:T:C	116145091	NA,C	NA,T	NA,1	NA,-inf	NA,inf	NA,0.804235	0.000311804	0.000685097
3	chr6:115948732:A:G	115948732	G,G	A,A	1,1	-inf,inf	inf,inf	1.87395,0.048868	0.000311477	0.000681654
3	chr6:115936910:T:G	115936910	NA,G	NA,T	NA,1	NA,-inf	NA,inf	NA,0.834595	0.000311347	0.000693673
3	chr6:116413697:T:G	116413697	NA,G	NA,T	NA,1	NA,inf	NA,inf	NA,0.95007	0.00031122	0.000710766
3	chr6:116335647:A:G	116335647	NA,G	NA,A	NA,1	NA,inf	NA,inf	NA,0.929039	0.000310678	0.000710527
3	chr6:115791995:C:G	115791995	G,NA	C,NA	1,NA	inf,NA	inf,NA	0.765101,NA	0.000310656	0.000709641
3	chr6:116437084:TGGG:T	116437084	NA,T	NA,TGGG	NA,1	NA,inf	NA,inf	NA,1.00065	0.000310559	0.000722552
3	chr6:116416420:T:C	116416420	NA,C	NA,T	NA,1	NA,inf	NA,inf	NA,0.949623	0.000310329	0.000708957
3	chr6:115805181:C:T	115805181	NA,T	NA,C	NA,1	NA,inf	NA,inf	NA,1.05381	0.000309479	0.000724339
3	chr6:116337439:G:A	116337439	NA,A	NA,G	NA,1	NA,inf	NA,inf	NA,0.925877	0.000309019	0.000706741
3	chr6:115595100:GT:G	115595100	NA,G	NA,GT	NA,1	NA,inf	NA,inf	NA,1.13294	0.000308917	0.00070048
3	chr6:115840096:T:C	115840096	C,C	T,T	1,1	-inf,inf	inf,inf	1.77715,0.201969	0.00030887	0.000692212
3	chr6:115778736:C:T	115778736	T,NA	C,NA	1,NA	-inf,NA	inf,NA	0.80871,NA	0.000308386	0.000706231
3	chr6:116073417:T:C	116073417	NA,C	NA,T	NA,1	NA,inf	NA,inf	NA,0.874727	0.000307389	0.000701587
3	chr6:116328075:C:T	116328075	NA,T	NA,C	NA,1	NA,-inf	NA,inf	NA,0.923378	0.000307306	0.000702844
3	chr6:116116877:G:A	116116877	NA,A	NA,G	NA,1	NA,-inf	NA,inf	NA,0.767372	0.000307237	0.000682032
3	chr6:115711678:T:C	115711678	C,C	T,T	1,1	-inf,inf	inf,inf	0.196463,1.78994	0.000306915	0.000704366
3	chr6:116460941:C:T	116460941	T,NA	C,NA	1,NA	-inf,NA	inf,NA	0.766019,NA	0.000306172	0.000702105
3	chr6:116261585:T:C	116261585	NA,C	NA,T	NA,1	NA,inf	NA,inf	NA,0.917545	0.00030563	0.000698618
3	chr6:116295372:G:A	116295372	NA,A	NA,G	NA,1	NA,-inf	NA,inf	NA,0.917807	0.000305469	0.000698418
3	chr6:116433593:G:A	116433593	NA,A	NA,G	NA,1	NA,inf	NA,inf	NA,0.988338	0.000304582	0.00070841
3	chr6:116333188:T:G	116333188	NA,G	NA,T	NA,1	NA,-inf	NA,inf	NA,0.916285	0.000304081	0.000695445
3	chr6:116246523:A:C	116246523	NA,C	NA,A	NA,1	NA,inf	NA,inf	NA,0.956958	0.000303619	0.000701537
3	chr6:115920530:A:G	115920530	G,G	A,A	1,1	inf,inf	inf,inf	2.06675,0.10934	0.000303577	0.000669014
3	chr6:116262538:G:A	116262538	NA,A	NA,G	NA,1	NA,inf	NA,inf	NA,0.912336	0.000302946	0.000692488
3	chr6:116270318:T:C	116270318	NA,C	NA,T	NA,1	NA,inf	NA,inf	NA,0.911503	0.000302533	0.000691541
3	chr6:116422656:A:G	116422656	NA,G	NA,A	NA,1	NA,-inf	NA,inf	NA,0.863614	0.000301633	0.000679362
3	chr6:116142724:T:C	116142724	NA,C	NA,T	NA,1	NA,-inf	NA,inf	NA,0.758083	0.000301527	0.000669343
3	chr6:116421380:A:G	116421380	G,NA	A,NA	1,NA	inf,NA	inf,NA	0.788518,NA	0.000301515	0.000685444
3	chr6:115746183:A:G	115746183	NA,G	NA,A	NA,1	NA,-inf	NA,inf	NA,0.840598	0.000301419	0.000668927
3	chr6:115690763:G:T	115690763	T,T	G,G	1,1	inf,inf	inf,inf	0.380012,1.43251	0.000300688	0.000677419
3	chr6:116275529:G:A	116275529	NA,A	NA,G	NA,1	NA,inf	NA,inf	NA,0.907739	0.000300672	0.000687282
3	chr6:115941813:G:A	115941813	A,A	G,G	1,1	-inf,-inf	inf,inf	2.06061,0.0862877	0.000300298	0.000661668
3	chr6:116398402:A:G	116398402	G,NA	A,NA	1,NA	-inf,NA	inf,NA	0.787393,NA	0.000300189	0.000684514
3	chr6:115913971:G:A	115913971	NA,A	NA,G	NA,1	NA,-inf	NA,inf	NA,0.830648	0.000299585	0.00066854
3	chr6:115816471:A:C	115816471	C,C	A,A	1,1	-inf,inf	inf,inf	0.768207,1.08009	0.000299213	0.000651459
3	chr6:115678186:G:T	115678186	NA,T	NA,G	NA,1	NA,inf	NA,inf	NA,1.01172	0.0002992	0.000701655
3	chr6:116348367:A:T	116348367	T,NA	A,NA	1,NA	-inf,NA	inf,NA	0.744661,NA	0.00029882	0.000683809
3	chr6:115840540:A:G	115840540	G,G	A,A	1,1	-inf,inf	inf,inf	1.75807,0.192526	0.000296259	0.000664149
3	chr6:116043568:T:C	116043568	NA,C	NA,T	NA,1	NA,inf	NA,inf	NA,0.852834	0.000295549	0.000674715
3	chr6:116248138:A:C	116248138	NA,C	NA,A	NA,1	NA,inf	NA,inf	NA,0.936001	0.000293516	0.00067803
3	chr6:116049286:G:A	116049286	NA,A	NA,G	NA,1	NA,inf	NA,inf	NA,0.847783	0.000293179	0.000669263
3	chr6:116192350:C:A	116192350	NA,A	NA,C	NA,1	NA,inf	NA,inf	NA,0.943026	0.000292325	0.000677785
3	chr6:116212220:TATC:T	116212220	NA,T	NA,TATC	NA,1	NA,inf	NA,inf	NA,0.927867	0.000291877	0.000673326
3	chr6:115933671:T:C	115933671	C,C	T,T	1,1	inf,inf	inf,inf	1.94697,0.410937	0.000291213	0.000643921
3	chr6:115764919:A:G	115764919	NA,G	NA,A	NA,1	NA,-inf	NA,inf	NA,0.818528	0.000290927	0.000655815
3	chr6:116459258:T:C	116459258	NA,C	NA,T	NA,1	NA,inf	NA,inf	NA,0.982899	0.000290808	0.000675827
3	chr6:115853393:C:T	115853393	NA,T	NA,C	NA,1	NA,inf	NA,inf	NA,1.14843	0.000289796	0.000672416
3	chr6:115941309:CAAG:C	115941309	C,C	CAAG,CAAG	1,1	-inf,-inf	inf,inf	2.03754,0.0855316	0.000288955	0.000636796
3	chr6:116416323:C:T	116416323	NA,T	NA,C	NA,1	NA,inf	NA,inf	NA,0.904965	0.000288527	0.000659027
3	chr6:116413541:A:G	116413541	NA,G	NA,A	NA,1	NA,inf	NA,inf	NA,0.902297	0.000288047	0.000657761
3	chr6:116414236:G:A	116414236	NA,A	NA,G	NA,1	NA,inf	NA,inf	NA,0.901491	0.000287672	0.000656901
3	chr6:116413886:C:G	116413886	NA,G	NA,C	NA,1	NA,inf	NA,inf	NA,0.901491	0.000287672	0.000656901
3	chr6:116414274:G:A	116414274	NA,A	NA,G	NA,1	NA,inf	NA,inf	NA,0.901491	0.000287672	0.000656901
3	chr6:116415676:T:C	116415676	NA,C	NA,T	NA,1	NA,inf	NA,inf	NA,0.900049	0.000287612	0.000656639
3	chr6:115535328:C:G	115535328	NA,G	NA,C	NA,1	NA,-inf	NA,inf	NA,0.799628	0.000287549	0.000644875
3	chr6:116216568:T:C	116216568	NA,C	NA,T	NA,1	NA,-inf	NA,inf	NA,0.758829	0.000287257	0.000632499
3	chr6:115666662:T:G	115666662	NA,G	NA,T	NA,1	NA,-inf	NA,inf	NA,0.944758	0.000286917	0.000665008
3	chr6:115724739:G:C	115724739	C,NA	G,NA	1,NA	inf,NA	inf,NA	0.855832,NA	0.000286822	0.000669733
3	chr6:115532521:C:T	115532521	NA,T	NA,C	NA,1	NA,-inf	NA,inf	NA,0.797637	0.000286623	0.000642803
3	chr6:116415317:A:C	116415317	NA,C	NA,A	NA,1	NA,inf	NA,inf	NA,0.898164	0.000286519	0.000654202
3	chr6:116432679:T:C	116432679	NA,C	NA,T	NA,1	NA,inf	NA,inf	NA,0.948586	0.000285578	0.000663993
3	chr6:115533136:A:G	115533136	NA,G	NA,A	NA,1	NA,-inf	NA,inf	NA,0.795457	0.000285538	0.000640393
3	chr6:116286845:A:G	116286845	G,G	A,A	1,1	-inf,inf	inf,inf	0.0525203,1.88604	0.000285487	0.000654236
3	chr6:115573192:C:A	115573192	NA,A	NA,C	NA,1	NA,-inf	NA,inf	NA,0.7941	0.000285207	0.000639589
3	chr6:115576191:G:T	115576191	NA,T	NA,G	NA,1	NA,-inf	NA,inf	NA,0.7941	0.000285207	0.000639589
3	chr6:115578113:G:A	115578113	NA,A	NA,G	NA,1	NA,-inf	NA,inf	NA,0.7941	0.000285207	0.000639589
3	chr6:115840390:T:C	115840390	NA,C	NA,T	NA,1	NA,-inf	NA,inf	NA,0.818767	0.000284421	0.000645843
3	chr6:115865472:C:T	115865472	T,T	C,C	1,1	inf,inf	inf,inf	1.52459,0.66046	0.000284147	0.000644997
3	chr6:115693375:A:G	115693375	G,G	A,A	1,1	-inf,inf	inf,inf	0.131613,1.66639	0.000284137	0.000632792
3	chr6:115848969:T:C	115848969	C,C	T,T	1,1	inf,-inf	inf,inf	1.73336,0.185758	0.000282945	0.000634413
3	chr6:115742697:C:T	115742697	NA,T	NA,C	NA,1	NA,-inf	NA,inf	NA,0.803787	0.000282829	0.000628245
3	chr6:116340449:C:T	116340449	NA,T	NA,C	NA,1	NA,inf	NA,inf	NA,0.870208	0.000282407	0.000645688
3	chr6:116131383:T:C	116131383	NA,C	NA,T	NA,1	NA,-inf	NA,inf	NA,0.722264	0.000281487	0.000625896
3	chr6:115587212:C:G	115587212	NA,G	NA,C	NA,1	NA,-inf	NA,inf	NA,0.785445	0.000280929	0.000630124
3	chr6:115568907:CAG:C	115568907	C,C	CAG,CAG	1,1	inf,inf	inf,inf	1.35584,0.698587	0.000280801	0.000633399
3	chr6:116312272:A:T	116312272	NA,T	NA,A	NA,1	NA,-inf	NA,inf	NA,0.839298	0.000280387	0.000632539
3	chr6:116462435:A:G	116462435	NA,G	NA,A	NA,1	NA,inf	NA,inf	NA,0.900208	0.000279696	0.000649456
3	chr6:116354336:A:G	116354336	NA,G	NA,A	NA,1	NA,inf	NA,inf	NA,0.861818	0.000278846	0.000637465
3	chr6:115855156:A:G	115855156	G,G	A,A	1,1	inf,inf	inf,inf	1.72754,0.37723	0.000278835	0.000638284
3	chr6:116131385:T:C	116131385	NA,C	NA,T	NA,1	NA,-inf	NA,inf	NA,0.717257	0.000278819	0.000620072
3	chr6:116354539:A:G	116354539	NA,G	NA,A	NA,1	NA,inf	NA,inf	NA,0.861314	0.000278624	0.000636953
3	chr6:116284330:C:T	116284330	T,T	C,C	1,1	inf,inf	inf,inf	0.588516,1.32875	0.000278613	0.000633793
3	chr6:116345083:A:G	116345083	NA,G	NA,A	NA,1	NA,inf	NA,inf	NA,0.861902	0.000278496	0.000636766
3	chr6:115644569:A:T	115644569	T,T	A,A	1,1	-inf,-inf	inf,inf	1.12911,0.42308	0.000278152	0.000589938
3	chr6:115603420:G:T	115603420	NA,T	NA,G	NA,1	NA,-inf	NA,inf	NA,1.02394	0.000277634	0.000656828
3	chr6:115870493:C:T	115870493	T,T	C,C	1,1	inf,inf	inf,inf	1.67837,0.302071	0.000277596	0.000625207
3	chr6:116418787:T:C	116418787	NA,C	NA,T	NA,1	NA,inf	NA,inf	NA,0.879171	0.000277472	0.000633401
3	chr6:116417749:T:A	116417749	NA,A	NA,T	NA,1	NA,inf	NA,inf	NA,0.879171	0.000277472	0.000633401
3	chr6:116309697:C:T	116309697	NA,T	NA,C	NA,1	NA,-inf	NA,inf	NA,0.857156	0.00027633	0.000631774
3	chr6:115895520:T:G	115895520	NA,G	NA,T	NA,1	NA,-inf	NA,inf	NA,0.797383	0.000275932	0.000623833
3	chr6:116450200:T:C	116450200	NA,C	NA,T	NA,1	NA,inf	NA,inf	NA,0.98357	0.000275822	0.000648991
3	chr6:115543782:C:A	115543782	A,NA	C,NA	1,NA	inf,NA	inf,NA	0.759051,NA	0.000275682	0.000641562
3	chr6:115946003:T:C	115946003	C,C	T,T	1,1	-inf,-inf	inf,inf	2.00779,0.0624968	0.000275485	0.000607115
3	chr6:115681099:T:C	115681099	NA,C	NA,T	NA,1	NA,inf	NA,inf	NA,0.958057	0.000275277	0.000644743
3	chr6:116283576:C:T	116283576	T,NA	C,NA	1,NA	inf,NA	inf,NA	0.773951,NA	0.000274826	0.000622974
3	chr6:116451059:G:A	116451059	NA,A	NA,G	NA,1	NA,-inf	NA,inf	NA,0.770526	0.000274724	0.000614797
3	chr6:115846739:C:T	115846739	NA,T	NA,C	NA,1	NA,inf	NA,inf	NA,1.11111	0.000274397	0.000634754
3	chr6:116451259:T:G	116451259	NA,G	NA,T	NA,1	NA,-inf	NA,inf	NA,0.769659	0.000274319	0.000613899
3	chr6:116343204:C:T	116343204	NA,T	NA,C	NA,1	NA,inf	NA,inf	NA,0.852242	0.000274092	0.000626691
3	chr6:115654131:C:T	115654131	T,T	C,C	1,1	inf,-inf	inf,inf	0.613978,1.81279	0.000274001	0.000720301
3	chr6:116478646:A:G	116478646	NA,G	NA,A	NA,1	NA,-inf	NA,inf	NA,0.777474	0.000273753	0.000610479
3	chr6:115655262:ATG:A	115655262	A,NA	ATG,NA	1,NA	inf,NA	inf,NA	0.658073,NA	0.000272885	0.000611125
3	chr6:115865134:T:C	115865134	NA,C	NA,T	NA,1	NA,-inf	NA,inf	NA,1.10721	0.000272285	0.000656503
3	chr6:116125235:G:A	116125235	NA,A	NA,G	NA,1	NA,-inf	NA,inf	NA,0.697776	0.000272165	0.000604906
3	chr6:115864954:T:C	115864954	NA,C	NA,T	NA,1	NA,-inf	NA,inf	NA,1.10606	0.000271947	0.000655604
3	chr6:116258338:C:T	116258338	T,T	C,C	1,1	-inf,inf	inf,inf	0.910399,1.1884	0.00027179	0.000598271
3	chr6:115562316:C:G	115562316	G,G	C,C	1,1	inf,inf	inf,inf	1.36443,0.659363	0.000271479	0.000611549
3	chr6:115647671:G:A	115647671	A,A	G,G	1,1	-inf,inf	inf,inf	1.38418,0.82439	0.000271082	0.000657281
3	chr6:115525347:C:T	115525347	T,T	C,C	1,1	inf,inf	inf,inf	1.43899,0.568523	0.000270595	0.000608865
3	chr6:115749658:C:T	115749658	T,NA	C,NA	1,NA	-inf,NA	inf,NA	0.74371,NA	0.000270528	0.00061959
3	chr6:115919139:G:A	115919139	A,A	G,G	1,1	inf,inf	inf,inf	1.87015,0.272592	0.000270489	0.000606145
3	chr6:115971720:A:G	115971720	G,G	A,A	1,1	-inf,inf	inf,inf	1.60513,0.238811	0.000270249	0.000586062
3	chr6:115825528:GAA:G	115825528	NA,G	NA,GAA	NA,1	NA,-inf	NA,inf	NA,0.772468	0.000269511	0.000600582
3	chr6:115665789:C:A	115665789	NA,A	NA,C	NA,1	NA,-inf	NA,inf	NA,0.905192	0.00026942	0.000624184
3	chr6:115616959:A:G	115616959	NA,G	NA,A	NA,1	NA,inf	NA,inf	NA,0.873856	0.000269124	0.00062097
3	chr6:115985843:T:C	115985843	NA,C	NA,T	NA,1	NA,inf	NA,inf	NA,0.862	0.000269054	0.000622272
3	chr6:116339700:G:C	116339700	NA,C	NA,G	NA,1	NA,inf	NA,inf	NA,0.839696	0.000269008	0.000614889
3	chr6:115647474:A:AAGC	115647474	AAGC,AAGC	A,A	1,1	-inf,inf	inf,inf	1.38182,0.821579	0.000268731	0.00065154
3	chr6:116341449:T:C	116341449	NA,C	NA,T	NA,1	NA,inf	NA,inf	NA,0.83951	0.00026838	0.000613644
3	chr6:115972217:T:G	115972217	NA,G	NA,T	NA,1	NA,-inf	NA,inf	NA,0.788652	0.000267966	0.000607259
3	chr6:115977824:G:A	115977824	NA,A	NA,G	NA,1	NA,-inf	NA,inf	NA,0.788652	0.000267966	0.000607259
3	chr6:116255630:T:C	116255630	NA,C	NA,T	NA,1	NA,inf	NA,inf	NA,0.835252	0.000266863	0.00061001
3	chr6:115785749:A:G	115785749	G,NA	A,NA	1,NA	-inf,NA	inf,NA	0.716172,NA	0.000266224	0.000609636
3	chr6:115662962:G:A	115662962	NA,A	NA,G	NA,1	NA,-inf	NA,inf	NA,0.897508	0.000266203	0.000616644
3	chr6:116239645:G:C	116239645	NA,C	NA,G	NA,1	NA,inf	NA,inf	NA,0.759991	0.000264308	0.000600158
3	chr6:115650101:G:A	115650101	A,A	G,G	1,1	-inf,inf	inf,inf	1.4378,0.722976	0.000264135	0.000635127
3	chr6:116483971:C:T	116483971	T,NA	C,NA	1,NA	inf,NA	inf,NA	0.650463,NA	0.000263924	0.000605681
3	chr6:116346993:A:C	116346993	NA,C	NA,A	NA,1	NA,-inf	NA,inf	NA,0.98571	0.000262896	0.000620472
3	chr6:115893960:G:A	115893960	NA,A	NA,G	NA,1	NA,-inf	NA,inf	NA,0.661156	0.000261762	0.000578294
3	chr6:116347592:T:A	116347592	NA,A	NA,T	NA,1	NA,inf	NA,inf	NA,0.823593	0.00026148	0.000597866
3	chr6:116478133:C:T	116478133	NA,T	NA,C	NA,1	NA,-inf	NA,inf	NA,0.768513	0.000260663	0.000589819
3	chr6:116482479:G:C	116482479	NA,C	NA,G	NA,1	NA,-inf	NA,inf	NA,0.757293	0.000260014	0.000580183
3	chr6:115618180:C:T	115618180	T,T	C,C	1,1	-inf,-inf	inf,inf	1.61604,0.367705	0.000259696	0.000589674
3	chr6:116180017:ATCT:A	116180017	NA,A	NA,ATCT	NA,1	NA,inf	NA,inf	NA,0.872939	0.000259566	0.000601936
3	chr6:115835629:G:A	115835629	A,A	G,G	1,1	-inf,-inf	inf,inf	1.70399,0.088574	0.000259432	0.000583571
3	chr6:116007370:A:T	116007370	T,T	A,A	1,1	inf,-inf	inf,inf	1.89087,0.191684	0.000259293	0.000578837
3	chr6:115957812:G:C	115957812	NA,C	NA,G	NA,1	NA,inf	NA,inf	NA,0.827208	0.000258819	0.000599345
3	chr6:115824778:T:C	115824778	NA,C	NA,T	NA,1	NA,-inf	NA,inf	NA,0.739965	0.000258798	0.000576383
3	chr6:116014474:A:G	116014474	G,G	A,A	1,1	inf,-inf	inf,inf	1.79594,0.389363	0.00025873	0.000580831
3	chr6:115932940:C:T	115932940	T,T	C,C	1,1	inf,inf	inf,inf	1.84005,0.289507	0.000257488	0.00057812
3	chr6:116115849:A:G	116115849	NA,G	NA,A	NA,1	NA,-inf	NA,inf	NA,0.723242	0.000257005	0.000568771
3	chr6:115913538:A:G	115913538	NA,G	NA,A	NA,1	NA,-inf	NA,inf	NA,0.748961	0.000256987	0.000575488
3	chr6:115669402:C:T	115669402	NA,T	NA,C	NA,1	NA,inf	NA,inf	NA,1.09277	0.000256581	0.000572516
3	chr6:115646891:A:G	115646891	NA,G	NA,A	NA,1	NA,inf	NA,inf	NA,0.926708	0.000256479	0.000597577
3	chr6:116013020:G:A	116013020	A,NA	G,NA	1,NA	-inf,NA	inf,NA	0.605457,NA	0.000256243	0.000592555
3	chr6:115530609:A:C	115530609	NA,C	NA,A	NA,1	NA,-inf	NA,inf	NA,0.730551	0.00025578	0.000574195
3	chr6:115819568:T:C	115819568	NA,C	NA,T	NA,1	NA,-inf	NA,inf	NA,0.71878	0.000255297	0.000567311
3	chr6:115818305:A:G	115818305	NA,G	NA,A	NA,1	NA,-inf	NA,inf	NA,0.735194	0.000254872	0.000568119
3	chr6:116359846:A:G	116359846	NA,G	NA,A	NA,1	NA,inf	NA,inf	NA,0.805952	0.000254677	0.000582377
3	chr6:116327255:C:T	116327255	NA,T	NA,C	NA,1	NA,-inf	NA,inf	NA,0.787186	0.000254359	0.000569308
3	chr6:116157150:T:C	116157150	NA,C	NA,T	NA,1	NA,inf	NA,inf	NA,0.858152	0.000254215	0.000589308
3	chr6:115684446:T:C	115684446	NA,C	NA,T	NA,1	NA,-inf	NA,inf	NA,1.05458	0.000252116	0.000608588
3	chr6:116367641:T:G	116367641	NA,G	NA,T	NA,1	NA,inf	NA,inf	NA,0.799105	0.000251661	0.000575516
3	chr6:116387811:G:A	116387811	NA,A	NA,G	NA,1	NA,-inf	NA,inf	NA,0.731339	0.00025158	0.000571628
3	chr6:115621921:A:G	115621921	G,NA	A,NA	1,NA	-inf,NA	inf,NA	0.670802,NA	0.000251424	0.000576518
3	chr6:115598308:T:C	115598308	NA,C	NA,T	NA,1	NA,inf	NA,inf	NA,0.860065	0.000251002	0.000584528
3	chr6:116455726:T:C	116455726	NA,C	NA,T	NA,1	NA,-inf	NA,inf	NA,0.725902	0.000250764	0.000562364
3	chr6:115953282:T:C	115953282	NA,C	NA,T	NA,1	NA,-inf	NA,inf	NA,1.03147	0.000250596	0.000580753
3	chr6:115839572:A:C	115839572	NA,C	NA,A	NA,1	NA,-inf	NA,inf	NA,0.709395	0.000250477	0.000566097
3	chr6:116354680:C:G	116354680	NA,G	NA,C	NA,1	NA,inf	NA,inf	NA,0.795283	0.000249994	0.00057156
3	chr6:116364684:TAGAA:T	116364684	NA,T	NA,TAGAA	NA,1	NA,inf	NA,inf	NA,0.793109	0.000249295	0.000570084
3	chr6:115811856:A:T	115811856	NA,T	NA,A	NA,1	NA,-inf	NA,inf	NA,0.75222	0.000249223	0.000558533
3	chr6:116394974:G:A	116394974	A,NA	G,NA	1,NA	-inf,NA	inf,NA	0.659344,NA	0.000248372	0.00056341
3	chr6:116179507:T:C	116179507	NA,C	NA,T	NA,1	NA,inf	NA,inf	NA,0.879471	0.000248017	0.00057468
3	chr6:116438406:AAAG:A	116438406	NA,A	NA,AAAG	NA,1	NA,inf	NA,inf	NA,0.806322	0.000247809	0.00056838
3	chr6:116203575:AT:A	116203575	A,NA	AT,NA	1,NA	inf,NA	inf,NA	0.704662,NA	0.00024756	0.000561445
3	chr6:116412401:G:A	116412401	NA,A	NA,G	NA,1	NA,-inf	NA,inf	NA,0.749025	0.000246718	0.000556862
3	chr6:116421754:C:A	116421754	NA,A	NA,C	NA,1	NA,inf	NA,inf	NA,0.855665	0.000246381	0.000571174
3	chr6:115587755:G:A	115587755	A,NA	G,NA	1,NA	-inf,NA	inf,NA	0.661544,NA	0.000246066	0.000563925
3	chr6:116414175:G:A	116414175	NA,A	NA,G	NA,1	NA,inf	NA,inf	NA,0.804654	0.000246008	0.000561617
3	chr6:115834868:C:T	115834868	T,T	C,C	1,1	-inf,-inf	inf,inf	1.67245,0.0190536	0.000245901	0.000553641
3	chr6:116523062:G:T	116523062	NA,T	NA,G	NA,1	NA,inf	NA,inf	NA,0.830427	0.000245731	0.00057086
3	chr6:115838523:A:C	115838523	C,C	A,A	1,1	-inf,inf	inf,inf	1.70072,0.0278384	0.000245504	0.000552928
3	chr6:115682787:G:A	115682787	NA,A	NA,G	NA,1	NA,inf	NA,inf	NA,0.851504	0.000245001	0.000569845
3	chr6:116333456:T:C	116333456	C,NA	T,NA	1,NA	inf,NA	inf,NA	0.696144,NA	0.000244607	0.000554935
3	chr6:115818183:T:C	115818183	NA,C	NA,T	NA,1	NA,-inf	NA,inf	NA,0.708389	0.00024391	0.000543925
3	chr6:116150537:G:A	116150537	NA,A	NA,G	NA,1	NA,inf	NA,inf	NA,0.832097	0.000243521	0.000564426
3	chr6:115638495:C:A	115638495	NA,A	NA,C	NA,1	NA,-inf	NA,inf	NA,0.736458	0.00024329	0.00054714
3	chr6:115830399:G:A	115830399	NA,A	NA,G	NA,1	NA,-inf	NA,inf	NA,0.706246	0.000243059	0.000541985
3	chr6:116161724:C:T	116161724	NA,T	NA,C	NA,1	NA,-inf	NA,inf	NA,0.712066	0.000242985	0.000540125
3	chr6:116231395:A:G	116231395	G,NA	A,NA	1,NA	inf,NA	inf,NA	0.704824,NA	0.000242814	0.000550506
3	chr6:115918772:AG:A	115918772	A,NA	AG,NA	1,NA	inf,NA	inf,NA	0.765199,NA	0.000242642	0.00054659
3	chr6:115526808:G:A	115526808	NA,A	NA,G	NA,1	NA,-inf	NA,inf	NA,0.70056	0.000242272	0.000544366
3	chr6:115670951:ATGT:A	115670951	NA,A	NA,ATGT	NA,1	NA,-inf	NA,inf	NA,0.847376	0.000242208	0.000562434
3	chr6:116169539:G:A	116169539	NA,A	NA,G	NA,1	NA,inf	NA,inf	NA,0.828724	0.000242168	0.000561278
3	chr6:115787194:G:A	115787194	A,NA	G,NA	1,NA	inf,NA	inf,NA	0.640495,NA	0.000242095	0.000552718
3	chr6:116393744:A:G	116393744	G,NA	A,NA	1,NA	inf,NA	inf,NA	0.645561,NA	0.000241938	0.000550643
3	chr6:116219350:A:G	116219350	G,NA	A,NA	1,NA	-inf,NA	inf,NA	0.662639,NA	0.000241767	0.000550733
3	chr6:115968995:C:G	115968995	NA,G	NA,C	NA,1	NA,-inf	NA,inf	NA,0.724039	0.000240957	0.000546086
3	chr6:115823730:A:G	115823730	NA,G	NA,A	NA,1	NA,-inf	NA,inf	NA,0.70087	0.000240474	0.000536412
3	chr6:116182581:G:A	116182581	NA,A	NA,G	NA,1	NA,inf	NA,inf	NA,0.824365	0.000240446	0.000557298
3	chr6:115651998:G:A	115651998	NA,A	NA,G	NA,1	NA,inf	NA,inf	NA,0.882772	0.000239882	0.000558598
3	chr6:116048883:C:T	116048883	T,NA	C,NA	1,NA	inf,NA	inf,NA	0.639809,NA	0.000238831	0.000544215
3	chr6:115885645:T:C	115885645	NA,C	NA,T	NA,1	NA,-inf	NA,inf	NA,0.71048	0.000238385	0.0005392
3	chr6:116044667:T:C	116044667	C,C	T,T	1,1	inf,-inf	inf,inf	1.8168,0.281517	0.00023816	0.000534336
3	chr6:116130050:A:G	116130050	NA,G	NA,A	NA,1	NA,-inf	NA,inf	NA,0.67781	0.000238096	0.000527433
3	chr6:115652374:C:T	115652374	T,T	C,C	1,1	inf,-inf	inf,inf	0.124229,5.55735	0.000237675	0.211716
3	chr6:115547156:C:A	115547156	A,NA	C,NA	1,NA	-inf,NA	inf,NA	0.685161,NA	0.000237407	0.000542652
3	chr6:116167374:G:A	116167374	NA,A	NA,G	NA,1	NA,inf	NA,inf	NA,0.814069	0.000236774	0.000548675
3	chr6:115895674:G:A	115895674	NA,A	NA,G	NA,1	NA,-inf	NA,inf	NA,0.707086	0.00023624	0.000534761
3	chr6:115634090:T:G	115634090	G,NA	T,NA	1,NA	inf,NA	inf,NA	0.596269,NA	0.000235692	0.000537876
3	chr6:116140393:C:T	116140393	NA,T	NA,C	NA,1	NA,-inf	NA,inf	NA,0.689762	0.00023567	0.000523857
3	chr6:115636394:C:T	115636394	NA,T	NA,C	NA,1	NA,-inf	NA,inf	NA,0.853627	0.000235429	0.000550315
3	chr6:116035605:A:C	116035605	NA,C	NA,A	NA,1	NA,inf	NA,inf	NA,0.818182	0.000235295	0.000545123
3	chr6:116168387:A:G	116168387	G,G	A,A	1,1	inf,inf	inf,inf	1.68042,0.235245	0.000234838	0.000518294
3	chr6:116018132:T:C	116018132	C,C	T,T	1,1	inf,-inf	inf,inf	1.8411,0.139111	0.000234776	0.00052314
3	chr6:116279611:C:G	116279611	G,G	C,C	1,1	-inf,inf	inf,inf	0.844323,1.15785	0.000234685	0.00051712
3	chr6:115901036:T:C	115901036	C,C	T,T	1,1	inf,-inf	inf,inf	1.74349,0.169792	0.000234302	0.000514231
3	chr6:116392208:A:G	116392208	G,G	A,A	1,1	-inf,-inf	inf,inf	1.49878,0.171766	0.000233982	0.000530662
3	chr6:116141601:A:G	116141601	NA,G	NA,A	NA,1	NA,-inf	NA,inf	NA,0.618082	0.000233499	0.000520636
3	chr6:116341850:T:C	116341850	NA,C	NA,T	NA,1	NA,-inf	NA,inf	NA,0.897166	0.000233465	0.000549102
3	chr6:116438527:A:G	116438527	NA,G	NA,A	NA,1	NA,inf	NA,inf	NA,0.818056	0.000233019	0.00054066
3	chr6:116447291:G:A	116447291	NA,A	NA,G	NA,1	NA,inf	NA,inf	NA,0.809195	0.000232841	0.000540287
3	chr6:115811432:C:T	115811432	NA,T	NA,C	NA,1	NA,-inf	NA,inf	NA,0.897742	0.000232653	0.000541389
3	chr6:116037496:T:C	116037496	NA,C	NA,T	NA,1	NA,inf	NA,inf	NA,0.81005	0.000232294	0.000538131
3	chr6:115563976:T:C	115563976	C,NA	T,NA	1,NA	-inf,NA	inf,NA	0.622016,NA	0.000232133	0.000532869
3	chr6:115780646:A:G	115780646	G,G	A,A	1,1	inf,-inf	inf,inf	1.49698,0.167678	0.000231808	0.000523064
3	chr6:116380873:A:G	116380873	G,NA	A,NA	1,NA	inf,NA	inf,NA	0.660833,NA	0.000231644	0.000525619
3	chr6:115827141:C:T	115827141	NA,T	NA,C	NA,1	NA,-inf	NA,inf	NA,0.653517	0.000231461	0.000514795
3	chr6:116338828:A:G	116338828	G,NA	A,NA	1,NA	inf,NA	inf,NA	0.657456,NA	0.000231183	0.000524668
3	chr6:116048673:A:C	116048673	NA,C	NA,A	NA,1	NA,inf	NA,inf	NA,0.80662	0.000231074	0.000535282
3	chr6:116083954:C:T	116083954	NA,T	NA,C	NA,1	NA,-inf	NA,inf	NA,0.683214	0.000230921	0.000522236
3	chr6:116230320:C:A	116230320	A,NA	C,NA	1,NA	-inf,NA	inf,NA	0.626918,NA	0.000230734	0.000522928
3	chr6:116081439:C:T	116081439	NA,T	NA,C	NA,1	NA,-inf	NA,inf	NA,0.682608	0.000230692	0.000521722
3	chr6:116125562:AT:A	116125562	NA,A	NA,AT	NA,1	NA,-inf	NA,inf	NA,0.629354	0.00023051	0.000509476
3	chr6:115823356:G:C	115823356	NA,C	NA,G	NA,1	NA,-inf	NA,inf	NA,0.675191	0.000230301	0.000514062
3	chr6:116458457:C:T	116458457	NA,T	NA,C	NA,1	NA,inf	NA,inf	NA,0.780784	0.00023015	0.000533901
3	chr6:115970345:A:T	115970345	T,NA	A,NA	1,NA	inf,NA	inf,NA	0.558872,NA	0.000229872	0.000525953
3	chr6:115714070:T:C	115714070	NA,C	NA,T	NA,1	NA,-inf	NA,inf	NA,1.10866	0.000229518	0.000573189
3	chr6:115821861:CT:C	115821861	NA,C	NA,CT	NA,1	NA,-inf	NA,inf	NA,0.671335	0.000228768	0.000510694
3	chr6:115614164:G:A	115614164	A,A	G,G	1,1	-inf,inf	inf,inf	1.01581,1.1414	0.000228524	0.000565812
3	chr6:116056636:C:T	116056636	NA,T	NA,C	NA,1	NA,-inf	NA,inf	NA,0.68671	0.000228007	0.00051675
3	chr6:115589059:A:G	115589059	NA,G	NA,A	NA,1	NA,inf	NA,inf	NA,0.795918	0.000227655	0.000529684
3	chr6:115616247:G:A	115616247	A,A	G,G	1,1	-inf,inf	inf,inf	0.958762,1.19714	0.000227609	0.000564964
3	chr6:116309716:A:G	116309716	G,NA	A,NA	1,NA	inf,NA	inf,NA	0.646341,NA	0.000227506	0.000516378
3	chr6:115822052:A:T	115822052	NA,T	NA,A	NA,1	NA,-inf	NA,inf	NA,0.667708	0.00022735	0.000507588
3	chr6:115582262:T:A	115582262	NA,A	NA,T	NA,1	NA,inf	NA,inf	NA,0.739752	0.000227215	0.000522774
3	chr6:116128157:A:G	116128157	NA,G	NA,A	NA,1	NA,-inf	NA,inf	NA,0.629	0.00022709	0.000502621
3	chr6:115675106:G:A	115675106	NA,A	NA,G	NA,1	NA,-inf	NA,inf	NA,0.797325	0.000227052	0.000525488
3	chr6:115525819:AG:A	115525819	NA,A	NA,AG	NA,1	NA,inf	NA,inf	NA,0.772516	0.00022682	0.000523197
3	chr6:116061648:G:A	116061648	A,A	G,G	1,1	inf,-inf	inf,inf	1.72558,0.413853	0.000226548	0.000511745
3	chr6:115834474:C:G	115834474	G,G	C,C	1,1	-inf,inf	inf,inf	1.55296,0.273922	0.00022652	0.000506715
3	chr6:115676145:T:C	115676145	NA,C	NA,T	NA,1	NA,-inf	NA,inf	NA,0.792139	0.000225536	0.000521846
3	chr6:115778745:C:T	115778745	T,T	C,C	1,1	-inf,inf	inf,inf	1.45405,0.181129	0.00022531	0.000509218
3	chr6:116144489:G:A	116144489	NA,A	NA,G	NA,1	NA,-inf	NA,inf	NA,0.596549	0.000225026	0.000502017
3	chr6:116446244:A:T	116446244	T,T	A,A	1,1	-inf,inf	inf,inf	1.21117,0.652469	0.000224801	0.00051791
3	chr6:116027086:A:G	116027086	NA,G	NA,A	NA,1	NA,inf	NA,inf	NA,0.67081	0.000224735	0.00050676
3	chr6:116399109:A:G	116399109	NA,G	NA,A	NA,1	NA,inf	NA,inf	NA,0.792529	0.000224644	0.000519875
3	chr6:115574976:A:G	115574976	G,NA	A,NA	1,NA	-inf,NA	inf,NA	0.599177,NA	0.00022446	0.000515211
3	chr6:116031169:T:C	116031169	C,C	T,T	1,1	inf,-inf	inf,inf	1.7707,0.299151	0.000224448	0.000503895
3	chr6:115962041:A:G	115962041	NA,G	NA,A	NA,1	NA,-inf	NA,inf	NA,0.826485	0.000224388	0.000520094
3	chr6:115538579:A:C	115538579	C,C	A,A	1,1	inf,inf	inf,inf	1.35942,0.532378	0.000224323	0.000505059
3	chr6:115664725:A:G	115664725	G,G	A,A	1,1	inf,-inf	inf,inf	0.0894697,1.41646	0.000224231	0.000506383
3	chr6:115857913:C:T	115857913	T,T	C,C	1,1	inf,inf	inf,inf	0.781919,0.941809	0.000224166	0.000496299
3	chr6:116132825:C:T	116132825	NA,T	NA,C	NA,1	NA,inf	NA,inf	NA,0.834779	0.000224034	0.00051187
3	chr6:115822465:G:A	115822465	NA,A	NA,G	NA,1	NA,-inf	NA,inf	NA,0.658359	0.000223863	0.00049992
3	chr6:115826477:T:C	115826477	NA,C	NA,T	NA,1	NA,-inf	NA,inf	NA,0.661127	0.000223661	0.00049972
3	chr6:115877366:T:C	115877366	NA,C	NA,T	NA,1	NA,-inf	NA,inf	NA,0.671515	0.000223426	0.000505644
3	chr6:115778229:T:C	115778229	C,NA	T,NA	1,NA	inf,NA	inf,NA	0.680828,NA	0.000223424	0.000519359
3	chr6:116139657:T:C	116139657	NA,C	NA,T	NA,1	NA,-inf	NA,inf	NA,0.657435	0.000223398	0.000497026
3	chr6:116155516:G:A	116155516	NA,A	NA,G	NA,1	NA,-inf	NA,inf	NA,0.592155	0.000223297	0.000498276
3	chr6:115821118:T:C	115821118	NA,C	NA,T	NA,1	NA,-inf	NA,inf	NA,0.655634	0.000223278	0.000498588
3	chr6:116155776:G:A	116155776	NA,A	NA,G	NA,1	NA,-inf	NA,inf	NA,0.591736	0.000223126	0.000497904
3	chr6:116489013:G:T	116489013	NA,T	NA,G	NA,1	NA,-inf	NA,inf	NA,0.661689	0.000222895	0.000498157
3	chr6:115721583:T:A	115721583	NA,A	NA,T	NA,1	NA,-inf	NA,inf	NA,1.08462	0.000222809	0.000555327
3	chr6:115727915:G:A	115727915	A,NA	G,NA	1,NA	inf,NA	inf,NA	0.556962,NA	0.000222625	0.000507825
3	chr6:115637001:C:T	115637001	T,T	C,C	1,1	-inf,-inf	inf,inf	1.01396,0.377687	0.000222545	0.000471509
3	chr6:115966654:T:C	115966654	NA,C	NA,T	NA,1	NA,-inf	NA,inf	NA,0.673832	0.000222463	0.000499746
3	chr6:115843405:T:C	115843405	C,NA	T,NA	1,NA	-inf,NA	inf,NA	0.559176,NA	0.000222454	0.000510372
3	chr6:116286785:A:G	116286785	G,NA	A,NA	1,NA	-inf,NA	inf,NA	0.632671,NA	0.00022198	0.000506501
3	chr6:115829398:C:T	115829398	NA,T	NA,C	NA,1	NA,-inf	NA,inf	NA,0.655526	0.000221765	0.000495517
3	chr6:116446978:T:C	116446978	NA,C	NA,T	NA,1	NA,-inf	NA,inf	NA,0.641308	0.000221538	0.000498322
3	chr6:115829807:AT:A	115829807	NA,A	NA,AT	NA,1	NA,inf	NA,inf	NA,0.789224	0.000221353	0.000513077
3	chr6:115848928:T:C	115848928	C,C	T,T	1,1	inf,inf	inf,inf	0.762684,0.950719	0.000221229	0.000489765
3	chr6:115676320:T:C	115676320	NA,C	NA,T	NA,1	NA,-inf	NA,inf	NA,0.778524	0.000220947	0.000511134
3	chr6:115826533:A:G	115826533	NA,G	NA,A	NA,1	NA,-inf	NA,inf	NA,0.65222	0.000220836	0.000493388
3	chr6:116136099:C:T	116136099	NA,T	NA,C	NA,1	NA,-inf	NA,inf	NA,0.585269	0.000220705	0.000492576
3	chr6:115808145:T:G	115808145	NA,G	NA,T	NA,1	NA,-inf	NA,inf	NA,0.654652	0.000220645	0.000497958
3	chr6:116133714:G:C	116133714	C,NA	G,NA	1,NA	inf,NA	inf,NA	0.625078,NA	0.000220555	0.000500643
3	chr6:116452558:A:T	116452558	NA,T	NA,A	NA,1	NA,-inf	NA,inf	NA,0.655646	0.000220394	0.000492955
3	chr6:116463101:G:A	116463101	A,NA	G,NA	1,NA	inf,NA	inf,NA	0.598698,NA	0.000220019	0.000503068
3	chr6:115796701:T:C	115796701	NA,C	NA,T	NA,1	NA,inf	NA,inf	NA,0.751766	0.000219936	0.000510498
3	chr6:116452771:C:A	116452771	NA,A	NA,C	NA,1	NA,-inf	NA,inf	NA,0.654381	0.000219918	0.000491911
3	chr6:115913805:T:C	115913805	C,C	T,T	1,1	inf,-inf	inf,inf	0.929212,0.98605	0.000219513	0.000486413
3	chr6:116313162:T:C	116313162	C,C	T,T	1,1	inf,-inf	inf,inf	0.715793,1.42063	0.000219481	0.000521122
3	chr6:115822245:T:G	115822245	NA,G	NA,T	NA,1	NA,-inf	NA,inf	NA,0.643769	0.000218838	0.000488784
3	chr6:115619460:C:T	115619460	NA,T	NA,C	NA,1	NA,inf	NA,inf	NA,0.742147	0.000218736	0.000504171
3	chr6:116373344:CAGA:C	116373344	C,NA	CAGA,NA	1,NA	inf,NA	inf,NA	0.620606,NA	0.000218699	0.000496437
3	chr6:115857960:T:C	115857960	C,C	T,T	1,1	inf,inf	inf,inf	0.783529,0.926406	0.000218578	0.000484024
3	chr6:116446999:A:G	116446999	G,G	A,A	1,1	-inf,inf	inf,inf	1.0614,0.815131	0.000218409	0.00050673
3	chr6:115585890:AT:A	115585890	NA,A	NA,AT	NA,1	NA,inf	NA,inf	NA,0.770649	0.000218249	0.000507828
3	chr6:116099672:TAA:T	116099672	NA,T	NA,TAA	NA,1	NA,-inf	NA,inf	NA,0.636824	0.000217972	0.000490958
3	chr6:116442910:C:T	116442910	T,NA	C,NA	1,NA	inf,NA	inf,NA	0.539309,NA	0.000217704	0.000499991
3	chr6:116143250:C:T	116143250	NA,T	NA,C	NA,1	NA,-inf	NA,inf	NA,0.626444	0.000217629	0.000486746
3	chr6:115975091:G:A	115975091	NA,A	NA,G	NA,1	NA,inf	NA,inf	NA,0.61316	0.000217614	0.000488688
3	chr6:115586687:T:C	115586687	NA,C	NA,T	NA,1	NA,inf	NA,inf	NA,0.769863	0.000217469	0.000506121
3	chr6:116322846:A:G	116322846	NA,G	NA,A	NA,1	NA,inf	NA,inf	NA,0.940845	0.00021716	0.000500956
3	chr6:115823149:T:C	115823149	NA,C	NA,T	NA,1	NA,-inf	NA,inf	NA,0.64213	0.00021698	0.000484975
3	chr6:116325378:G:A	116325378	A,NA	G,NA	1,NA	-inf,NA	inf,NA	0.537133,NA	0.000216873	0.000495921
3	chr6:116304980:A:T	116304980	T,T	A,A	1,1	-inf,inf	inf,inf	0.792773,1.07669	0.000216835	0.000474917
3	chr6:115956309:C:T	115956309	NA,T	NA,C	NA,1	NA,-inf	NA,inf	NA,0.804758	0.000216761	0.000502319
3	chr6:115543188:G:T	115543188	NA,T	NA,G	NA,1	NA,inf	NA,inf	NA,0.739084	0.000216264	0.000503603
3	chr6:115836875:G:A	115836875	NA,A	NA,G	NA,1	NA,-inf	NA,inf	NA,0.649728	0.000215769	0.00048474
3	chr6:115939421:C:A	115939421	NA,A	NA,C	NA,1	NA,inf	NA,inf	NA,0.707273	0.000215633	0.00049967
3	chr6:116275380:A:T	116275380	T,T	A,A	1,1	-inf,inf	inf,inf	0.870772,1.0908	0.00021541	0.000475238
3	chr6:115685842:T:C	115685842	C,NA	T,NA	1,NA	inf,NA	inf,NA	0.536369,NA	0.000215385	0.000491795
3	chr6:116140475:C:T	116140475	T,T	C,C	1,1	inf,-inf	inf,inf	1.71388,0.322866	0.000215355	0.000485362
3	chr6:116057660:A:G	116057660	G,NA	A,NA	1,NA	-inf,NA	inf,NA	0.588864,NA	0.00021512	0.000490279
3	chr6:115974047:A:G	115974047	NA,G	NA,A	NA,1	NA,inf	NA,inf	NA,0.827257	0.000214818	0.000498824
3	chr6:115667098:C:T	115667098	NA,T	NA,C	NA,1	NA,-inf	NA,inf	NA,0.632984	0.000214472	0.000484047
3	chr6:115654075:C:G	115654075	G,G	C,C	1,1	inf,inf	inf,inf	1.09122,0.792389	0.000214382	0.000487033
3	chr6:115781504:T:C	115781504	NA,C	NA,T	NA,1	NA,inf	NA,inf	NA,0.710896	0.000214207	0.000492836
3	chr6:115827674:C:T	115827674	T,T	C,C	1,1	-inf,inf	inf,inf	1.53033,0.258299	0.00021418	0.000479248
3	chr6:115978220:T:G	115978220	NA,G	NA,T	NA,1	NA,-inf	NA,inf	NA,0.675204	0.000214163	0.000488845
3	chr6:115854715:G:C	115854715	NA,C	NA,G	NA,1	NA,inf	NA,inf	NA,0.656261	0.000214082	0.000488323
3	chr6:115844854:G:A	115844854	NA,A	NA,G	NA,1	NA,inf	NA,inf	NA,0.656261	0.000214082	0.000488323
3	chr6:115652767:C:T	115652767	T,T	C,C	1,1	-inf,-inf	inf,inf	1.00804,1.31436	0.000213986	0.000542122
3	chr6:116440857:A:G	116440857	NA,G	NA,A	NA,1	NA,-inf	NA,inf	NA,0.653546	0.000213469	0.000481272
3	chr6:116501953:A:G	116501953	NA,G	NA,A	NA,1	NA,inf	NA,inf	NA,0.735093	0.00021338	0.000494404
3	chr6:116135440:C:T	116135440	NA,T	NA,C	NA,1	NA,-inf	NA,inf	NA,0.564917	0.000213165	0.000476011
3	chr6:116521944:A:G	116521944	NA,G	NA,A	NA,1	NA,inf	NA,inf	NA,0.734552	0.000213153	0.000493883
3	chr6:116521100:G:GTA	116521100	NA,GTA	NA,G	NA,1	NA,inf	NA,inf	NA,0.733326	0.000212773	0.000492998
3	chr6:116096684:G:A	116096684	NA,A	NA,G	NA,1	NA,-inf	NA,inf	NA,0.621381	0.000212655	0.000479018
3	chr6:116510507:C:T	116510507	NA,T	NA,C	NA,1	NA,inf	NA,inf	NA,0.732065	0.000212368	0.00049205
3	chr6:116513186:C:T	116513186	NA,T	NA,C	NA,1	NA,inf	NA,inf	NA,0.732065	0.000212368	0.00049205
3	chr6:116511326:ACCT:A	116511326	NA,A	NA,ACCT	NA,1	NA,inf	NA,inf	NA,0.731462	0.000212165	0.000491578
3	chr6:116388545:A:G	116388545	NA,G	NA,A	NA,1	NA,inf	NA,inf	NA,0.823884	0.000211934	0.00048989
3	chr6:115653578:T:A	115653578	A,A	T,T	1,1	-inf,inf	inf,inf	1.38436,0.623455	0.000211905	0.000506877
3	chr6:116165654:G:C	116165654	NA,C	NA,G	NA,1	NA,-inf	NA,inf	NA,0.630737	0.000211621	0.000471615
3	chr6:116382555:A:G	116382555	NA,G	NA,A	NA,1	NA,-inf	NA,inf	NA,0.625905	0.000211358	0.000474044
3	chr6:116154904:A:G	116154904	NA,G	NA,A	NA,1	NA,-inf	NA,inf	NA,0.556866	0.000211187	0.000471503
3	chr6:116203518:A:G	116203518	NA,G	NA,A	NA,1	NA,-inf	NA,inf	NA,0.623998	0.000211147	0.000473441
3	chr6:116444431:C:CA	116444431	NA,CA	NA,C	NA,1	NA,-inf	NA,inf	NA,0.628512	0.00021091	0.00047181
3	chr6:116297758:G:A	116297758	NA,A	NA,G	NA,1	NA,-inf	NA,inf	NA,0.66146	0.000210841	0.000472095
3	chr6:116318363:A:G	116318363	G,G	A,A	1,1	-inf,inf	inf,inf	0.791502,1.05966	0.000209923	0.00045991
3	chr6:115600834:TA:T	115600834	T,T	TA,TA	1,1	inf,inf	inf,inf	1.31193,0.537074	0.000208787	0.000470267
3	chr6:116312326:A:G	116312326	G,NA	A,NA	1,NA	inf,NA	inf,NA	0.589933,NA	0.000208362	0.000473024
3	chr6:116129252:T:C	116129252	NA,C	NA,T	NA,1	NA,inf	NA,inf	NA,0.694473	0.000208332	0.000479905
3	chr6:116307422:T:A	116307422	A,A	T,T	1,1	-inf,inf	inf,inf	0.794406,1.05215	0.000208053	0.000455832
3	chr6:115989080:A:G	115989080	G,G	A,A	1,1	inf,-inf	inf,inf	1.60521,0.450128	0.000208038	0.000470245
3	chr6:116037820:T:TTGTC	116037820	NA,TTGTC	NA,T	NA,1	NA,inf	NA,inf	NA,0.621901	0.000207895	0.000469089
3	chr6:116038898:C:T	116038898	NA,T	NA,C	NA,1	NA,inf	NA,inf	NA,0.621901	0.000207895	0.000469089
3	chr6:116046106:T:C	116046106	NA,C	NA,T	NA,1	NA,inf	NA,inf	NA,0.621901	0.000207895	0.000469089
3	chr6:116135431:T:C	116135431	NA,C	NA,T	NA,1	NA,-inf	NA,inf	NA,0.548629	0.000207357	0.000463262
3	chr6:115646521:A:C	115646521	C,NA	A,NA	1,NA	-inf,NA	inf,NA	0.543098,NA	0.000207202	0.000475556
3	chr6:116087639:T:C	116087639	C,C	T,T	1,1	inf,-inf	inf,inf	1.73647,0.283113	0.000206974	0.000465148
3	chr6:115763647:C:T	115763647	T,T	C,C	1,1	inf,-inf	inf,inf	1.21526,0.226906	0.000206876	0.000448962
3	chr6:116388281:G:C	116388281	NA,C	NA,G	NA,1	NA,-inf	NA,inf	NA,0.651016	0.000206814	0.000468249
3	chr6:115630156:T:TGG	115630156	TGG,TGG	T,T	1,1	inf,inf	inf,inf	1.51762,0.12923	0.000206632	0.0004612
3	chr6:115957771:C:G	115957771	NA,G	NA,C	NA,1	NA,-inf	NA,inf	NA,0.625916	0.000206567	0.000468336
3	chr6:116160371:T:A	116160371	A,NA	T,NA	1,NA	-inf,NA	inf,NA	0.470547,NA	0.000206342	0.000475969
3	chr6:115569623:T:C	115569623	C,NA	T,NA	1,NA	-inf,NA	inf,NA	0.540291,NA	0.000206184	0.000473266
3	chr6:115898256:C:T	115898256	T,T	C,C	1,1	inf,-inf	inf,inf	1.72177,0.0954917	0.000206155	0.000453115
3	chr6:116137807:C:T	116137807	T,NA	C,NA	1,NA	inf,NA	inf,NA	0.576401,NA	0.000206096	0.000468063
3	chr6:115817864:A:G	115817864	G,G	A,A	1,1	-inf,-inf	inf,inf	1.33068,0.42529	0.000205958	0.000460397
3	chr6:116312672:C:T	116312672	T,T	C,C	1,1	-inf,inf	inf,inf	0.79536,1.04532	0.000205844	0.00045103
3	chr6:115889009:C:T	115889009	T,T	C,C	1,1	inf,-inf	inf,inf	1.71739,0.0941507	0.00020552	0.000451629
3	chr6:115990389:A:C	115990389	NA,C	NA,A	NA,1	NA,inf	NA,inf	NA,0.616316	0.000205324	0.000463635
3	chr6:115654654:C:A	115654654	NA,A	NA,C	NA,1	NA,-inf	NA,inf	NA,0.541699	0.000204989	0.000459663
3	chr6:116505699:C:T	116505699	NA,T	NA,C	NA,1	NA,inf	NA,inf	NA,0.708101	0.000204745	0.000474255
3	chr6:116513645:G:A	116513645	NA,A	NA,G	NA,1	NA,inf	NA,inf	NA,0.707798	0.000204624	0.000473983
3	chr6:115649391:C:T	115649391	T,T	C,C	1,1	inf,inf	inf,inf	1.0774,0.776497	0.000204528	0.000464607
3	chr6:116144271:G:A	116144271	A,NA	G,NA	1,NA	inf,NA	inf,NA	0.533005,NA	0.000204402	0.000466807
3	chr6:115990600:C:G	115990600	G,G	C,C	1,1	inf,-inf	inf,inf	1.6358,0.370126	0.000204185	0.000459722
3	chr6:116149604:T:G	116149604	NA,G	NA,T	NA,1	NA,inf	NA,inf	NA,0.723859	0.000204085	0.00047378
3	chr6:116008950:G:A	116008950	NA,A	NA,G	NA,1	NA,inf	NA,inf	NA,0.656329	0.000203842	0.00046845
3	chr6:115651373:C:T	115651373	NA,T	NA,C	NA,1	NA,-inf	NA,inf	NA,0.581937	0.000203592	0.000456035
3	chr6:115612567:CT:C	115612567	C,C	CT,CT	1,1	-inf,inf	inf,inf	1.62774,0.0283677	0.000203324	0.000477362
3	chr6:115759061:CT:C	115759061	C,C	CT,CT	1,1	inf,-inf	inf,inf	1.23511,0.115051	0.000203264	0.000439877
3	chr6:116355338:A:G	116355338	NA,G	NA,A	NA,1	NA,inf	NA,inf	NA,0.764552	0.000202958	0.000463663
3	chr6:116325334:A:G	116325334	G,NA	A,NA	1,NA	-inf,NA	inf,NA	0.548948,NA	0.000202899	0.000463526
3	chr6:115612702:G:A	115612702	A,A	G,G	1,1	-inf,inf	inf,inf	1.62544,0.0290642	0.000202549	0.000475534
3	chr6:116501952:C:T	116501952	NA,T	NA,C	NA,1	NA,inf	NA,inf	NA,0.69934	0.000202089	0.000468069
3	chr6:116448290:T:C	116448290	NA,C	NA,T	NA,1	NA,-inf	NA,inf	NA,0.607674	0.000201864	0.000452442
3	chr6:115936265:G:T	115936265	NA,T	NA,G	NA,1	NA,-inf	NA,inf	NA,0.753113	0.00020179	0.000467049
3	chr6:115564365:C:T	115564365	T,NA	C,NA	1,NA	-inf,NA	inf,NA	0.524866,NA	0.000201611	0.000462515
3	chr6:116111861:G:C	116111861	NA,C	NA,G	NA,1	NA,-inf	NA,inf	NA,0.589855	0.00020154	0.000454238
3	chr6:116431127:A:G	116431127	G,NA	A,NA	1,NA	inf,NA	inf,NA	0.586018,NA	0.00020146	0.000456749
3	chr6:115630745:A:T	115630745	NA,T	NA,A	NA,1	NA,inf	NA,inf	NA,0.694571	0.000201459	0.000464539
3	chr6:116097819:T:C	116097819	NA,C	NA,T	NA,1	NA,inf	NA,inf	NA,0.767737	0.000201379	0.000465073
3	chr6:115838393:C:T	115838393	T,T	C,C	1,1	inf,inf	inf,inf	0.571501,1.08664	0.000201318	0.000445318
3	chr6:115936700:G:A	115936700	NA,A	NA,G	NA,1	NA,-inf	NA,inf	NA,0.751416	0.000201292	0.000465889
3	chr6:115931247:A:G	115931247	NA,G	NA,A	NA,1	NA,-inf	NA,inf	NA,0.751416	0.000201292	0.000465889
3	chr6:115852406:CT:C	115852406	C,C	CT,CT	1,1	inf,-inf	inf,inf	1.18637,0.371794	0.00020102	0.000447601
3	chr6:115921768:C:CT	115921768	NA,CT	NA,C	NA,1	NA,-inf	NA,inf	NA,0.749753	0.000200817	0.000464774
3	chr6:115763225:G:A	115763225	A,A	G,G	1,1	inf,-inf	inf,inf	1.1698,0.255251	0.000200424	0.000434248
3	chr6:115586610:T:C	115586610	NA,C	NA,T	NA,1	NA,inf	NA,inf	NA,0.714637	0.000200362	0.000465817
3	chr6:116474770:T:G	116474770	NA,G	NA,T	NA,1	NA,-inf	NA,inf	NA,0.595629	0.0002003	0.000448941
3	chr6:115688090:T:G	115688090	G,G	T,T	1,1	-inf,inf	inf,inf	0.0364503,1.10271	0.000200272	0.000433162
3	chr6:116118155:T:C	116118155	NA,C	NA,T	NA,1	NA,-inf	NA,inf	NA,0.585712	0.000200234	0.000451304
3	chr6:115568622:G:A	115568622	NA,A	NA,G	NA,1	NA,inf	NA,inf	NA,0.682299	0.000200036	0.000461074
3	chr6:116145827:G:A	116145827	A,A	G,G	1,1	inf,inf	inf,inf	1.61563,0.194279	0.000199695	0.000441517
3	chr6:116431825:G:A	116431825	A,NA	G,NA	1,NA	inf,NA	inf,NA	0.528975,NA	0.000199669	0.000454694
3	chr6:115818805:A:G	115818805	G,NA	A,NA	1,NA	-inf,NA	inf,NA	0.480762,NA	0.000199288	0.000456034
3	chr6:116033180:G:GA	116033180	NA,GA	NA,G	NA,1	NA,inf	NA,inf	NA,0.600745	0.000198912	0.000450017
3	chr6:116109537:A:G	116109537	G,G	A,A	1,1	inf,inf	inf,inf	0.570209,1.53218	0.000198869	0.000456862
3	chr6:116151542:C:T	116151542	T,T	C,C	1,1	inf,inf	inf,inf	1.62373,0.179063	0.000198785	0.000439649
3	chr6:115654463:G:T	115654463	T,T	G,G	1,1	inf,-inf	inf,inf	0.348888,3.71852	0.000198771	0.00608481
3	chr6:116063841:A:T	116063841	NA,T	NA,A	NA,1	NA,inf	NA,inf	NA,0.701423	0.000198405	0.000459209
3	chr6:116164989:C:T	116164989	T,T	C,C	1,1	inf,-inf	inf,inf	1.56854,0.340914	0.000198249	0.000438949
3	chr6:116035072:A:T	116035072	T,T	A,A	1,1	inf,-inf	inf,inf	1.71887,0.235528	0.000198035	0.000443716
3	chr6:116366443:A:G	116366443	G,NA	A,NA	1,NA	inf,NA	inf,NA	0.564174,NA	0.000198016	0.000449512
3	chr6:115536177:T:A	115536177	A,NA	T,NA	1,NA	-inf,NA	inf,NA	0.511119,NA	0.000197767	0.000453678
3	chr6:115968547:A:T	115968547	T,NA	A,NA	1,NA	-inf,NA	inf,NA	0.539584,NA	0.000197605	0.000449753
3	chr6:115822813:C:T	115822813	T,T	C,C	1,1	-inf,inf	inf,inf	1.55989,0.0830758	0.000197407	0.000443269
3	chr6:116064976:C:T	116064976	T,NA	C,NA	1,NA	inf,NA	inf,NA	0.450598,NA	0.000197333	0.000452044
3	chr6:115567488:G:A	115567488	A,NA	G,NA	1,NA	-inf,NA	inf,NA	0.508214,NA	0.000197219	0.000452422
3	chr6:115697290:A:G	115697290	G,NA	A,NA	1,NA	inf,NA	inf,NA	0.467484,NA	0.000197178	0.000450583
3	chr6:116340229:C:T	116340229	T,NA	C,NA	1,NA	-inf,NA	inf,NA	0.52227,NA	0.000197044	0.000450496
3	chr6:116193104:T:C	116193104	NA,C	NA,T	NA,1	NA,-inf	NA,inf	NA,0.471457	0.000196919	0.000438506
3	chr6:116365784:G:T	116365784	NA,T	NA,G	NA,1	NA,-inf	NA,inf	NA,0.5917	0.000196886	0.000443264
3	chr6:116442239:T:G	116442239	G,NA	T,NA	1,NA	inf,NA	inf,NA	0.568283,NA	0.00019676	0.000446204
3	chr6:116411579:T:C	116411579	NA,C	NA,T	NA,1	NA,-inf	NA,inf	NA,0.543334	0.000196723	0.000439149
3	chr6:116195687:G:C	116195687	C,NA	G,NA	1,NA	inf,NA	inf,NA	0.524317,NA	0.000196444	0.000446818
3	chr6:116429119:A:G	116429119	G,NA	A,NA	1,NA	inf,NA	inf,NA	0.467605,NA	0.000195524	0.000447211
3	chr6:116507459:T:C	116507459	C,NA	T,NA	1,NA	inf,NA	inf,NA	0.467359,NA	0.000195231	0.000449235
3	chr6:115586477:C:T	115586477	NA,T	NA,C	NA,1	NA,inf	NA,inf	NA,0.662976	0.000195231	0.000450056
3	chr6:116437573:T:G	116437573	NA,G	NA,T	NA,1	NA,-inf	NA,inf	NA,0.581057	0.000194952	0.000436834
3	chr6:116465206:C:T	116465206	T,NA	C,NA	1,NA	inf,NA	inf,NA	0.451549,NA	0.000194928	0.000446962
3	chr6:116081720:C:T	116081720	NA,T	NA,C	NA,1	NA,-inf	NA,inf	NA,0.568622	0.00019481	0.000439375
3	chr6:116443090:G:T	116443090	NA,T	NA,G	NA,1	NA,inf	NA,inf	NA,0.70264	0.000194765	0.000450692
3	chr6:116007291:T:C	116007291	NA,C	NA,T	NA,1	NA,inf	NA,inf	NA,0.723348	0.000194737	0.000449372
3	chr6:116235360:A:G	116235360	G,NA	A,NA	1,NA	-inf,NA	inf,NA	0.487882,NA	0.000194655	0.000443725
3	chr6:116117199:A:G	116117199	G,G	A,A	1,1	inf,-inf	inf,inf	1.60085,0.221718	0.000193995	0.000428717
3	chr6:116496772:G:A	116496772	A,NA	G,NA	1,NA	-inf,NA	inf,NA	0.493682,NA	0.000193995	0.000442979
3	chr6:115760122:C:T	115760122	T,T	C,C	1,1	inf,-inf	inf,inf	1.1322,0.273931	0.000193691	0.000419322
3	chr6:115975614:A:G	115975614	NA,G	NA,A	NA,1	NA,inf	NA,inf	NA,0.65586	0.000193524	0.000448314
3	chr6:116087334:T:C	116087334	NA,C	NA,T	NA,1	NA,-inf	NA,inf	NA,0.563788	0.000193432	0.000436262
3	chr6:116096810:C:T	116096810	NA,T	NA,C	NA,1	NA,-inf	NA,inf	NA,0.563664	0.000193397	0.000436183
3	chr6:116094375:T:C	116094375	NA,C	NA,T	NA,1	NA,-inf	NA,inf	NA,0.563318	0.000193288	0.000435941
3	chr6:116087331:G:A	116087331	NA,A	NA,G	NA,1	NA,-inf	NA,inf	NA,0.563318	0.000193288	0.000435941
3	chr6:116088362:C:A	116088362	NA,A	NA,C	NA,1	NA,-inf	NA,inf	NA,0.563318	0.000193288	0.000435941
3	chr6:115660865:T:C	115660865	C,NA	T,NA	1,NA	inf,NA	inf,NA	0.45878,NA	0.000193147	0.000440622
3	chr6:116298224:C:G	116298224	G,NA	C,NA	1,NA	-inf,NA	inf,NA	0.492489,NA	0.000193094	0.000439947
3	chr6:116286378:T:C	116286378	NA,C	NA,T	NA,1	NA,-inf	NA,inf	NA,0.76558	0.000192946	0.000452272
3	chr6:116092293:C:T	116092293	NA,T	NA,C	NA,1	NA,-inf	NA,inf	NA,0.571124	0.000192909	0.000436916
3	chr6:115646474:T:C	115646474	C,C	T,T	1,1	-inf,-inf	inf,inf	0.798105,0.462464	0.00019275	0.000406117
3	chr6:115818528:T:C	115818528	C,C	T,T	1,1	-inf,inf	inf,inf	1.54677,0.0817301	0.000192719	0.000432819
3	chr6:115553535:AAC:A	115553535	A,NA	AAC,NA	1,NA	-inf,NA	inf,NA	0.47417,NA	0.000192674	0.000441847
3	chr6:115798311:T:C	115798311	C,NA	T,NA	1,NA	inf,NA	inf,NA	0.56813,NA	0.000192281	0.000445951
3	chr6:115819609:G:A	115819609	A,A	G,G	1,1	-inf,inf	inf,inf	1.54231,0.0926196	0.000192157	0.000431447
3	chr6:115818759:A:C	115818759	NA,C	NA,A	NA,1	NA,-inf	NA,inf	NA,0.578181	0.000191902	0.000435087
3	chr6:116505811:C:T	116505811	NA,T	NA,C	NA,1	NA,inf	NA,inf	NA,0.711853	0.000191402	0.000443658
3	chr6:115832022:G:A	115832022	NA,A	NA,G	NA,1	NA,-inf	NA,inf	NA,0.560783	0.000191313	0.000428333
3	chr6:116050003:T:G	116050003	NA,G	NA,T	NA,1	NA,-inf	NA,inf	NA,0.533779	0.000191197	0.000424629
3	chr6:116103560:C:T	116103560	NA,T	NA,C	NA,1	NA,-inf	NA,inf	NA,0.556792	0.000190979	0.000430727
3	chr6:116114854:G:A	116114854	NA,A	NA,G	NA,1	NA,-inf	NA,inf	NA,0.555814	0.000190916	0.000430536
3	chr6:116122175:A:G	116122175	NA,G	NA,A	NA,1	NA,-inf	NA,inf	NA,0.555814	0.000190916	0.000430536
3	chr6:115757232:C:A	115757232	NA,A	NA,C	NA,1	NA,inf	NA,inf	NA,0.701534	0.000190777	0.000444922
3	chr6:116078941:G:A	116078941	NA,A	NA,G	NA,1	NA,-inf	NA,inf	NA,0.554397	0.000190464	0.000429683
3	chr6:115772544:C:A	115772544	NA,A	NA,C	NA,1	NA,inf	NA,inf	NA,0.734559	0.00019039	0.000445009
3	chr6:116071466:T:G	116071466	G,G	T,T	1,1	inf,-inf	inf,inf	1.66736,0.303865	0.00019007	0.000427349
3	chr6:116417911:G:A	116417911	NA,A	NA,G	NA,1	NA,-inf	NA,inf	NA,0.521159	0.000189868	0.000424131
3	chr6:116143056:A:T	116143056	T,T	A,A	1,1	inf,inf	inf,inf	1.61595,0.150516	0.000189748	0.000420065
3	chr6:116433565:G:A	116433565	NA,A	NA,G	NA,1	NA,-inf	NA,inf	NA,0.563732	0.000189649	0.00042515
3	chr6:116087429:A:AC	116087429	NA,AC	NA,A	NA,1	NA,-inf	NA,inf	NA,0.562778	0.000189647	0.000428774
3	chr6:116132003:T:A	116132003	NA,A	NA,T	NA,1	NA,inf	NA,inf	NA,0.700667	0.00018963	0.000438647
3	chr6:115758924:T:C	115758924	NA,C	NA,T	NA,1	NA,inf	NA,inf	NA,0.719398	0.000189405	0.000440782
3	chr6:116116428:A:G	116116428	G,G	A,A	1,1	inf,-inf	inf,inf	1.57175,0.240975	0.000189024	0.000417625
3	chr6:116505292:C:T	116505292	T,NA	C,NA	1,NA	inf,NA	inf,NA	0.491,NA	0.000188855	0.000430387
3	chr6:116129654:G:A	116129654	A,NA	G,NA	1,NA	inf,NA	inf,NA	0.482942,NA	0.000188526	0.000429854
3	chr6:116140241:C:A	116140241	A,A	C,C	1,1	inf,inf	inf,inf	1.62877,0.123592	0.00018845	0.000417464
3	chr6:115587272:C:T	115587272	NA,T	NA,C	NA,1	NA,inf	NA,inf	NA,0.672352	0.000188438	0.000437748
3	chr6:116438910:G:A	116438910	NA,A	NA,G	NA,1	NA,-inf	NA,inf	NA,0.559113	0.000188286	0.000422145
3	chr6:116319779:T:C	116319779	C,NA	T,NA	1,NA	inf,NA	inf,NA	0.421745,NA	0.000187926	0.000431282
3	chr6:115936374:A:G	115936374	NA,G	NA,A	NA,1	NA,-inf	NA,inf	NA,0.56554	0.000187784	0.000426044
3	chr6:116233477:G:A	116233477	A,NA	G,NA	1,NA	-inf,NA	inf,NA	0.43622,NA	0.000187683	0.000429219
3	chr6:115936490:GAA:G	115936490	NA,G	NA,GAA	NA,1	NA,-inf	NA,inf	NA,0.565151	0.000187667	0.000425782
3	chr6:116412912:A:G	116412912	NA,G	NA,A	NA,1	NA,inf	NA,inf	NA,0.701106	0.000187383	0.000435109
3	chr6:115840078:A:T	115840078	NA,T	NA,A	NA,1	NA,-inf	NA,inf	NA,0.641716	0.000187352	0.000426362
3	chr6:115781775:A:G	115781775	NA,G	NA,A	NA,1	NA,inf	NA,inf	NA,0.643694	0.00018713	0.000433463
3	chr6:115876645:C:T	115876645	NA,T	NA,C	NA,1	NA,-inf	NA,inf	NA,0.556171	0.000186325	0.000421453
3	chr6:115985559:A:T	115985559	NA,T	NA,A	NA,1	NA,inf	NA,inf	NA,0.581113	0.000186122	0.000426301
3	chr6:115980750:A:C	115980750	NA,C	NA,A	NA,1	NA,inf	NA,inf	NA,0.512578	0.000186105	0.00041806
3	chr6:115952007:T:C	115952007	C,NA	T,NA	1,NA	-inf,NA	inf,NA	0.514204,NA	0.000185899	0.000423309
3	chr6:115553085:G:A	115553085	A,A	G,G	1,1	inf,inf	inf,inf	1.27386,0.434758	0.000185864	0.000414903
3	chr6:115982787:A:T	115982787	NA,T	NA,A	NA,1	NA,inf	NA,inf	NA,0.511828	0.000185857	0.00041751
3	chr6:115620699:A:T	115620699	NA,T	NA,A	NA,1	NA,-inf	NA,inf	NA,0.695002	0.00018575	0.000432843
3	chr6:116481498:G:A	116481498	A,NA	G,NA	1,NA	-inf,NA	inf,NA	0.478202,NA	0.000185726	0.000424359
3	chr6:116270016:G:A	116270016	NA,A	NA,G	NA,1	NA,-inf	NA,inf	NA,0.549395	0.000185705	0.000417752
3	chr6:115699498:A:G	115699498	NA,G	NA,A	NA,1	NA,inf	NA,inf	NA,0.61851	0.00018507	0.000425792
3	chr6:116413019:G:A	116413019	NA,A	NA,G	NA,1	NA,-inf	NA,inf	NA,0.502984	0.000184326	0.000411995
3	chr6:116447278:G:A	116447278	NA,A	NA,G	NA,1	NA,inf	NA,inf	NA,0.665879	0.000184297	0.00042636
3	chr6:115865148:C:T	115865148	NA,T	NA,C	NA,1	NA,-inf	NA,inf	NA,0.517447	0.000184245	0.00041482
3	chr6:115850326:G:A	115850326	A,A	G,G	1,1	inf,inf	inf,inf	0.458411,1.29009	0.000184074	0.00041009
3	chr6:116130921:G:A	116130921	A,NA	G,NA	1,NA	-inf,NA	inf,NA	0.378107,NA	0.000183945	0.000419748
3	chr6:116460827:G:A	116460827	NA,A	NA,G	NA,1	NA,inf	NA,inf	NA,0.779813	0.000183617	0.000432103
3	chr6:116103399:C:T	116103399	NA,T	NA,C	NA,1	NA,-inf	NA,inf	NA,0.531668	0.000183555	0.000414194
3	chr6:116106631:A:G	116106631	NA,G	NA,A	NA,1	NA,-inf	NA,inf	NA,0.531668	0.000183555	0.000414194
3	chr6:115846924:A:G	115846924	NA,G	NA,A	NA,1	NA,-inf	NA,inf	NA,0.627016	0.000183528	0.000417636
3	chr6:116103113:C:T	116103113	NA,T	NA,C	NA,1	NA,-inf	NA,inf	NA,0.531144	0.000183407	0.000413863
3	chr6:116441305:G:T	116441305	NA,T	NA,G	NA,1	NA,-inf	NA,inf	NA,0.542223	0.000183404	0.000411383
3	chr6:116200644:A:G	116200644	G,NA	A,NA	1,NA	-inf,NA	inf,NA	0.443837,NA	0.000183265	0.000417881
3	chr6:115538858:G:C	115538858	C,C	G,G	1,1	inf,-inf	inf,inf	1.18933,0.628453	0.000183205	0.000418371
3	chr6:115973415:T:C	115973415	NA,C	NA,T	NA,1	NA,inf	NA,inf	NA,0.503037	0.000183146	0.000411527
3	chr6:116153077:C:T	116153077	T,NA	C,NA	1,NA	-inf,NA	inf,NA	0.472395,NA	0.000183064	0.000418279
3	chr6:115975784:G:T	115975784	NA,T	NA,G	NA,1	NA,-inf	NA,inf	NA,0.548025	0.000182962	0.000415028
3	chr6:115978423:C:T	115978423	NA,T	NA,C	NA,1	NA,-inf	NA,inf	NA,0.548025	0.000182962	0.000415028
3	chr6:115688144:T:G	115688144	NA,G	NA,T	NA,1	NA,inf	NA,inf	NA,0.610591	0.000182933	0.000420848
3	chr6:116109858:AAACTACATTAACATTTCAACTAGTTCCTATAATG:A	116109858	NA,A	NA,AAACTACATTAACATTTCAACTAGTTCCTATAATG	NA,1	NA,-inf	NA,inf	NA,0.564825	0.000182763	0.000412037
3	chr6:115608234:C:T	115608234	T,NA	C,NA	1,NA	inf,NA	inf,NA	0.470842,NA	0.000182645	0.000415391
3	chr6:115846113:C:T	115846113	NA,T	NA,C	NA,1	NA,-inf	NA,inf	NA,0.505885	0.0001817	0.000411184
3	chr6:115842415:G:A	115842415	NA,A	NA,G	NA,1	NA,-inf	NA,inf	NA,0.620274	0.000181679	0.000413468
3	chr6:116227480:C:T	116227480	T,NA	C,NA	1,NA	-inf,NA	inf,NA	0.455338,NA	0.000181637	0.000414471
3	chr6:116114431:G:A	116114431	NA,A	NA,G	NA,1	NA,-inf	NA,inf	NA,0.529088	0.000181373	0.000409967
3	chr6:116381693:G:A	116381693	NA,A	NA,G	NA,1	NA,inf	NA,inf	NA,0.670723	0.000181365	0.000419542
3	chr6:115905563:G:A	115905563	NA,A	NA,G	NA,1	NA,inf	NA,inf	NA,0.698815	0.000181245	0.000413764
3	chr6:116280369:A:G	116280369	G,G	A,A	1,1	inf,-inf	inf,inf	0.222944,1.17404	0.000180784	0.000391046
3	chr6:116104031:T:G	116104031	G,NA	T,NA	1,NA	inf,NA	inf,NA	0.395056,NA	0.000180376	0.000412659
3	chr6:116432279:G:T	116432279	T,T	G,G	1,1	inf,-inf	inf,inf	1.10074,0.458035	0.000180355	0.000404002
3	chr6:116443366:C:T	116443366	NA,T	NA,C	NA,1	NA,-inf	NA,inf	NA,0.51389	0.000180351	0.000406678
3	chr6:116095386:T:C	116095386	NA,C	NA,T	NA,1	NA,-inf	NA,inf	NA,0.536757	0.000180154	0.000408925
3	chr6:116323888:C:T	116323888	T,NA	C,NA	1,NA	-inf,NA	inf,NA	0.454704,NA	0.000179803	0.000410806
3	chr6:115845247:T:C	115845247	NA,C	NA,T	NA,1	NA,-inf	NA,inf	NA,0.612467	0.000179748	0.000409109
3	chr6:115758007:G:A	115758007	A,NA	G,NA	1,NA	inf,NA	inf,NA	0.40428,NA	0.000179588	0.000410394
3	chr6:115991962:G:C	115991962	NA,C	NA,G	NA,1	NA,-inf	NA,inf	NA,0.548429	0.000179089	0.000407934
3	chr6:115540521:A:G	115540521	NA,G	NA,A	NA,1	NA,inf	NA,inf	NA,0.635009	0.000178996	0.00041527
3	chr6:115555601:C:G	115555601	NA,G	NA,C	NA,1	NA,inf	NA,inf	NA,0.635009	0.000178996	0.00041527
3	chr6:116152694:T:C	116152694	NA,C	NA,T	NA,1	NA,inf	NA,inf	NA,0.642896	0.000178323	0.00041404
3	chr6:115860000:T:C	115860000	C,NA	T,NA	1,NA	-inf,NA	inf,NA	0.399827,NA	0.000178152	0.00040766
3	chr6:115856468:C:T	115856468	NA,T	NA,C	NA,1	NA,-inf	NA,inf	NA,0.606288	0.000178054	0.000405239
3	chr6:115530192:TATATA:T	115530192	NA,T	NA,TATATA	NA,1	NA,inf	NA,inf	NA,0.619288	0.000177918	0.000410804
3	chr6:115819593:T:C	115819593	C,C	T,T	1,1	-inf,inf	inf,inf	1.50311,0.0686139	0.000177655	0.000399241
3	chr6:115624006:G:A	115624006	A,A	G,G	1,1	inf,inf	inf,inf	1.44059,0.0685393	0.000177612	0.000396211
3	chr6:115791130:G:T	115791130	T,T	G,G	1,1	-inf,-inf	inf,inf	0.986441,0.750087	0.00017752	0.000406425
3	chr6:116164732:T:G	116164732	NA,G	NA,T	NA,1	NA,inf	NA,inf	NA,0.615258	0.000177408	0.000408835
3	chr6:116511448:C:T	116511448	NA,T	NA,C	NA,1	NA,inf	NA,inf	NA,0.51624	0.000177322	0.000402856
3	chr6:116023220:A:G	116023220	NA,G	NA,A	NA,1	NA,inf	NA,inf	NA,0.567532	0.000177054	0.000406959
3	chr6:116500262:A:G	116500262	NA,G	NA,A	NA,1	NA,inf	NA,inf	NA,0.466513	0.000177054	0.000400091
3	chr6:115939373:A:T	115939373	NA,T	NA,A	NA,1	NA,-inf	NA,inf	NA,0.527413	0.000176577	0.000400677
3	chr6:115852141:GC:G	115852141	NA,G	NA,GC	NA,1	NA,-inf	NA,inf	NA,0.599618	0.000176351	0.000401382
3	chr6:116057498:C:T	116057498	NA,T	NA,C	NA,1	NA,-inf	NA,inf	NA,0.751453	0.000176174	0.000417069
3	chr6:115916030:A:G	115916030	NA,G	NA,A	NA,1	NA,-inf	NA,inf	NA,0.525783	0.000176142	0.000399697
3	chr6:115941100:C:T	115941100	NA,T	NA,C	NA,1	NA,-inf	NA,inf	NA,0.525372	0.00017603	0.000399446
3	chr6:115942345:C:T	115942345	NA,T	NA,C	NA,1	NA,-inf	NA,inf	NA,0.525372	0.00017603	0.000399446
3	chr6:116515952:C:T	116515952	NA,T	NA,C	NA,1	NA,inf	NA,inf	NA,0.525963	0.000175922	0.000400722
3	chr6:116254113:T:G	116254113	G,NA	T,NA	1,NA	-inf,NA	inf,NA	0.416824,NA	0.000175898	0.000399405
3	chr6:115714304:G:A	115714304	A,A	G,G	1,1	inf,-inf	inf,inf	1.00403,0.5804	0.000175715	0.000402013
3	chr6:115935311:A:G	115935311	NA,G	NA,A	NA,1	NA,inf	NA,inf	NA,0.511061	0.000175456	0.000396422
3	chr6:115934955:A:C	115934955	NA,C	NA,A	NA,1	NA,-inf	NA,inf	NA,0.52302	0.000175409	0.000398048
3	chr6:116296236:C:T	116296236	T,T	C,C	1,1	inf,-inf	inf,inf	0.208455,1.16202	0.00017506	0.000378664
3	chr6:115972226:A:G	115972226	NA,G	NA,A	NA,1	NA,inf	NA,inf	NA,0.474387	0.000175058	0.000393637
3	chr6:116363296:TGATA:T	116363296	NA,T	NA,TGATA	NA,1	NA,-inf	NA,inf	NA,0.508608	0.000175007	0.000396268
3	chr6:115973901:A:G	115973901	NA,G	NA,A	NA,1	NA,-inf	NA,inf	NA,0.638736	0.000174895	0.000403395
3	chr6:116098253:A:G	116098253	NA,G	NA,A	NA,1	NA,-inf	NA,inf	NA,0.510327	0.000174881	0.000395729
3	chr6:115748253:C:A	115748253	A,A	C,C	1,1	-inf,-inf	inf,inf	1.29669,0.166017	0.000174766	0.000389239
3	chr6:116182526:C:T	116182526	T,T	C,C	1,1	inf,-inf	inf,inf	1.49792,0.331882	0.000174606	0.000387085
3	chr6:115709642:C:G	115709642	G,G	C,C	1,1	-inf,inf	inf,inf	0.00704846,1.32402	0.000174523	0.000395489
3	chr6:115567763:T:G	115567763	NA,G	NA,T	NA,1	NA,inf	NA,inf	NA,0.617163	0.000174412	0.000404583
3	chr6:116430843:C:T	116430843	NA,T	NA,C	NA,1	NA,-inf	NA,inf	NA,0.492167	0.000174336	0.000393299
3	chr6:116070200:T:C	116070200	NA,C	NA,T	NA,1	NA,-inf	NA,inf	NA,0.49532	0.000174285	0.000393515
3	chr6:116037339:A:G	116037339	NA,G	NA,A	NA,1	NA,-inf	NA,inf	NA,0.747963	0.000174199	0.00041253
3	chr6:116435302:C:G	116435302	NA,G	NA,C	NA,1	NA,-inf	NA,inf	NA,0.491325	0.000174114	0.000392803
3	chr6:115839910:C:T	115839910	NA,T	NA,C	NA,1	NA,-inf	NA,inf	NA,0.589859	0.000173866	0.000395796
3	chr6:116420045:G:A	116420045	A,NA	G,NA	1,NA	inf,NA	inf,NA	0.366991,NA	0.000173829	0.000398684
3	chr6:115809134:A:AT	115809134	AT,NA	A,NA	1,NA	inf,NA	inf,NA	0.418847,NA	0.000173745	0.000396003
3	chr6:115584249:T:C	115584249	NA,C	NA,T	NA,1	NA,inf	NA,inf	NA,0.613441	0.000173511	0.000402466
3	chr6:115564993:T:A	115564993	NA,A	NA,T	NA,1	NA,inf	NA,inf	NA,0.613441	0.000173511	0.000402466
3	chr6:116472012:G:A	116472012	A,NA	G,NA	1,NA	-inf,NA	inf,NA	0.415934,NA	0.000173436	0.000395642
3	chr6:116430668:A:G	116430668	NA,G	NA,A	NA,1	NA,-inf	NA,inf	NA,0.488649	0.000173418	0.00039125
3	chr6:115996530:C:T	115996530	NA,T	NA,C	NA,1	NA,-inf	NA,inf	NA,0.524842	0.000173271	0.000394814
3	chr6:115917362:A:T	115917362	NA,T	NA,A	NA,1	NA,-inf	NA,inf	NA,0.514784	0.000173157	0.000392988
3	chr6:115903503:T:C	115903503	C,C	T,T	1,1	inf,inf	inf,inf	1.68736,0.230878	0.000172993	0.000383292
3	chr6:115821911:T:C	115821911	C,C	T,T	1,1	-inf,-inf	inf,inf	1.27344,0.378463	0.000172902	0.000387299
3	chr6:116107044:T:C	116107044	NA,C	NA,T	NA,1	NA,inf	NA,inf	NA,0.623293	0.000172685	0.000401749
3	chr6:116192065:G:T	116192065	NA,T	NA,G	NA,1	NA,inf	NA,inf	NA,0.531846	0.000172194	0.000393846
3	chr6:115747720:A:G	115747720	NA,G	NA,A	NA,1	NA,-inf	NA,inf	NA,0.479123	0.000171652	0.000387449
3	chr6:115822159:C:A	115822159	A,A	C,C	1,1	-inf,-inf	inf,inf	1.26714,0.380119	0.000171558	0.000384296
3	chr6:116385564:A:T	116385564	NA,T	NA,A	NA,1	NA,-inf	NA,inf	NA,0.498688	0.000171194	0.00038446
3	chr6:115861812:C:T	115861812	NA,T	NA,C	NA,1	NA,-inf	NA,inf	NA,0.515422	0.000171049	0.000385159
3	chr6:116131398:A:G	116131398	G,G	A,A	1,1	inf,inf	inf,inf	1.57861,0.108126	0.000171042	0.000379152
3	chr6:115876693:T:C	115876693	C,C	T,T	1,1	inf,-inf	inf,inf	1.6012,0.0901832	0.000171019	0.000376402
3	chr6:116517313:C:T	116517313	NA,T	NA,C	NA,1	NA,inf	NA,inf	NA,0.492639	0.000170834	0.000388256
3	chr6:116075915:A:C	116075915	NA,C	NA,A	NA,1	NA,-inf	NA,inf	NA,0.486738	0.000170827	0.000384268
3	chr6:116415489:C:G	116415489	NA,G	NA,C	NA,1	NA,inf	NA,inf	NA,0.580215	0.000170645	0.000390731
3	chr6:115575247:C:T	115575247	NA,T	NA,C	NA,1	NA,inf	NA,inf	NA,0.600025	0.000170394	0.000395108
3	chr6:115533489:CTA:C	115533489	NA,C	NA,CTA	NA,1	NA,inf	NA,inf	NA,0.599228	0.000170315	0.000394872
3	chr6:115533205:G:A	115533205	NA,A	NA,G	NA,1	NA,inf	NA,inf	NA,0.599228	0.000170315	0.000394872
3	chr6:115787474:C:T	115787474	T,NA	C,NA	1,NA	-inf,NA	inf,NA	0.380661,NA	0.000170276	0.000390816
3	chr6:116177949:A:G	116177949	NA,G	NA,A	NA,1	NA,inf	NA,inf	NA,0.605177	0.000169843	0.000393872
3	chr6:115967154:A:T	115967154	T,NA	A,NA	1,NA	inf,NA	inf,NA	0.411707,NA	0.000169736	0.000386465
3	chr6:115814003:C:T	115814003	T,T	C,C	1,1	-inf,-inf	inf,inf	1.46032,0.123388	0.000169689	0.000382734
3	chr6:115648780:C:T	115648780	T,NA	C,NA	1,NA	-inf,NA	inf,NA	0.394062,NA	0.000169583	0.000388882
3	chr6:115656132:A:T	115656132	T,T	A,A	1,1	-inf,inf	inf,inf	1.45366,0.00471729	0.000169368	0.000391056
3	chr6:116080501:C:G	116080501	NA,G	NA,C	NA,1	NA,-inf	NA,inf	NA,0.72717	0.000169368	0.000400875
3	chr6:115884186:A:G	115884186	NA,G	NA,A	NA,1	NA,inf	NA,inf	NA,0.505046	0.000169292	0.000386538
3	chr6:116064299:A:G	116064299	NA,G	NA,A	NA,1	NA,-inf	NA,inf	NA,0.476539	0.000169264	0.000382353
3	chr6:116058105:T:C	116058105	NA,C	NA,T	NA,1	NA,-inf	NA,inf	NA,0.476469	0.000169243	0.000382306
3	chr6:116185139:A:C	116185139	NA,C	NA,A	NA,1	NA,inf	NA,inf	NA,0.605265	0.000169196	0.000392583
3	chr6:116217022:C:T	116217022	NA,T	NA,C	NA,1	NA,inf	NA,inf	NA,0.584404	0.000169098	0.000389779
3	chr6:115928191:A:G	115928191	NA,G	NA,A	NA,1	NA,inf	NA,inf	NA,0.664536	0.000169073	0.000395761
3	chr6:115656133:A:T	115656133	T,T	A,A	1,1	-inf,inf	inf,inf	1.45456,0.0102564	0.000168916	0.000390337
3	chr6:115787122:A:G	115787122	NA,G	NA,A	NA,1	NA,inf	NA,inf	NA,0.57169	0.000168879	0.000390858
3	chr6:115529804:C:T	115529804	T,NA	C,NA	1,NA	inf,NA	inf,NA	0.394462,NA	0.000168858	0.000388762
3	chr6:116031592:A:G	116031592	NA,G	NA,A	NA,1	NA,-inf	NA,inf	NA,0.474956	0.000168857	0.000381446
3	chr6:116041873:T:C	116041873	NA,C	NA,T	NA,1	NA,-inf	NA,inf	NA,0.474737	0.000168798	0.000381315
3	chr6:116030379:T:C	116030379	NA,C	NA,T	NA,1	NA,-inf	NA,inf	NA,0.474737	0.000168798	0.000381315
3	chr6:116038795:A:T	116038795	NA,T	NA,A	NA,1	NA,-inf	NA,inf	NA,0.474737	0.000168798	0.000381315
3	chr6:116039399:C:T	116039399	NA,T	NA,C	NA,1	NA,-inf	NA,inf	NA,0.474737	0.000168798	0.000381315
3	chr6:116027043:C:G	116027043	NA,G	NA,C	NA,1	NA,-inf	NA,inf	NA,0.474737	0.000168798	0.000381315
3	chr6:116038776:C:A	116038776	NA,A	NA,C	NA,1	NA,-inf	NA,inf	NA,0.474737	0.000168798	0.000381315
3	chr6:115846552:G:A	115846552	A,A	G,G	1,1	inf,-inf	inf,inf	1.50513,0.000816762	0.00016878	0.000375787
3	chr6:116040924:T:C	116040924	NA,C	NA,T	NA,1	NA,-inf	NA,inf	NA,0.474169	0.000168654	0.000380994
3	chr6:116039910:C:A	116039910	NA,A	NA,C	NA,1	NA,-inf	NA,inf	NA,0.473624	0.000168474	0.000380603
3	chr6:115671918:A:T	115671918	NA,T	NA,A	NA,1	NA,-inf	NA,inf	NA,0.482569	0.000168456	0.000380998
3	chr6:116184506:C:T	116184506	T,T	C,C	1,1	inf,-inf	inf,inf	1.47262,0.337811	0.000168451	0.000373496
3	chr6:115802660:T:A	115802660	NA,A	NA,T	NA,1	NA,inf	NA,inf	NA,0.569752	0.000168421	0.000389785
3	chr6:116186037:T:C	116186037	C,NA	T,NA	1,NA	-inf,NA	inf,NA	0.406527,NA	0.000168387	0.000384805
3	chr6:116193355:A:G	116193355	NA,G	NA,A	NA,1	NA,inf	NA,inf	NA,0.633889	0.000168138	0.000384795
3	chr6:115933831:A:G	115933831	NA,G	NA,A	NA,1	NA,inf	NA,inf	NA,0.658084	0.000168106	0.000393272
3	chr6:115704613:C:G	115704613	G,G	C,C	1,1	inf,inf	inf,inf	0.00135837,1.03206	0.000168058	0.000364093
3	chr6:115737370:A:G	115737370	G,NA	A,NA	1,NA	inf,NA	inf,NA	0.354825,NA	0.000168037	0.000383592
3	chr6:116065543:A:G	116065543	G,NA	A,NA	1,NA	inf,NA	inf,NA	0.383004,NA	0.000167791	0.000382857
3	chr6:116227077:G:A	116227077	NA,A	NA,G	NA,1	NA,inf	NA,inf	NA,0.619803	0.000167285	0.000381974
3	chr6:116185387:A:G	116185387	NA,G	NA,A	NA,1	NA,inf	NA,inf	NA,0.611799	0.00016724	0.000386552
3	chr6:116092637:G:A	116092637	NA,A	NA,G	NA,1	NA,-inf	NA,inf	NA,0.468501	0.000167064	0.000377431
3	chr6:115825230:T:C	115825230	C,NA	T,NA	1,NA	-inf,NA	inf,NA	0.394608,NA	0.000166997	0.000381737
3	chr6:116521306:G:A	116521306	NA,A	NA,G	NA,1	NA,inf	NA,inf	NA,0.489086	0.00016674	0.000379731
3	chr6:116512096:A:C	116512096	NA,C	NA,A	NA,1	NA,inf	NA,inf	NA,0.489086	0.00016674	0.000379731
3	chr6:116513398:TATA:T	116513398	NA,T	NA,TATA	NA,1	NA,inf	NA,inf	NA,0.489086	0.00016674	0.000379731
3	chr6:116101718:G:A	116101718	NA,A	NA,G	NA,1	NA,-inf	NA,inf	NA,0.464705	0.000166724	0.000376483
3	chr6:115844488:T:TA	115844488	TA,NA	T,NA	1,NA	inf,NA	inf,NA	0.480039,NA	0.000166689	0.000377184
3	chr6:116011058:G:A	116011058	NA,A	NA,G	NA,1	NA,-inf	NA,inf	NA,0.504364	0.000166558	0.00037995
3	chr6:116524078:T:C	116524078	NA,C	NA,T	NA,1	NA,inf	NA,inf	NA,0.679476	0.000166286	0.000388438
3	chr6:115605270:A:G	115605270	G,NA	A,NA	1,NA	-inf,NA	inf,NA	0.298208,NA	0.000166198	0.000374849
3	chr6:115740717:C:A	115740717	A,NA	C,NA	1,NA	-inf,NA	inf,NA	0.356568,NA	0.000166185	0.000380873
3	chr6:115833345:G:A	115833345	NA,A	NA,G	NA,1	NA,-inf	NA,inf	NA,0.619835	0.000166115	0.00038323
3	chr6:116167848:G:C	116167848	NA,C	NA,G	NA,1	NA,-inf	NA,inf	NA,0.477222	0.000166094	0.00037614
3	chr6:115747605:T:C	115747605	NA,C	NA,T	NA,1	NA,-inf	NA,inf	NA,0.444067	0.000166	0.000376875
3	chr6:116047337:A:G	116047337	NA,G	NA,A	NA,1	NA,-inf	NA,inf	NA,0.463437	0.000165968	0.000375001
3	chr6:115804123:C:T	115804123	NA,T	NA,C	NA,1	NA,inf	NA,inf	NA,0.540129	0.000165966	0.000381544
3	chr6:115701342:T:C	115701342	NA,C	NA,T	NA,1	NA,inf	NA,inf	NA,0.697421	0.000165689	0.000380075
3	chr6:115704448:T:C	115704448	NA,C	NA,T	NA,1	NA,inf	NA,inf	NA,0.696855	0.000165678	0.000380012
3	chr6:115754848:C:T	115754848	T,T	C,C	1,1	-inf,-inf	inf,inf	1.26766,0.167667	0.000165478	0.00036878
3	chr6:115580105:A:G	115580105	NA,G	NA,A	NA,1	NA,inf	NA,inf	NA,0.539143	0.000165467	0.000380865
3	chr6:115881948:C:T	115881948	NA,T	NA,C	NA,1	NA,inf	NA,inf	NA,0.548318	0.000165439	0.000382888
3	chr6:116220213:C:T	116220213	NA,T	NA,C	NA,1	NA,-inf	NA,inf	NA,0.196402	0.000165399	0.000363568
3	chr6:115881619:C:T	115881619	T,T	C,C	1,1	inf,-inf	inf,inf	1.58522,0.0833951	0.000165371	0.000364091
3	chr6:116190956:A:G	116190956	NA,G	NA,A	NA,1	NA,inf	NA,inf	NA,0.588478	0.000165337	0.000383515
3	chr6:115774407:GCTAA:G	115774407	NA,G	NA,GCTAA	NA,1	NA,inf	NA,inf	NA,0.555769	0.000165321	0.000382455
3	chr6:115652218:A:G	115652218	G,G	A,A	1,1	inf,inf	inf,inf	0.983384,0.73078	0.000165094	0.000374871
3	chr6:116187349:A:G	116187349	NA,G	NA,A	NA,1	NA,inf	NA,inf	NA,0.58673	0.000164927	0.000382561
3	chr6:116077185:T:C	116077185	NA,C	NA,T	NA,1	NA,-inf	NA,inf	NA,0.45996	0.000164859	0.000372542
3	chr6:116078979:G:A	116078979	NA,A	NA,G	NA,1	NA,-inf	NA,inf	NA,0.45996	0.000164859	0.000372542
3	chr6:116181775:C:CTA	116181775	NA,CTA	NA,C	NA,1	NA,inf	NA,inf	NA,0.586364	0.000164841	0.00038236
3	chr6:115741721:A:G	115741721	NA,G	NA,A	NA,1	NA,inf	NA,inf	NA,0.314782	0.000164753	0.000366141
3	chr6:115955063:T:A	115955063	NA,A	NA,T	NA,1	NA,-inf	NA,inf	NA,0.495818	0.000164628	0.000372764
3	chr6:115955058:G:A	115955058	NA,A	NA,G	NA,1	NA,-inf	NA,inf	NA,0.4958	0.000164621	0.000372751
3	chr6:116363276:CTTGTGTGTGT:C	116363276	NA,C	NA,CTTGTGTGTGT	NA,1	NA,inf	NA,inf	NA,0.566505	0.000164509	0.000379235
3	chr6:115622019:T:C	115622019	C,NA	T,NA	1,NA	-inf,NA	inf,NA	0.350431,NA	0.000164434	0.000377528
3	chr6:116236168:G:A	116236168	A,NA	G,NA	1,NA	-inf,NA	inf,NA	0.364704,NA	0.00016415	0.000375256
3	chr6:115546341:T:C	115546341	C,C	T,T	1,1	inf,inf	inf,inf	1.20579,0.494334	0.00016395	0.000369628
3	chr6:116082972:C:T	116082972	T,NA	C,NA	1,NA	-inf,NA	inf,NA	0.379826,NA	0.000163942	0.000374225
3	chr6:115949694:A:G	115949694	G,NA	A,NA	1,NA	-inf,NA	inf,NA	0.385736,NA	0.000163871	0.000374484
3	chr6:115674393:G:A	115674393	NA,A	NA,G	NA,1	NA,inf	NA,inf	NA,0.584034	0.000163847	0.000380258
3	chr6:116179400:G:T	116179400	NA,T	NA,G	NA,1	NA,inf	NA,inf	NA,0.581144	0.0001637	0.000379664
3	chr6:116043900:G:T	116043900	T,NA	G,NA	1,NA	inf,NA	inf,NA	0.337748,NA	0.000163651	0.00037465
3	chr6:116234813:C:T	116234813	T,NA	C,NA	1,NA	-inf,NA	inf,NA	0.359397,NA	0.000163586	0.000371752
3	chr6:116517709:C:T	116517709	NA,T	NA,C	NA,1	NA,inf	NA,inf	NA,0.476472	0.000163525	0.000372458
3	chr6:115747615:G:A	115747615	NA,A	NA,G	NA,1	NA,inf	NA,inf	NA,0.622815	0.000163404	0.000380847
3	chr6:115850056:C:A	115850056	A,A	C,C	1,1	inf,inf	inf,inf	0.630574,0.892935	0.000163314	0.000361088
3	chr6:115706703:C:T	115706703	T,T	C,C	1,1	inf,-inf	inf,inf	1.1183,0.330498	0.000163102	0.000370182
3	chr6:115648625:A:G	115648625	G,NA	A,NA	1,NA	-inf,NA	inf,NA	0.360469,NA	0.000162889	0.000373524
3	chr6:116133425:G:A	116133425	A,A	G,G	1,1	inf,inf	inf,inf	1.31036,1.06095	0.00016283	0.000407856
3	chr6:116056163:G:C	116056163	NA,C	NA,G	NA,1	NA,-inf	NA,inf	NA,0.449224	0.00016256	0.000367381
3	chr6:116457505:T:C	116457505	C,NA	T,NA	1,NA	inf,NA	inf,NA	0.373293,NA	0.000162447	0.000372201
3	chr6:115531134:T:G	115531134	G,G	T,T	1,1	inf,-inf	inf,inf	1.1377,0.60104	0.00016244	0.000370787
3	chr6:116160610:A:G	116160610	G,NA	A,NA	1,NA	-inf,NA	inf,NA	0.375712,NA	0.000162274	0.000370863
3	chr6:115983901:T:C	115983901	C,C	T,T	1,1	inf,inf	inf,inf	1.6416,0.272302	0.000162268	0.000359081
3	chr6:116380459:G:A	116380459	NA,A	NA,G	NA,1	NA,inf	NA,inf	NA,0.546363	0.000162143	0.000379034
3	chr6:115988340:T:C	115988340	C,C	T,T	1,1	-inf,-inf	inf,inf	0.272355,1.48635	0.00016202	0.000400253
3	chr6:115787284:A:G	115787284	NA,G	NA,A	NA,1	NA,inf	NA,inf	NA,0.522404	0.000161967	0.000372286
3	chr6:116455247:G:A	116455247	NA,A	NA,G	NA,1	NA,inf	NA,inf	NA,0.566928	0.00016195	0.000376332
3	chr6:115824316:A:AG	115824316	AG,AG	A,A	1,1	-inf,-inf	inf,inf	1.29144,0.30231	0.000161936	0.000362819
3	chr6:115882753:G:A	115882753	A,A	G,G	1,1	inf,-inf	inf,inf	1.56539,0.0907322	0.000161602	0.000355813
3	chr6:115969186:T:C	115969186	C,C	T,T	1,1	-inf,-inf	inf,inf	1.56627,0.2214	0.000161463	0.000361528
3	chr6:115651570:C:T	115651570	T,NA	C,NA	1,NA	-inf,NA	inf,NA	0.357541,NA	0.000161127	0.000368784
3	chr6:115701004:T:C	115701004	NA,C	NA,T	NA,1	NA,inf	NA,inf	NA,0.546808	0.000161117	0.000373342
3	chr6:115885106:A:G	115885106	G,G	A,A	1,1	inf,-inf	inf,inf	1.57782,0.0710049	0.000161021	0.000354665
3	chr6:115807564:G:A	115807564	NA,A	NA,G	NA,1	NA,inf	NA,inf	NA,0.536161	0.000160876	0.000372077
3	chr6:115802607:C:T	115802607	NA,T	NA,C	NA,1	NA,inf	NA,inf	NA,0.536088	0.00016086	0.00037204
3	chr6:115999125:T:C	115999125	NA,C	NA,T	NA,1	NA,-inf	NA,inf	NA,0.472909	0.000160705	0.000366262
3	chr6:116106410:A:G	116106410	NA,G	NA,A	NA,1	NA,-inf	NA,inf	NA,0.448478	0.000160642	0.000360126
3	chr6:115852495:G:A	115852495	A,A	G,G	1,1	inf,inf	inf,inf	0.626357,0.885955	0.000160276	0.000354427
3	chr6:115697904:A:G	115697904	NA,G	NA,A	NA,1	NA,inf	NA,inf	NA,0.669532	0.000160052	0.000367094
3	chr6:115995888:CT:C	115995888	C,NA	CT,NA	1,NA	inf,NA	inf,NA	0.302266,NA	0.000160031	0.000366165
3	chr6:115984859:C:T	115984859	T,T	C,C	1,1	-inf,-inf	inf,inf	0.259961,1.48642	0.000159831	0.000394867
3	chr6:116010106:C:T	116010106	NA,T	NA,C	NA,1	NA,inf	NA,inf	NA,0.466494	0.000159771	0.000365078
3	chr6:115642309:G:T	115642309	T,T	G,G	1,1	inf,inf	inf,inf	1.3814,0.0654067	0.000159582	0.000356178
3	chr6:116130703:A:G	116130703	G,NA	A,NA	1,NA	inf,NA	inf,NA	0.293317,NA	0.00015955	0.000366034
3	chr6:115848111:C:A	115848111	A,A	C,C	1,1	inf,inf	inf,inf	0.649509,0.865887	0.000159496	0.000352832
3	chr6:115985540:A:G	115985540	NA,G	NA,A	NA,1	NA,-inf	NA,inf	NA,0.469278	0.000159468	0.000363412
3	chr6:115880096:T:A	115880096	NA,A	NA,T	NA,1	NA,-inf	NA,inf	NA,0.460743	0.000159235	0.000360961
3	chr6:115910441:G:A	115910441	A,NA	G,NA	1,NA	-inf,NA	inf,NA	0.308995,NA	0.000159228	0.000365817
3	chr6:115536916:T:G	115536916	G,G	T,T	1,1	inf,-inf	inf,inf	1.07653,0.664406	0.000159143	0.000364309
3	chr6:116117151:T:C	116117151	NA,C	NA,T	NA,1	NA,inf	NA,inf	NA,0.573645	0.000158854	0.000366891
3	chr6:116455029:T:C	116455029	C,NA	T,NA	1,NA	-inf,NA	inf,NA	0.320544,NA	0.000158781	0.000363854
3	chr6:116077919:G:A	116077919	NA,A	NA,G	NA,1	NA,inf	NA,inf	NA,0.460398	0.00015845	0.000362044
3	chr6:115674250:A:G	115674250	NA,G	NA,A	NA,1	NA,inf	NA,inf	NA,0.541507	0.000158385	0.000369237
3	chr6:115813434:A:G	115813434	NA,G	NA,A	NA,1	NA,-inf	NA,inf	NA,0.527346	0.00015821	0.000359326
3	chr6:115890284:C:T	115890284	NA,T	NA,C	NA,1	NA,inf	NA,inf	NA,0.490516	0.000158194	0.000363317
3	chr6:115813092:A:G	115813092	NA,G	NA,A	NA,1	NA,-inf	NA,inf	NA,0.527233	0.000158171	0.00035924
3	chr6:116431977:T:C	116431977	NA,C	NA,T	NA,1	NA,-inf	NA,inf	NA,0.448222	0.000158109	0.000359508
3	chr6:116369446:TA:T	116369446	NA,T	NA,TA	NA,1	NA,inf	NA,inf	NA,0.563531	0.000158002	0.000364615
3	chr6:116427071:T:C	116427071	NA,C	NA,T	NA,1	NA,-inf	NA,inf	NA,0.447121	0.000157854	0.000358934
3	chr6:116085573:G:A	116085573	A,NA	G,NA	1,NA	inf,NA	inf,NA	0.343831,NA	0.000157811	0.000359864
3	chr6:116423842:A:G	116423842	NA,G	NA,A	NA,1	NA,-inf	NA,inf	NA,0.446495	0.000157711	0.000358611
3	chr6:115559814:T:C	115559814	NA,C	NA,T	NA,1	NA,-inf	NA,inf	NA,0.407915	0.000157522	0.000354268
3	chr6:116011864:T:C	116011864	NA,C	NA,T	NA,1	NA,-inf	NA,inf	NA,0.427023	0.00015751	0.000356105
3	chr6:116106651:G:A	116106651	A,A	G,G	1,1	inf,inf	inf,inf	1.48057,0.179826	0.000157383	0.000354322
3	chr6:116316543:A:G	116316543	G,NA	A,NA	1,NA	inf,NA	inf,NA	0.27793,NA	0.000157331	0.000360338
3	chr6:115770122:T:C	115770122	NA,C	NA,T	NA,1	NA,inf	NA,inf	NA,0.505018	0.000157162	0.000361375
3	chr6:116113809:G:A	116113809	NA,A	NA,G	NA,1	NA,inf	NA,inf	NA,0.528343	0.000157145	0.000361743
3	chr6:115893079:A:G	115893079	G,G	A,A	1,1	inf,inf	inf,inf	1.4938,0.0751568	0.000157107	0.00034777
3	chr6:116055307:C:T	116055307	NA,T	NA,C	NA,1	NA,inf	NA,inf	NA,0.45055	0.000156847	0.000358218
3	chr6:115824923:T:A	115824923	A,A	T,T	1,1	-inf,-inf	inf,inf	1.27063,0.303668	0.000156689	0.000351104
3	chr6:116023964:T:C	116023964	NA,C	NA,T	NA,1	NA,-inf	NA,inf	NA,0.419995	0.000156604	0.00035402
3	chr6:115594549:C:G	115594549	G,G	C,C	1,1	inf,inf	inf,inf	1.13157,0.551926	0.000156205	0.000352652
3	chr6:115967434:A:T	115967434	T,NA	A,NA	1,NA	-inf,NA	inf,NA	0.350366,NA	0.000156143	0.000356842
3	chr6:116011890:T:C	116011890	NA,C	NA,T	NA,1	NA,inf	NA,inf	NA,0.584395	0.000156107	0.000356433
3	chr6:115962315:G:A	115962315	NA,A	NA,G	NA,1	NA,-inf	NA,inf	NA,0.443137	0.000156063	0.000354465
3	chr6:116145506:G:A	116145506	NA,A	NA,G	NA,1	NA,inf	NA,inf	NA,0.543776	0.000156004	0.000361477
3	chr6:115737622:G:A	115737622	A,NA	G,NA	1,NA	inf,NA	inf,NA	0.315131,NA	0.000155875	0.00035549
3	chr6:116119827:A:G	116119827	G,NA	A,NA	1,NA	inf,NA	inf,NA	0.280616,NA	0.000155626	0.000356039
3	chr6:116002839:A:G	116002839	NA,G	NA,A	NA,1	NA,-inf	NA,inf	NA,0.445876	0.000155608	0.000354381
3	chr6:115531783:C:CAT	115531783	NA,CAT	NA,C	NA,1	NA,-inf	NA,inf	NA,0.614279	0.000155235	0.000363261
3	chr6:116354940:C:T	116354940	NA,T	NA,C	NA,1	NA,-inf	NA,inf	NA,0.446368	0.000155192	0.000352167
3	chr6:116249001:G:A	116249001	NA,A	NA,G	NA,1	NA,-inf	NA,inf	NA,0.456366	0.00015514	0.000355193
3	chr6:116475056:G:T	116475056	T,NA	G,NA	1,NA	inf,NA	inf,NA	0.294182,NA	0.000155085	0.000354767
3	chr6:115941931:G:GA	115941931	GA,NA	G,NA	1,NA	inf,NA	inf,NA	0.334628,NA	0.000155082	0.000355471
3	chr6:116048686:C:T	116048686	NA,T	NA,C	NA,1	NA,inf	NA,inf	NA,0.478635	0.000154973	0.00035644
3	chr6:116029627:C:A	116029627	A,A	C,C	1,1	inf,inf	inf,inf	0.417111,1.39824	0.000154929	0.000349126
3	chr6:115842243:A:G	115842243	G,G	A,A	1,1	-inf,-inf	inf,inf	1.28872,0.266602	0.000154838	0.000347595
3	chr6:115760681:C:T	115760681	NA,T	NA,C	NA,1	NA,-inf	NA,inf	NA,0.411114	0.000154797	0.000349935
3	chr6:116014902:G:T	116014902	NA,T	NA,G	NA,1	NA,-inf	NA,inf	NA,0.415681	0.000154777	0.000350038
3	chr6:116009970:G:A	116009970	NA,A	NA,G	NA,1	NA,-inf	NA,inf	NA,0.415496	0.000154725	0.000349923
3	chr6:116009122:G:A	116009122	NA,A	NA,G	NA,1	NA,-inf	NA,inf	NA,0.415496	0.000154725	0.000349923
3	chr6:115940040:G:T	115940040	NA,T	NA,G	NA,1	NA,-inf	NA,inf	NA,0.435844	0.000154576	0.000351078
3	chr6:115940050:A:G	115940050	NA,G	NA,A	NA,1	NA,-inf	NA,inf	NA,0.435844	0.000154576	0.000351078
3	chr6:116398626:CTCTT:C	116398626	NA,C	NA,CTCTT	NA,1	NA,inf	NA,inf	NA,0.391812	0.000154571	0.000350414
3	chr6:116400063:C:T	116400063	NA,T	NA,C	NA,1	NA,inf	NA,inf	NA,0.391812	0.000154571	0.000350414
3	chr6:115940196:C:A	115940196	NA,A	NA,C	NA,1	NA,-inf	NA,inf	NA,0.435586	0.00015452	0.000350952
3	chr6:116128185:G:T	116128185	T,NA	G,NA	1,NA	-inf,NA	inf,NA	0.321839,NA	0.000154509	0.000353048
3	chr6:115996422:C:T	115996422	NA,T	NA,C	NA,1	NA,inf	NA,inf	NA,0.500767	0.000154487	0.000356639
3	chr6:115905443:C:G	115905443	NA,G	NA,C	NA,1	NA,inf	NA,inf	NA,0.474384	0.000154453	0.000354707
3	chr6:115927008:T:G	115927008	NA,G	NA,T	NA,1	NA,-inf	NA,inf	NA,0.435107	0.000154415	0.000350715
3	chr6:115809819:A:T	115809819	T,T	A,A	1,1	-inf,-inf	inf,inf	0.966011,0.937622	0.000154398	0.000374376
3	chr6:115968367:A:G	115968367	G,G	A,A	1,1	-inf,inf	inf,inf	0.600295,1.06922	0.000154359	0.000345043
3	chr6:116132068:T:C	116132068	C,C	T,T	1,1	inf,-inf	inf,inf	1.53434,0.290701	0.000154354	0.000348276
3	chr6:115816686:A:G	115816686	NA,G	NA,A	NA,1	NA,-inf	NA,inf	NA,0.561312	0.00015431	0.000355659
3	chr6:115928206:C:CAGGT	115928206	NA,CAGGT	NA,C	NA,1	NA,-inf	NA,inf	NA,0.434504	0.000154282	0.000350418
3	chr6:115940028:T:C	115940028	NA,C	NA,T	NA,1	NA,-inf	NA,inf	NA,0.434504	0.000154282	0.000350418
3	chr6:115948455:G:T	115948455	NA,T	NA,G	NA,1	NA,-inf	NA,inf	NA,0.434504	0.000154282	0.000350418
3	chr6:115936043:T:C	115936043	NA,C	NA,T	NA,1	NA,-inf	NA,inf	NA,0.434393	0.000154274	0.000350399
3	chr6:115743741:A:T	115743741	NA,T	NA,A	NA,1	NA,-inf	NA,inf	NA,0.772459	0.000154203	0.000374443
3	chr6:115532244:A:C	115532244	C,C	A,A	1,1	inf,inf	inf,inf	1.31673,0.19085	0.000154193	0.000344019
3	chr6:116396120:G:A	116396120	NA,A	NA,G	NA,1	NA,inf	NA,inf	NA,0.644144	0.000154193	0.000358924
3	chr6:115928133:C:T	115928133	NA,T	NA,C	NA,1	NA,-inf	NA,inf	NA,0.433936	0.00015416	0.000350143
3	chr6:115931612:T:C	115931612	NA,C	NA,T	NA,1	NA,-inf	NA,inf	NA,0.433689	0.000154106	0.000350021
3	chr6:115940048:T:C	115940048	NA,C	NA,T	NA,1	NA,-inf	NA,inf	NA,0.433463	0.000154057	0.00034991
3	chr6:116154658:AT:A	116154658	A,A	AT,AT	1,1	inf,-inf	inf,inf	1.39852,0.361041	0.000154041	0.000341703
3	chr6:115700567:T:C	115700567	C,C	T,T	1,1	-inf,inf	inf,inf	0.134204,1.31082	0.000154023	0.000343278
3	chr6:115973691:A:G	115973691	G,G	A,A	1,1	-inf,inf	inf,inf	0.471993,1.15156	0.000153645	0.000343884
3	chr6:116024836:A:G	116024836	NA,G	NA,A	NA,1	NA,-inf	NA,inf	NA,0.410506	0.000153563	0.000347346
3	chr6:116054504:TA:T	116054504	T,T	TA,TA	1,1	inf,inf	inf,inf	0.419595,1.38695	0.000153519	0.000345754
3	chr6:116156330:A:C	116156330	C,C	A,A	1,1	inf,-inf	inf,inf	1.56486,0.123009	0.000153452	0.000343135
3	chr6:116020027:AC:A	116020027	NA,A	NA,AC	NA,1	NA,-inf	NA,inf	NA,0.409325	0.000153347	0.000346863
3	chr6:116507808:CT:C	116507808	C,C	CT,CT	1,1	-inf,-inf	inf,inf	0.2347,1.7588	0.000153297	0.000413672
3	chr6:116166052:T:C	116166052	NA,C	NA,T	NA,1	NA,-inf	NA,inf	NA,0.392183	0.000153148	0.000345955
3	chr6:115927290:G:C	115927290	NA,C	NA,G	NA,1	NA,-inf	NA,inf	NA,0.428981	0.000153084	0.000347722
3	chr6:115699493:A:G	115699493	G,G	A,A	1,1	-inf,inf	inf,inf	0.121525,1.31178	0.000152966	0.000340888
3	chr6:115816704:A:G	115816704	NA,G	NA,A	NA,1	NA,-inf	NA,inf	NA,0.555438	0.000152862	0.000352416
3	chr6:115839148:A:G	115839148	NA,G	NA,A	NA,1	NA,-inf	NA,inf	NA,0.418959	0.000152765	0.000346145
3	chr6:115834627:G:C	115834627	C,NA	G,NA	1,NA	inf,NA	inf,NA	0.291985,NA	0.000152653	0.000350044
3	chr6:115690493:G:A	115690493	A,A	G,G	1,1	-inf,inf	inf,inf	0.00967678,0.983497	0.000152377	0.000330475
3	chr6:116150761:G:A	116150761	NA,A	NA,G	NA,1	NA,inf	NA,inf	NA,0.592326	0.000152344	0.000347209
3	chr6:116307752:T:C	116307752	C,C	T,T	1,1	-inf,inf	inf,inf	0.648716,1.16271	0.000152224	0.000349128
3	chr6:116388608:A:G	116388608	NA,G	NA,A	NA,1	NA,inf	NA,inf	NA,0.402225	0.000152086	0.000346034
3	chr6:116435507:T:C	116435507	NA,C	NA,T	NA,1	NA,-inf	NA,inf	NA,0.405796	0.000152078	0.00034391
3	chr6:115530728:CT:C	115530728	C,C	CT,CT	1,1	inf,inf	inf,inf	1.29523,0.215645	0.000151888	0.000338905
3	chr6:116230458:A:C	116230458	NA,C	NA,A	NA,1	NA,inf	NA,inf	NA,0.501833	0.000151755	0.000349254
3	chr6:115586102:G:C	115586102	C,NA	G,NA	1,NA	-inf,NA	inf,NA	0.28796,NA	0.00015174	0.000347931
3	chr6:116484786:C:T	116484786	NA,T	NA,C	NA,1	NA,inf	NA,inf	NA,0.536103	0.000151574	0.000353802
3	chr6:116411850:G:T	116411850	NA,T	NA,G	NA,1	NA,inf	NA,inf	NA,0.436731	0.000151569	0.000346784
3	chr6:115930778:TAGTG:T	115930778	NA,T	NA,TAGTG	NA,1	NA,-inf	NA,inf	NA,0.391465	0.000151368	0.000341987
3	chr6:116196688:T:C	116196688	NA,C	NA,T	NA,1	NA,-inf	NA,inf	NA,0.316505	0.000151367	0.000339381
3	chr6:116519944:A:AG	116519944	AG,AG	A,A	1,1	-inf,-inf	inf,inf	0.215949,1.75261	0.000151336	0.000405709
3	chr6:115897001:C:T	115897001	NA,T	NA,C	NA,1	NA,inf	NA,inf	NA,0.470195	0.000151279	0.000348733
3	chr6:115795192:C:T	115795192	NA,T	NA,C	NA,1	NA,inf	NA,inf	NA,0.491208	0.000151273	0.000349683
3	chr6:115762418:T:C	115762418	NA,C	NA,T	NA,1	NA,-inf	NA,inf	NA,0.756132	0.000151268	0.000366903
3	chr6:115746837:A:G	115746837	NA,G	NA,A	NA,1	NA,-inf	NA,inf	NA,0.756153	0.000151258	0.000366879
3	chr6:115848643:T:C	115848643	NA,C	NA,T	NA,1	NA,inf	NA,inf	NA,0.489019	0.000151217	0.000349876
3	chr6:116357465:G:A	116357465	NA,A	NA,G	NA,1	NA,inf	NA,inf	NA,0.449269	0.000151165	0.000347299
3	chr6:115706532:G:GT	115706532	NA,GT	NA,G	NA,1	NA,-inf	NA,inf	NA,0.702317	0.00015106	0.00036159
3	chr6:116443001:C:T	116443001	NA,T	NA,C	NA,1	NA,inf	NA,inf	NA,0.478472	0.000150942	0.000346746
3	chr6:116177747:T:TG	116177747	TG,NA	T,NA	1,NA	inf,NA	inf,NA	0.249883,NA	0.000150456	0.000344842
3	chr6:116461340:C:A	116461340	NA,A	NA,C	NA,1	NA,inf	NA,inf	NA,0.617657	0.000150403	0.000351919
3	chr6:115977629:C:T	115977629	T,T	C,C	1,1	-inf,inf	inf,inf	0.526372,1.0984	0.000150403	0.000335671
3	chr6:116032888:T:A	116032888	A,NA	T,NA	1,NA	inf,NA	inf,NA	0.241547,NA	0.000150321	0.000344269
3	chr6:115747842:G:A	115747842	NA,A	NA,G	NA,1	NA,-inf	NA,inf	NA,0.613823	0.000150214	0.000344335
3	chr6:116437494:C:T	116437494	NA,T	NA,C	NA,1	NA,inf	NA,inf	NA,0.608296	0.000150134	0.000350146
3	chr6:115975807:G:T	115975807	T,T	G,G	1,1	-inf,inf	inf,inf	0.523034,1.09906	0.000150062	0.000334919
3	chr6:116146211:G:A	116146211	NA,A	NA,G	NA,1	NA,inf	NA,inf	NA,0.43541	0.000149957	0.000343046
3	chr6:115701613:G:C	115701613	NA,C	NA,G	NA,1	NA,inf	NA,inf	NA,0.461234	0.00014991	0.00034402
3	chr6:115830115:C:T	115830115	T,T	C,C	1,1	inf,-inf	inf,inf	1.43556,0.0294679	0.000149772	0.000333842
3	chr6:115792763:G:A	115792763	NA,A	NA,G	NA,1	NA,inf	NA,inf	NA,0.507996	0.000149717	0.000345478
```
