## Supplementary material for "Characterization of shared and ancestry-specific signals driving complex traits using multi-ancestry fine-mapping": susiex_nc3.cs80.snp

```
BP	SNP	PIP(CS1)	LogBF(CS1,Pop1)	LogBF(CS1,Pop2)	PIP(CS2)	LogBF(CS2,Pop1)	LogBF(CS2,Pop2)	PIP(CS3)	LogBF(CS3,Pop1)	LogBF(CS3,Pop2)
115525347	chr6:115525347:C:T	6.82992e-05	0.293312	-1.05147	0.000270081	0.531801	-1.11763	0.000270595	0.52438	-1.11803
115525451	chr6:115525451:A:G	8.04451e-06	-1.32949	-1.56758	2.75759e-05	-1.33572	-1.53189	2.78367e-05	-1.33606	-1.53186
115525494	chr6:115525494:A:G	8.0498e-06	-1.32883	-1.56758	2.75925e-05	-1.33511	-1.53189	2.78534e-05	-1.33546	-1.53186
115525733	chr6:115525733:T:C	8.48743e-06	-1.27829	-1.56518	2.95403e-05	-1.28821	-1.51058	2.98157e-05	-1.2887	-1.51054
115525819	chr6:115525819:AG:A	7.16975e-05	-1.2879e-10	-0.709599	0.000224762	-1.2879e-10	-0.769505	0.00022682	-1.2879e-10	-0.770114
115525864	chr6:115525864:A:G	8.07059e-06	-1.32851	-1.56532	2.81694e-05	-1.33482	-1.5115	2.84361e-05	-1.33516	-1.51145
115526369	chr6:115526369:T:C	9.31826e-06	-1.36816	-1.38192	2.76653e-05	-1.35155	-1.51282	2.79067e-05	-1.35193	-1.51347
115526733	chr6:115526733:T:C	7.98833e-06	-1.34359	-1.56048	2.82978e-05	-1.34848	-1.49328	2.85681e-05	-1.34875	-1.49323
115526808	chr6:115526808:G:A	6.22196e-05	-1.2879e-10	-0.851384	0.000239963	-1.2879e-10	-0.704066	0.000242272	-1.2879e-10	-0.704212
115527419	chr6:115527419:G:A	5.13686e-05	-1.03672	-0.0063101	0.000105806	-1.10432	-0.418613	0.000106623	-1.10397	-0.420996
115527481	chr6:115527481:T:C	3.09906e-05	-1.2879e-10	-1.54837	0.000101812	-1.2879e-10	-1.56142	0.00010281	-1.2879e-10	-1.56139
115527897	chr6:115527897:A:C	9.05681e-06	-1.21345	-1.56509	3.06897e-05	-1.21042	-1.5502	3.09754e-05	-1.21077	-1.55031
115527965	chr6:115527965:G:T	4.14391e-05	-1.25783	-1.02668e-09	0.00013821	-1.25577	-1.02668e-09	0.000139492	-1.25627	-1.02668e-09
115528715	chr6:115528715:G:A	0.000309766	-1.2879e-10	0.753762	0.00120433	-1.2879e-10	0.909126	0.00125777	-1.2879e-10	0.942828
115529593	chr6:115529593:A:G	0.000118975	-1.2879e-10	-0.203137	0.000545309	-1.2879e-10	0.116804	0.000550852	-1.2879e-10	0.117195
115529742	chr6:115529742:T:A	4.93087e-05	-1.01752	-0.0664378	0.000102508	-1.08523	-0.469382	0.000103304	-1.08489	-0.471702
115529753	chr6:115529753:T:C	6.58392e-05	-1.18559	0.390746	0.000143199	-1.28547	0.0651545	0.000145239	-1.28473	0.0688352
115529804	chr6:115529804:C:T	5.29057e-05	-1.01354	-1.02668e-09	0.000167044	-1.06629	-1.02668e-09	0.000168858	-1.06521	-1.02668e-09
115530192	chr6:115530192:TATATA:T	5.66857e-05	-1.2879e-10	-0.944533	0.000176252	-1.2879e-10	-1.01263	0.000177918	-1.2879e-10	-1.01295
115530238	chr6:115530238:A:T	0.000133063	-1.2879e-10	-0.0912288	0.000345434	-1.2879e-10	-0.339746	0.000349372	-1.2879e-10	-0.338134
115530301	chr6:115530301:T:C	8.6246e-06	-1.26219	-1.56524	2.89577e-05	-1.27333	-1.54538	2.92259e-05	-1.27387	-1.54535
115530609	chr6:115530609:A:C	6.51673e-05	-1.2879e-10	-0.805097	0.000253345	-1.2879e-10	-0.649796	0.00025578	-1.2879e-10	-0.649952
115530728	chr6:115530728:CT:C	3.55649e-05	0.0591293	-1.46983	0.000151486	0.280316	-1.44438	0.000151888	0.273433	-1.44456
115531134	chr6:115531134:T:G	4.66841e-05	-0.187951	-0.950699	0.000161704	0.0128356	-1.11162	0.00016244	0.0066363	-1.1106
115531691	chr6:115531691:CTT:C	0.000258613	-1.2879e-10	0.573278	0.000412611	-1.2879e-10	-0.162043	0.000416846	-1.2879e-10	-0.161556
115531783	chr6:115531783:C:CAT	5.44788e-05	-1.2879e-10	-0.984243	0.000153587	-1.2879e-10	-1.15028	0.000155235	-1.2879e-10	-1.14933
115531892	chr6:115531892:GA:G	0.000312199	-1.2879e-10	0.761586	0.00121412	-1.2879e-10	0.917229	0.00126808	-1.2879e-10	0.950984
115532244	chr6:115532244:A:C	3.60657e-05	0.0937308	-1.49044	0.000153794	0.317358	-1.46629	0.000154193	0.310395	-1.46646
115532521	chr6:115532521:C:T	7.24177e-05	-1.2879e-10	-0.699604	0.000283885	-1.2879e-10	-0.53598	0.000286623	-1.2879e-10	-0.536105
115532820	chr6:115532820:A:G	3.59335e-05	-1.2879e-10	-1.40039	0.000112967	-1.2879e-10	-1.45745	0.000114083	-1.2879e-10	-1.45735
115533136	chr6:115533136:A:G	7.21663e-05	-1.2879e-10	-0.703081	0.000282811	-1.2879e-10	-0.539772	0.000285538	-1.2879e-10	-0.539896
115533205	chr6:115533205:G:A	5.59482e-05	-1.2879e-10	-0.957629	0.000168656	-1.2879e-10	-1.05669	0.000170315	-1.2879e-10	-1.05662
115533489	chr6:115533489:CTA:C	5.59482e-05	-1.2879e-10	-0.957629	0.000168656	-1.2879e-10	-1.05669	0.000170315	-1.2879e-10	-1.05662
115533715	chr6:115533715:C:T	4.2765e-05	-1.2879e-10	-1.22633	0.000137581	-1.2879e-10	-1.26034	0.000138843	-1.2879e-10	-1.26093
115534405	chr6:115534405:C:A	0.00014225	-1.2879e-10	-0.0244681	0.000367926	-1.2879e-10	-0.276668	0.000372135	-1.2879e-10	-0.275016
115534406	chr6:115534406:A:G	0.000152658	-1.2879e-10	0.046146	0.000719622	-1.2879e-10	0.394177	0.000727002	-1.2879e-10	0.394658
115534423	chr6:115534423:C:G	1.69615e-05	-0.957418	-1.19369	4.10409e-05	-1.03945	-1.43053	4.13977e-05	-1.03949	-1.43155
115535179	chr6:115535179:T:C	3.94396e-05	-0.897145	-0.41014	7.01505e-05	-0.982273	-0.951634	7.07137e-05	-0.982312	-0.953321
115535328	chr6:115535328:C:G	7.26478e-05	-1.2879e-10	-0.696432	0.000284802	-1.2879e-10	-0.532755	0.000287549	-1.2879e-10	-0.532879
115535461	chr6:115535461:G:A	7.17575e-05	-1.2879e-10	-0.708763	0.000437675	-1.2879e-10	-0.103072	0.000440874	-1.2879e-10	-0.105513
115535491	chr6:115535491:A:G	3.14589e-05	-1.2879e-10	-1.53337	0.000106411	-1.2879e-10	-1.51724	0.000107436	-1.2879e-10	-1.51737
115536177	chr6:115536177:T:A	6.01199e-05	-0.885714	-1.02668e-09	0.000195854	-0.907181	-1.02668e-09	0.000197767	-0.907183	-1.02668e-09
115536916	chr6:115536916:T:G	4.68352e-05	-0.282487	-0.852934	0.00015837	-0.0907416	-1.02887	0.000159143	-0.0967037	-1.02776
115537283	chr6:115537283:T:C	1.55639e-05	-1.27975	-0.957345	5.26222e-05	-1.24064	-0.980769	5.3022e-05	-1.24272	-0.980848
115537425	chr6:115537425:T:A	8.59645e-06	-1.26368	-1.56703	2.96104e-05	-1.27443	-1.522	2.98852e-05	-1.27495	-1.52196
115538442	chr6:115538442:GA:G	0.000190394	-1.05953	1.32657	0.000414217	-1.19589	1.03773	0.000420516	-1.19481	1.04202
115538579	chr6:115538579:A:C	5.69876e-05	0.163275	-1.1025	0.000223824	0.392035	-1.16573	0.000224323	0.384922	-1.16611
115538858	chr6:115538858:G:C	5.28159e-05	-0.10673	-0.908513	0.000182402	0.100296	-1.07863	0.000183205	0.0939102	-1.07757
115538871	chr6:115538871:G:A	4.28377e-05	-1.22464	-1.02668e-09	0.000135414	-1.27621	-1.02668e-09	0.000136619	-1.27707	-1.02668e-09
115539108	chr6:115539108:C:T	0.0015044	-1.2879e-10	2.33409	0.00681026	-1.2879e-10	2.64164	0.00722852	-1.2879e-10	2.69152
115540521	chr6:115540521:A:G	5.90767e-05	-1.2879e-10	-0.903218	0.000177251	-1.2879e-10	-1.00698	0.000178996	-1.2879e-10	-1.00691
115540686	chr6:115540686:G:A	4.27791e-05	-1.22601	-1.02668e-09	0.000135256	-1.27738	-1.02668e-09	0.000136461	-1.27823	-1.02668e-09
115541038	chr6:115541038:T:C	8.44151e-06	-1.28132	-1.56758	2.88465e-05	-1.29106	-1.5315	2.91151e-05	-1.29155	-1.53147
115541592	chr6:115541592:C:A	3.12535e-05	-1.2879e-10	-1.53992	0.000105534	-1.2879e-10	-1.52552	0.000106551	-1.2879e-10	-1.52565
115542146	chr6:115542146:C:T	3.13546e-05	-1.2879e-10	-1.53669	0.000105361	-1.2879e-10	-1.52716	0.000106366	-1.2879e-10	-1.52738
115542178	chr6:115542178:C:T	3.14997e-05	-1.2879e-10	-1.53208	0.000106206	-1.2879e-10	-1.51917	0.000107229	-1.2879e-10	-1.5193
115542601	chr6:115542601:T:C	3.68046e-05	-1.2879e-10	-1.37643	0.00013331	-1.2879e-10	-1.29187	0.000134585	-1.2879e-10	-1.29208
115542678	chr6:115542678:T:G	1.94208e-05	-0.977722	-1.03799	4.58946e-05	-1.05524	-1.30296	4.62754e-05	-1.05533	-1.30433
115542901	chr6:115542901:A:G	0.000117195	-1.2879e-10	-0.218212	0.000308386	-1.2879e-10	-0.453199	0.000311875	-1.2879e-10	-0.451669
115543188	chr6:115543188:G:T	7.32276e-05	-1.2879e-10	-0.688482	0.000214189	-1.2879e-10	-0.817689	0.000216264	-1.2879e-10	-0.817771
115543208	chr6:115543208:G:T	7.89487e-05	-1.2879e-10	-0.613257	0.000492658	-1.2879e-10	0.0152665	0.000496222	-1.2879e-10	0.0127516
115543782	chr6:115543782:C:A	9.35078e-05	-0.44401	-1.02668e-09	0.000272499	-0.576913	-1.02668e-09	0.000275682	-0.575025	-1.02668e-09
115543953	chr6:115543953:C:G	0.000128861	-1.2879e-10	-0.123318	0.000321125	-1.2879e-10	-0.412719	0.000324819	-1.2879e-10	-0.411002
115544007	chr6:115544007:T:C	1.04704e-05	-1.23927	-1.39423	4.1337e-05	-1.23657	-1.22622	4.17115e-05	-1.23692	-1.22658
115544306	chr6:115544306:C:T	3.45893e-05	-1.2879e-10	-1.43851	0.000110401	-1.2879e-10	-1.48043	0.000111495	-1.2879e-10	-1.48029
115544553	chr6:115544553:C:T	8.56474e-05	-1.2879e-10	-0.531816	0.000341394	-1.2879e-10	-0.351512	0.000344678	-1.2879e-10	-0.351661
115544968	chr6:115544968:G:C	9.07637e-06	-1.20892	-1.56746	3.13215e-05	-1.20468	-1.53557	3.16119e-05	-1.20503	-1.53571
115545917	chr6:115545917:AAAAC:A	4.23725e-05	-1.23555	-1.02668e-09	0.000141839	-1.22985	-1.02668e-09	0.000143305	-1.2293	-1.02668e-09
115545991	chr6:115545991:G:T	2.19803e-05	-1.17737	-0.714537	5.16133e-05	-1.1729	-1.06787	5.21582e-05	-1.1733	-1.06669
115546121	chr6:115546121:G:A	0.000110897	-1.2879e-10	-0.273449	0.000461343	-1.2879e-10	-0.050407	0.000465585	-1.2879e-10	-0.0509774
115546341	chr6:115546341:T:C	4.22276e-05	-0.0844441	-1.15454	0.000163492	0.126438	-1.21423	0.00016395	0.11987	-1.21458
115546718	chr6:115546718:C:G	8.41927e-05	-1.2879e-10	-0.548946	0.000335404	-1.2879e-10	-0.369213	0.000338632	-1.2879e-10	-0.369358
115547016	chr6:115547016:G:A	0.00040166	-1.2879e-10	1.01355	0.00158448	-1.2879e-10	1.18346	0.00165795	-1.2879e-10	1.21906
115547127	chr6:115547127:A:G	2.86095e-05	-0.71657	-0.911747	7.12171e-05	-0.770195	-1.14862	7.16743e-05	-0.771983	-1.15016
115547156	chr6:115547156:C:A	6.95014e-05	-0.740709	-1.02668e-09	0.000235832	-0.72143	-1.02668e-09	0.000237407	-0.724494	-1.02668e-09
115547535	chr6:115547535:G:A	0.000497863	-1.2879e-10	1.22827	0.00058746	-1.2879e-10	0.191258	0.000593568	-1.2879e-10	0.19188
115548250	chr6:115548250:T:A	9.02891e-05	-1.2879e-10	-0.479038	0.000401352	-1.2879e-10	-0.18971	0.00040544	-1.2879e-10	-0.189299
115548322	chr6:115548322:A:G	3.16755e-05	-1.2879e-10	-1.52651	0.000107293	-1.2879e-10	-1.50898	0.000108325	-1.2879e-10	-1.50913
115548462	chr6:115548462:C:T	4.03631e-05	-1.28414	-1.02668e-09	0.000133516	-1.29033	-1.02668e-09	0.000134743	-1.29091	-1.02668e-09
115548472	chr6:115548472:T:C	6.98004e-05	-1.2879e-10	-0.736415	0.000409207	-1.2879e-10	-0.170329	0.000412236	-1.2879e-10	-0.172676
115548571	chr6:115548571:C:T	0.000506125	-1.2879e-10	1.24473	0.000594766	-1.2879e-10	0.203619	0.000600954	-1.2879e-10	0.204247
115548790	chr6:115548790:A:T	8.32988e-06	-1.30003	-1.56217	2.92792e-05	-1.30856	-1.49911	2.95537e-05	-1.30899	-1.49907
115549083	chr6:115549083:C:T	3.11546e-05	-1.2879e-10	-1.54309	0.000102236	-1.2879e-10	-1.55726	0.000103239	-1.2879e-10	-1.55723
115549825	chr6:115549825:A:G	1.54071e-05	-1.25673	-0.990493	5.2387e-05	-1.2133	-1.01259	5.2774e-05	-1.21558	-1.01267
115550790	chr6:115550790:T:A	0.000322904	-1.2879e-10	0.795301	0.001398	-1.2879e-10	1.05825	0.00145666	-1.2879e-10	1.08963
115550816	chr6:115550816:A:G	0.000124337	-1.2879e-10	-0.159059	0.000325423	-1.2879e-10	-0.399425	0.000329117	-1.2879e-10	-0.397857
115550846	chr6:115550846:G:A	3.16009e-05	-1.2879e-10	-1.52887	0.000103463	-1.2879e-10	-1.54534	0.000104444	-1.2879e-10	-1.54562
115551093	chr6:115551093:T:C	0.000128845	-1.2879e-10	-0.123448	0.000335713	-1.2879e-10	-0.368293	0.000339533	-1.2879e-10	-0.366701
115551892	chr6:115551892:T:C	0.000201112	0.321806	-1.02668e-09	0.000625764	0.254424	-1.02668e-09	0.000632205	0.254943	-1.02668e-09
115552757	chr6:115552757:T:C	3.1863e-05	-1.2879e-10	-1.52061	0.000108026	-1.2879e-10	-1.50218	0.000109064	-1.2879e-10	-1.50233
115553084	chr6:115553084:C:T	0.000271203	-1.2879e-10	0.620813	0.00105078	-1.2879e-10	0.772744	0.00109644	-1.2879e-10	0.80555
115553085	chr6:115553085:G:A	4.36456e-05	0.0226787	-1.22863	0.000185444	0.24304	-1.20484	0.000185864	0.236164	-1.20542
115553171	chr6:115553171:G:A	3.05815e-05	-1.2879e-10	-1.56166	0.00010208	-1.2879e-10	-1.5588	0.000103066	-1.2879e-10	-1.55891
115553535	chr6:115553535:AAC:A	5.87585e-05	-0.908618	-1.02668e-09	0.000190474	-0.935032	-1.02668e-09	0.000192674	-0.933273	-1.02668e-09
115553729	chr6:115553729:T:C	0.000132878	-1.2879e-10	-0.0926248	0.000345611	-1.2879e-10	-0.339235	0.000349549	-1.2879e-10	-0.337628
115553786	chr6:115553786:T:C	1.00041e-05	-1.23372	-1.44534	3.68348e-05	-1.22988	-1.34822	3.71733e-05	-1.23018	-1.3485
115553843	chr6:115553843:C:T	3.10347e-05	-0.0679207	-1.47903	0.000130882	0.144589	-1.45484	0.000131265	0.137966	-1.45502
115553983	chr6:115553983:T:C	4.32621e-05	-1.21478	-1.02668e-09	0.000142706	-1.22376	-1.02668e-09	0.000143999	-1.22447	-1.02668e-09
115554065	chr6:115554065:G:C	0.000128817	-1.2879e-10	-0.123663	0.000335794	-1.2879e-10	-0.368053	0.000339613	-1.2879e-10	-0.366464
115554244	chr6:115554244:G:A	0.000320355	-1.2879e-10	0.787376	0.000425313	-1.2879e-10	-0.131724	0.000429716	-1.2879e-10	-0.131148
115554362	chr6:115554362:C:T	8.9634e-06	-1.34453	-1.44438	3.07416e-05	-1.32513	-1.43381	3.10838e-05	-1.32547	-1.43212
115554701	chr6:115554701:A:G	3.04012e-05	-1.2879e-10	-1.56757	0.00010137	-1.2879e-10	-1.56577	0.000102358	-1.2879e-10	-1.56579
115555110	chr6:115555110:C:G	3.04013e-05	-1.2879e-10	-1.56757	0.000102082	-1.2879e-10	-1.55877	0.000103074	-1.2879e-10	-1.55882
115555112	chr6:115555112:C:G	1.05502e-05	-1.21169	-1.41422	3.93091e-05	-1.20752	-1.30557	3.96683e-05	-1.20784	-1.30588
115555601	chr6:115555601:C:G	5.90767e-05	-1.2879e-10	-0.903218	0.000177251	-1.2879e-10	-1.00698	0.000178996	-1.2879e-10	-1.00691
115555727	chr6:115555727:A:G	0.000269733	-1.2879e-10	0.61538	0.000372392	-1.2879e-10	-0.264603	0.000376237	-1.2879e-10	-0.264052
115556347	chr6:115556347:T:C	1.054e-05	-1.22392	-1.40296	3.93373e-05	-1.22	-1.29237	3.96972e-05	-1.22031	-1.29268
115556528	chr6:115556528:G:A	1.10067e-05	-1.21758	-1.36597	4.15662e-05	-1.21356	-1.2437	4.19451e-05	-1.21387	-1.24404
115556551	chr6:115556551:C:T	0.00119628	-1.2879e-10	2.10491	0.00535944	-1.2879e-10	2.40206	0.00567997	-1.2879e-10	2.45043
115556849	chr6:115556849:A:G	3.30853e-05	-1.2879e-10	-1.48297	0.000112071	-1.2879e-10	-1.46542	0.000113144	-1.2879e-10	-1.46561
115556850	chr6:115556850:C:T	3.055e-05	-1.2879e-10	-1.56269	0.000103006	-1.2879e-10	-1.54976	0.000104037	-1.2879e-10	-1.54952
115557131	chr6:115557131:A:G	9.46644e-06	-1.16794	-1.56636	3.23816e-05	-1.16312	-1.54384	3.26825e-05	-1.16347	-1.54396
115557143	chr6:115557143:C:T	3.05642e-05	-1.2879e-10	-1.56223	0.000101414	-1.2879e-10	-1.56534	0.000102401	-1.2879e-10	-1.56538
115557362	chr6:115557362:TCTGA:T	8.54864e-06	-1.33537	-1.50091	2.93425e-05	-1.31305	-1.49247	2.96551e-05	-1.31343	-1.49121
115558081	chr6:115558081:T:C	0.000127931	-1.2879e-10	-0.130567	0.000334574	-1.2879e-10	-0.371691	0.000338341	-1.2879e-10	-0.370217
115558098	chr6:115558098:T:C	6.83485e-05	-1.2879e-10	-0.757435	0.000397055	-1.2879e-10	-0.200474	0.000399996	-1.2879e-10	-0.202818
115558168	chr6:115558168:T:G	3.19882e-05	-1.2879e-10	-1.51669	0.000110891	-1.2879e-10	-1.476	0.000111978	-1.2879e-10	-1.47597
115558402	chr6:115558402:T:C	0.00027424	-1.2879e-10	0.63195	0.00106929	-1.2879e-10	0.790198	0.00111597	-1.2879e-10	0.823209
115558778	chr6:115558778:C:T	9.29412e-06	-1.20304	-1.54963	3.06097e-05	-1.19854	-1.56469	3.08973e-05	-1.19887	-1.56474
115559511	chr6:115559511:C:T	7.91662e-05	-1.2879e-10	-0.610506	0.000493896	-1.2879e-10	0.0177751	0.000497454	-1.2879e-10	0.0152317
115559687	chr6:115559687:G:A	8.31574e-06	-1.31124	-1.55267	2.98433e-05	-1.31906	-1.46952	3.01246e-05	-1.31945	-1.46948
115559780	chr6:115559780:A:G	2.06072e-05	-0.454644	-1.50177	7.69535e-05	-0.284075	-1.55727	7.74324e-05	-0.287527	-1.55734
115559814	chr6:115559814:T:C	4.08361e-05	-1.2879e-10	-1.27249	0.000155948	-1.2879e-10	-1.13503	0.000157522	-1.2879e-10	-1.13471
115559823	chr6:115559823:G:A	0.00014163	-1.2879e-10	-0.0288372	0.000365616	-1.2879e-10	-0.282964	0.000369794	-1.2879e-10	-0.281325
115560019	chr6:115560019:A:G	3.30248e-05	-1.2879e-10	-1.4848	0.000111846	-1.2879e-10	-1.46743	0.000112917	-1.2879e-10	-1.46762
115560339	chr6:115560339:C:T	3.58666e-05	-1.2879e-10	-1.40225	0.000129418	-1.2879e-10	-1.3215	0.000130655	-1.2879e-10	-1.32171
115560430	chr6:115560430:T:G	1.84148e-05	-0.558638	-1.51026	6.83621e-05	-0.393934	-1.5658	6.87748e-05	-0.39762	-1.56581
115560686	chr6:115560686:T:G	9.84375e-06	-1.26989	-1.42533	3.66212e-05	-1.26566	-1.31826	3.6957e-05	-1.26594	-1.31858
115560982	chr6:115560982:G:T	1.26721e-05	-1.2563	-1.18636	4.90316e-05	-1.25271	-1.03937	4.94798e-05	-1.25298	-1.03972
115561906	chr6:115561906:T:C	3.04017e-05	-1.2879e-10	-1.56756	0.000101669	-1.2879e-10	-1.56283	0.000102658	-1.2879e-10	-1.56287
115562013	chr6:115562013:A:T	0.00015157	-1.2879e-10	0.0389908	0.000388154	-1.2879e-10	-0.223147	0.000392606	-1.2879e-10	-0.221464
115562316	chr6:115562316:C:G	6.93604e-05	0.177116	-0.919854	0.000270821	0.404875	-0.987966	0.000271479	0.397997	-0.988385
115562430	chr6:115562430:T:C	3.25586e-05	-1.0205	-0.47851	7.31289e-05	-1.09216	-0.800168	7.37225e-05	-1.09173	-0.802238
115562458	chr6:115562458:G:C	7.15432e-05	-1.2879e-10	-0.711753	0.00042996	-1.2879e-10	-0.120858	0.000433105	-1.2879e-10	-0.123291
115563212	chr6:115563212:T:C	9.82336e-06	-1.27513	-1.42216	3.62635e-05	-1.27306	-1.32068	3.65982e-05	-1.27326	-1.32101
115563238	chr6:115563238:G:A	0.000157537	-1.2879e-10	0.0776052	0.000744473	-1.2879e-10	0.428127	0.000752114	-1.2879e-10	0.428616
115563248	chr6:115563248:C:A	9.70692e-06	-1.277	-1.43222	3.57226e-05	-1.27493	-1.33383	3.60527e-05	-1.27513	-1.33416
115563715	chr6:115563715:C:T	9.5587e-06	-1.28134	-1.44327	3.51623e-05	-1.27933	-1.34524	3.54879e-05	-1.27953	-1.34555
115563759	chr6:115563759:C:T	0.000269678	-1.2879e-10	0.615173	0.00104462	-1.2879e-10	0.766857	0.00108996	-1.2879e-10	0.799622
115563830	chr6:115563830:G:A	1.53767e-05	-0.728999	-1.5202	5.64063e-05	-0.584891	-1.56708	5.67862e-05	-0.587892	-1.56709
115563976	chr6:115563976:T:C	7.09709e-05	-0.719786	-1.02668e-09	0.000229851	-0.747116	-1.02668e-09	0.000232133	-0.74696	-1.02668e-09
115564037	chr6:115564037:A:C	3.30446e-05	-1.2879e-10	-1.4842	0.000118134	-1.2879e-10	-1.41273	0.000119364	-1.2879e-10	-1.4121
115564365	chr6:115564365:C:T	6.13054e-05	-0.866186	-1.02668e-09	0.000199663	-0.887918	-1.02668e-09	0.000201611	-0.88793	-1.02668e-09
115564457	chr6:115564457:T:C	0.000150735	-1.2879e-10	0.0334685	0.000386079	-1.2879e-10	-0.228507	0.000390509	-1.2879e-10	-0.22682
115564993	chr6:115564993:T:A	5.71847e-05	-1.2879e-10	-0.935769	0.00017182	-1.2879e-10	-1.0381	0.000173511	-1.2879e-10	-1.03803
115565024	chr6:115565024:C:A	9.87953e-06	-1.27717	-1.41442	3.65449e-05	-1.27507	-1.31094	3.68821e-05	-1.27527	-1.31128
115565459	chr6:115565459:T:C	1.00863e-05	-1.25645	-1.41442	3.73153e-05	-1.2542	-1.31094	3.76591e-05	-1.25442	-1.31128
115565551	chr6:115565551:T:C	9.91461e-06	-1.26427	-1.42378	3.65743e-05	-1.2621	-1.3231	3.69118e-05	-1.26231	-1.32343
115565752	chr6:115565752:C:T	0.000198841	-1.2879e-10	0.310448	0.000502335	-1.2879e-10	0.0347172	0.000508147	-1.2879e-10	0.0364983
115565816	chr6:115565816:T:A	3.56709e-05	-1.2879e-10	-1.40772	0.000112652	-1.2879e-10	-1.46025	0.000113657	-1.2879e-10	-1.46109
115566064	chr6:115566064:A:G	3.04112e-05	-1.2879e-10	-1.56724	0.000101889	-1.2879e-10	-1.56067	0.000102879	-1.2879e-10	-1.56072
115566250	chr6:115566250:G:C	3.14486e-05	-1.2879e-10	-1.5337	0.000102608	-1.2879e-10	-1.55364	0.000103612	-1.2879e-10	-1.55362
115566486	chr6:115566486:A:T	8.74055e-06	-1.31059	-1.50349	2.99257e-05	-1.28205	-1.50378	3.02176e-05	-1.2825	-1.50335
115567488	chr6:115567488:G:A	5.96738e-05	-0.893162	-1.02668e-09	0.000195592	-0.908521	-1.02668e-09	0.000197219	-0.909958	-1.02668e-09
115567763	chr6:115567763:T:G	5.751e-05	-1.2879e-10	-0.930096	0.000172712	-1.2879e-10	-1.03293	0.000174412	-1.2879e-10	-1.03285
115567856	chr6:115567856:T:C	1.02585e-05	-1.27072	-1.38323	3.83009e-05	-1.26859	-1.27049	3.8653e-05	-1.2688	-1.27085
115567910	chr6:115567910:T:C	3.42771e-05	-0.990286	-0.457293	7.6284e-05	-1.06516	-0.784928	7.69029e-05	-1.06471	-0.787014
115568410	chr6:115568410:C:T	3.99159e-05	-1.2879e-10	-1.29528	0.000125638	-1.2879e-10	-1.35114	0.000126848	-1.2879e-10	-1.35128
115568451	chr6:115568451:TATC:T	3.74414e-05	-1.0453	-0.313977	8.30751e-05	-1.18815	-0.576651	8.42221e-05	-1.18694	-0.573874
115568622	chr6:115568622:G:A	6.27244e-05	-1.2879e-10	-0.843304	0.000198378	-1.2879e-10	-0.894375	0.000200036	-1.2879e-10	-0.895775
115568907	chr6:115568907:CAG:C	7.26102e-05	0.163142	-0.860091	0.000280107	0.389778	-0.939154	0.000280801	0.382936	-0.939562
115568946	chr6:115568946:G:A	0.000273901	-1.2879e-10	0.630713	0.00118157	-1.2879e-10	0.890048	0.00122991	-1.2879e-10	0.920425
115569024	chr6:115569024:G:A	3.17073e-05	-1.2879e-10	-1.52551	0.000102525	-1.2879e-10	-1.55445	0.00010352	-1.2879e-10	-1.5545
115569122	chr6:115569122:A:C	1.08597e-05	-1.15836	-1.43863	3.28035e-05	-1.14437	-1.54965	3.31051e-05	-1.14505	-1.54954
115569138	chr6:115569138:A:G	6.50728e-05	-1.2879e-10	-0.806548	0.000373136	-1.2879e-10	-0.262606	0.000375919	-1.2879e-10	-0.264899
115569623	chr6:115569623:T:C	6.26591e-05	-0.844346	-1.02668e-09	0.000204491	-0.864025	-1.02668e-09	0.000206184	-0.865502	-1.02668e-09
115569998	chr6:115569998:G:A	0.00015157	-1.2879e-10	0.0389908	0.000388154	-1.2879e-10	-0.223147	0.000392606	-1.2879e-10	-0.221464
115570027	chr6:115570027:T:G	9.26338e-06	-1.33846	-1.41752	3.1386e-05	-1.31677	-1.42141	3.17386e-05	-1.31711	-1.41963
115570053	chr6:115570053:C:T	3.04017e-05	-1.2879e-10	-1.56756	0.000101673	-1.2879e-10	-1.56279	0.000102662	-1.2879e-10	-1.56283
115570058	chr6:115570058:C:G	3.04017e-05	-1.2879e-10	-1.56756	0.000101669	-1.2879e-10	-1.56283	0.000102658	-1.2879e-10	-1.56287
115570059	chr6:115570059:C:G	3.04017e-05	-1.2879e-10	-1.56756	0.000101669	-1.2879e-10	-1.56283	0.000102658	-1.2879e-10	-1.56287
115570063	chr6:115570063:A:G	3.04017e-05	-1.2879e-10	-1.56756	0.000101669	-1.2879e-10	-1.56283	0.000102658	-1.2879e-10	-1.56287
115571014	chr6:115571014:C:G	3.04354e-05	-1.2879e-10	-1.56645	0.000102062	-1.2879e-10	-1.55896	0.000103051	-1.2879e-10	-1.55905
115571401	chr6:115571401:T:A	0.000147939	-1.2879e-10	0.014746	0.000379461	-1.2879e-10	-0.245797	0.000383808	-1.2879e-10	-0.244128
115571408	chr6:115571408:G:A	0.000237122	-1.2879e-10	0.486519	0.000919737	-1.2879e-10	0.639538	0.000958868	-1.2879e-10	0.671482
115571632	chr6:115571632:G:A	0.000164822	-1.2879e-10	0.122808	0.000418917	-1.2879e-10	-0.146878	0.000423742	-1.2879e-10	-0.145147
115572476	chr6:115572476:A:C	3.04398e-05	-1.2879e-10	-1.5663	0.000102623	-1.2879e-10	-1.55348	0.000103647	-1.2879e-10	-1.55328
115572770	chr6:115572770:C:T	4.08977e-05	-1.27098	-1.02668e-09	0.000136682	-1.26689	-1.02668e-09	0.00013803	-1.2668	-1.02668e-09
115573192	chr6:115573192:C:A	7.20078e-05	-1.2879e-10	-0.705281	0.000282496	-1.2879e-10	-0.540885	0.000285207	-1.2879e-10	-0.541057
115573337	chr6:115573337:A:C	0.000493862	-1.2879e-10	1.2202	0.000579486	-1.2879e-10	0.177592	0.000585521	-1.2879e-10	0.178231
115573593	chr6:115573593:T:C	1.24057e-05	-1.24425	-1.21965	3.4921e-05	-1.24199	-1.38946	3.52766e-05	-1.24224	-1.38881
115573823	chr6:115573823:A:ATTGTC	8.50422e-06	-1.29292	-1.54857	2.92846e-05	-1.26073	-1.54676	2.95629e-05	-1.26122	-1.54653
115574684	chr6:115574684:A:C	4.05028e-05	-1.28068	-1.02668e-09	0.000135495	-1.27562	-1.02668e-09	0.000136878	-1.27518	-1.02668e-09
115574943	chr6:115574943:A:G	0.00151013	-1.2879e-10	2.3379	0.00689779	-1.2879e-10	2.65441	0.00732263	-1.2879e-10	2.70445
115574976	chr6:115574976:A:G	6.85795e-05	-0.754061	-1.02668e-09	0.000222253	-0.780734	-1.02668e-09	0.00022446	-0.780575	-1.02668e-09
115575086	chr6:115575086:T:C	1.0323e-05	-1.24229	-1.40539	3.63934e-05	-1.2017	-1.38846	3.67971e-05	-1.20229	-1.38656
115575247	chr6:115575247:C:T	5.60289e-05	-1.2879e-10	-0.956186	0.000168734	-1.2879e-10	-1.05623	0.000170394	-1.2879e-10	-1.05616
115575414	chr6:115575414:G:A	4.15858e-05	-0.852038	-0.402259	9.04053e-05	-0.941069	-0.739178	9.11469e-05	-0.940477	-0.741322
115575456	chr6:115575456:C:T	2.13303e-05	-0.406435	-1.51549	8.05074e-05	-0.234033	-1.56217	8.10179e-05	-0.237387	-1.56221
115575506	chr6:115575506:A:G	0.000143724	-1.2879e-10	-0.0141587	0.000353988	-1.2879e-10	-0.315286	0.000358089	-1.2879e-10	-0.313491
115575626	chr6:115575626:T:C	3.70174e-05	-0.893982	-0.476686	8.16847e-05	-0.979135	-0.802547	8.2359e-05	-0.97857	-0.804614
115575708	chr6:115575708:G:A	0.000163437	0.114373	-1.02668e-09	0.000547432	0.120689	-1.02668e-09	0.000551751	0.118825	-1.02668e-09
115576001	chr6:115576001:C:T	0.00016398	-1.2879e-10	0.11769	0.000621896	-1.2879e-10	0.248224	0.000646117	-1.2879e-10	0.276708
115576142	chr6:115576142:C:T	0.00040781	1.02875	-1.02668e-09	0.00142432	1.0769	-1.02668e-09	0.00143021	1.0713	-1.02668e-09
115576191	chr6:115576191:G:T	7.20078e-05	-1.2879e-10	-0.705281	0.000282496	-1.2879e-10	-0.540885	0.000285207	-1.2879e-10	-0.541057
115576535	chr6:115576535:G:A	8.27926e-05	0.964652	-1.53037	0.000344613	1.22405	-1.56617	0.000346633	1.22019	-1.5662
115576565	chr6:115576565:A:G	4.0893e-05	-1.2711	-1.02668e-09	0.000138627	-1.25276	-1.02668e-09	0.000139837	-1.25379	-1.02668e-09
115577157	chr6:115577157:C:T	0.000271159	-1.2879e-10	0.620651	0.0010504	-1.2879e-10	0.77238	0.00109603	-1.2879e-10	0.805183
115577212	chr6:115577212:T:C	9.82233e-06	-1.28076	-1.41664	3.63126e-05	-1.27873	-1.31366	3.66478e-05	-1.27892	-1.31399
115577461	chr6:115577461:C:T	1.02028e-05	-1.28001	-1.37938	3.81175e-05	-1.27796	-1.26591	3.84684e-05	-1.27816	-1.26627
115578113	chr6:115578113:G:A	7.20078e-05	-1.2879e-10	-0.705281	0.000282496	-1.2879e-10	-0.540885	0.000285207	-1.2879e-10	-0.541057
115578226	chr6:115578226:G:A	0.000273077	-1.2879e-10	0.627699	0.00105828	-1.2879e-10	0.779849	0.00110431	-1.2879e-10	0.812704
115579137	chr6:115579137:G:A	9.95378e-06	-1.19493	-1.48917	3.11243e-05	-1.18227	-1.56429	3.14106e-05	-1.18289	-1.56424
115579272	chr6:115579272:G:A	3.95e-05	-1.2879e-10	-1.30575	0.000127504	-1.2879e-10	-1.3364	0.000128683	-1.2879e-10	-1.33692
115579606	chr6:115579606:TA:T	0.000140969	-1.2879e-10	-0.0335126	0.000660268	-1.2879e-10	0.308096	0.000667034	-1.2879e-10	0.30857
115580105	chr6:115580105:A:G	5.14543e-05	-1.2879e-10	-1.04136	0.000163989	-1.2879e-10	-1.08475	0.000165467	-1.2879e-10	-1.0855
115580430	chr6:115580430:T:A	8.77915e-05	-1.2879e-10	-0.50709	0.000350929	-1.2879e-10	-0.323965	0.000354303	-1.2879e-10	-0.32412
115580625	chr6:115580625:G:A	3.98885e-05	-1.2879e-10	-1.29597	0.000125504	-1.2879e-10	-1.35221	0.000126714	-1.2879e-10	-1.35234
115580640	chr6:115580640:C:A	3.57086e-05	-0.916931	-0.489732	7.94029e-05	-0.999907	-0.810108	8.00564e-05	-0.99936	-0.812179
115580815	chr6:115580815:A:G	7.50393e-05	-1.2879e-10	-0.664042	0.000428663	-1.2879e-10	-0.123878	0.000431751	-1.2879e-10	-0.126423
115581132	chr6:115581132:G:A	0.000190656	-1.2879e-10	0.268414	0.000314018	-1.2879e-10	-0.4351	0.000317229	-1.2879e-10	-0.434648
115581526	chr6:115581526:C:T	4.43861e-05	-1.18913	-1.02668e-09	0.000147806	-1.18865	-1.02668e-09	0.000149356	-1.18794	-1.02668e-09
115582022	chr6:115582022:C:T	3.05224e-05	-1.2879e-10	-1.56359	0.000104186	-1.2879e-10	-1.53837	0.000105186	-1.2879e-10	-1.53854
115582112	chr6:115582112:G:T	3.69244e-05	-0.982809	-0.390372	8.12799e-05	-1.1409	-0.645755	8.24063e-05	-1.13952	-0.643088
115582262	chr6:115582262:T:A	7.04267e-05	-1.2879e-10	-0.727482	0.000225216	-1.2879e-10	-0.767491	0.000227215	-1.2879e-10	-0.768375
115582278	chr6:115582278:G:A	4.4125e-05	-1.19503	-1.02668e-09	0.000144282	-1.21278	-1.02668e-09	0.000145811	-1.21196	-1.02668e-09
115582424	chr6:115582424:T:C	9.81321e-06	-1.27474	-1.42358	3.62156e-05	-1.2726	-1.32246	3.65501e-05	-1.2728	-1.32278
115582994	chr6:115582994:T:C	1.00391e-05	-1.26186	-1.41371	3.71577e-05	-1.25967	-1.30971	3.75001e-05	-1.25988	-1.31005
115583003	chr6:115583003:A:T	0.00015277	-1.2879e-10	0.04688	0.000390498	-1.2879e-10	-0.217125	0.000394981	-1.2879e-10	-0.215435
115583135	chr6:115583135:G:C	0.00015072	-1.2879e-10	0.0333716	0.000385701	-1.2879e-10	-0.229486	0.000390126	-1.2879e-10	-0.227802
115583408	chr6:115583408:T:C	8.9769e-06	-1.24986	-1.53754	3.27983e-05	-1.25957	-1.43461	3.30961e-05	-1.26029	-1.43456
115583765	chr6:115583765:G:T	0.000142663	-0.0215673	-1.02668e-09	0.000473884	-0.0235866	-1.02668e-09	0.000477721	-0.0252436	-1.02668e-09
115583961	chr6:115583961:G:A	9.50733e-06	-1.30457	-1.42542	3.2408e-05	-1.27474	-1.4314	3.2766e-05	-1.27519	-1.42969
115584249	chr6:115584249:T:C	5.71847e-05	-1.2879e-10	-0.935769	0.00017182	-1.2879e-10	-1.0381	0.000173511	-1.2879e-10	-1.03803
115585130	chr6:115585130:C:T	3.0426e-05	-1.2879e-10	-1.56676	0.00010217	-1.2879e-10	-1.55791	0.000103159	-1.2879e-10	-1.558
115585422	chr6:115585422:A:G	0.00283538	-1.2879e-10	2.96788	0.0133573	-1.2879e-10	3.31527	0.0142348	-1.2879e-10	3.36918
115585890	chr6:115585890:AT:A	7.35458e-05	-1.2879e-10	-0.684147	0.000216113	-1.2879e-10	-0.808749	0.000218249	-1.2879e-10	-0.808636
115586102	chr6:115586102:G:C	4.61149e-05	-1.15092	-1.02668e-09	0.000150113	-1.17316	-1.02668e-09	0.00015174	-1.1721	-1.02668e-09
115586124	chr6:115586124:C:T	2.11302e-05	-0.735637	-1.19571	6.51656e-05	-0.771838	-1.23578	6.58409e-05	-0.770838	-1.23619
115586477	chr6:115586477:C:T	6.13281e-05	-1.2879e-10	-0.865816	0.000193559	-1.2879e-10	-0.918966	0.000195231	-1.2879e-10	-0.92009
115586552	chr6:115586552:G:T	3.29917e-05	-1.2879e-10	-1.4858	0.000117653	-1.2879e-10	-1.41681	0.000118878	-1.2879e-10	-1.41617
115586610	chr6:115586610:T:C	6.71157e-05	-1.2879e-10	-0.775636	0.000198406	-1.2879e-10	-0.894232	0.000200362	-1.2879e-10	-0.894148
115586648	chr6:115586648:C:A	1.00905e-05	-1.2942	-1.37626	3.7232e-05	-1.29388	-1.2735	3.75742e-05	-1.29409	-1.27386
115586687	chr6:115586687:T:C	7.33867e-05	-1.2879e-10	-0.686312	0.000215344	-1.2879e-10	-0.812313	0.000217469	-1.2879e-10	-0.812216
115586818	chr6:115586818:A:G	8.34923e-06	-1.29315	-1.56673	2.87141e-05	-1.26105	-1.56611	2.8981e-05	-1.26158	-1.56605
115587212	chr6:115587212:C:G	7.10545e-05	-1.2879e-10	-0.718608	0.000278259	-1.2879e-10	-0.555998	0.000280929	-1.2879e-10	-0.55617
115587272	chr6:115587272:C:T	6.27695e-05	-1.2879e-10	-0.842586	0.000186599	-1.2879e-10	-0.955585	0.000188438	-1.2879e-10	-0.955503
115587571	chr6:115587571:G:T	3.04032e-05	-1.2879e-10	-1.56751	0.000101805	-1.2879e-10	-1.56149	0.000102795	-1.2879e-10	-1.56153
115587718	chr6:115587718:A:C	1.29101e-05	-1.15614	-1.2679	4.09638e-05	-1.10195	-1.36991	4.13181e-05	-1.1027	-1.37027
115587755	chr6:115587755:G:A	7.42421e-05	-0.674723	-1.02668e-09	0.000243713	-0.688556	-1.02668e-09	0.000246066	-0.688671	-1.02668e-09
115588129	chr6:115588129:A:G	1.88775e-05	-0.50104	-1.54304	7.2351e-05	-0.336922	-1.5661	7.28174e-05	-0.340235	-1.56608
115588275	chr6:115588275:T:C	1.21286e-05	-1.25288	-1.2336	3.78989e-05	-1.21416	-1.33547	3.82296e-05	-1.21481	-1.33585
115588331	chr6:115588331:G:T	3.69042e-05	-1.2879e-10	-1.37373	0.000131522	-1.2879e-10	-1.30538	0.000132785	-1.2879e-10	-1.30554
115588816	chr6:115588816:G:GT	2.22542e-05	-1.11869	-0.760832	6.71467e-05	-1.10624	-0.871425	6.77161e-05	-1.10637	-0.872581
115588880	chr6:115588880:C:T	1.29384e-05	-1.182	-1.23985	4.07925e-05	-1.13093	-1.34512	4.11453e-05	-1.13166	-1.34551
115589035	chr6:115589035:G:A	3.04063e-05	-1.2879e-10	-1.5674	0.00010318	-1.2879e-10	-1.54807	0.000104175	-1.2879e-10	-1.5482
115589059	chr6:115589059:A:G	7.669e-05	-1.2879e-10	-0.642284	0.000225425	-1.2879e-10	-0.766561	0.000227655	-1.2879e-10	-0.766438
115589313	chr6:115589313:T:G	7.7129e-05	-1.2879e-10	-0.636575	0.000443795	-1.2879e-10	-0.0891868	0.000446977	-1.2879e-10	-0.0917635
115589336	chr6:115589336:C:T	0.000105377	-0.324514	-1.02668e-09	0.000323914	-0.404072	-1.02668e-09	0.000327763	-0.401981	-1.02668e-09
115590021	chr6:115590021:T:C	1.76854e-05	-0.586991	-1.52232	6.58939e-05	-0.429227	-1.56728	6.63156e-05	-0.432563	-1.56728
115590276	chr6:115590276:A:G	3.04071e-05	-1.2879e-10	-1.56738	0.000103209	-1.2879e-10	-1.5478	0.000104204	-1.2879e-10	-1.54792
115590327	chr6:115590327:T:C	3.79827e-05	-1.2879e-10	-1.34492	0.000137787	-1.2879e-10	-1.25884	0.000139104	-1.2879e-10	-1.25905
115590519	chr6:115590519:G:A	3.88296e-05	-1.2879e-10	-1.32287	0.000141293	-1.2879e-10	-1.23372	0.000142643	-1.2879e-10	-1.23393
115590874	chr6:115590874:T:G	0.000249733	-1.2879e-10	0.538338	0.000971512	-1.2879e-10	0.694304	0.00101328	-1.2879e-10	0.726676
115591093	chr6:115591093:G:C	1.06505e-05	-1.29356	-1.3229	5.00578e-05	-1.27654	-0.994826	5.06617e-05	-1.27637	-0.992733
115591771	chr6:115591771:CTTATG:C	8.00997e-06	-1.34023	-1.56114	2.82085e-05	-1.34037	-1.50455	2.84746e-05	-1.34048	-1.50478
115591781	chr6:115591781:AATT:A	7.49491e-05	-1.2879e-10	-0.665246	0.000428167	-1.2879e-10	-0.125036	0.000431252	-1.2879e-10	-0.12758
115591980	chr6:115591980:T:C	0.00014797	-1.2879e-10	0.0149576	0.000570956	-1.2879e-10	0.162763	0.000593347	-1.2879e-10	0.191508
115592020	chr6:115592020:T:C	0.00040472	-1.2879e-10	1.02114	0.000552107	-1.2879e-10	0.129192	0.000557813	-1.2879e-10	0.129752
115592389	chr6:115592389:A:G	3.73454e-05	-1.2879e-10	-1.36185	0.000140001	-1.2879e-10	-1.2429	0.000141411	-1.2879e-10	-1.2426
115592394	chr6:115592394:A:G	3.04076e-05	-1.2879e-10	-1.56736	0.000103224	-1.2879e-10	-1.54765	0.000104219	-1.2879e-10	-1.54778
115592416	chr6:115592416:C:T	3.04012e-05	-1.2879e-10	-1.56757	0.000101587	-1.2879e-10	-1.56364	0.000102577	-1.2879e-10	-1.56366
115592951	chr6:115592951:C:T	8.9107e-06	-1.28793	-1.50687	3.24314e-05	-1.28621	-1.41921	3.27363e-05	-1.28638	-1.41941
115592960	chr6:115592960:GACAA:G	3.7929e-05	-1.34634	-1.02668e-09	0.000124277	-1.36204	-1.02668e-09	0.000125515	-1.36185	-1.02668e-09
115593404	chr6:115593404:G:A	4.51947e-05	-1.2879e-10	-1.17107	0.000141331	-1.2879e-10	-1.23344	0.000142671	-1.2879e-10	-1.23373
115593468	chr6:115593468:C:A	3.81742e-05	-1.2879e-10	-1.33989	0.000120567	-1.2879e-10	-1.39234	0.000121781	-1.2879e-10	-1.39205
115593517	chr6:115593517:A:C	0.000157191	-1.2879e-10	0.0754093	0.000401201	-1.2879e-10	-0.190086	0.000405816	-1.2879e-10	-0.188373
115593551	chr6:115593551:G:A	8.978e-06	-1.27971	-1.50757	3.26581e-05	-1.27802	-1.42044	3.29653e-05	-1.27818	-1.42063
115593662	chr6:115593662:T:C	0.000305332	-1.17809	1.91744	3.44286e-05	-1.31426	-1.3314	3.47943e-05	-1.31354	-1.33128
115593760	chr6:115593760:A:G	8.4414e-06	-1.28211	-1.5668	2.93907e-05	-1.28017	-1.5237	2.9667e-05	-1.28035	-1.52389
115593947	chr6:115593947:G:A	3.04079e-05	-1.2879e-10	-1.56735	0.000103237	-1.2879e-10	-1.54752	0.000104233	-1.2879e-10	-1.54765
115594062	chr6:115594062:G:A	3.16823e-05	-1.2879e-10	-1.5263	0.000106826	-1.2879e-10	-1.51335	0.000107903	-1.2879e-10	-1.51304
115594187	chr6:115594187:G:A	3.04051e-05	-1.2879e-10	-1.56744	0.000103134	-1.2879e-10	-1.54852	0.000104128	-1.2879e-10	-1.54865
115594549	chr6:115594549:C:G	4.07985e-05	-0.196462	-1.07695	0.000155685	0.00391054	-1.14062	0.000156205	-0.00216021	-1.14094
115594747	chr6:115594747:TATA:T	0.000152176	-1.2879e-10	0.0429826	0.000390012	-1.2879e-10	-0.218371	0.000394491	-1.2879e-10	-0.216675
115594811	chr6:115594811:T:C	2.72477e-05	-1.30911	-0.367973	2.87461e-05	-1.36659	-1.45946	2.90277e-05	-1.36646	-1.45956
115594923	chr6:115594923:G:A	3.4095e-05	-1.30956	-0.14335	3.0571e-05	-1.36667	-1.39783	3.08699e-05	-1.36654	-1.39795
115594986	chr6:115594986:A:G	0.000143332	-1.2879e-10	-0.0168918	0.000369129	-1.2879e-10	-0.273404	0.000373353	-1.2879e-10	-0.271748
115595100	chr6:115595100:GT:G	9.03805e-05	-1.2879e-10	-0.478026	0.00030133	-1.2879e-10	-0.476342	0.000308917	-1.2879e-10	-0.461198
115595300	chr6:115595300:G:A	0.000270709	-1.2879e-10	0.618991	0.00116514	-1.2879e-10	0.876051	0.00121275	-1.2879e-10	0.906371
115595569	chr6:115595569:C:T	3.62898e-05	-1.2879e-10	-1.39052	0.000113608	-1.2879e-10	-1.4518	0.000114723	-1.2879e-10	-1.45175
115595665	chr6:115595665:G:T	1.22088e-05	-1.22964	-1.25026	4.23546e-05	-1.18475	-1.25373	4.27786e-05	-1.18534	-1.25289
115595843	chr6:115595843:A:G	1.67441e-05	-0.612829	-1.55118	6.4296e-05	-0.458027	-1.56303	6.47216e-05	-0.461176	-1.563
115595914	chr6:115595914:A:G	4.16448e-05	-1.25288	-1.02668e-09	0.000139418	-1.24707	-1.02668e-09	0.00014085	-1.24658	-1.02668e-09
115596151	chr6:115596151:T:C	0.0002689	-1.20251	1.8148	3.31647e-05	-1.32692	-1.35615	3.35138e-05	-1.32628	-1.35604
115596316	chr6:115596316:A:T	8.4437e-06	-1.2817	-1.56694	2.94068e-05	-1.27956	-1.52376	2.96827e-05	-1.27975	-1.52396
115596529	chr6:115596529:C:T	0.000355936	-1.16973	2.06243	3.59865e-05	-1.30987	-1.29153	3.63705e-05	-1.30911	-1.2914
115596643	chr6:115596643:G:A	3.05318e-05	-1.2879e-10	-1.56329	0.000103688	-1.2879e-10	-1.54316	0.000104724	-1.2879e-10	-1.54294
115596790	chr6:115596790:C:T	1.72013e-05	-0.601199	-1.53587	6.48427e-05	-0.4453	-1.56728	6.52702e-05	-0.448458	-1.56728
115597523	chr6:115597523:C:T	3.04769e-05	-1.2879e-10	-1.56509	0.000103316	-1.2879e-10	-1.54676	0.000104355	-1.2879e-10	-1.54647
115597761	chr6:115597761:C:T	1.15533e-05	-1.30257	-1.23252	4.47922e-05	-1.30086	-1.08165	4.51991e-05	-1.30102	-1.08218
115598069	chr6:115598069:T:C	3.71853e-05	-1.36614	-1.02668e-09	0.000123556	-1.36786	-1.02668e-09	0.000124756	-1.36791	-1.02668e-09
115598132	chr6:115598132:C:G	0.000137642	-1.2879e-10	-0.0574004	0.000644899	-1.2879e-10	0.284545	0.000651456	-1.2879e-10	0.284938
115598308	chr6:115598308:T:C	8.50755e-05	-1.2879e-10	-0.538515	0.000248556	-1.2879e-10	-0.668881	0.000251002	-1.2879e-10	-0.668811
115598310	chr6:115598310:A:C	1.15866e-05	-1.31287	-1.21934	4.49564e-05	-1.31157	-1.06728	4.53661e-05	-1.31171	-1.0678
115598426	chr6:115598426:G:A	0.000482715	-1.2879e-10	1.19737	0.000569541	-1.2879e-10	0.160282	0.000575467	-1.2879e-10	0.16091
115598443	chr6:115598443:T:C	1.83943e-05	-1.32907	-0.740948	0.000126839	-1.31656	-0.0250673	0.000128516	-1.31642	-0.0218005
115598494	chr6:115598494:T:C	3.09395e-05	-1.2879e-10	-1.55002	0.000106343	-1.2879e-10	-1.51788	0.000107377	-1.2879e-10	-1.51793
115598761	chr6:115598761:T:G	0.00280257	-1.2879e-10	2.95624	0.0131928	-1.2879e-10	3.30288	0.0140588	-1.2879e-10	3.35674
115598777	chr6:115598777:C:T	8.31505e-06	-1.31024	-1.55375	2.87098e-05	-1.28156	-1.54576	2.8983e-05	-1.28204	-1.54552
115599794	chr6:115599794:A:G	0.000248767	-1.2879e-10	0.534463	0.000967371	-1.2879e-10	0.690033	0.00100893	-1.2879e-10	0.722374
115599888	chr6:115599888:G:A	0.000135062	-1.2879e-10	-0.0763189	0.000349449	-1.2879e-10	-0.328191	0.000353434	-1.2879e-10	-0.326576
115599964	chr6:115599964:T:C	0.000102976	-1.2879e-10	-0.34756	0.00034366	-1.2879e-10	-0.344895	0.000352638	-1.2879e-10	-0.32883
115600309	chr6:115600309:A:G	1.74668e-05	-0.582972	-1.53878	6.61874e-05	-0.425152	-1.56691	6.66207e-05	-0.42836	-1.5669
115600447	chr6:115600447:G:A	0.000100639	-1.2879e-10	-0.370511	0.000335932	-1.2879e-10	-0.36764	0.000344655	-1.2879e-10	-0.351727
115600480	chr6:115600480:C:T	0.000135539	-1.2879e-10	-0.0727974	0.000572395	-1.2879e-10	0.165281	0.000577629	-1.2879e-10	0.16466
115600531	chr6:115600531:G:A	1.57179e-05	-1.33814	-0.889107	0.000102211	-1.32699	-0.230525	0.000103536	-1.32686	-0.227495
115600834	chr6:115600834:TA:T	5.33282e-05	0.0918282	-1.09742	0.000208218	0.313332	-1.1593	0.000208787	0.306651	-1.15961
115601236	chr6:115601236:C:T	1.68004e-05	-0.624994	-1.53566	6.31803e-05	-0.471169	-1.56739	6.35982e-05	-0.474304	-1.56738
115603115	chr6:115603115:T:G	1.23568e-05	-1.29593	-1.17192	4.83235e-05	-1.29431	-1.01232	4.87596e-05	-1.29447	-1.0129
115603420	chr6:115603420:G:T	0.000104784	-1.2879e-10	-0.330154	0.000274544	-1.2879e-10	-0.569439	0.000277634	-1.2879e-10	-0.567966
115603554	chr6:115603554:A:G	3.05347e-05	-1.2879e-10	-1.56319	0.000103158	-1.2879e-10	-1.54829	0.000104158	-1.2879e-10	-1.54837
115603620	chr6:115603620:C:T	3.04231e-05	-1.2879e-10	-1.56685	0.000102435	-1.2879e-10	-1.55532	0.00010343	-1.2879e-10	-1.55538
115603773	chr6:115603773:A:G	1.87318e-05	-0.556521	-1.49531	6.83427e-05	-0.398054	-1.56196	6.87988e-05	-0.401105	-1.56198
115603868	chr6:115603868:C:T	1.05052e-05	-1.35197	-1.27821	4.88193e-05	-1.34364	-0.952787	4.94051e-05	-1.34354	-0.950681
115604193	chr6:115604193:C:T	3.06618e-05	-1.2879e-10	-1.55904	0.000101223	-1.2879e-10	-1.56722	0.000102213	-1.2879e-10	-1.56721
115605270	chr6:115605270:A:G	4.37705e-05	-1.20309	-1.02668e-09	0.000164922	-1.07908	-1.02668e-09	0.000166198	-1.08109	-1.02668e-09
115605422	chr6:115605422:G:T	3.40829e-05	-1.2879e-10	-1.45326	0.000122442	-1.2879e-10	-1.37691	0.000123727	-1.2879e-10	-1.3762
115607336	chr6:115607336:T:C	0.000150897	-1.2879e-10	0.0345438	0.00038369	-1.2879e-10	-0.234713	0.000388057	-1.2879e-10	-0.233118
115607540	chr6:115607540:C:T	3.71114e-05	-1.36813	-1.02668e-09	0.000126285	-1.34601	-1.02668e-09	0.000127438	-1.34664	-1.02668e-09
115607619	chr6:115607619:A:C	1.57841e-05	-1.07545	-1.1476	5.9305e-05	-1.00055	-1.1013	5.96824e-05	-1.00448	-1.10076
115608234	chr6:115608234:C:T	5.15306e-05	-1.03988	-1.02668e-09	0.000181267	-0.984581	-1.02668e-09	0.000182645	-0.986726	-1.02668e-09
115608939	chr6:115608939:TAC:T	0.000128783	-1.2879e-10	-0.12393	0.000332058	-1.2879e-10	-0.379239	0.000335808	-1.2879e-10	-0.377731
115609729	chr6:115609729:G:A	0.000130285	-1.2879e-10	-0.112332	0.000335571	-1.2879e-10	-0.368715	0.000339363	-1.2879e-10	-0.3672
115610188	chr6:115610188:C:G	0.000130188	-1.2879e-10	-0.113078	0.000605295	-1.2879e-10	0.221167	0.000611456	-1.2879e-10	0.221571
115610775	chr6:115610775:C:A	3.07353e-05	-1.2879e-10	-1.55664	0.000101711	-1.2879e-10	-1.56241	0.000102706	-1.2879e-10	-1.5624
115610964	chr6:115610964:G:A	3.45461e-05	-0.656099	-0.783661	0.000129492	-0.642206	-0.678721	0.000130524	-0.643158	-0.679554
115611363	chr6:115611363:A:T	3.07376e-05	-1.2879e-10	-1.55657	0.000103569	-1.2879e-10	-1.54431	0.000104601	-1.2879e-10	-1.54412
115611467	chr6:115611467:A:C	3.54944e-05	-1.2879e-10	-1.41268	0.000112233	-1.2879e-10	-1.46397	0.000113344	-1.2879e-10	-1.46384
115611628	chr6:115611628:G:A	3.7174e-05	-1.2879e-10	-1.36644	0.000116524	-1.2879e-10	-1.42645	0.000117679	-1.2879e-10	-1.42631
115611711	chr6:115611711:T:C	0.000598791	-0.879532	2.29239	4.43973e-05	-1.12762	-1.26375	4.49049e-05	-1.12614	-1.26358
115611873	chr6:115611873:G:C	0.000207076	1.50266	-1.15163	0.000532563	1.30109	-1.20794	0.000538449	1.3005	-1.20608
115611906	chr6:115611906:T:C	0.000110747	-1.2879e-10	-0.274807	0.000449055	-1.2879e-10	-0.0774045	0.000453356	-1.2879e-10	-0.0775933
115612235	chr6:115612235:C:T	1.18017e-05	-1.05036	-1.46345	7.4661e-05	-1.23661	-0.634978	7.60596e-05	-1.23551	-0.627249
115612504	chr6:115612504:TTACA:T	0.000267123	-1.2879e-10	0.605654	0.000354929	-1.2879e-10	-0.312631	0.000358584	-1.2879e-10	-0.312109
115612567	chr6:115612567:CT:C	7.25624e-05	0.855922	-1.55353	0.000201545	0.682717	-1.56125	0.000203324	0.68204	-1.56151
115612597	chr6:115612597:CTAAG:C	0.000186251	-1.2879e-10	0.245041	0.000729327	-1.2879e-10	0.407573	0.000760351	-1.2879e-10	0.439509
115612702	chr6:115612702:G:A	7.22769e-05	0.851685	-1.55324	0.000200778	0.678686	-1.56104	0.000202549	0.678008	-1.5613
115612763	chr6:115612763:T:A	1.17924e-05	-0.973471	-1.54113	3.88567e-05	-0.957251	-1.56742	3.92617e-05	-0.956578	-1.56744
115614126	chr6:115614126:C:T	0.00292497	-0.847859	3.84684	6.79138e-05	-1.10544	-0.860865	6.86948e-05	-1.10389	-0.860704
115614164	chr6:115614164:G:A	0.000109919	-0.236135	-0.0461776	0.000227472	-0.30889	-0.448633	0.000228524	-0.311664	-0.450968
115614595	chr6:115614595:T:C	0.000500413	-0.832579	2.06596	4.3251e-05	-1.09442	-1.32311	4.37491e-05	-1.09284	-1.32296
115614632	chr6:115614632:C:T	0.000316818	-1.2879e-10	0.776273	0.00118999	-1.2879e-10	0.897147	0.0012405	-1.2879e-10	0.929001
115614634	chr6:115614634:T:C	1.47057e-05	-0.726982	-1.56684	5.19334e-05	-0.711825	-1.52276	5.23827e-05	-0.712751	-1.52294
115614787	chr6:115614787:T:C	4.61356e-05	-1.2879e-10	-1.15047	0.000143967	-1.2879e-10	-1.21496	0.000145364	-1.2879e-10	-1.21503
115615602	chr6:115615602:G:A	0.000622769	-0.764914	2.21704	4.70181e-05	-1.04559	-1.28843	4.75672e-05	-1.04386	-1.28827
115615611	chr6:115615611:AAAT:A	0.00374009	-0.783833	4.02864	7.61068e-05	-1.05939	-0.793021	7.69931e-05	-1.0577	-0.792852
115615968	chr6:115615968:T:TAA	0.000101424	-1.2879e-10	-0.362741	0.0004094	-1.2879e-10	-0.169858	0.000413323	-1.2879e-10	-0.170042
115615985	chr6:115615985:A:G	0.0002745	0.632895	-1.02668e-09	0.00120108	0.906425	-1.02668e-09	0.0012053	0.900216	-1.02668e-09
115616006	chr6:115616006:A:C	4.62968e-05	-1.2879e-10	-1.14698	0.000141161	-1.2879e-10	-1.23465	0.000142531	-1.2879e-10	-1.23471
115616012	chr6:115616012:A:T	3.46782e-05	-1.2879e-10	-1.43594	0.000110968	-1.2879e-10	-1.47531	0.000112078	-1.2879e-10	-1.47507
115616196	chr6:115616196:T:C	0.000107858	-1.2879e-10	-0.30124	0.000436943	-1.2879e-10	-0.104746	0.000441128	-1.2879e-10	-0.104936
115616233	chr6:115616233:CA:C	5.22936e-05	0.0514013	-1.07658	0.000144831	0.290812	-1.4998	0.000145823	0.287054	-1.49893
115616247	chr6:115616247:G:A	0.000110906	-0.327596	0.0542224	0.000226551	-0.397292	-0.364285	0.000227609	-0.399954	-0.366688
115616447	chr6:115616447:A:C	0.000727691	-0.994317	2.60214	4.41493e-05	-1.20796	-1.18901	4.46411e-05	-1.2068	-1.18881
115616566	chr6:115616566:C:T	4.18276e-05	0.049055	-1.29755	0.000135839	0.288176	-1.56126	0.000136687	0.284418	-1.56099
115616897	chr6:115616897:C:A	0.000186341	-1.2879e-10	0.245525	0.000729722	-1.2879e-10	0.408114	0.000760766	-1.2879e-10	0.440054
115616959	chr6:115616959:A:G	8.56301e-05	-1.2879e-10	-0.532018	0.000266333	-1.2879e-10	-0.599801	0.000269124	-1.2879e-10	-0.599099
115617100	chr6:115617100:C:T	8.76591e-06	-1.26589	-1.5453	3.50282e-05	-1.24662	-1.38178	3.5421e-05	-1.24638	-1.38059
115617524	chr6:115617524:C:A	0.00433452	-0.700597	4.09291	8.20814e-05	-0.999001	-0.777837	8.30504e-05	-0.997157	-0.777666
115617833	chr6:115617833:G:A	4.93642e-05	0.0516765	-1.13451	0.000141791	0.291122	-1.52132	0.00014274	0.287365	-1.52061
115618180	chr6:115618180:C:T	7.04502e-05	0.580873	-1.30802	0.000259632	0.94182	-1.5671	0.000259696	0.932406	-1.56717
115618341	chr6:115618341:G:A	4.33045e-05	-1.2138	-1.02668e-09	0.000145152	-1.20677	-1.02668e-09	0.00014659	-1.20663	-1.02668e-09
115618528	chr6:115618528:T:C	1.11247e-05	-1.26262	-1.31027	5.62411e-05	-1.24321	-0.911692	5.6927e-05	-1.24294	-0.90956
115618821	chr6:115618821:G:A	8.41837e-06	-1.30744	-1.5442	3.35753e-05	-1.29267	-1.37809	3.39508e-05	-1.29245	-1.37691
115619460	chr6:115619460:C:T	6.90146e-05	-1.2879e-10	-0.747736	0.000216498	-1.2879e-10	-0.806969	0.000218736	-1.2879e-10	-0.806407
115619492	chr6:115619492:A:G	1.03783e-05	-1.29189	-1.35045	5.1079e-05	-1.2751	-0.976073	5.16938e-05	-1.27488	-0.974053
115619652	chr6:115619652:C:T	0.00012728	-1.2879e-10	-0.135668	0.000329752	-1.2879e-10	-0.386209	0.000333477	-1.2879e-10	-0.384697
115620129	chr6:115620129:T:C	9.19846e-06	-1.26457	-1.49845	3.81382e-05	-1.24519	-1.29814	3.85605e-05	-1.24493	-1.29711
115620699	chr6:115620699:A:T	6.32255e-05	-1.2879e-10	-0.835347	0.000183924	-1.2879e-10	-0.970024	0.00018575	-1.2879e-10	-0.969867
115620789	chr6:115620789:T:C	0.000198947	0.4197	-0.108717	0.000400554	0.327294	-0.518995	0.00040209	0.323614	-0.52121
115621081	chr6:115621081:C:T	0.000137612	-1.2879e-10	-0.0576181	0.000352061	-1.2879e-10	-0.320746	0.000356052	-1.2879e-10	-0.319196
115621308	chr6:115621308:T:A	3.82372e-05	0.204871	-1.54312	9.42418e-05	-0.0830434	-1.55564	9.53224e-05	-0.0817209	-1.55529
115621415	chr6:115621415:T:C	0.000360613	-1.2879e-10	0.905752	0.0010221	-1.2879e-10	0.745061	0.00103025	-1.2879e-10	0.743284
115621847	chr6:115621847:A:C	0.00138144	-1.2879e-10	2.24883	0.00630187	-1.2879e-10	2.56405	0.00668607	-1.2879e-10	2.61351
115621921	chr6:115621921:A:G	7.62162e-05	-0.64848	-1.02668e-09	0.000248979	-0.667181	-1.02668e-09	0.000251424	-0.667133	-1.02668e-09
115622019	chr6:115622019:T:C	5.05323e-05	-1.05944	-1.02668e-09	0.000162606	-1.09322	-1.02668e-09	0.000164434	-1.09176	-1.02668e-09
115622308	chr6:115622308:A:T	0.000782628	-1.15199	2.8326	3.14072e-05	-1.32884	-1.40867	3.17494e-05	-1.32787	-1.40852
115622944	chr6:115622944:C:A	0.000156323	-1.2879e-10	0.0698673	0.000471931	-1.2879e-10	-0.0277161	0.000476026	-1.2879e-10	-0.0287984
115623098	chr6:115623098:A:G	0.00367747	-1.15596	4.38389	4.24925e-05	-1.33052	-1.1047	4.29561e-05	-1.32957	-1.10452
115623571	chr6:115623571:C:T	0.000170995	0.250065	-0.0904866	0.000345305	0.16221	-0.502331	0.000346695	0.158736	-0.504562
115624006	chr6:115624006:G:A	4.17014e-05	0.308846	-1.56037	0.000176943	0.558418	-1.56714	0.000177612	0.552475	-1.56715
115624025	chr6:115624025:C:A	0.000154953	-1.2879e-10	0.0610639	0.00039257	-1.2879e-10	-0.211835	0.000397042	-1.2879e-10	-0.21023
115624226	chr6:115624226:A:G	0.00129441	-1.2879e-10	2.18376	0.00588853	-1.2879e-10	2.49621	0.00624499	-1.2879e-10	2.54526
115624263	chr6:115624263:T:G	4.25716e-05	-1.23087	-1.02668e-09	0.000139859	-1.24391	-1.02668e-09	0.000141211	-1.24402	-1.02668e-09
115624501	chr6:115624501:A:G	0.000154716	-0.0529008	0.112435	0.000599006	0.171739	0.038983	0.000607331	0.16647	0.0483327
115624757	chr6:115624757:A:T	7.92735e-05	-1.2879e-10	-0.60915	0.000312756	-1.2879e-10	-0.439125	0.000315749	-1.2879e-10	-0.439324
115624888	chr6:115624888:CATTTTA:C	7.90038e-06	-1.3525	-1.56264	2.6887e-05	-1.367	-1.52591	2.71603e-05	-1.36684	-1.52567
115625115	chr6:115625115:C:T	2.75024e-05	-0.239126	-1.42866	0.000119207	-0.341567	-1.06212	0.000120378	-0.344811	-1.05883
115625873	chr6:115625873:G:T	0.000172967	-0.100434	0.271482	0.000662758	0.120322	0.191538	0.000672342	0.115155	0.20134
115626298	chr6:115626298:A:G	3.34104e-05	-1.2879e-10	-1.47319	0.000117745	-1.2879e-10	-1.41603	0.000118872	-1.2879e-10	-1.41622
115626443	chr6:115626443:T:G	0.0038235	-1.13459	4.40146	4.3033e-05	-1.3212	-1.10138	4.35073e-05	-1.32015	-1.1012
115626997	chr6:115626997:T:G	0.000265893	-1.2879e-10	0.601038	0.000352257	-1.2879e-10	-0.320189	0.000355878	-1.2879e-10	-0.319683
115628103	chr6:115628103:G:A	0.000178854	1.09553	-0.891014	0.00075977	1.41512	-0.96665	0.000758534	1.40426	-0.967148
115628128	chr6:115628128:G:A	3.11662e-05	-1.2879e-10	-1.54272	0.000101582	-1.2879e-10	-1.56369	0.000102564	-1.2879e-10	-1.56378
115628189	chr6:115628189:G:A	0.00379154	-1.04956	4.30803	4.37783e-05	-1.27943	-1.12598	4.42782e-05	-1.27798	-1.1258
115628754	chr6:115628754:G:A	0.000212332	-0.0821269	0.458222	0.000809871	0.140342	0.371984	0.000821933	0.135123	0.382265
115630092	chr6:115630092:C:T	4.29362e-05	-1.22234	-1.02668e-09	0.000143759	-1.21641	-1.02668e-09	0.000145253	-1.21579	-1.02668e-09
115630156	chr6:115630156:T:TGG	4.87289e-05	0.437601	-1.53338	0.000205902	0.696417	-1.55356	0.000206632	0.690274	-1.55361
115630406	chr6:115630406:C:A	7.96506e-06	-1.36716	-1.53983	2.61299e-05	-1.36538	-1.55609	2.63828e-05	-1.3656	-1.55596
115630745	chr6:115630745:A:T	6.3511e-05	-1.2879e-10	-0.830841	0.000199635	-1.2879e-10	-0.88806	0.000201459	-1.2879e-10	-0.888688
115631211	chr6:115631211:T:A	0.00388865	-1.11604	4.39981	4.33472e-05	-1.31272	-1.10259	4.38287e-05	-1.31158	-1.1024
115631231	chr6:115631231:T:A	0.000178216	-1.2879e-10	0.200939	0.000683716	-1.2879e-10	0.342994	0.000690022	-1.2879e-10	0.342453
115631249	chr6:115631249:A:G	3.44989e-05	-1.2879e-10	-1.44113	0.000119659	-1.2879e-10	-1.3999	0.000120843	-1.2879e-10	-1.39978
115631830	chr6:115631830:TACA:T	0.00474535	-1.09985	4.58272	4.59198e-05	-1.30514	-1.05251	4.64346e-05	-1.30391	-1.05231
115632196	chr6:115632196:T:G	8.15637e-06	-1.33546	-1.54779	2.6444e-05	-1.35995	-1.54957	2.67174e-05	-1.35956	-1.5494
115632344	chr6:115632344:T:C	8.27305e-06	-1.35489	-1.51416	2.58221e-05	-1.36765	-1.56566	2.60788e-05	-1.36754	-1.56561
115632818	chr6:115632818:T:C	3.11353e-05	-1.2879e-10	-1.54371	0.000102487	-1.2879e-10	-1.55481	0.000103495	-1.2879e-10	-1.55475
115633909	chr6:115633909:A:T	1.00043e-05	-1.18915	-1.48989	4.27035e-05	-1.16418	-1.26609	4.31961e-05	-1.16381	-1.26471
115633974	chr6:115633974:G:C	0.00185804	-1.231	3.77622	3.74021e-05	-1.35767	-1.20515	3.7795e-05	-1.35717	-1.20493
115634090	chr6:115634090:T:G	6.88539e-05	-0.750068	-1.02668e-09	0.000233417	-0.731723	-1.02668e-09	0.000235692	-0.731746	-1.02668e-09
115634327	chr6:115634327:A:C	0.0225224	-1.23385	6.27406	6.07244e-05	-1.35851	-0.719688	6.13638e-05	-1.35802	-0.719428
115634506	chr6:115634506:A:C	0.023279	-1.22278	6.29603	6.13585e-05	-1.35537	-0.712447	6.20091e-05	-1.3548	-0.712186
115634705	chr6:115634705:C:T	3.05137e-05	-1.2879e-10	-1.56388	0.000101188	-1.2879e-10	-1.56757	0.000102177	-1.2879e-10	-1.56757
115634763	chr6:115634763:A:G	4.3678e-05	-1.20521	-1.02668e-09	0.000146301	-1.19889	-1.02668e-09	0.000147827	-1.19823	-1.02668e-09
115634826	chr6:115634826:G:A	0.000197742	-1.2879e-10	0.304909	0.000319524	-1.2879e-10	-0.417716	0.000322791	-1.2879e-10	-0.417265
115635442	chr6:115635442:T:A	0.0255435	-1.23211	6.39819	6.3202e-05	-1.35805	-0.68016	6.38684e-05	-1.35755	-0.679896
115635506	chr6:115635506:A:C	3.04059e-05	-1.2879e-10	-1.56742	0.000101393	-1.2879e-10	-1.56555	0.000102384	-1.2879e-10	-1.56554
115635636	chr6:115635636:T:C	8.02168e-06	-1.35609	-1.54381	2.61503e-05	-1.36794	-1.55275	2.64124e-05	-1.36785	-1.55259
115636136	chr6:115636136:G:T	2.19587e-05	-0.514724	-1.37817	0.000100409	-0.60163	-0.973663	0.000101437	-0.604581	-0.970247
115636192	chr6:115636192:G:A	1.49189e-05	-1.01026	-1.26917	5.266e-05	-0.923282	-1.29741	5.29244e-05	-0.927922	-1.29748
115636394	chr6:115636394:C:T	8.18845e-05	-1.2879e-10	-0.576745	0.000233095	-1.2879e-10	-0.733104	0.000235429	-1.2879e-10	-0.732864
115636912	chr6:115636912:C:A	0.000551476	-0.0549716	1.38552	0.00152203	0.170722	0.972529	0.00154682	0.165368	0.984314
115637001	chr6:115637001:C:T	3.04515e-05	-0.164811	-1.40111	0.000218575	-0.465432	-0.331987	0.000222545	-0.464717	-0.324426
115637701	chr6:115637701:G:T	1.0047e-05	-1.35163	-1.32315	7.58388e-05	-1.31469	-0.541251	7.67837e-05	-1.31552	-0.537761
115637927	chr6:115637927:A:C	7.97124e-06	-1.3639	-1.54231	2.61215e-05	-1.36782	-1.55397	2.63784e-05	-1.36791	-1.55382
115637956	chr6:115637956:T:C	0.0212944	-1.28224	6.26639	6.00198e-05	-1.36767	-0.722206	6.06299e-05	-1.36754	-0.721946
115638495	chr6:115638495:C:A	6.304e-05	-1.2879e-10	-0.838285	0.000240899	-1.2879e-10	-0.700171	0.00024329	-1.2879e-10	-0.700017
115638604	chr6:115638604:C:T	9.62691e-06	-1.35823	-1.35926	6.95119e-05	-1.32742	-0.615629	7.03772e-05	-1.32814	-0.612267
115638900	chr6:115638900:T:C	9.46422e-06	-1.35868	-1.37586	6.70004e-05	-1.32837	-0.651479	6.78287e-05	-1.32907	-0.648214
115639065	chr6:115639065:G:A	0.0252716	-1.23794	6.39332	6.30266e-05	-1.3596	-0.681393	6.36888e-05	-1.35914	-0.681128
115639096	chr6:115639096:T:C	4.47128e-05	-1.2879e-10	-1.1818	0.000136562	-1.2879e-10	-1.26777	0.000137953	-1.2879e-10	-1.26736
115639150	chr6:115639150:T:C	2.74534e-05	-0.278737	-1.39083	6.24817e-05	-0.563031	-1.48665	6.32338e-05	-0.562334	-1.4851
115639760	chr6:115639760:G:A	0.000117272	-1.2879e-10	-0.217562	0.000478224	-1.2879e-10	-0.0144706	0.000482788	-1.2879e-10	-0.0146937
115639900	chr6:115639900:A:C	0.024696	-1.27361	6.40595	6.28181e-05	-1.36671	-0.677592	6.34613e-05	-1.36651	-0.677329
115640192	chr6:115640192:T:C	0.0316328	-1.256	6.6359	6.82942e-05	-1.36375	-0.596971	6.90043e-05	-1.36342	-0.596684
115640298	chr6:115640298:C:T	0.000226062	0.325075	0.113681	0.000776359	0.578885	-0.108818	0.000787113	0.57282	-0.0987194
115640913	chr6:115640913:A:C	4.21625e-05	-1.24052	-1.02668e-09	0.000139205	-1.2486	-1.02668e-09	0.000140444	-1.24946	-1.02668e-09
115641093	chr6:115641093:A:G	0.000149418	-1.2879e-10	0.02469	0.00037938	-1.2879e-10	-0.24601	0.000383667	-1.2879e-10	-0.244496
115641219	chr6:115641219:C:T	0.0223328	-1.27822	6.30997	6.08407e-05	-1.36727	-0.709018	6.14613e-05	-1.36711	-0.708757
115641315	chr6:115641315:T:C	0.000118929	-1.2879e-10	-0.203529	0.000485335	-1.2879e-10	0.000290457	0.000489973	-1.2879e-10	7.9058e-05
115641480	chr6:115641480:G:T	0.0248088	-1.26949	6.40639	6.28525e-05	-1.36613	-0.677623	6.34983e-05	-1.3659	-0.677357
115641585	chr6:115641585:T:C	0.000358071	-1.2879e-10	0.898676	0.000451474	-1.2879e-10	-0.0720322	0.000456161	-1.2879e-10	-0.0714249
115641887	chr6:115641887:G:T	0.000667767	0.048046	1.47384	0.00184421	0.283782	1.05147	0.00187397	0.27815	1.06339
115642207	chr6:115642207:G:A	0.000208384	-1.2879e-10	0.35733	0.000828751	-1.2879e-10	0.535371	0.000864706	-1.2879e-10	0.568118
115642208	chr6:115642208:C:T	0.0246487	-1.28536	6.41579	6.29755e-05	-1.36792	-0.673883	6.36145e-05	-1.36781	-0.673617
115642309	chr6:115642309:G:T	3.76641e-05	0.208273	-1.56162	0.00015897	0.451597	-1.56743	0.000159582	0.445726	-1.56744
115642410	chr6:115642410:G:A	7.99462e-06	-1.36477	-1.53851	2.60608e-05	-1.36746	-1.55666	2.6316e-05	-1.36758	-1.55652
115643407	chr6:115643407:A:G	4.34207e-05	-1.2879e-10	-1.21112	0.000133169	-1.2879e-10	-1.29293	0.000134522	-1.2879e-10	-1.29254
115643491	chr6:115643491:C:G	9.66868e-05	-1.2879e-10	-0.410578	0.000387894	-1.2879e-10	-0.223817	0.000391593	-1.2879e-10	-0.22405
115643554	chr6:115643554:T:C	3.19407e-05	-0.0722949	-1.44588	7.82652e-05	-0.383277	-1.44117	7.92527e-05	-0.382389	-1.43924
115643997	chr6:115643997:C:T	0.000606048	0.0489418	1.37596	0.00168821	0.282761	0.964113	0.00171538	0.277232	0.975887
115644062	chr6:115644062:C:T	3.04178e-05	-1.2879e-10	-1.56703	0.000102887	-1.2879e-10	-1.55092	0.000103876	-1.2879e-10	-1.55107
115644130	chr6:115644130:T:C	4.33312e-05	-1.2879e-10	-1.21318	0.000132858	-1.2879e-10	-1.29527	0.000134208	-1.2879e-10	-1.29488
115644569	chr6:115644569:A:T	3.86589e-05	0.0266003	-1.35388	0.000273225	-0.296972	-0.277283	0.000278152	-0.296245	-0.269859
115644644	chr6:115644644:C:A	0.000490021	-0.615474	1.82787	0.001141	-0.444105	1.29922	0.00116257	-0.446709	1.31083
115644840	chr6:115644840:G:A	0.000550227	-0.610561	1.93884	0.00126799	-0.438625	1.39926	0.00129216	-0.44124	1.41104
115645047	chr6:115645047:TC:T	0.000137759	-1.2879e-10	-0.0565471	0.000522564	-1.2879e-10	0.0741991	0.000527392	-1.2879e-10	0.073673
115645309	chr6:115645309:T:C	0.0211993	-1.2852	6.26487	5.99224e-05	-1.36791	-0.723588	6.05279e-05	-1.3678	-0.723363
115645373	chr6:115645373:G:A	3.67321e-05	-1.2879e-10	-1.3784	0.000134118	-1.2879e-10	-1.28583	0.000135536	-1.2879e-10	-1.28504
115645422	chr6:115645422:C:T	0.00160234	-1.24557	3.64274	3.60198e-05	-1.36149	-1.23899	3.63934e-05	-1.36108	-1.23881
115645462	chr6:115645462:G:A	1.11485e-05	-1.12674	-1.44402	3.30324e-05	-1.17828	-1.50878	3.33513e-05	-1.17809	-1.50908
115645783	chr6:115645783:G:A	3.04098e-05	-1.2879e-10	-1.56729	0.000101714	-1.2879e-10	-1.56238	0.000102711	-1.2879e-10	-1.56235
115646008	chr6:115646008:A:G	3.29815e-05	-1.2879e-10	-1.48611	0.000102877	-1.2879e-10	-1.55102	0.00010388	-1.2879e-10	-1.55104
115646141	chr6:115646141:T:C	0.000339988	-0.701102	1.54796	0.000800945	-0.540556	1.0418	0.000815788	-0.54296	1.05284
115646156	chr6:115646156:TAA:T	3.04054e-05	-1.2879e-10	-1.56743	0.000101396	-1.2879e-10	-1.56552	0.000102387	-1.2879e-10	-1.56551
115646292	chr6:115646292:A:G	0.000109622	-1.2879e-10	-0.285019	0.000499246	-1.2879e-10	0.0285495	0.000504296	-1.2879e-10	0.0288925
115646434	chr6:115646434:A:G	0.0354208	-1.27219	6.76519	7.08513e-05	-1.36653	-0.557438	7.15766e-05	-1.36631	-0.557189
115646474	chr6:115646474:T:C	2.41384e-05	-0.491016	-1.30723	0.000189274	-0.701992	-0.239359	0.00019275	-0.700878	-0.231998
115646521	chr6:115646521:A:C	6.32682e-05	-0.834673	-1.02668e-09	0.000205154	-0.860789	-1.02668e-09	0.000207202	-0.860576	-1.02668e-09
115646610	chr6:115646610:G:A	8.00827e-06	-1.33907	-1.56251	2.89345e-05	-1.36172	-1.45779	2.9238e-05	-1.36138	-1.45742
115646891	chr6:115646891:A:G	8.69909e-05	-1.2879e-10	-0.516252	0.000254217	-1.2879e-10	-0.646359	0.000256479	-1.2879e-10	-0.647227
115647019	chr6:115647019:A:T	0.00108045	-1.2879e-10	2.00308	0.00488501	-1.2879e-10	2.30938	0.00517411	-1.2879e-10	2.35715
115647474	chr6:115647474:A:AAGC	0.000115447	0.368439	-0.601679	0.000267495	0.314631	-0.91008	0.000268731	0.311386	-0.911945
115647579	chr6:115647579:A:G	1.407e-05	-1.06856	-1.26945	4.93121e-05	-0.988692	-1.29769	4.9576e-05	-0.993003	-1.29776
115647633	chr6:115647633:A:G	0.0372507	-1.25426	6.79763	7.18815e-05	-1.36339	-0.546136	7.26274e-05	-1.36305	-0.545883
115647671	chr6:115647671:G:A	0.000116504	0.373561	-0.597688	0.00026983	0.319618	-0.906373	0.000271082	0.316396	-0.908245
115647858	chr6:115647858:A:G	4.60004e-05	-1.2879e-10	-1.1534	0.000143294	-1.2879e-10	-1.21965	0.000144641	-1.2879e-10	-1.22002
115647913	chr6:115647913:T:C	3.04281e-05	-1.2879e-10	-1.56669	0.00010125	-1.2879e-10	-1.56696	0.00010224	-1.2879e-10	-1.56695
115648104	chr6:115648104:A:C	4.16921e-05	-1.2879e-10	-1.25174	0.000128636	-1.2879e-10	-1.32756	0.000129891	-1.2879e-10	-1.32758
115648146	chr6:115648146:T:A	0.000394741	-0.707855	1.70403	0.000914951	-0.548046	1.18237	0.00093219	-0.550437	1.1937
115648187	chr6:115648187:T:C	0.00185556	-1.22507	3.76896	3.73995e-05	-1.35599	-1.2069	3.77929e-05	-1.35545	-1.2067
115648321	chr6:115648321:A:G	0.0335433	-1.24544	6.68398	6.92899e-05	-1.36143	-0.584815	7.0013e-05	-1.36102	-0.584567
115648398	chr6:115648398:A:T	0.000153977	-1.2879e-10	0.0547455	0.000388673	-1.2879e-10	-0.221811	0.000393071	-1.2879e-10	-0.220282
115648582	chr6:115648582:C:T	0.000156548	-1.2879e-10	0.0713093	0.000395138	-1.2879e-10	-0.205315	0.00039961	-1.2879e-10	-0.203782
115648625	chr6:115648625:A:G	4.9393e-05	-1.08225	-1.02668e-09	0.000161285	-1.10138	-1.02668e-09	0.000162889	-1.1012	-1.02668e-09
115648780	chr6:115648780:C:T	5.14152e-05	-1.04212	-1.02668e-09	0.00016793	-1.061	-1.02668e-09	0.000169583	-1.06093	-1.02668e-09
115649391	chr6:115649391:C:T	5.65252e-05	-0.210272	-0.737097	0.000203618	-0.00431483	-0.86399	0.000204528	-0.00900246	-0.864562
115649541	chr6:115649541:A:G	0.000162545	0.363272	-0.254375	0.000357025	0.312108	-0.618851	0.000358471	0.308684	-0.621108
115649718	chr6:115649718:G:A	0.00151085	-1.22139	3.55976	3.54862e-05	-1.35493	-1.26047	3.58598e-05	-1.35436	-1.26029
115649741	chr6:115649741:T:C	0.0264429	-1.23595	6.43664	6.38162e-05	-1.35909	-0.669453	6.44854e-05	-1.35861	-0.66922
115649776	chr6:115649776:A:G	7.91001e-06	-1.35431	-1.55962	2.65745e-05	-1.36756	-1.53704	2.68433e-05	-1.36743	-1.53682
115650101	chr6:115650101:G:A	0.000108171	0.459386	-0.757727	0.000262948	0.408503	-1.0211	0.000264135	0.404929	-1.02274
115650705	chr6:115650705:A:T	1.66581e-05	-0.616681	-1.55248	5.5096e-05	-0.676064	-1.49941	5.55551e-05	-0.678482	-1.49841
115650956	chr6:115650956:A:G	0.0228331	-1.21772	6.27164	6.09254e-05	-1.35377	-0.721127	6.15708e-05	-1.35318	-0.720903
115650988	chr6:115650988:G:C	1.01192e-05	-1.19858	-1.46903	4.37722e-05	-1.17359	-1.23196	4.42816e-05	-1.17328	-1.23042
115651185	chr6:115651185:A:G	9.57483e-06	-1.17161	-1.55131	3.80577e-05	-1.1447	-1.40075	3.8484e-05	-1.14435	-1.39967
115651190	chr6:115651190:G:A	0.0282162	-1.24479	6.51038	6.53587e-05	-1.36127	-0.643389	6.60402e-05	-1.36086	-0.643152
115651290	chr6:115651290:C:T	8.07836e-06	-1.35591	-1.53695	2.59762e-05	-1.36791	-1.55946	2.62353e-05	-1.36781	-1.55935
115651367	chr6:115651367:C:T	3.26236e-05	-1.2879e-10	-1.49702	0.000126697	-1.2879e-10	-1.34275	0.00012806	-1.2879e-10	-1.34178
115651373	chr6:115651373:C:T	5.09436e-05	-1.2879e-10	-1.05134	0.000201561	-1.2879e-10	-0.878457	0.000203592	-1.2879e-10	-0.878154
115651570	chr6:115651570:C:T	4.80274e-05	-1.11028	-1.02668e-09	0.000159671	-1.11144	-1.02668e-09	0.000161127	-1.11208	-1.02668e-09
115651695	chr6:115651695:A:G	1.58513e-05	-1.13702	-1.08178	4.92533e-05	-1.12485	-1.16273	4.96871e-05	-1.12497	-1.16356
115651948	chr6:115651948:T:C	0.000123703	-0.164172	-1.02668e-09	0.000418694	-0.147408	-1.02668e-09	0.000423519	-0.145674	-1.02668e-09
115651989	chr6:115651989:C:T	0.0320996	-1.24868	6.64322	6.82348e-05	-1.36222	-0.599378	6.8945e-05	-1.36183	-0.599136
115651998	chr6:115651998:G:A	8.10566e-05	-1.2879e-10	-0.586907	0.000237755	-1.2879e-10	-0.713307	0.000239882	-1.2879e-10	-0.714124
115652218	chr6:115652218:A:G	4.55231e-05	-0.355751	-0.808084	0.000164296	-0.166195	-0.916684	0.000165094	-0.170528	-0.917229
115652374	chr6:115652374:C:T	0.211343	-1.28102	8.5602	0.000235176	-1.36756	0.643343	0.000237675	-1.36741	0.644047
115652391	chr6:115652391:A:T	3.43964e-05	-1.2879e-10	-1.4441	0.00010873	-1.2879e-10	-1.49568	0.000109802	-1.2879e-10	-1.49559
115652414	chr6:115652414:C:T	0.000382138	-0.55365	1.51738	0.000914031	-0.376056	1.00937	0.0009306	-0.378732	1.02029
115652577	chr6:115652577:T:TA	0.000105997	-1.2879e-10	-0.31864	0.000429053	-1.2879e-10	-0.122969	0.00043315	-1.2879e-10	-0.123187
115652767	chr6:115652767:C:T	0.000116426	-0.275893	0.0510914	0.000211805	-0.0539112	-0.774971	0.000213986	-0.0560669	-0.772293
115653058	chr6:115653058:TG:T	7.8662e-06	-1.35683	-1.56265	2.67124e-05	-1.36805	-1.53137	2.69809e-05	-1.36797	-1.53117
115653578	chr6:115653578:T:A	8.41505e-05	0.364836	-0.914284	0.000210902	0.315621	-1.14878	0.000211905	0.31207	-1.1502
115654075	chr6:115654075:C:G	5.92876e-05	-0.187681	-0.711974	0.000213434	0.0195717	-0.840794	0.000214382	0.0148634	-0.841374
115654131	chr6:115654131:C:T	0.000176208	-0.709198	0.898811	0.000270262	-0.923296	0.338137	0.000274001	-0.922965	0.341826
115654395	chr6:115654395:T:C	3.66727e-05	-1.2879e-10	-1.38002	0.000132344	-1.2879e-10	-1.29914	0.000133611	-1.2879e-10	-1.29934
115654463	chr6:115654463:G:T	0.00569161	-1.0888	4.75349	0.000196718	-1.24636	0.343578	0.000198771	-1.24645	0.344335
115654644	chr6:115654644:G:T	3.79547e-05	-1.34566	-1.02668e-09	0.000126757	-1.34228	-1.02668e-09	0.000128044	-1.3419	-1.02668e-09
115654654	chr6:115654654:C:A	5.19425e-05	-1.2879e-10	-1.03192	0.000202795	-1.2879e-10	-0.872354	0.000204989	-1.2879e-10	-0.871316
115654748	chr6:115654748:A:G	0.000100575	-0.371156	-1.02668e-09	0.000344944	-0.341167	-1.02668e-09	0.000348081	-0.341835	-1.02668e-09
115655048	chr6:115655048:C:T	3.08979e-05	-0.446138	-1.10523	6.71516e-05	-0.594406	-1.38319	6.79146e-05	-0.591714	-1.38431
115655257	chr6:115655257:A:ATG	1.3628e-05	-0.813686	-1.55624	5.52645e-05	-0.639918	-1.5325	5.57115e-05	-0.640969	-1.53312
115655262	chr6:115655262:ATG:A	6.78487e-05	-0.764775	-1.02668e-09	0.000270502	-0.584271	-1.02668e-09	0.000272885	-0.585222	-1.02668e-09
115655713	chr6:115655713:T:C	9.36732e-05	-1.2879e-10	-0.442243	0.00041763	-1.2879e-10	-0.149954	0.000421874	-1.2879e-10	-0.149565
115656069	chr6:115656069:A:G	0.000115836	-1.2879e-10	-0.229883	0.000347191	-1.2879e-10	-0.334673	0.000351206	-1.2879e-10	-0.332897
115656132	chr6:115656132:A:T	5.39093e-05	0.567811	-1.56256	0.000167826	0.466529	-1.52815	0.000169368	0.465427	-1.52763
115656133	chr6:115656133:A:T	5.40855e-05	0.569422	-1.56091	0.000167383	0.468098	-1.53236	0.000168916	0.466995	-1.53187
115656171	chr6:115656171:G:A	6.45676e-05	-0.762192	-0.0521495	0.000129434	-0.581504	-0.739878	0.000131055	-0.582558	-0.736096
115656445	chr6:115656445:C:T	3.09356e-05	-1.2879e-10	-1.55015	0.000101378	-1.2879e-10	-1.56569	0.000102369	-1.2879e-10	-1.56569
115657222	chr6:115657222:G:A	1.9516e-05	-0.906533	-1.10429	6.94731e-05	-0.802922	-1.14069	6.97262e-05	-0.808716	-1.14098
115658050	chr6:115658050:G:A	1.55608e-05	-0.700591	-1.53671	6.15151e-05	-0.510947	-1.55432	6.20358e-05	-0.511897	-1.55466
115658285	chr6:115658285:GGAGTGGTGA:G	4.3846e-05	-1.2879e-10	-1.20137	0.000134189	-1.2879e-10	-1.2853	0.000135494	-1.2879e-10	-1.28534
115658313	chr6:115658313:T:TGTTCTA	4.3877e-05	-1.2879e-10	-1.20066	0.000134271	-1.2879e-10	-1.28469	0.000135577	-1.2879e-10	-1.28473
115658614	chr6:115658614:C:A	0.000151388	-1.2879e-10	0.0377911	0.000410682	-1.2879e-10	-0.16673	0.000414957	-1.2879e-10	-0.166098
115658839	chr6:115658839:T:C	3.04435e-05	-1.2879e-10	-1.56618	0.000103178	-1.2879e-10	-1.5481	0.000104185	-1.2879e-10	-1.54811
115659055	chr6:115659055:A:G	1.22813e-05	-1.05614	-1.41784	4.83278e-05	-0.970439	-1.3361	4.85428e-05	-0.975281	-1.33654
115659254	chr6:115659254:G:A	0.000244297	-1.2879e-10	0.516331	0.000642361	-1.2879e-10	0.280602	0.00064908	-1.2879e-10	0.281284
115659348	chr6:115659348:G:A	3.04867e-05	-1.2879e-10	-1.56477	0.000102755	-1.2879e-10	-1.5522	0.000103758	-1.2879e-10	-1.55221
115659746	chr6:115659746:G:A	3.85809e-05	-1.3293	-1.02668e-09	0.000127961	-1.33282	-1.02668e-09	0.000129199	-1.33292	-1.02668e-09
115660666	chr6:115660666:G:A	3.0442e-05	-1.2879e-10	-1.56623	0.000103175	-1.2879e-10	-1.54812	0.000104182	-1.2879e-10	-1.54813
115660865	chr6:115660865:T:C	5.65952e-05	-0.946131	-1.02668e-09	0.000190938	-0.9326	-1.02668e-09	0.000193147	-0.930819	-1.02668e-09
115661473	chr6:115661473:A:G	0.000193269	0.282029	-1.02668e-09	0.000662488	0.311454	-1.02668e-09	0.000670451	0.313679	-1.02668e-09
115661632	chr6:115661632:TAGAA:T	0.000149697	-1.2879e-10	0.0265554	0.000596974	-1.2879e-10	0.207325	0.000621448	-1.2879e-10	0.237781
115661806	chr6:115661806:A:G	2.97198e-05	-0.371429	-1.21881	8.93043e-05	-0.441682	-1.25082	9.03242e-05	-0.439591	-1.25128
115662344	chr6:115662344:C:CA	1.79969e-05	-0.529625	-1.56223	8.12016e-05	-0.321724	-1.46589	8.1841e-05	-0.322736	-1.46676
115662962	chr6:115662962:G:A	8.73398e-05	-1.2879e-10	-0.512249	0.000263218	-1.2879e-10	-0.611568	0.000266203	-1.2879e-10	-0.610012
115663439	chr6:115663439:T:C	4.04437e-05	-1.28214	-1.02668e-09	0.000136697	-1.26678	-1.02668e-09	0.000137909	-1.26767	-1.02668e-09
115664076	chr6:115664076:A:AT	3.1058e-05	-1.2879e-10	-1.5462	0.000101287	-1.2879e-10	-1.56659	0.000102276	-1.2879e-10	-1.5666
115664331	chr6:115664331:T:C	4.0891e-05	-1.27114	-1.02668e-09	0.000137644	-1.25988	-1.02668e-09	0.000138948	-1.26017	-1.02668e-09
115664369	chr6:115664369:C:G	1.7729e-05	-0.539369	-1.56748	5.82451e-05	-0.569581	-1.55031	5.88706e-05	-0.568799	-1.55013
115664666	chr6:115664666:C:A	3.49529e-05	-1.2879e-10	-1.42805	0.000106258	-1.2879e-10	-1.51868	0.000107296	-1.2879e-10	-1.51868
115664725	chr6:115664725:A:G	6.01981e-05	-1.33913	0.454715	0.00022203	-1.33561	0.553869	0.000224231	-1.33509	0.553496
115665206	chr6:115665206:A:G	0.000384866	-1.2879e-10	0.970841	0.00054516	-1.2879e-10	0.11653	0.000550683	-1.2879e-10	0.116887
115665290	chr6:115665290:G:A	1.01701e-05	-1.10796	-1.55464	3.64512e-05	-1.02388	-1.56469	3.6749e-05	-1.02542	-1.56474
115665789	chr6:115665789:C:A	8.8487e-05	-1.2879e-10	-0.499199	0.000266396	-1.2879e-10	-0.599566	0.00026942	-1.2879e-10	-0.597999
115666036	chr6:115666036:A:G	9.37238e-05	-1.2879e-10	-0.441703	0.000417887	-1.2879e-10	-0.149339	0.000422134	-1.2879e-10	-0.148949
115666180	chr6:115666180:C:T	1.42298e-05	-1.22904	-1.09768	4.26764e-05	-1.18806	-1.24284	4.32217e-05	-1.18818	-1.23974
115666662	chr6:115666662:T:G	9.45457e-05	-1.2879e-10	-0.432971	0.000283681	-1.2879e-10	-0.536699	0.000286917	-1.2879e-10	-0.53508
115667098	chr6:115667098:C:T	5.72233e-05	-1.2879e-10	-0.935094	0.000212421	-1.2879e-10	-0.825978	0.000214472	-1.2879e-10	-0.82609
115667538	chr6:115667538:A:G	0.000354032	-1.2879e-10	0.887332	0.000504066	-1.2879e-10	0.038159	0.000509164	-1.2879e-10	0.0384984
115667756	chr6:115667756:G:A	4.37109e-05	-1.20446	-1.02668e-09	0.000146721	-1.19602	-1.02668e-09	0.000148232	-1.19549	-1.02668e-09
115667827	chr6:115667827:G:A	1.47657e-05	-0.766064	-1.52368	5.59375e-05	-0.597715	-1.5626	5.64159e-05	-0.598703	-1.56282
115668809	chr6:115668809:G:T	4.05974e-05	-1.27835	-1.02668e-09	0.000137124	-1.26367	-1.02668e-09	0.000138339	-1.26457	-1.02668e-09
115668853	chr6:115668853:C:A	0.000213202	-1.2879e-10	0.380184	0.000928942	-1.2879e-10	0.649498	0.000937693	-1.2879e-10	0.649151
115669402	chr6:115669402:C:T	6.71022e-05	-1.2879e-10	-0.775838	0.000248931	-1.2879e-10	-0.667375	0.000256581	-1.2879e-10	-0.646826
115669938	chr6:115669938:A:T	1.90799e-05	-0.590175	-1.44324	6.91022e-05	-0.388105	-1.56086	6.9714e-05	-0.389259	-1.56061
115670840	chr6:115670840:C:G	1.10224e-05	-1.25115	-1.33098	3.77126e-05	-1.1995	-1.35506	3.79605e-05	-1.20253	-1.3552
115670951	chr6:115670951:ATGT:A	8.08531e-05	-1.2879e-10	-0.589421	0.00023947	-1.2879e-10	-0.706122	0.000242208	-1.2879e-10	-0.704476
115671573	chr6:115671573:A:G	3.72282e-05	-1.36499	-1.02668e-09	0.000123713	-1.36659	-1.02668e-09	0.000124938	-1.36645	-1.02668e-09
115671648	chr6:115671648:A:C	4.38753e-05	-1.2879e-10	-1.2007	0.000134266	-1.2879e-10	-1.28473	0.000135572	-1.2879e-10	-1.28477
115671918	chr6:115671918:A:T	4.57108e-05	-1.2879e-10	-1.15972	0.000166875	-1.2879e-10	-1.0673	0.000168456	-1.2879e-10	-1.0676
115672091	chr6:115672091:C:T	0.000187408	-1.2879e-10	0.251234	0.000479921	-1.2879e-10	-0.0109278	0.000484496	-1.2879e-10	-0.0111632
115672276	chr6:115672276:G:C	3.75016e-05	-1.35767	-1.02668e-09	0.000125366	-1.35331	-1.02668e-09	0.000126596	-1.35327	-1.02668e-09
115672498	chr6:115672498:A:G	1.01227e-05	-1.11156	-1.55572	3.62698e-05	-1.02836	-1.56521	3.65667e-05	-1.02988	-1.56525
115672977	chr6:115672977:G:A	0.000464398	1.15869	-1.02668e-09	0.00156055	1.16825	-1.02668e-09	0.00157191	1.16578	-1.02668e-09
115673391	chr6:115673391:TGGAGA:T	1.74086e-05	-0.635544	-1.48955	5.40941e-05	-0.663366	-1.53046	5.4646e-05	-0.662531	-1.53087
115673635	chr6:115673635:G:A	4.53392e-05	-1.2879e-10	-1.16788	0.000135163	-1.2879e-10	-1.27807	0.000136339	-1.2879e-10	-1.27913
115673884	chr6:115673884:C:A	4.10578e-05	-1.2879e-10	-1.26707	0.000128223	-1.2879e-10	-1.33078	0.000129489	-1.2879e-10	-1.33067
115674174	chr6:115674174:A:G	3.0408e-05	-1.2879e-10	-1.56735	0.000102363	-1.2879e-10	-1.55602	0.000103388	-1.2879e-10	-1.55578
115674250	chr6:115674250:A:G	5.40756e-05	-1.2879e-10	-0.991672	0.000156819	-1.2879e-10	-1.12946	0.000158385	-1.2879e-10	-1.12924
115674393	chr6:115674393:G:A	5.43075e-05	-1.2879e-10	-0.987392	0.000162148	-1.2879e-10	-1.09604	0.000163847	-1.2879e-10	-1.09534
115674400	chr6:115674400:C:T	1.49249e-05	-0.768847	-1.51018	5.60833e-05	-0.599275	-1.55844	5.65496e-05	-0.600405	-1.55875
115674495	chr6:115674495:G:A	2.29479e-05	-0.4754	-1.37343	5.61975e-05	-0.624414	-1.53126	5.68673e-05	-0.6217	-1.53185
115674771	chr6:115674771:T:C	3.07174e-05	-1.2879e-10	-1.55723	0.000101235	-1.2879e-10	-1.5671	0.000102225	-1.2879e-10	-1.5671
115675106	chr6:115675106:G:A	7.39774e-05	-1.2879e-10	-0.678296	0.000224543	-1.2879e-10	-0.770484	0.000227052	-1.2879e-10	-0.769092
115675196	chr6:115675196:A:G	1.03364e-05	-1.07945	-1.56692	3.74287e-05	-0.994704	-1.56741	3.77237e-05	-0.996588	-1.5674
115675200	chr6:115675200:G:A	4.24096e-05	0.155225	-1.3899	0.000108022	0.051639	-1.55386	0.000108967	0.0509421	-1.55417
115675347	chr6:115675347:A:G	1.57944e-05	-0.672741	-1.54966	6.31922e-05	-0.491476	-1.54689	6.37122e-05	-0.492558	-1.54734
115675390	chr6:115675390:A:G	0.000105586	-1.2879e-10	-0.322525	0.000470016	-1.2879e-10	-0.031782	0.000474834	-1.2879e-10	-0.0313067
115676113	chr6:115676113:T:G	0.000460067	-1.2879e-10	1.14932	0.000621289	-1.2879e-10	0.247247	0.000627587	-1.2879e-10	0.24761
115676145	chr6:115676145:T:C	7.33492e-05	-1.2879e-10	-0.686823	0.000223044	-1.2879e-10	-0.777181	0.000225536	-1.2879e-10	-0.775793
115676320	chr6:115676320:T:C	7.1756e-05	-1.2879e-10	-0.708783	0.00021851	-1.2879e-10	-0.797715	0.000220947	-1.2879e-10	-0.796348
115677388	chr6:115677388:G:A	3.92549e-05	-1.2879e-10	-1.31198	0.000125212	-1.2879e-10	-1.35454	0.000126403	-1.2879e-10	-1.35479
115677403	chr6:115677403:T:C	0.000109476	-1.2879e-10	-0.286348	0.000489272	-1.2879e-10	0.00836924	0.00049429	-1.2879e-10	0.00885069
115677422	chr6:115677422:G:A	3.9323e-05	-1.2879e-10	-1.31024	0.000125412	-1.2879e-10	-1.35294	0.000126605	-1.2879e-10	-1.3532
115677553	chr6:115677553:T:C	8.73717e-06	-1.27269	-1.54177	3.17546e-05	-1.22574	-1.50077	3.19698e-05	-1.2285	-1.50099
115678186	chr6:115678186:G:T	0.000106474	-1.2879e-10	-0.314152	0.000296133	-1.2879e-10	-0.49374	0.0002992	-1.2879e-10	-0.49316
115678254	chr6:115678254:A:G	0.000113574	-1.2879e-10	-0.249603	0.000313949	-1.2879e-10	-0.435318	0.000317205	-1.2879e-10	-0.434723
115679598	chr6:115679598:C:T	8.81195e-06	-1.2457	-1.56024	3.17375e-05	-1.1936	-1.53345	3.19454e-05	-1.19664	-1.5336
115679599	chr6:115679599:G:A	4.10578e-05	-1.2879e-10	-1.26707	0.000128223	-1.2879e-10	-1.33078	0.000129489	-1.2879e-10	-1.33067
115680716	chr6:115680716:A:C	3.93305e-05	-1.2879e-10	-1.31006	0.000122427	-1.2879e-10	-1.37704	0.00012362	-1.2879e-10	-1.37706
115681099	chr6:115681099:T:C	9.71322e-05	-1.2879e-10	-0.405982	0.000272462	-1.2879e-10	-0.57705	0.000275277	-1.2879e-10	-0.576494
115681553	chr6:115681553:A:T	3.60045e-05	0.0894912	-1.4879	9.86068e-05	-0.0258799	-1.56753	9.94938e-05	-0.0266667	-1.56751
115682107	chr6:115682107:G:A	3.04965e-05	-1.2879e-10	-1.56444	0.000102729	-1.2879e-10	-1.55245	0.000103733	-1.2879e-10	-1.55245
115682609	chr6:115682609:T:C	7.01458e-05	-0.544443	-0.187036	0.000106224	-0.677209	-0.841787	0.000107259	-0.675005	-0.844021
115682767	chr6:115682767:T:A	6.4609e-05	-0.33881	-0.47489	0.000105785	-0.501811	-1.02133	0.000106945	-0.498848	-1.0231
115682787	chr6:115682787:G:A	8.25483e-05	-1.2879e-10	-0.568672	0.000242395	-1.2879e-10	-0.693979	0.000245001	-1.2879e-10	-0.69301
115683251	chr6:115683251:A:G	0.000144369	-1.36589	1.35621	2.77518e-05	-1.33095	-1.5303	2.79923e-05	-1.3321	-1.53024
115683333	chr6:115683333:C:T	3.18595e-05	-1.0472	-0.473523	8.64423e-05	-0.983369	-0.741703	8.77169e-05	-0.982849	-0.737308
115683962	chr6:115683962:A:G	1.07692e-05	-1.23292	-1.37245	3.7054e-05	-1.17795	-1.39422	3.72918e-05	-1.18115	-1.39434
115684121	chr6:115684121:C:A	3.80191e-05	-1.2879e-10	-1.34396	0.000138508	-1.2879e-10	-1.25362	0.000139824	-1.2879e-10	-1.25389
115684203	chr6:115684203:T:A	0.000163995	-1.2879e-10	0.117783	0.000457714	-1.2879e-10	-0.0583046	0.000462595	-1.2879e-10	-0.0574194
115684446	chr6:115684446:T:C	0.000106857	-1.2879e-10	-0.310563	0.000249732	-1.2879e-10	-0.664163	0.000252116	-1.2879e-10	-0.66438
115684460	chr6:115684460:T:C	4.00706e-05	-1.2879e-10	-1.29141	0.000147004	-1.2879e-10	-1.19409	0.0001484	-1.2879e-10	-1.19436
115684699	chr6:115684699:T:G	0.000107375	-0.305732	-1.02668e-09	0.000364302	-0.286566	-1.02668e-09	0.000368908	-0.283725	-1.02668e-09
115684783	chr6:115684783:AAAGT:A	3.15468e-05	-1.2879e-10	-1.53058	0.000102758	-1.2879e-10	-1.55217	0.000103763	-1.2879e-10	-1.55217
115685224	chr6:115685224:T:C	4.87132e-05	-0.0935033	-1.0026	0.000123509	-0.169107	-1.19913	0.00012517	-0.166814	-1.19778
115685360	chr6:115685360:A:G	4.80144e-05	-0.0565811	-1.05397	0.000120534	-0.133441	-1.25917	0.000122144	-0.13113	-1.25794
115685389	chr6:115685389:G:A	5.56628e-05	-0.340056	-0.622687	0.000128967	-0.408186	-0.916809	0.000130707	-0.406217	-0.9151
115685530	chr6:115685530:C:T	6.65352e-05	-0.993923	0.209599	0.000122382	-1.07983	-0.297572	0.000123928	-1.07865	-0.295922
115685821	chr6:115685821:A:G	7.8056e-05	-1.2879e-10	-0.624628	0.000342542	-1.2879e-10	-0.348154	0.000346028	-1.2879e-10	-0.347751
115685842	chr6:115685842:T:C	6.35549e-05	-0.83015	-1.02668e-09	0.000212928	-0.823597	-1.02668e-09	0.000215385	-0.821843	-1.02668e-09
115686790	chr6:115686790:T:G	7.65053e-05	-1.2879e-10	-0.644694	0.000334687	-1.2879e-10	-0.371352	0.000338093	-1.2879e-10	-0.370952
115687187	chr6:115687187:AT:A	1.87794e-05	-1.36005	-0.689243	8.15253e-05	-1.36002	-0.423617	8.23381e-05	-1.35976	-0.423677
115687197	chr6:115687197:G:C	1.93284e-05	-1.35667	-0.66381	8.42102e-05	-1.35662	-0.394608	8.50539e-05	-1.35632	-0.394669
115687428	chr6:115687428:T:C	3.22569e-05	-1.2879e-10	-1.50832	0.000104341	-1.2879e-10	-1.53689	0.000105361	-1.2879e-10	-1.53688
115687684	chr6:115687684:T:C	9.19394e-06	-1.19812	-1.56539	3.27755e-05	-1.12911	-1.56575	3.30797e-05	-1.12962	-1.56573
115687815	chr6:115687815:A:G	1.91703e-05	-1.3669	-0.66179	8.35404e-05	-1.3669	-0.392321	8.43607e-05	-1.36679	-0.392381
115688060	chr6:115688060:A:G	2.3304e-05	-0.338698	-1.49473	6.71137e-05	-0.413139	-1.56502	6.78155e-05	-0.412576	-1.56491
115688090	chr6:115688090:T:G	3.4616e-05	-1.35996	-0.0777831	0.000198327	-1.35988	0.465249	0.000200272	-1.35962	0.465021
115688144	chr6:115688144:T:G	5.68669e-05	-1.2879e-10	-0.941341	0.000181102	-1.2879e-10	-0.985488	0.000182933	-1.2879e-10	-0.985154
115688486	chr6:115688486:T:C	7.15595e-05	-1.2879e-10	-0.711525	0.000311611	-1.2879e-10	-0.442793	0.000314777	-1.2879e-10	-0.442409
115688575	chr6:115688575:G:A	0.000643223	-1.363	2.84744	5.17419e-05	-1.34929	-0.888995	5.22101e-05	-1.35001	-0.888983
115688832	chr6:115688832:A:AT	4.37192e-05	-1.2879e-10	-1.20427	0.000129627	-1.2879e-10	-1.31989	0.000130914	-1.2879e-10	-1.31973
115689044	chr6:115689044:G:A	3.4108e-05	-1.2879e-10	-1.45252	0.000126271	-1.2879e-10	-1.34612	0.00012754	-1.2879e-10	-1.34584
115689123	chr6:115689123:T:C	3.74533e-05	-1.35896	-1.02668e-09	0.000124902	-1.35702	-1.02668e-09	0.000126076	-1.35739	-1.02668e-09
115689475	chr6:115689475:A:T	3.35894e-05	-1.2879e-10	-1.46784	0.000119581	-1.2879e-10	-1.40055	0.000120727	-1.2879e-10	-1.40074
115690184	chr6:115690184:TTCTC:T	1.76247e-05	-1.3614	-0.751354	7.43547e-05	-1.36137	-0.514335	7.50883e-05	-1.36113	-0.514476
115690493	chr6:115690493:G:A	2.72272e-05	-1.36665	-0.31119	0.000150902	-1.36662	0.198699	0.000152377	-1.3665	0.198581
115690683	chr6:115690683:G:C	2.03408e-05	-1.35974	-0.609681	8.96324e-05	-1.3597	-0.329129	9.05228e-05	-1.35944	-0.329229
115690763	chr6:115690763:G:T	7.81721e-05	-1.07544	0.452296	0.000298696	-1.02773	0.542609	0.000300688	-1.02884	0.540642
115691292	chr6:115691292:A:G	3.04727e-05	-1.2879e-10	-1.56522	0.000101382	-1.2879e-10	-1.56565	0.000102367	-1.2879e-10	-1.5657
115691629	chr6:115691629:T:C	3.08365e-05	-1.2879e-10	-1.55336	0.000101464	-1.2879e-10	-1.56485	0.000102455	-1.2879e-10	-1.56485
115691708	chr6:115691708:T:C	3.09164e-05	-1.2879e-10	-1.55077	0.000103412	-1.2879e-10	-1.54583	0.000104413	-1.2879e-10	-1.54592
115692049	chr6:115692049:A:G	3.75342e-05	-1.28559	-0.0712159	0.000146126	-1.28599	0.0859081	0.000149273	-1.2852	0.0967102
115692121	chr6:115692121:A:C	2.02806e-05	-1.35238	-0.620011	8.92317e-05	-1.35232	-0.340991	9.01292e-05	-1.35196	-0.341062
115692318	chr6:115692318:G:A	3.0404e-05	-1.2879e-10	-1.56748	0.000101881	-1.2879e-10	-1.56074	0.000102866	-1.2879e-10	-1.56085
115692408	chr6:115692408:C:T	2.98252e-05	-1.35801	-0.228692	0.000141462	-1.35793	0.125418	0.000142899	-1.35765	0.125516
115693150	chr6:115693150:T:C	2.02598e-05	-1.35274	-0.620679	8.87382e-05	-1.35268	-0.346177	8.96303e-05	-1.35233	-0.34625
115693201	chr6:115693201:A:T	2.0152e-05	-1.34579	-0.63296	8.80992e-05	-1.34572	-0.360368	8.8991e-05	-1.34529	-0.360442
115693371	chr6:115693371:T:C	7.76894e-05	-1.2879e-10	-0.629336	0.000340697	-1.2879e-10	-0.353555	0.000344165	-1.2879e-10	-0.35315
115693375	chr6:115693375:A:G	7.09879e-05	-1.30534	0.585791	0.000277786	-1.30581	0.748109	0.000284137	-1.30512	0.7603
115693405	chr6:115693405:G:T	3.82982e-05	0.164232	-1.50088	0.000117602	0.0933749	-1.51062	0.000118831	0.0937623	-1.51033
115693444	chr6:115693444:C:T	1.3262e-05	-1.09812	-1.29903	4.39626e-05	-1.04689	-1.35432	4.43548e-05	-1.04705	-1.355
115693546	chr6:115693546:C:T	3.39521e-05	-1.2879e-10	-1.4571	0.000121247	-1.2879e-10	-1.38672	0.000122407	-1.2879e-10	-1.38692
115693717	chr6:115693717:T:C	7.76894e-05	-1.2879e-10	-0.629336	0.000340697	-1.2879e-10	-0.353555	0.000344165	-1.2879e-10	-0.35315
115694662	chr6:115694662:C:T	9.73395e-06	-1.20876	-1.49767	3.33554e-05	-1.14216	-1.53517	3.36626e-05	-1.14263	-1.53526
115694699	chr6:115694699:C:T	2.00456e-05	-1.36337	-0.620679	8.7798e-05	-1.36333	-0.346177	8.86671e-05	-1.36313	-0.34625
115695394	chr6:115695394:C:T	2.00043e-05	-1.35466	-0.631444	8.74911e-05	-1.3546	-0.358407	8.83687e-05	-1.35427	-0.35848
115695570	chr6:115695570:GC:G	2.00638e-05	-1.35724	-0.625897	8.78126e-05	-1.35719	-0.352154	8.86905e-05	-1.35689	-0.352227
115695626	chr6:115695626:A:G	3.20764e-05	-1.2879e-10	-1.51394	0.000106093	-1.2879e-10	-1.52023	0.000107129	-1.2879e-10	-1.52024
115695710	chr6:115695710:T:C	2.03943e-05	-1.35834	-0.608455	8.94233e-05	-1.3583	-0.332871	9.03163e-05	-1.35801	-0.33294
115695732	chr6:115695732:C:T	3.09502e-05	-1.2879e-10	-1.54967	0.000105868	-1.2879e-10	-1.52236	0.000106959	-1.2879e-10	-1.52183
115696277	chr6:115696277:A:C	3.6749e-05	-1.26558	-0.112363	0.000142667	-1.26603	0.0419953	0.000145731	-1.26515	0.0526457
115696641	chr6:115696641:C:A	3.49146e-05	-1.28375	-0.1454	0.000135832	-1.28417	0.0110401	0.000138723	-1.28337	0.0215829
115697138	chr6:115697138:C:A	2.10536e-05	-1.35932	-0.575657	9.28593e-05	-1.35928	-0.294184	9.37849e-05	-1.35901	-0.294256
115697290	chr6:115697290:A:G	5.84662e-05	-0.913606	-1.02668e-09	0.000195	-0.91155	-1.02668e-09	0.000197178	-0.910165	-1.02668e-09
115697308	chr6:115697308:G:A	1.77378e-05	-1.07451	-1.03185	5.65086e-05	-1.02132	-1.12884	5.69865e-05	-1.02147	-1.12999
115697380	chr6:115697380:C:T	1.10678e-05	-1.14749	-1.43053	4.40501e-05	-1.06961	-1.32961	4.44641e-05	-1.07019	-1.3294
115697621	chr6:115697621:A:G	2.0213e-05	-1.34872	-0.627005	8.88368e-05	-1.34866	-0.349089	8.97339e-05	-1.34826	-0.349159
115697904	chr6:115697904:A:G	4.97351e-05	-1.2879e-10	-1.07534	0.000157348	-1.2879e-10	-1.12609	0.000160052	-1.2879e-10	-1.11877
115698025	chr6:115698025:T:TA	3.57679e-05	-1.29832	-0.106681	0.000138886	-1.29889	0.047991	0.000141852	-1.29815	0.0586608
115698031	chr6:115698031:A:T	1.61444e-05	-1.22954	-0.970945	5.0319e-05	-1.19296	-1.07321	5.07449e-05	-1.19301	-1.07445
115698116	chr6:115698116:T:A	3.62652e-05	-1.29799	-0.0932005	0.000140653	-1.29856	0.0603061	0.000143655	-1.29782	0.0709662
115698309	chr6:115698309:G:A	0.000182441	0.224369	-1.02668e-09	0.000569226	0.159729	-1.02668e-09	0.000575255	0.160542	-1.02668e-09
115698998	chr6:115698998:C:G	1.41148e-05	-1.22419	-1.11065	4.46058e-05	-1.187	-1.19968	4.49914e-05	-1.18705	-1.20076
115699102	chr6:115699102:A:G	8.81078e-05	-1.2356	0.732111	0.000319119	-1.20342	0.784432	0.000321202	-1.20413	0.781923
115699107	chr6:115699107:T:C	0.000135748	-0.0712556	-1.02668e-09	0.000448028	-0.0796926	-1.02668e-09	0.000452268	-0.0799976	-1.02668e-09
115699334	chr6:115699334:C:T	0.000329721	-1.2879e-10	0.816193	0.00124089	-1.2879e-10	0.939032	0.00125526	-1.2879e-10	0.94083
115699377	chr6:115699377:C:T	3.09102e-05	-1.2879e-10	-1.55097	0.000101336	-1.2879e-10	-1.5661	0.00010232	-1.2879e-10	-1.56617
115699493	chr6:115699493:A:G	3.82154e-05	-1.31282	-0.0259992	0.000149741	-1.31332	0.137674	0.000152966	-1.31266	0.148607
115699498	chr6:115699498:A:G	5.75584e-05	-1.2879e-10	-0.929254	0.000183218	-1.2879e-10	-0.973872	0.00018507	-1.2879e-10	-0.973535
115699996	chr6:115699996:T:C	3.71808e-05	-1.30592	-0.0603415	0.000145311	-1.30646	0.100785	0.000148434	-1.30576	0.111629
115700439	chr6:115700439:C:T	3.04011e-05	-1.2879e-10	-1.56757	0.000101268	-1.2879e-10	-1.56678	0.000102254	-1.2879e-10	-1.56681
115700458	chr6:115700458:T:C	3.0401e-05	-1.2879e-10	-1.56758	0.00010128	-1.2879e-10	-1.56667	0.000102266	-1.2879e-10	-1.5667
115700567	chr6:115700567:T:C	3.8521e-05	-1.30322	-0.0276295	0.000150768	-1.30375	0.134942	0.000154023	-1.30304	0.145871
115700674	chr6:115700674:T:C	0.00017209	-1.3084	1.47436	0.000574749	-1.28539	1.45477	0.000585109	-1.28589	1.46341
115700895	chr6:115700895:G:A	3.60332e-05	-1.2879e-10	-1.39762	0.00011562	-1.2879e-10	-1.43424	0.000116736	-1.2879e-10	-1.43436
115701004	chr6:115701004:T:C	5.28494e-05	-1.2879e-10	-1.01461	0.000159418	-1.2879e-10	-1.11302	0.000161117	-1.2879e-10	-1.11214
115701012	chr6:115701012:T:G	3.63686e-05	-1.2879e-10	-1.38835	0.000108642	-1.2879e-10	-1.49649	0.000109702	-1.2879e-10	-1.49651
115701342	chr6:115701342:T:C	5.15871e-05	-1.2879e-10	-1.03878	0.000162843	-1.2879e-10	-1.09176	0.000165689	-1.2879e-10	-1.08416
115701613	chr6:115701613:G:C	4.57362e-05	-1.2879e-10	-1.15917	0.00014841	-1.2879e-10	-1.18457	0.00014991	-1.2879e-10	-1.18424
115701869	chr6:115701869:C:A	3.79758e-05	-1.34511	-1.02668e-09	0.000127733	-1.3346	-1.02668e-09	0.000128921	-1.33507	-1.02668e-09
115701977	chr6:115701977:A:G	1.43834e-05	-1.2646	-1.05138	4.50567e-05	-1.23217	-1.14446	4.54441e-05	-1.23221	-1.14558
115702242	chr6:115702242:T:C	2.09115e-05	-1.36225	-0.579499	9.20937e-05	-1.36227	-0.299468	9.30074e-05	-1.36205	-0.299542
115702255	chr6:115702255:G:A	3.83408e-05	-1.33554	-1.02668e-09	0.000126679	-1.34289	-1.02668e-09	0.000127971	-1.34247	-1.02668e-09
115702358	chr6:115702358:C:T	2.92917e-05	-0.105837	-1.49891	8.42788e-05	-0.184196	-1.56622	8.51457e-05	-0.183769	-1.56614
115702417	chr6:115702417:G:C	2.00483e-05	-1.36328	-0.620625	8.78023e-05	-1.3633	-0.346159	8.86718e-05	-1.3631	-0.346231
115702605	chr6:115702605:T:C	3.62668e-05	-1.30932	-0.0818307	0.000141057	-1.30985	0.0744607	0.000144074	-1.30917	0.0852236
115702746	chr6:115702746:C:T	6.82565e-05	-1.35669	0.59791	0.000322559	-1.35659	0.948328	0.000325462	-1.35688	0.947857
115702864	chr6:115702864:T:C	1.99843e-05	-1.36208	-0.625031	8.74691e-05	-1.36209	-0.351169	8.83373e-05	-1.36187	-0.351242
115703169	chr6:115703169:A:T	3.59036e-05	-1.29892	-0.102293	0.000139592	-1.29948	0.0536574	0.000142577	-1.29875	0.0643541
115703381	chr6:115703381:G:A	3.4561e-05	-1.31016	-0.129174	0.000134202	-1.31067	0.0254642	0.00013705	-1.30999	0.0360673
115703638	chr6:115703638:T:C	3.75913e-05	-1.30534	-0.0499388	0.00014644	-1.30588	0.107945	0.000149592	-1.30518	0.118817
115703776	chr6:115703776:G:A	2.48128e-05	-1.36491	-0.405786	0.00013261	-1.36491	0.0677707	0.000133911	-1.36474	0.0676398
115703881	chr6:115703881:A:T	8.13303e-05	-1.2879e-10	-0.583536	0.000358622	-1.2879e-10	-0.302279	0.000362273	-1.2879e-10	-0.301874
115704253	chr6:115704253:G:C	3.81672e-05	-1.2879e-10	-1.34008	0.000138799	-1.2879e-10	-1.25152	0.000140109	-1.2879e-10	-1.25185
115704448	chr6:115704448:T:C	5.15444e-05	-1.2879e-10	-1.03961	0.000162834	-1.2879e-10	-1.09182	0.000165678	-1.2879e-10	-1.08422
115704573	chr6:115704573:C:A	2.45742e-05	-1.36697	-0.413385	0.000110228	-1.36698	-0.115017	0.000111305	-1.36687	-0.11512
115704613	chr6:115704613:C:G	2.96323e-05	-1.36794	-0.225255	0.000166441	-1.36793	0.298023	0.000168058	-1.36787	0.29791
115705093	chr6:115705093:T:G	8.79005e-06	-1.24115	-1.56728	3.14642e-05	-1.18071	-1.55499	3.17582e-05	-1.18116	-1.55496
115705206	chr6:115705206:A:G	3.05774e-05	-1.2879e-10	-1.56179	0.000103211	-1.2879e-10	-1.54777	0.000104235	-1.2879e-10	-1.54762
115705596	chr6:115705596:G:A	3.54486e-05	-1.2879e-10	-1.41397	0.000106936	-1.2879e-10	-1.51232	0.000107979	-1.2879e-10	-1.51233
115705682	chr6:115705682:A:T	1.59776e-05	-1.36395	-0.84692	4.81143e-05	-1.36801	-0.942963	4.85153e-05	-1.36797	-0.944426
115705699	chr6:115705699:G:A	1.58533e-05	-1.36296	-0.855716	4.7735e-05	-1.36769	-0.951192	4.8134e-05	-1.36764	-0.952645
115705943	chr6:115705943:G:C	0.00069201	-1.3642	2.92174	5.34116e-05	-1.34684	-0.859676	5.38925e-05	-1.34762	-0.859663
115706532	chr6:115706532:G:GT	6.09863e-05	-1.2879e-10	-0.871406	0.000149584	-1.2879e-10	-1.17669	0.00015106	-1.2879e-10	-1.17659
115706696	chr6:115706696:A:T	1.84907e-05	-1.36199	-0.702792	7.93239e-05	-1.36202	-0.448989	8.0107e-05	-1.36179	-0.449117
115706703	chr6:115706703:C:T	4.62959e-05	0.158107	-1.30511	0.000160826	0.178669	-1.2829	0.000163102	0.182919	-1.28281
115706931	chr6:115706931:G:A	1.33489e-05	-1.21265	-1.17797	2.91848e-05	-1.32263	-1.48827	2.95066e-05	-1.32179	-1.48786
115707248	chr6:115707248:T:C	2.00736e-05	-1.36197	-0.620679	8.79152e-05	-1.362	-0.346177	8.87881e-05	-1.36177	-0.34625
115707432	chr6:115707432:A:C	3.82027e-05	-1.2879e-10	-1.33915	0.000138947	-1.2879e-10	-1.25045	0.000140259	-1.2879e-10	-1.25078
115707835	chr6:115707835:G:A	2.54544e-05	-0.17913	-1.56603	8.63023e-05	-0.16196	-1.56473	8.74732e-05	-0.158206	-1.56473
115707986	chr6:115707986:T:C	3.86684e-05	-1.2879e-10	-1.32703	0.000122581	-1.2879e-10	-1.37577	0.000123784	-1.2879e-10	-1.37574
115707994	chr6:115707994:C:T	3.04011e-05	-1.2879e-10	-1.56758	0.00010129	-1.2879e-10	-1.56657	0.000102276	-1.2879e-10	-1.5666
115708008	chr6:115708008:C:T	2.02766e-05	-1.3577	-0.614892	8.88687e-05	-1.35774	-0.339654	8.97613e-05	-1.35744	-0.339679
115708217	chr6:115708217:A:G	3.40753e-05	-1.2879e-10	-1.45348	0.000121831	-1.2879e-10	-1.38191	0.000122997	-1.2879e-10	-1.38211
115708897	chr6:115708897:G:T	3.72024e-05	-1.36568	-1.02668e-09	0.000123712	-1.36659	-1.02668e-09	0.000124906	-1.36671	-1.02668e-09
115709014	chr6:115709014:C:T	1.07141e-05	-1.36392	-1.24657	3.38031e-05	-1.36799	-1.29601	3.41072e-05	-1.36795	-1.29682
115709351	chr6:115709351:C:T	1.11456e-05	-1.36358	-1.20743	3.50594e-05	-1.36789	-1.25962	3.53732e-05	-1.36784	-1.26048
115709642	chr6:115709642:C:G	4.79449e-05	-1.36678	0.25478	0.000173068	-1.36834	0.337478	0.000174523	-1.36835	0.336134
115709809	chr6:115709809:C:T	1.74741e-05	-1.36282	-0.758514	7.49019e-05	-1.36284	-0.505526	7.56447e-05	-1.36263	-0.505595
115710320	chr6:115710320:T:C	0.000331208	-1.2879e-10	0.82069	0.00148305	-1.2879e-10	1.11731	0.00149681	-1.2879e-10	1.11682
115710907	chr6:115710907:A:G	3.71638e-05	-1.36672	-1.02668e-09	0.00012361	-1.36742	-1.02668e-09	0.000124807	-1.3675	-1.02668e-09
115711360	chr6:115711360:A:G	1.68948e-05	-1.34815	-0.806899	7.18118e-05	-1.34818	-0.562317	7.2539e-05	-1.34778	-0.56237
115711678	chr6:115711678:T:C	9.6443e-05	-1.24794	0.834835	0.000301159	-1.2749	0.797986	0.000306915	-1.27387	0.80617
115712036	chr6:115712036:T:G	1.67085e-05	-1.35012	-0.81602	7.0959e-05	-1.35015	-0.572293	7.16762e-05	-1.34977	-0.572346
115712254	chr6:115712254:A:T	1.69077e-05	-1.34739	-0.806899	7.18664e-05	-1.34742	-0.562317	7.25947e-05	-1.34701	-0.56237
115712325	chr6:115712325:T:C	8.83358e-05	-1.2879e-10	-0.500909	0.00039602	-1.2879e-10	-0.203086	0.000400073	-1.2879e-10	-0.202623
115712479	chr6:115712479:A:G	1.68419e-05	-1.35128	-0.806899	7.15875e-05	-1.35131	-0.562317	7.23101e-05	-1.35094	-0.56237
115712772	chr6:115712772:T:C	3.1484e-05	-1.2879e-10	-1.53257	0.000102774	-1.2879e-10	-1.55202	0.00010377	-1.2879e-10	-1.5521
115712803	chr6:115712803:C:T	1.67868e-05	-1.35404	-0.807419	7.1345e-05	-1.35408	-0.562946	7.20629e-05	-1.35373	-0.562999
115712904	chr6:115712904:C:CTAAGA	1.66313e-05	-1.35662	-0.814148	7.06103e-05	-1.35666	-0.570717	7.13187e-05	-1.35635	-0.570767
115713130	chr6:115713130:A:C	0.000177334	-1.34487	1.54085	3.10648e-05	-1.36509	-1.38338	3.13626e-05	-1.36539	-1.38327
115713290	chr6:115713290:T:C	1.24845e-05	-1.14349	-1.31408	3.68472e-05	-1.11128	-1.46649	3.71443e-05	-1.11248	-1.46698
115713320	chr6:115713320:G:A	1.6731e-05	-1.35789	-0.806899	7.11161e-05	-1.35792	-0.562317	7.18281e-05	-1.35763	-0.56237
115713394	chr6:115713394:C:T	1.89654e-05	-1.35395	-0.685491	8.16168e-05	-1.35397	-0.428545	8.24367e-05	-1.35362	-0.428617
115713751	chr6:115713751:C:A	2.98895e-05	-0.174058	-1.41049	0.000104748	-0.243704	-1.28929	0.000105921	-0.243344	-1.28823
115713850	chr6:115713850:T:C	3.7127e-05	-1.2879e-10	-1.36771	0.000119084	-1.2879e-10	-1.40472	0.000120786	-1.2879e-10	-1.40025
115713933	chr6:115713933:T:C	1.68285e-05	-1.35208	-0.806899	7.15304e-05	-1.35211	-0.562317	7.22518e-05	-1.35174	-0.56237
115713989	chr6:115713989:G:A	2.13364e-05	-1.36142	-0.560214	9.52411e-05	-1.36143	-0.266705	9.6204e-05	-1.36119	-0.266607
115714070	chr6:115714070:T:C	0.000116523	-1.2879e-10	-0.223966	0.000227253	-1.2879e-10	-0.758484	0.000229518	-1.2879e-10	-0.758292
115714304	chr6:115714304:G:A	5.29938e-05	-0.0427554	-0.969125	0.000173353	-0.0238582	-1.00536	0.000175715	-0.019838	-1.00557
115714940	chr6:115714940:A:G	1.68912e-05	-1.35115	-0.804109	7.18243e-05	-1.35118	-0.559146	7.25494e-05	-1.35081	-0.559198
115716488	chr6:115716488:T:C	8.53689e-05	-1.2879e-10	-0.535072	0.0003806	-1.2879e-10	-0.242801	0.000384486	-1.2879e-10	-0.242364
115716797	chr6:115716797:C:G	3.96297e-05	-1.2879e-10	-1.30248	0.000114965	-1.2879e-10	-1.43992	0.000116084	-1.2879e-10	-1.43995
115716899	chr6:115716899:G:A	3.97094e-05	-1.30047	-1.02668e-09	0.000132908	-1.2949	-1.02668e-09	0.000134252	-1.29456	-1.02668e-09
115717090	chr6:115717090:A:T	3.15955e-05	-1.2879e-10	-1.52904	0.000103238	-1.2879e-10	-1.54751	0.000104232	-1.2879e-10	-1.54765
115717164	chr6:115717164:A:G	1.73507e-05	-1.34293	-0.785497	7.39534e-05	-1.34296	-0.538153	7.47055e-05	-1.34251	-0.538211
115717274	chr6:115717274:A:G	2.3755e-05	-1.35571	-0.458548	0.000127204	-1.35571	0.0169504	0.000128476	-1.35539	0.0168532
115717424	chr6:115717424:T:C	1.74652e-05	-1.34262	-0.77922	7.45748e-05	-1.34268	-0.530069	7.53335e-05	-1.34222	-0.530129
115717555	chr6:115717555:G:A	1.18098e-05	-0.983795	-1.52933	3.9007e-05	-0.95449	-1.56632	3.93781e-05	-0.954834	-1.56623
115717611	chr6:115717611:C:T	1.03241e-05	-1.08019	-1.56738	3.72961e-05	-1.05479	-1.51087	3.76734e-05	-1.05509	-1.51023
115717775	chr6:115717775:CAAGAT:C	1.67921e-05	-1.32953	-0.831619	7.11101e-05	-1.32956	-0.590764	7.18415e-05	-1.32899	-0.590816
115718147	chr6:115718147:C:T	3.80365e-05	-1.34351	-1.02668e-09	0.000127979	-1.33268	-1.02668e-09	0.000129168	-1.33316	-1.02668e-09
115718442	chr6:115718442:C:T	3.12341e-05	-1.2879e-10	-1.54055	0.000102121	-1.2879e-10	-1.55839	0.00010312	-1.2879e-10	-1.55838
115718645	chr6:115718645:G:A	9.83038e-05	-0.393992	-1.02668e-09	0.000326398	-0.396433	-1.02668e-09	0.000329093	-0.39793	-1.02668e-09
115718715	chr6:115718715:G:A	7.97111e-06	-1.34402	-1.56221	2.73687e-05	-1.33294	-1.54221	2.76349e-05	-1.33342	-1.54177
115718908	chr6:115718908:C:T	1.0946e-05	-1.02291	-1.56617	4.00609e-05	-0.928894	-1.56525	4.04233e-05	-0.929634	-1.56523
115718932	chr6:115718932:C:T	1.7935e-05	-1.33728	-0.758025	7.6781e-05	-1.33732	-0.506275	7.7566e-05	-1.33681	-0.50633
115719116	chr6:115719116:C:G	3.10906e-05	-1.2879e-10	-1.54515	0.00010135	-1.2879e-10	-1.56597	0.000102345	-1.2879e-10	-1.56592
115719199	chr6:115719199:G:T	4.05328e-05	-1.27994	-1.02668e-09	0.000141685	-1.23094	-1.02668e-09	0.000142729	-1.23332	-1.02668e-09
115719569	chr6:115719569:A:G	1.69364e-05	-1.3379	-0.814688	7.19045e-05	-1.33794	-0.571273	7.26394e-05	-1.33744	-0.571326
115719616	chr6:115719616:C:T	1.69802e-05	-1.34311	-0.806899	7.21748e-05	-1.34314	-0.562317	7.29093e-05	-1.34269	-0.56237
115719651	chr6:115719651:G:A	3.09168e-05	-1.2879e-10	-1.55076	0.000102511	-1.2879e-10	-1.55458	0.000103513	-1.2879e-10	-1.55458
115719801	chr6:115719801:C:T	8.16681e-06	-1.36384	-1.51813	2.75658e-05	-1.36505	-1.50293	2.78261e-05	-1.36521	-1.50309
115720147	chr6:115720147:C:T	2.09084e-05	-1.34582	-0.59608	9.16501e-05	-1.34585	-0.320721	9.25815e-05	-1.34542	-0.320762
115720182	chr6:115720182:T:A	3.0618e-05	-1.2879e-10	-1.56047	0.000102537	-1.2879e-10	-1.55433	0.000103526	-1.2879e-10	-1.55445
115720517	chr6:115720517:G:A	2.18831e-05	-1.35092	-0.545417	9.67369e-05	-1.35099	-0.261567	9.7715e-05	-1.3506	-0.261613
115720838	chr6:115720838:A:C	3.14326e-05	-1.2879e-10	-1.53421	0.000102502	-1.2879e-10	-1.55467	0.000103504	-1.2879e-10	-1.55466
115720921	chr6:115720921:A:G	3.34487e-05	-1.2879e-10	-1.47204	0.000118842	-1.2879e-10	-1.40675	0.000119979	-1.2879e-10	-1.40696
115721083	chr6:115721083:C:T	2.13279e-05	-1.32759	-0.594442	9.35116e-05	-1.32764	-0.318827	9.44758e-05	-1.32706	-0.318869
115721217	chr6:115721217:C:T	2.09714e-05	-1.34721	-0.591682	9.19872e-05	-1.34721	-0.31569	9.29207e-05	-1.34679	-0.315731
115721326	chr6:115721326:A:C	1.91803e-05	-0.49429	-1.53388	5.69397e-05	-0.599448	-1.54311	5.7568e-05	-0.597866	-1.54344
115721583	chr6:115721583:T:A	0.000112003	-1.2879e-10	-0.263525	0.000220613	-1.2879e-10	-0.788137	0.000222809	-1.2879e-10	-0.787955
115721598	chr6:115721598:C:T	9.75771e-06	-1.16733	-1.53667	3.41709e-05	-1.09455	-1.55862	3.44545e-05	-1.09591	-1.55873
115721991	chr6:115721991:T:G	0.000295747	-1.2879e-10	0.707451	0.000501393	-1.2879e-10	0.0328411	0.000506519	-1.2879e-10	0.03329
115722051	chr6:115722051:C:T	3.56075e-05	-1.2879e-10	-1.4095	0.000116163	-1.2879e-10	-1.42956	0.000117351	-1.2879e-10	-1.4291
115722282	chr6:115722282:G:C	1.08078e-05	-1.34902	-1.25277	4.2299e-05	-1.34839	-1.09139	4.27266e-05	-1.34803	-1.09142
115722508	chr6:115722508:C:G	3.28662e-05	-1.2879e-10	-1.48961	0.000116104	-1.2879e-10	-1.43006	0.000117216	-1.2879e-10	-1.43025
115722567	chr6:115722567:T:TG	3.06587e-05	-1.2879e-10	-1.55914	0.000101216	-1.2879e-10	-1.56729	0.000102206	-1.2879e-10	-1.56729
115722597	chr6:115722597:T:C	1.03866e-05	-1.35028	-1.29126	4.02925e-05	-1.34968	-1.13871	4.06993e-05	-1.34932	-1.13874
115722796	chr6:115722796:A:C	3.06226e-05	-1.2879e-10	-1.56032	0.000102557	-1.2879e-10	-1.55413	0.000103546	-1.2879e-10	-1.55426
115722879	chr6:115722879:CAT:C	1.25429e-05	-1.27198	-1.18092	3.39117e-05	-1.29071	-1.37008	3.42114e-05	-1.29182	-1.36989
115723148	chr6:115723148:T:C	1.51877e-05	-1.36768	-0.893887	4.53934e-05	-1.36771	-1.00148	4.58318e-05	-1.36777	-1.00153
115723174	chr6:115723174:A:G	3.39451e-05	0.106085	-1.5634	0.000115139	0.127563	-1.56598	0.000116711	0.13143	-1.566
115723360	chr6:115723360:C:A	2.28476e-05	-0.294784	-1.55843	6.75226e-05	-0.420595	-1.55149	6.83283e-05	-0.418635	-1.55131
115723724	chr6:115723724:T:G	3.47496e-05	0.133429	-1.56731	0.000119975	0.155857	-1.55312	0.000121612	0.159752	-1.55319
115723844	chr6:115723844:A:G	0.000247106	0.527762	-1.02668e-09	0.000836434	0.544599	-1.02668e-09	0.000842223	0.541774	-1.02668e-09
115724053	chr6:115724053:T:C	3.72302e-05	-1.36494	-1.02668e-09	0.000124187	-1.36276	-1.02668e-09	0.000125406	-1.36271	-1.02668e-09
115724284	chr6:115724284:C:T	9.28119e-05	-1.2879e-10	-0.45148	0.0004191	-1.2879e-10	-0.14644	0.000423395	-1.2879e-10	-0.145966
115724546	chr6:115724546:A:C	1.57163e-05	-1.36689	-0.860469	4.68571e-05	-1.36692	-0.970525	4.73082e-05	-1.36701	-0.970575
115724739	chr6:115724739:G:C	9.8301e-05	-0.394021	-1.02668e-09	0.000284748	-0.532945	-1.02668e-09	0.000286822	-0.535408	-1.02668e-09
115725076	chr6:115725076:C:T	8.80069e-05	-1.2879e-10	-0.504639	0.000394417	-1.2879e-10	-0.207141	0.000398454	-1.2879e-10	-0.20668
115725476	chr6:115725476:G:A	4.99885e-05	-0.0479925	-1.02227	0.000116662	-0.189145	-1.23612	0.000118519	-0.18548	-1.23372
115725497	chr6:115725497:T:C	3.44845e-05	-1.2879e-10	-1.44154	0.000123524	-1.2879e-10	-1.36812	0.000124699	-1.2879e-10	-1.36837
115725905	chr6:115725905:A:G	9.20941e-06	-1.20303	-1.5588	3.22513e-05	-1.17463	-1.53636	3.25432e-05	-1.17584	-1.53587
115726038	chr6:115726038:G:A	2.84069e-05	-0.242566	-1.39286	9.19268e-05	-0.371783	-1.29177	9.30956e-05	-0.369783	-1.29086
115727176	chr6:115727176:ACT:A	1.73342e-05	-1.36601	-0.763366	8.6882e-05	-1.36579	-0.354207	8.77286e-05	-1.36565	-0.35437
115727604	chr6:115727604:T:G	1.73975e-05	-1.36634	-0.759386	5.32116e-05	-1.36638	-0.84389	5.37223e-05	-1.36649	-0.843949
115727675	chr6:115727675:G:T	0.000284738	-1.2879e-10	0.669516	0.000411449	-1.2879e-10	-0.164863	0.00041564	-1.2879e-10	-0.164452
115727915	chr6:115727915:G:A	6.52566e-05	-0.803728	-1.02668e-09	0.000220021	-0.790824	-1.02668e-09	0.000222625	-0.788783	-1.02668e-09
115728206	chr6:115728206:T:C	2.96566e-05	-0.280303	-1.31207	7.64848e-05	-0.406299	-1.44116	7.74572e-05	-0.402986	-1.44156
115728261	chr6:115728261:T:A	3.77841e-05	-1.35017	-1.02668e-09	0.00012674	-1.34241	-1.02668e-09	0.000127917	-1.34289	-1.02668e-09
115728369	chr6:115728369:A:G	3.3614e-05	-1.2879e-10	-1.46711	0.000106468	-1.2879e-10	-1.51671	0.000107467	-1.2879e-10	-1.51708
115728454	chr6:115728454:C:T	3.71251e-05	-1.36776	-1.02668e-09	0.000123579	-1.36767	-1.02668e-09	0.00012478	-1.36772	-1.02668e-09
115728546	chr6:115728546:T:C	2.99617e-05	-0.212793	-1.36934	9.75569e-05	-0.34307	-1.26104	9.88024e-05	-0.341074	-1.26008
115728867	chr6:115728867:T:C	8.72625e-05	-0.513134	-1.02668e-09	0.00031869	-0.42033	-1.02668e-09	0.000319979	-0.426015	-1.02668e-09
115728990	chr6:115728990:A:G	3.06226e-05	-1.2879e-10	-1.56032	0.000102557	-1.2879e-10	-1.55413	0.000103546	-1.2879e-10	-1.55426
115729174	chr6:115729174:G:A	1.42768e-05	-1.3629	-0.96052	6.82136e-05	-1.36258	-0.599323	6.88883e-05	-1.36238	-0.599407
115729191	chr6:115729191:G:A	9.31092e-05	-1.2879e-10	-0.448282	0.000412318	-1.2879e-10	-0.162754	0.000416817	-1.2879e-10	-0.161624
115729236	chr6:115729236:A:G	3.051e-05	-1.2879e-10	-1.564	0.000102857	-1.2879e-10	-1.55121	0.000103861	-1.2879e-10	-1.55122
115729605	chr6:115729605:A:G	4.05077e-05	-1.2879e-10	-1.28056	0.000116632	-1.2879e-10	-1.42553	0.000117769	-1.2879e-10	-1.42555
115730395	chr6:115730395:C:A	3.73963e-05	-1.36048	-1.02668e-09	0.000124864	-1.35733	-1.02668e-09	0.000126093	-1.35726	-1.02668e-09
115730763	chr6:115730763:T:C	1.26327e-05	-1.18407	-1.2617	3.47699e-05	-1.14766	-1.48814	3.50897e-05	-1.14869	-1.48767
115730807	chr6:115730807:A:AT	3.85712e-05	-1.32955	-1.02668e-09	0.000128964	-1.32502	-1.02668e-09	0.00013027	-1.32466	-1.02668e-09
115730808	chr6:115730808:G:T	3.85632e-05	-1.32976	-1.02668e-09	0.000128936	-1.32524	-1.02668e-09	0.000130241	-1.32488	-1.02668e-09
115731325	chr6:115731325:A:T	3.32454e-05	-1.2879e-10	-1.47814	0.00011788	-1.2879e-10	-1.41488	0.000119008	-1.2879e-10	-1.41508
115731485	chr6:115731485:G:A	3.52475e-05	-1.2879e-10	-1.41966	0.000113768	-1.2879e-10	-1.45039	0.000115311	-1.2879e-10	-1.44664
115732237	chr6:115732237:C:T	3.62812e-05	-1.2879e-10	-1.39076	0.00011678	-1.2879e-10	-1.42426	0.000118411	-1.2879e-10	-1.42011
115732368	chr6:115732368:T:C	2.32792e-05	-1.36653	-0.467961	6.60162e-05	-1.36653	-0.628115	6.66626e-05	-1.36663	-0.627993
115732409	chr6:115732409:A:G	1.49584e-05	-0.975129	-1.30166	4.34714e-05	-0.923217	-1.48923	4.37807e-05	-0.924738	-1.49034
115732611	chr6:115732611:C:T	3.04311e-05	-1.2879e-10	-1.56659	0.000101572	-1.2879e-10	-1.56378	0.000102557	-1.2879e-10	-1.56385
115732785	chr6:115732785:T:C	4.22748e-05	-1.23786	-1.02668e-09	0.000144479	-1.21142	-1.02668e-09	0.000145659	-1.213	-1.02668e-09
115732912	chr6:115732912:T:G	4.2352e-05	-1.2879e-10	-1.23604	0.000135152	-1.2879e-10	-1.27815	0.000137277	-1.2879e-10	-1.27227
115732927	chr6:115732927:C:T	0.000189234	-1.36103	1.62196	3.48439e-05	-1.28199	-1.35168	3.51311e-05	-1.28364	-1.35155
115732984	chr6:115732984:A:G	3.53387e-05	-1.2879e-10	-1.41708	0.000114032	-1.2879e-10	-1.44807	0.000115583	-1.2879e-10	-1.44428
115733278	chr6:115733278:C:G	1.60438e-05	-1.36789	-0.838845	4.9375e-05	-1.36792	-0.91719	4.98516e-05	-1.36797	-0.917255
115733410	chr6:115733410:G:A	3.87515e-05	-1.32489	-1.02668e-09	0.000130424	-1.31376	-1.02668e-09	0.000131628	-1.31429	-1.02668e-09
115733808	chr6:115733808:A:C	2.97203e-05	-0.335064	-1.25516	7.58382e-05	-0.45839	-1.39756	7.67912e-05	-0.455129	-1.39805
115734533	chr6:115734533:C:G	3.32454e-05	-1.2879e-10	-1.47814	0.00011788	-1.2879e-10	-1.41488	0.000119008	-1.2879e-10	-1.41508
115734577	chr6:115734577:A:G	8.62377e-06	-1.28047	-1.54706	2.96149e-05	-1.23198	-1.56429	2.98936e-05	-1.23231	-1.56432
115734869	chr6:115734869:T:C	1.40156e-05	-0.898453	-1.44343	4.64096e-05	-0.957443	-1.3896	4.70126e-05	-0.954436	-1.38942
115735093	chr6:115735093:T:G	3.74535e-05	-1.2879e-10	-1.35895	0.00012017	-1.2879e-10	-1.39564	0.000121901	-1.2879e-10	-1.39106
115735095	chr6:115735095:A:G	3.73124e-05	-1.2879e-10	-1.36273	0.000119756	-1.2879e-10	-1.39909	0.000121477	-1.2879e-10	-1.39455
115735150	chr6:115735150:A:G	7.95086e-05	-1.2879e-10	-0.606189	0.000351575	-1.2879e-10	-0.322125	0.000355169	-1.2879e-10	-0.321678
115735414	chr6:115735414:A:T	3.04269e-05	-1.2879e-10	-1.56673	0.000102159	-1.2879e-10	-1.55802	0.000103156	-1.2879e-10	-1.55803
115735529	chr6:115735529:A:G	4.23612e-05	-1.23582	-1.02668e-09	0.000140901	-1.23649	-1.02668e-09	0.000142224	-1.23687	-1.02668e-09
115735660	chr6:115735660:A:G	3.03611e-05	-0.187689	-1.38121	9.81866e-05	-0.320338	-1.27734	9.94454e-05	-0.318257	-1.27641
115735751	chr6:115735751:A:G	7.85756e-06	-1.3683	-1.55228	2.63974e-05	-1.36809	-1.54319	2.66541e-05	-1.36804	-1.54329
115735773	chr6:115735773:G:A	1.04822e-05	-1.36658	-1.2658	3.92731e-05	-1.36641	-1.1476	3.96732e-05	-1.3663	-1.1473
115736375	chr6:115736375:T:G	6.38148e-05	-1.2879e-10	-0.82607	0.000146285	-1.2879e-10	-1.19899	0.000147729	-1.2879e-10	-1.19889
115736462	chr6:115736462:C:T	3.97663e-05	0.25219	-1.55123	0.000139931	0.275583	-1.51898	0.000141836	0.279652	-1.51925
115736745	chr6:115736745:G:A	1.30724e-05	-0.851507	-1.56004	4.1053e-05	-0.910883	-1.5588	4.15557e-05	-0.908527	-1.55871
115736985	chr6:115736985:A:G	1.69695e-05	-1.3629	-0.787739	5.15341e-05	-1.36296	-0.87934	5.20241e-05	-1.36315	-0.879415
115737184	chr6:115737184:T:C	6.12851e-05	-1.2879e-10	-0.866517	0.000142258	-1.2879e-10	-1.22691	0.000143661	-1.2879e-10	-1.22681
115737279	chr6:115737279:A:G	7.72239e-05	-1.2879e-10	-0.635346	0.000339969	-1.2879e-10	-0.355694	0.000343442	-1.2879e-10	-0.355254
115737313	chr6:115737313:T:G	3.1417e-05	0.0311362	-1.56584	9.07535e-05	-0.108991	-1.56741	9.19967e-05	-0.105093	-1.56743
115737370	chr6:115737370:A:G	4.9445e-05	-1.08119	-1.02668e-09	0.000166155	-1.07163	-1.02668e-09	0.000168037	-1.07009	-1.02668e-09
115737476	chr6:115737476:C:T	3.52181e-05	-1.2879e-10	-1.42049	0.00010367	-1.2879e-10	-1.54333	0.000104727	-1.2879e-10	-1.54291
115737622	chr6:115737622:G:A	4.50878e-05	-1.17344	-1.02668e-09	0.000154565	-1.14393	-1.02668e-09	0.000155875	-1.14522	-1.02668e-09
115737695	chr6:115737695:G:A	3.23677e-05	0.0591366	-1.56403	9.39969e-05	-0.0819628	-1.55932	9.52972e-05	-0.0780365	-1.55923
115737730	chr6:115737730:C:A	1.0183e-05	-1.33995	-1.32138	3.92183e-05	-1.33924	-1.17616	3.96179e-05	-1.33879	-1.1762
115737912	chr6:115737912:A:G	0.000124213	-1.2879e-10	-0.160061	0.000473608	-1.2879e-10	-0.0241689	0.000478079	-1.2879e-10	-0.0244961
115738188	chr6:115738188:T:C	8.53941e-06	-1.28245	-1.55491	2.94307e-05	-1.25395	-1.54856	2.97019e-05	-1.25467	-1.54839
115738260	chr6:115738260:A:G	3.56111e-05	-0.0424169	-1.36698	0.00011477	-0.181586	-1.26003	0.000116263	-0.179351	-1.25907
115739148	chr6:115739148:C:A	1.3559e-05	-0.965702	-1.40931	5.28185e-05	-0.926785	-1.2909	5.34406e-05	-0.924471	-1.29123
115739346	chr6:115739346:T:A	9.0058e-06	-1.2176	-1.56658	3.11773e-05	-1.19047	-1.55439	3.14557e-05	-1.19162	-1.55407
115739664	chr6:115739664:A:G	3.0621e-05	-1.2879e-10	-1.56037	0.000102549	-1.2879e-10	-1.5542	0.000103538	-1.2879e-10	-1.55433
115739808	chr6:115739808:C:G	3.28213e-05	-1.2879e-10	-1.49098	0.000107375	-1.2879e-10	-1.50822	0.000108732	-1.2879e-10	-1.50539
115739831	chr6:115739831:A:G	4.05969e-05	-1.27836	-1.02668e-09	0.000135915	-1.27252	-1.02668e-09	0.000137303	-1.27208	-1.02668e-09
115740190	chr6:115740190:T:A	2.51426e-05	-0.195275	-1.56222	7.31889e-05	-0.324727	-1.56678	7.40538e-05	-0.322654	-1.56683
115740717	chr6:115740717:C:A	5.04603e-05	-1.06087	-1.02668e-09	0.000164272	-1.08302	-1.02668e-09	0.000166185	-1.08117	-1.02668e-09
115741489	chr6:115741489:A:T	3.04199e-05	-1.2879e-10	-1.56696	0.000101258	-1.2879e-10	-1.56688	0.000102249	-1.2879e-10	-1.56686
115741501	chr6:115741501:T:C	3.07783e-05	-1.2879e-10	-1.55524	0.000103173	-1.2879e-10	-1.54814	0.000104166	-1.2879e-10	-1.54829
115741721	chr6:115741721:A:G	3.82677e-05	-1.2879e-10	-1.33745	0.00016316	-1.2879e-10	-1.08982	0.000164753	-1.2879e-10	-1.08982
115742177	chr6:115742177:C:A	1.98967e-05	-0.654821	-1.33668	6.18372e-05	-0.753772	-1.30627	6.25679e-05	-0.752466	-1.30555
115742487	chr6:115742487:T:C	3.71615e-05	-1.36678	-1.02668e-09	0.000123797	-1.36591	-1.02668e-09	0.000125006	-1.36591	-1.02668e-09
115742697	chr6:115742697:C:T	6.55375e-05	-1.2879e-10	-0.799432	0.000279995	-1.2879e-10	-0.549778	0.000282829	-1.2879e-10	-0.549428
115742698	chr6:115742698:G:A	3.71359e-05	-1.36747	-1.02668e-09	0.000123594	-1.36754	-1.02668e-09	0.000124792	-1.36762	-1.02668e-09
115742825	chr6:115742825:G:A	3.27197e-05	-1.2879e-10	-1.49408	0.000106232	-1.2879e-10	-1.51893	0.000107253	-1.2879e-10	-1.51908
115742838	chr6:115742838:C:T	3.74707e-05	-1.3585	-1.02668e-09	0.000124969	-1.35648	-1.02668e-09	0.000126143	-1.35686	-1.02668e-09
115743026	chr6:115743026:T:G	3.16277e-05	-1.2879e-10	-1.52802	0.000103321	-1.2879e-10	-1.54671	0.000104318	-1.2879e-10	-1.54683
115743027	chr6:115743027:GCA:G	1.03887e-05	-1.0772	-1.56413	3.73894e-05	-0.995732	-1.56743	3.77026e-05	-0.99713	-1.56741
115743395	chr6:115743395:T:C	1.02312e-05	-1.09108	-1.56554	3.75116e-05	-1.01399	-1.54591	3.78576e-05	-1.01459	-1.54585
115743531	chr6:115743531:A:T	4.45244e-05	-1.2879e-10	-1.18602	0.000144683	-1.2879e-10	-1.21	0.000146145	-1.2879e-10	-1.20967
115743536	chr6:115743536:A:T	3.39778e-05	-1.2879e-10	-1.45635	0.00010847	-1.2879e-10	-1.49807	0.000109533	-1.2879e-10	-1.49805
115743631	chr6:115743631:G:A	2.87394e-05	-1.31584	-0.307941	3.16498e-05	-1.18077	-1.54905	3.18812e-05	-1.18323	-1.54902
115743724	chr6:115743724:A:G	4.17757e-05	-0.210035	-1.0397	0.000141291	-0.342245	-0.891482	0.000143091	-0.340423	-0.890365
115743741	chr6:115743741:A:T	6.75893e-05	-1.2879e-10	-0.768605	0.000152695	-1.2879e-10	-1.1561	0.000154203	-1.2879e-10	-1.156
115743983	chr6:115743983:C:T	2.31342e-05	-0.294164	-1.54658	7.69569e-05	-0.276134	-1.56517	7.79656e-05	-0.272858	-1.56515
115744246	chr6:115744246:T:G	1.06921e-05	-1.33145	-1.2811	4.49712e-05	-1.33032	-1.04821	4.53836e-05	-1.33091	-1.04821
115744400	chr6:115744400:C:T	3.04562e-05	-0.122931	-1.44283	9.0729e-05	-0.259829	-1.41684	9.1836e-05	-0.257931	-1.41634
115744482	chr6:115744482:G:A	1.38148e-05	-1.31888	-1.03743	6.42252e-05	-1.3176	-0.704555	6.48034e-05	-1.31829	-0.704628
115744600	chr6:115744600:C:T	4.05459e-05	-1.27962	-1.02668e-09	0.000137708	-1.25941	-1.02668e-09	0.000138932	-1.26029	-1.02668e-09
115745124	chr6:115745124:T:G	3.64834e-05	-1.2879e-10	-1.3852	0.000114823	-1.2879e-10	-1.44116	0.000115972	-1.2879e-10	-1.44092
115745343	chr6:115745343:G:A	9.90305e-06	-1.26378	-1.42543	2.98477e-05	-1.24862	-1.53982	3.01493e-05	-1.24876	-1.53935
115745421	chr6:115745421:T:C	3.18955e-05	-1.2879e-10	-1.51959	0.000107622	-1.2879e-10	-1.50593	0.000108646	-1.2879e-10	-1.50617
115745469	chr6:115745469:C:A	0.000108163	-1.35131	1.0529	3.17524e-05	-1.25627	-1.47031	3.2005e-05	-1.25816	-1.47022
115745634	chr6:115745634:T:A	4.01697e-05	-1.28894	-1.02668e-09	0.000136294	-1.26974	-1.02668e-09	0.00013751	-1.27057	-1.02668e-09
115746183	chr6:115746183:A:G	6.92437e-05	-1.2879e-10	-0.744422	0.000298396	-1.2879e-10	-0.486128	0.000301419	-1.2879e-10	-0.485771
115746613	chr6:115746613:C:A	3.90235e-05	-1.2879e-10	-1.31789	0.00013533	-1.2879e-10	-1.27684	0.000136694	-1.2879e-10	-1.27652
115746837	chr6:115746837:A:G	6.58823e-05	-1.2879e-10	-0.794185	0.00014978	-1.2879e-10	-1.17538	0.000151258	-1.2879e-10	-1.17528
115747440	chr6:115747440:G:C	3.09059e-05	-1.2879e-10	-1.55111	0.00010369	-1.2879e-10	-1.54314	0.000104687	-1.2879e-10	-1.5433
115747474	chr6:115747474:G:A	3.09024e-05	-1.2879e-10	-1.55122	0.000103676	-1.2879e-10	-1.54328	0.000104673	-1.2879e-10	-1.54343
115747605	chr6:115747605:T:C	4.65953e-05	-1.2879e-10	-1.14055	0.000164323	-1.2879e-10	-1.08272	0.000166	-1.2879e-10	-1.08228
115747615	chr6:115747615:G:A	5.53576e-05	-1.2879e-10	-0.96824	0.00016213	-1.2879e-10	-1.09615	0.000163404	-1.2879e-10	-1.09804
115747713	chr6:115747713:T:C	3.98862e-05	-1.29603	-1.02668e-09	0.000133324	-1.29177	-1.02668e-09	0.000134686	-1.29133	-1.02668e-09
115747720	chr6:115747720:A:G	4.57654e-05	-1.2879e-10	-1.15853	0.000170076	-1.2879e-10	-1.04831	0.000171652	-1.2879e-10	-1.0488
115747727	chr6:115747727:T:C	4.2062e-05	-1.24291	-1.02668e-09	0.000143208	-1.22025	-1.02668e-09	0.000144464	-1.22124	-1.02668e-09
115747773	chr6:115747773:T:C	3.09415e-05	-1.2879e-10	-1.54996	0.000103838	-1.2879e-10	-1.54172	0.000104835	-1.2879e-10	-1.54188
115747842	chr6:115747842:G:A	4.64067e-05	-1.2879e-10	-1.14461	0.00014775	-1.2879e-10	-1.18903	0.000150214	-1.2879e-10	-1.18221
115747861	chr6:115747861:G:A	0.000651357	-1.2879e-10	1.497	0.00277544	-1.2879e-10	1.74402	0.00290811	-1.2879e-10	1.78099
115748115	chr6:115748115:G:C	3.40037e-05	-1.2879e-10	-1.45559	0.000108531	-1.2879e-10	-1.49751	0.000109594	-1.2879e-10	-1.49749
115748253	chr6:115748253:C:A	4.12887e-05	0.243586	-1.50505	0.00017323	0.465148	-1.49508	0.000174766	0.464545	-1.49537
115748348	chr6:115748348:G:A	3.37157e-05	-0.00528746	-1.4588	0.00012719	0.197546	-1.53641	0.000128332	0.196915	-1.53657
115748397	chr6:115748397:T:C	8.02295e-06	-1.36703	-1.53271	3.82679e-05	-1.32857	-1.21137	3.8626e-05	-1.32909	-1.21126
115748587	chr6:115748587:C:T	3.0408e-05	-1.2879e-10	-1.56735	0.00010182	-1.2879e-10	-1.56134	0.000102817	-1.2879e-10	-1.56132
115749236	chr6:115749236:T:C	4.28418e-05	-1.22454	-1.02668e-09	0.000143738	-1.21656	-1.02668e-09	0.000145246	-1.21585	-1.02668e-09
115749558	chr6:115749558:C:T	3.08983e-05	-1.2879e-10	-1.55135	0.00010366	-1.2879e-10	-1.54344	0.000104656	-1.2879e-10	-1.54359
115749658	chr6:115749658:C:T	8.06971e-05	-0.591352	-1.02668e-09	0.000268481	-0.591767	-1.02668e-09	0.000270528	-0.593897	-1.02668e-09
115749815	chr6:115749815:ACACT:A	3.09024e-05	-1.2879e-10	-1.55122	0.000103676	-1.2879e-10	-1.54328	0.000104673	-1.2879e-10	-1.54343
115749878	chr6:115749878:A:C	3.10547e-05	-1.2879e-10	-1.5463	0.000101325	-1.2879e-10	-1.56622	0.000102314	-1.2879e-10	-1.56623
115750982	chr6:115750982:T:G	4.25077e-05	-1.2879e-10	-1.23237	0.000134777	-1.2879e-10	-1.28093	0.000136896	-1.2879e-10	-1.27505
115751148	chr6:115751148:G:T	1.42683e-05	-1.28178	-1.04224	6.62778e-05	-1.28	-0.71069	6.68594e-05	-1.28092	-0.710762
115751150	chr6:115751150:C:T	8.69518e-06	-1.36772	-1.45156	3.53924e-05	-1.33233	-1.28572	3.57179e-05	-1.33282	-1.2858
115751752	chr6:115751752:T:C	3.40652e-05	-1.2879e-10	-1.45378	0.000107304	-1.2879e-10	-1.50888	0.00010831	-1.2879e-10	-1.50928
115752018	chr6:115752018:A:T	7.99665e-06	-1.36765	-1.53538	3.77062e-05	-1.33251	-1.22221	3.80601e-05	-1.33301	-1.2221
115752184	chr6:115752184:T:C	3.11035e-05	-1.2879e-10	-1.54473	0.000102135	-1.2879e-10	-1.55826	0.000103124	-1.2879e-10	-1.55834
115752683	chr6:115752683:A:G	4.2345e-05	-1.23621	-1.02668e-09	0.000136793	-1.26608	-1.02668e-09	0.000138341	-1.26455	-1.02668e-09
115752957	chr6:115752957:G:A	3.05304e-05	-1.2879e-10	-1.56333	0.000103178	-1.2879e-10	-1.5481	0.000104223	-1.2879e-10	-1.54774
115754154	chr6:115754154:G:T	7.97156e-06	-1.33891	-1.56726	4.98081e-05	-1.25545	-1.02093	5.02487e-05	-1.25631	-1.02098
115754202	chr6:115754202:A:G	1.10034e-05	-1.34068	-1.24317	4.69253e-05	-1.33961	-0.996382	4.73589e-05	-1.34014	-0.996382
115754267	chr6:115754267:T:G	3.57286e-05	-1.2879e-10	-1.4061	0.000112933	-1.2879e-10	-1.45775	0.00011404	-1.2879e-10	-1.45773
115754848	chr6:115754848:C:T	3.93159e-05	0.19333	-1.50376	0.000164026	0.412072	-1.4966	0.000165478	0.411454	-1.49689
115755283	chr6:115755283:A:C	3.72424e-05	-1.36461	-1.02668e-09	0.00012373	-1.36644	-1.02668e-09	0.000124958	-1.3663	-1.02668e-09
115755479	chr6:115755479:A:T	3.15625e-05	-1.2879e-10	-1.53009	0.000102306	-1.2879e-10	-1.55658	0.000103309	-1.2879e-10	-1.55655
115756197	chr6:115756197:G:A	0.000110924	-1.27184	0.998629	3.67024e-05	-1.10325	-1.47846	3.69554e-05	-1.10619	-1.47837
115757232	chr6:115757232:C:A	6.5035e-05	-1.2879e-10	-0.80713	0.000189171	-1.2879e-10	-0.941898	0.000190777	-1.2879e-10	-0.943169
115757321	chr6:115757321:T:C	2.50412e-05	-0.244838	-1.5167	8.20261e-05	-0.226821	-1.55069	8.31114e-05	-0.223461	-1.55063
115758007	chr6:115758007:G:A	5.31882e-05	-1.00822	-1.02668e-09	0.000177668	-1.00463	-1.02668e-09	0.000179588	-1.0036	-1.02668e-09
115758209	chr6:115758209:G:A	2.07552e-05	-0.47973	-1.46953	6.28886e-05	-0.59563	-1.44755	6.36328e-05	-0.594066	-1.44708
115758408	chr6:115758408:T:A	3.72436e-05	-1.36458	-1.02668e-09	0.000123941	-1.36474	-1.02668e-09	0.000125139	-1.36484	-1.02668e-09
115758924	chr6:115758924:T:C	6.35257e-05	-1.2879e-10	-0.830611	0.000187911	-1.2879e-10	-0.948582	0.000189405	-1.2879e-10	-0.950382
115759061	chr6:115759061:CT:C	3.57712e-05	0.140709	-1.54562	0.000200897	0.352393	-1.23415	0.000203264	0.351714	-1.23148
115759180	chr6:115759180:G:A	9.34975e-06	-1.34517	-1.40154	3.53871e-05	-1.26761	-1.35059	3.57016e-05	-1.26842	-1.35066
115759242	chr6:115759242:T:A	1.31697e-05	-0.848805	-1.55533	4.50453e-05	-0.817398	-1.55948	4.54819e-05	-0.817728	-1.55923
115759263	chr6:115759263:T:C	1.88701e-05	-0.501702	-1.54278	5.70144e-05	-0.616572	-1.52467	5.76788e-05	-0.615055	-1.52433
115759292	chr6:115759292:T:C	2.24909e-05	-0.316288	-1.55265	7.52053e-05	-0.299722	-1.56461	7.6186e-05	-0.296463	-1.56463
115759457	chr6:115759457:G:A	3.13598e-05	-1.2879e-10	-1.53653	0.000105513	-1.2879e-10	-1.52572	0.000106522	-1.2879e-10	-1.52592
115759872	chr6:115759872:T:C	1.21305e-05	-1.13577	-1.35056	4.10922e-05	-1.06223	-1.4065	4.14207e-05	-1.06351	-1.40698
115760114	chr6:115760114:A:C	3.07957e-05	-1.2879e-10	-1.55468	0.000107171	-1.2879e-10	-1.51012	0.000108252	-1.2879e-10	-1.50981
115760122	chr6:115760122:C:T	3.43296e-05	-0.0322314	-1.41382	0.000191352	0.165675	-1.09611	0.000193691	0.164994	-1.093
115760232	chr6:115760232:G:C	9.76477e-06	-1.21531	-1.48796	3.33764e-05	-1.15743	-1.51927	3.36803e-05	-1.15793	-1.51943
115760235	chr6:115760235:C:T	1.00567e-05	-1.29817	-1.37564	2.94823e-05	-1.28599	-1.51476	2.97871e-05	-1.28608	-1.51412
115760535	chr6:115760535:CTAAAAGACCATCACGGTCAGCTCCAGAGCTCCTCATAGGGTCAGCT:C	0.000115001	-0.23711	-1.02668e-09	0.000375945	-0.255107	-1.02668e-09	0.000379782	-0.254673	-1.02668e-09
115760611	chr6:115760611:G:A	8.59746e-05	-1.2879e-10	-0.528003	0.000321759	-1.2879e-10	-0.410746	0.000324715	-1.2879e-10	-0.411322
115760628	chr6:115760628:T:C	3.96075e-05	-1.2879e-10	-1.30304	0.000144125	-1.2879e-10	-1.21387	0.000145472	-1.2879e-10	-1.21429
115760681	chr6:115760681:C:T	4.18054e-05	-1.2879e-10	-1.24903	0.000153369	-1.2879e-10	-1.1517	0.000154797	-1.2879e-10	-1.15215
115761088	chr6:115761088:C:T	1.60762e-05	-0.835326	-1.36939	4.75657e-05	-0.801818	-1.52062	4.79834e-05	-0.802187	-1.52123
115762153	chr6:115762153:AC:A	3.08909e-05	-1.2879e-10	-1.55159	0.000103629	-1.2879e-10	-1.54373	0.000104625	-1.2879e-10	-1.54388
115762213	chr6:115762213:A:G	3.99049e-05	-1.2879e-10	-1.29556	0.000115018	-1.2879e-10	-1.43946	0.000116142	-1.2879e-10	-1.43946
115762217	chr6:115762217:T:A	3.0911e-05	-1.2879e-10	-1.55094	0.000103711	-1.2879e-10	-1.54294	0.000104708	-1.2879e-10	-1.5431
115762379	chr6:115762379:G:A	3.09024e-05	-1.2879e-10	-1.55122	0.000103676	-1.2879e-10	-1.54328	0.000104673	-1.2879e-10	-1.54343
115762418	chr6:115762418:T:C	6.58873e-05	-1.2879e-10	-0.794109	0.00014979	-1.2879e-10	-1.17532	0.000151268	-1.2879e-10	-1.17522
115762834	chr6:115762834:A:G	4.00821e-05	-1.2879e-10	-1.29112	0.000145222	-1.2879e-10	-1.20629	0.000146578	-1.2879e-10	-1.20671
115763225	chr6:115763225:G:A	3.58438e-05	0.0297257	-1.43261	0.000198035	0.232753	-1.12886	0.000200424	0.232006	-1.12584
115763647	chr6:115763647:C:T	3.76949e-05	0.106609	-1.45914	0.000204448	0.31487	-1.17911	0.000206876	0.314118	-1.17627
115763913	chr6:115763913:T:C	3.08799e-05	-1.2879e-10	-1.55195	0.000101215	-1.2879e-10	-1.5673	0.000102203	-1.2879e-10	-1.56731
115764085	chr6:115764085:AAAT:A	2.79108e-05	-0.102478	-1.55056	0.000115588	0.0937909	-1.52831	0.000116634	0.0931939	-1.52842
115764335	chr6:115764335:A:G	7.77403e-05	-1.2879e-10	-0.628681	0.000339704	-1.2879e-10	-0.356474	0.000343148	-1.2879e-10	-0.356109
115764664	chr6:115764664:A:G	3.26792e-05	-1.2879e-10	-1.49532	0.000111286	-1.2879e-10	-1.47245	0.000112394	-1.2879e-10	-1.47226
115764718	chr6:115764718:G:A	7.91076e-06	-1.36568	-1.54815	3.52053e-05	-1.35602	-1.26734	3.55426e-05	-1.35631	-1.26723
115764919	chr6:115764919:A:G	7.66843e-05	-1.2879e-10	-0.642358	0.000288331	-1.2879e-10	-0.520439	0.000290927	-1.2879e-10	-0.521198
115765067	chr6:115765067:G:T	0.000190735	-1.2879e-10	0.268832	0.000861951	-1.2879e-10	0.574649	0.000869629	-1.2879e-10	0.573795
115765662	chr6:115765662:G:C	1.67289e-05	-0.616382	-1.54854	5.07654e-05	-0.723031	-1.5343	5.13542e-05	-0.721511	-1.53401
115765792	chr6:115765792:CACTCAT:C	4.99298e-05	-0.985321	-0.0861161	7.6728e-05	-1.06888	-0.775399	7.7756e-05	-1.06701	-0.773685
115765826	chr6:115765826:AGAT:A	1.12829e-05	-1.02544	-1.53333	3.92762e-05	-0.97711	-1.53682	3.95518e-05	-0.979334	-1.53733
115765827	chr6:115765827:G:A	8.49063e-06	-1.31619	-1.5269	2.9128e-05	-1.29702	-1.51583	2.93486e-05	-1.29788	-1.51715
115765919	chr6:115765919:G:A	1.39648e-05	-0.795256	-1.55026	4.73887e-05	-0.763522	-1.56264	4.78478e-05	-0.763802	-1.56244
115766069	chr6:115766069:A:G	3.12635e-05	-1.2879e-10	-1.5396	0.000110299	-1.2879e-10	-1.48135	0.00011142	-1.2879e-10	-1.48097
115766102	chr6:115766102:G:C	1.42567e-05	-1.32565	-0.999179	4.32471e-05	-1.32571	-1.09191	4.36467e-05	-1.32621	-1.09193
115766274	chr6:115766274:T:C	1.43853e-05	-1.3523	-0.963541	4.18916e-05	-1.35231	-1.09715	4.22968e-05	-1.35261	-1.09695
115766691	chr6:115766691:C:T	3.73867e-05	-1.36074	-1.02668e-09	0.000124553	-1.35982	-1.02668e-09	0.000125782	-1.35972	-1.02668e-09
115766704	chr6:115766704:T:C	3.09033e-05	-1.2879e-10	-1.55119	0.00010368	-1.2879e-10	-1.54324	0.000104677	-1.2879e-10	-1.5434
115766860	chr6:115766860:C:T	3.23569e-05	-1.2879e-10	-1.50523	0.000111483	-1.2879e-10	-1.47067	0.000112595	-1.2879e-10	-1.47048
115767254	chr6:115767254:A:T	1.7971e-05	-0.530293	-1.563	5.38232e-05	-0.642048	-1.5568	5.44393e-05	-0.640559	-1.55663
115767341	chr6:115767341:G:A	2.29305e-05	-0.287264	-1.56233	7.92143e-05	-0.269575	-1.54282	8.02397e-05	-0.266266	-1.54299
115767374	chr6:115767374:G:T	4.97532e-05	-0.892348	-0.182631	7.83977e-05	-0.985084	-0.83767	7.946e-05	-0.982994	-0.836024
115767528	chr6:115767528:T:C	3.15491e-05	-1.2879e-10	-1.53051	0.000104218	-1.2879e-10	-1.53807	0.000105237	-1.2879e-10	-1.53806
115767547	chr6:115767547:A:G	3.57001e-05	-1.2879e-10	-1.4069	0.000107102	-1.2879e-10	-1.51076	0.000108149	-1.2879e-10	-1.51076
115769101	chr6:115769101:T:C	3.76969e-05	0.047809	-1.40029	0.000129446	0.126228	-1.44751	0.000130594	0.126364	-1.44854
115769445	chr6:115769445:C:T	1.96335e-05	-0.443972	-1.56085	5.79237e-05	-0.558055	-1.56737	5.86667e-05	-0.555049	-1.56735
115769619	chr6:115769619:T:C	2.35898e-05	-0.703416	-1.11783	5.7381e-05	-0.811742	-1.32309	5.81442e-05	-0.80915	-1.32219
115769870	chr6:115769870:T:A	3.04133e-05	-1.2879e-10	-1.56717	0.000101255	-1.2879e-10	-1.56691	0.000102241	-1.2879e-10	-1.56694
115770122	chr6:115770122:T:C	4.86561e-05	-1.2879e-10	-1.09728	0.000155597	-1.2879e-10	-1.13728	0.000157162	-1.2879e-10	-1.13699
115770174	chr6:115770174:T:C	1.92519e-05	-0.517613	-1.50683	5.56626e-05	-0.628796	-1.53644	5.6357e-05	-0.625955	-1.53661
115770256	chr6:115770256:C:G	3.25001e-05	-1.2879e-10	-1.50081	0.000114141	-1.2879e-10	-1.44712	0.000115234	-1.2879e-10	-1.4473
115770471	chr6:115770471:G:A	1.1344e-05	-1.27186	-1.2815	3.19649e-05	-1.25783	-1.46208	3.23034e-05	-1.25793	-1.46117
115770892	chr6:115770892:G:A	1.60712e-05	-0.65089	-1.55414	4.88388e-05	-0.751796	-1.54423	4.94373e-05	-0.749168	-1.5444
115770970	chr6:115770970:G:C	1.72714e-05	-0.579277	-1.55372	5.22137e-05	-0.685489	-1.54372	5.28608e-05	-0.682721	-1.54389
115771549	chr6:115771549:C:T	1.09966e-05	-1.19908	-1.38539	3.25685e-05	-1.18065	-1.52056	3.29027e-05	-1.18077	-1.51994
115772537	chr6:115772537:G:A	1.18088e-05	-1.32218	-1.19103	5.03577e-05	-1.32311	-0.942283	5.08229e-05	-1.32364	-0.942281
115772544	chr6:115772544:C:A	6.57253e-05	-1.2879e-10	-0.796571	0.000188955	-1.2879e-10	-0.94304	0.00019039	-1.2879e-10	-0.945197
115772675	chr6:115772675:C:T	0.000122457	1.07615	-1.25045	0.00032759	1.01383	-1.40662	0.000330681	1.01288	-1.406
115773866	chr6:115773866:G:A	3.56701e-05	0.102385	-1.51013	0.000109703	0.0390573	-1.52583	0.00011082	0.0402272	-1.52659
115774080	chr6:115774080:G:T	1.04222e-05	-1.07696	-1.56116	3.57257e-05	-1.05456	-1.55411	3.60788e-05	-1.05479	-1.55378
115774207	chr6:115774207:G:A	1.1577e-05	-1.2401	-1.29293	5.21211e-05	-1.24223	-0.988747	5.25872e-05	-1.24314	-0.988664
115774407	chr6:115774407:GCTAA:G	5.34438e-05	-1.2879e-10	-1.00342	0.000163734	-1.2879e-10	-1.0863	0.000165321	-1.2879e-10	-1.08638
115775103	chr6:115775103:T:C	3.41422e-05	-1.2879e-10	-1.45152	0.000116813	-1.2879e-10	-1.42397	0.000117909	-1.2879e-10	-1.42435
115775201	chr6:115775201:A:G	1.38157e-05	-1.27713	-1.07912	6.07355e-05	-1.27855	-0.799469	6.12827e-05	-1.27931	-0.79946
115775238	chr6:115775238:A:G	5.04371e-05	-1.33165	0.27032	3.11165e-05	-1.36776	-1.37905	3.14299e-05	-1.36768	-1.37883
115775732	chr6:115775732:G:C	7.96611e-06	-1.33948	-1.56738	2.64748e-05	-1.34289	-1.56547	2.67213e-05	-1.34335	-1.56546
115775735	chr6:115775735:T:G	2.34273e-05	-1.31965	-0.508506	2.8964e-05	-1.36541	-1.45308	2.926e-05	-1.36525	-1.4528
115776010	chr6:115776010:C:T	2.29657e-05	-1.28426	-0.563795	7.85709e-05	-1.28267	-0.537877	7.94222e-05	-1.28183	-0.537664
115776306	chr6:115776306:T:C	4.92732e-05	-1.33673	0.252053	3.09016e-05	-1.36824	-1.3855	3.12116e-05	-1.3682	-1.38528
115776346	chr6:115776346:C:T	4.12514e-05	0.238192	-1.50056	0.000126148	0.172185	-1.51928	0.000127426	0.173363	-1.5201
115776910	chr6:115776910:C:T	1.14382e-05	-0.992719	-1.55237	3.86838e-05	-0.96726	-1.56187	3.90601e-05	-0.967513	-1.56166
115777116	chr6:115777116:G:T	3.35836e-05	0.00839479	-1.47641	0.000102883	-0.05296	-1.498	0.000103903	-0.0518377	-1.49898
115777249	chr6:115777249:T:C	3.80705e-05	-1.2879e-10	-1.34261	0.000119382	-1.2879e-10	-1.40222	0.000120559	-1.2879e-10	-1.40213
115777353	chr6:115777353:C:A	1.09657e-05	-1.03274	-1.55455	3.71697e-05	-1.00861	-1.56044	3.75325e-05	-1.00886	-1.56021
115777357	chr6:115777357:T:A	3.08033e-05	-1.2879e-10	-1.55443	0.000104917	-1.2879e-10	-1.53138	0.000105994	-1.2879e-10	-1.53089
115777434	chr6:115777434:G:C	3.80106e-05	0.171293	-1.51548	0.000116668	0.106338	-1.53155	0.00011786	0.107491	-1.53226
115777895	chr6:115777895:TG:T	3.27142e-05	-1.2879e-10	-1.49424	0.000113455	-1.2879e-10	-1.45315	0.000114644	-1.2879e-10	-1.45244
115778033	chr6:115778033:C:A	3.49639e-05	-1.2879e-10	-1.42774	0.00012202	-1.2879e-10	-1.38037	0.00012331	-1.2879e-10	-1.37957
115778229	chr6:115778229:T:C	7.42446e-05	-0.674689	-1.02668e-09	0.000221773	-0.782894	-1.02668e-09	0.000223424	-0.785201	-1.02668e-09
115778500	chr6:115778500:T:C	3.04131e-05	-1.2879e-10	-1.56718	0.000101341	-1.2879e-10	-1.56605	0.000102334	-1.2879e-10	-1.56603
115778521	chr6:115778521:T:C	3.13682e-05	-1.2879e-10	-1.53626	0.000101617	-1.2879e-10	-1.56334	0.000102607	-1.2879e-10	-1.56336
115778655	chr6:115778655:G:A	2.05677e-05	-1.29305	-0.665279	8.40049e-05	-1.29427	-0.459407	8.47711e-05	-1.29496	-0.459358
115778736	chr6:115778736:C:T	9.2129e-05	-0.458865	-1.02668e-09	0.000305867	-0.461399	-1.02668e-09	0.000308386	-0.462918	-1.02668e-09
115778745	chr6:115778745:C:T	6.09387e-05	0.590127	-1.46231	0.000223047	0.535498	-1.31266	0.00022531	0.536624	-1.31342
115779167	chr6:115779167:G:A	1.04627e-05	-1.28617	-1.34807	3.44573e-05	-1.24272	-1.40211	3.47515e-05	-1.24345	-1.4026
115779414	chr6:115779414:A:T	9.94567e-06	-1.12377	-1.56115	3.4054e-05	-1.10329	-1.55331	3.43917e-05	-1.10347	-1.55299
115779838	chr6:115779838:T:G	3.31404e-05	-1.2879e-10	-1.4813	0.000112948	-1.2879e-10	-1.45762	0.000114013	-1.2879e-10	-1.45796
115780646	chr6:115780646:A:G	6.03341e-05	0.595113	-1.47727	0.000231003	0.725671	-1.46779	0.000231808	0.718557	-1.46692
115781248	chr6:115781248:G:A	2.50265e-05	-0.208833	-1.55329	7.77674e-05	-0.267602	-1.56323	7.86111e-05	-0.266341	-1.56342
115781504	chr6:115781504:T:C	6.66508e-05	-1.2879e-10	-0.782588	0.000212052	-1.2879e-10	-0.827717	0.000214207	-1.2879e-10	-0.827331
115781556	chr6:115781556:T:C	3.90356e-05	0.192492	-1.51007	0.000117778	0.121633	-1.53738	0.000119132	0.123155	-1.5372
115781775	chr6:115781775:A:G	6.10666e-05	-1.2879e-10	-0.870089	0.000185323	-1.2879e-10	-0.962447	0.00018713	-1.2879e-10	-0.962466
115781916	chr6:115781916:C:T	3.04304e-05	-1.2879e-10	-1.56661	0.000101236	-1.2879e-10	-1.56709	0.000102227	-1.2879e-10	-1.56708
115782161	chr6:115782161:C:G	3.77975e-05	-1.2879e-10	-1.34981	0.000128567	-1.2879e-10	-1.3281	0.00012999	-1.2879e-10	-1.32681
115782440	chr6:115782440:C:T	1.01293e-05	-1.35563	-1.31099	2.89787e-05	-1.34384	-1.47415	2.9271e-05	-1.34416	-1.47351
115782595	chr6:115782595:C:T	1.61779e-05	-1.35527	-0.843138	4.99629e-05	-1.33635	-0.936922	5.03846e-05	-1.33663	-0.937951
115782639	chr6:115782639:C:A	0.000182491	-1.2879e-10	0.224645	0.000526747	-1.2879e-10	0.082172	0.000534921	-1.2879e-10	0.0878474
115782857	chr6:115782857:C:G	9.30495e-06	-1.35272	-1.39879	2.7562e-05	-1.33982	-1.52829	2.78367e-05	-1.34018	-1.52773
115782897	chr6:115782897:A:G	3.30538e-05	-1.2879e-10	-1.48392	0.000111391	-1.2879e-10	-1.47151	0.000112572	-1.2879e-10	-1.47068
115783336	chr6:115783336:T:A	3.0511e-05	-1.2879e-10	-1.56397	0.000101209	-1.2879e-10	-1.56736	0.000102197	-1.2879e-10	-1.56737
115783642	chr6:115783642:G:A	3.30538e-05	-1.2879e-10	-1.48392	0.000111391	-1.2879e-10	-1.47151	0.000112572	-1.2879e-10	-1.47068
115784140	chr6:115784140:G:A	3.50289e-05	-1.36659	-0.0592933	2.75877e-05	-1.32431	-1.54287	2.78431e-05	-1.32493	-1.54276
115784681	chr6:115784681:C:T	3.73605e-05	-1.2879e-10	-1.36144	0.000129042	-1.2879e-10	-1.32441	0.000130256	-1.2879e-10	-1.32477
115784797	chr6:115784797:T:C	3.83633e-05	-1.2879e-10	-1.33495	0.00013933	-1.2879e-10	-1.24771	0.000140631	-1.2879e-10	-1.24813
115784824	chr6:115784824:T:G	1.1351e-05	-1.34441	-1.20834	3.30099e-05	-1.32867	-1.35908	3.33593e-05	-1.32909	-1.35785
115785310	chr6:115785310:A:G	0.000150691	0.0331749	-1.02668e-09	0.000559653	0.142767	-1.02668e-09	0.000561694	0.136686	-1.02668e-09
115785530	chr6:115785530:G:A	9.19746e-05	-1.2879e-10	-0.460543	0.000370587	-1.2879e-10	-0.269462	0.000373797	-1.2879e-10	-0.270557
115785749	chr6:115785749:A:G	7.95007e-05	-0.606289	-1.02668e-09	0.000264024	-0.60851	-1.02668e-09	0.000266224	-0.609933	-1.02668e-09
115785956	chr6:115785956:G:A	1.03064e-05	-1.26294	-1.38634	2.98198e-05	-1.22285	-1.56653	3.00858e-05	-1.22368	-1.56654
115786005	chr6:115786005:T:C	1.92829e-05	-0.835468	-1.18737	6.62296e-05	-0.927138	-1.06428	6.70095e-05	-0.925853	-1.06358
115786579	chr6:115786579:C:T	8.33567e-06	-1.36349	-1.49802	2.61231e-05	-1.35564	-1.56609	2.6374e-05	-1.35587	-1.56602
115786580	chr6:115786580:G:A	3.20026e-05	-1.2879e-10	-1.51624	0.000110984	-1.2879e-10	-1.47516	0.000112159	-1.2879e-10	-1.47436
115786814	chr6:115786814:C:G	9.01573e-06	-1.35694	-1.42615	2.70767e-05	-1.34561	-1.54027	2.73452e-05	-1.34593	-1.5398
115786960	chr6:115786960:G:A	9.026e-05	-1.2879e-10	-0.479361	0.000362975	-1.2879e-10	-0.290214	0.000366124	-1.2879e-10	-0.291299
115787122	chr6:115787122:A:G	5.47667e-05	-1.2879e-10	-0.978973	0.000167259	-1.2879e-10	-1.06501	0.000168879	-1.2879e-10	-1.06509
115787194	chr6:115787194:G:A	7.0674e-05	-0.723978	-1.02668e-09	0.000240041	-0.70374	-1.02668e-09	0.000242095	-0.704941	-1.02668e-09
115787197	chr6:115787197:G:A	3.08478e-05	-1.2879e-10	-1.55299	0.000101617	-1.2879e-10	-1.56334	0.000102609	-1.2879e-10	-1.56334
115787284	chr6:115787284:A:G	5.00117e-05	-1.2879e-10	-1.0698	0.000160349	-1.2879e-10	-1.1072	0.000161967	-1.2879e-10	-1.10688
115787474	chr6:115787474:C:T	5.22525e-05	-1.02597	-1.02668e-09	0.000168334	-1.0586	-1.02668e-09	0.000170276	-1.05685	-1.02668e-09
115787710	chr6:115787710:T:C	8.82101e-06	-1.2747	-1.53022	2.95525e-05	-1.23775	-1.56063	2.9818e-05	-1.23855	-1.5606
115789971	chr6:115789971:C:A	1.70519e-05	-1.21424	-0.931555	4.34389e-05	-1.19894	-1.21425	4.3922e-05	-1.19904	-1.21282
115789987	chr6:115789987:T:C	3.26825e-05	-1.2879e-10	-1.49522	0.000110051	-1.2879e-10	-1.48361	0.000111212	-1.2879e-10	-1.48283
115790363	chr6:115790363:T:C	3.31101e-05	-1.2879e-10	-1.48222	0.000111584	-1.2879e-10	-1.46977	0.000112768	-1.2879e-10	-1.46894
115790564	chr6:115790564:A:G	3.31323e-05	-1.2879e-10	-1.48155	0.000111673	-1.2879e-10	-1.46898	0.000112858	-1.2879e-10	-1.46814
115791020	chr6:115791020:TTA:T	3.31193e-05	-1.2879e-10	-1.48194	0.00011163	-1.2879e-10	-1.46936	0.000112814	-1.2879e-10	-1.46853
115791130	chr6:115791130:G:T	5.25889e-05	-0.279015	-0.740535	0.000176366	-0.257423	-0.754563	0.00017752	-0.260904	-0.754283
115791205	chr6:115791205:G:A	2.94602e-05	-0.6292	-0.969815	8.06556e-05	-0.596415	-1.19795	8.14916e-05	-0.596795	-1.19698
115791271	chr6:115791271:T:C	3.30928e-05	-1.2879e-10	-1.48274	0.000111534	-1.2879e-10	-1.47022	0.000112717	-1.2879e-10	-1.46939
115791713	chr6:115791713:A:C	3.38241e-05	-1.2879e-10	-1.46088	0.000110994	-1.2879e-10	-1.47508	0.000112081	-1.2879e-10	-1.47505
115791940	chr6:115791940:T:C	3.12969e-05	-1.2879e-10	-1.53854	0.000107425	-1.2879e-10	-1.50776	0.000108542	-1.2879e-10	-1.50713
115791995	chr6:115791995:C:G	9.23328e-05	-0.456655	-1.02668e-09	0.000306805	-0.458338	-1.02668e-09	0.000310656	-0.455584	-1.02668e-09
115792030	chr6:115792030:C:T	3.2894e-05	-1.2879e-10	-1.48876	0.000110816	-1.2879e-10	-1.47668	0.000111988	-1.2879e-10	-1.47588
115792479	chr6:115792479:A:T	3.3249e-05	-1.2879e-10	-1.47803	0.000112069	-1.2879e-10	-1.46543	0.000113261	-1.2879e-10	-1.46458
115792545	chr6:115792545:C:T	3.70061e-05	-1.2879e-10	-1.37097	0.000126642	-1.2879e-10	-1.34319	0.000127958	-1.2879e-10	-1.34257
115792552	chr6:115792552:G:T	3.30538e-05	-1.2879e-10	-1.48392	0.000111391	-1.2879e-10	-1.47151	0.000112572	-1.2879e-10	-1.47068
115792585	chr6:115792585:A:G	3.31163e-05	-1.2879e-10	-1.48203	0.000111607	-1.2879e-10	-1.46957	0.000112791	-1.2879e-10	-1.46873
115792656	chr6:115792656:G:A	3.99002e-05	-0.462078	-0.833596	0.000138123	-0.307171	-0.949231	0.000139205	-0.308815	-0.949507
115792763	chr6:115792763:G:A	4.74213e-05	-1.2879e-10	-1.12298	0.000148376	-1.2879e-10	-1.1848	0.000149717	-1.2879e-10	-1.18553
115793393	chr6:115793393:T:G	3.04345e-05	-1.2879e-10	-1.56648	0.00010121	-1.2879e-10	-1.56735	0.0001022	-1.2879e-10	-1.56734
115793599	chr6:115793599:T:C	3.30551e-05	-1.2879e-10	-1.48388	0.000111402	-1.2879e-10	-1.4714	0.000112583	-1.2879e-10	-1.47058
115793772	chr6:115793772:T:A	3.43575e-05	-1.2879e-10	-1.44523	0.000138239	-1.2879e-10	-1.25557	0.000139604	-1.2879e-10	-1.25546
115793918	chr6:115793918:T:TA	3.26273e-05	-1.2879e-10	-1.4969	0.000109836	-1.2879e-10	-1.48557	0.000110993	-1.2879e-10	-1.4848
115793957	chr6:115793957:C:T	3.30354e-05	-1.2879e-10	-1.48447	0.000115076	-1.2879e-10	-1.43895	0.000116319	-1.2879e-10	-1.43794
115794187	chr6:115794187:G:A	1.35838e-05	-0.914449	-1.45873	4.72944e-05	-0.824664	-1.50349	4.77525e-05	-0.824616	-1.50362
115794253	chr6:115794253:T:C	3.50581e-05	-1.2879e-10	-1.42505	0.000142792	-1.2879e-10	-1.22316	0.000144203	-1.2879e-10	-1.22305
115794555	chr6:115794555:C:T	9.92142e-06	-1.25807	-1.42929	3.00201e-05	-1.2171	-1.56558	3.02873e-05	-1.21795	-1.5656
115794652	chr6:115794652:T:C	3.20583e-05	-1.2879e-10	-1.5145	0.000111225	-1.2879e-10	-1.473	0.000112403	-1.2879e-10	-1.47218
115794924	chr6:115794924:G:C	8.47272e-06	-1.2806	-1.56461	2.91675e-05	-1.24533	-1.56617	2.94297e-05	-1.24609	-1.56618
115795142	chr6:115795142:C:G	3.30538e-05	-1.2879e-10	-1.48392	0.000111391	-1.2879e-10	-1.47151	0.000112572	-1.2879e-10	-1.47068
115795192	chr6:115795192:C:T	4.86257e-05	-1.2879e-10	-1.0979	0.000149821	-1.2879e-10	-1.17511	0.000151273	-1.2879e-10	-1.17518
115795347	chr6:115795347:GC:G	3.30196e-05	-1.2879e-10	-1.48495	0.000111264	-1.2879e-10	-1.47265	0.000112443	-1.2879e-10	-1.47183
115795905	chr6:115795905:T:C	1.85727e-05	-0.583381	-1.47698	5.80741e-05	-0.649025	-1.47381	5.87644e-05	-0.64706	-1.47368
115796055	chr6:115796055:A:G	3.26743e-05	-1.2879e-10	-1.49547	0.00011005	-1.2879e-10	-1.48361	0.000111212	-1.2879e-10	-1.48284
115796251	chr6:115796251:C:T	2.53031e-05	-0.591168	-1.15996	6.8343e-05	-0.558609	-1.4014	6.90313e-05	-0.5589	-1.40081
115796563	chr6:115796563:C:T	3.04273e-05	-1.2879e-10	-1.56671	0.00010121	-1.2879e-10	-1.56735	0.0001022	-1.2879e-10	-1.56734
115796701	chr6:115796701:T:C	7.28062e-05	-1.2879e-10	-0.694254	0.000217835	-1.2879e-10	-0.80081	0.000219936	-1.2879e-10	-0.800933
115796886	chr6:115796886:T:C	1.76859e-05	-0.554671	-1.55461	5.95489e-05	-0.609987	-1.48776	6.01342e-05	-0.609746	-1.48795
115796926	chr6:115796926:T:C	3.08395e-05	-1.2879e-10	-1.55326	0.000101716	-1.2879e-10	-1.56237	0.000102689	-1.2879e-10	-1.56257
115797161	chr6:115797161:A:G	3.34289e-05	-1.2879e-10	-1.47264	0.000112743	-1.2879e-10	-1.45944	0.000113944	-1.2879e-10	-1.45857
115797197	chr6:115797197:T:C	3.101e-05	-1.2879e-10	-1.54775	0.000105904	-1.2879e-10	-1.52202	0.000106996	-1.2879e-10	-1.52148
115797291	chr6:115797291:T:C	8.97548e-06	-1.22812	-1.55943	3.09909e-05	-1.18328	-1.56758	3.12621e-05	-1.18429	-1.56758
115797319	chr6:115797319:A:G	3.70392e-05	-1.2879e-10	-1.37008	0.000126761	-1.2879e-10	-1.34225	0.000128078	-1.2879e-10	-1.34163
115797351	chr6:115797351:C:T	3.1975e-05	-1.2879e-10	-1.5171	0.000110855	-1.2879e-10	-1.47632	0.000112028	-1.2879e-10	-1.47552
115797471	chr6:115797471:C:A	1.33065e-05	-0.826687	-1.56711	4.05799e-05	-0.919862	-1.56141	4.10369e-05	-0.918511	-1.56129
115797555	chr6:115797555:C:T	3.88958e-05	-1.32117	-1.02668e-09	0.000127254	-1.33836	-1.02668e-09	0.000128605	-1.33753	-1.02668e-09
115797804	chr6:115797804:AG:A	3.70392e-05	-1.2879e-10	-1.37008	0.000126761	-1.2879e-10	-1.34225	0.000128078	-1.2879e-10	-1.34163
115798076	chr6:115798076:C:T	7.34951e-05	-1.36767	0.682839	3.74737e-05	-1.33099	-1.22992	3.78312e-05	-1.33155	-1.22959
115798311	chr6:115798311:T:C	6.29337e-05	-0.839973	-1.02668e-09	0.000190797	-0.933339	-1.02668e-09	0.000192281	-0.935315	-1.02668e-09
115798657	chr6:115798657:AG:A	9.37165e-06	-1.26262	-1.48175	3.01238e-05	-1.22249	-1.55674	3.03921e-05	-1.22333	-1.55676
115798690	chr6:115798690:C:G	3.19955e-05	-1.2879e-10	-1.51646	0.00011095	-1.2879e-10	-1.47547	0.000112124	-1.2879e-10	-1.47467
115799944	chr6:115799944:T:G	1.78215e-05	-0.611476	-1.49017	5.5768e-05	-0.675895	-1.48745	5.6428e-05	-0.673971	-1.48734
115800105	chr6:115800105:G:T	1.26009e-05	-1.02292	-1.42537	4.30413e-05	-0.944314	-1.47807	4.34576e-05	-0.944257	-1.47823
115800363	chr6:115800363:A:G	3.16341e-05	-1.2879e-10	-1.52782	0.000103376	-1.2879e-10	-1.54617	0.000104372	-1.2879e-10	-1.54631
115800828	chr6:115800828:T:C	2.49625e-05	-0.411958	-1.35272	6.62953e-05	-0.470335	-1.5201	6.69886e-05	-0.470027	-1.51972
115801688	chr6:115801688:T:G	2.20202e-05	-0.5055	-1.38459	5.95427e-05	-0.561051	-1.5368	6.01659e-05	-0.560769	-1.5364
115802035	chr6:115802035:A:G	2.48134e-05	-0.420806	-1.34987	6.58235e-05	-0.478982	-1.51859	6.65118e-05	-0.478675	-1.51822
115802137	chr6:115802137:T:C	3.20121e-05	-1.2879e-10	-1.51594	0.000111028	-1.2879e-10	-1.47476	0.000112204	-1.2879e-10	-1.47396
115802607	chr6:115802607:C:T	5.19066e-05	-1.2879e-10	-1.03261	0.000159316	-1.2879e-10	-1.11366	0.00016086	-1.2879e-10	-1.11374
115802660	chr6:115802660:T:A	5.46052e-05	-1.2879e-10	-0.981927	0.000166805	-1.2879e-10	-1.06772	0.000168421	-1.2879e-10	-1.06781
115803042	chr6:115803042:T:C	1.97389e-05	-0.54355	-1.45592	5.606e-05	-0.597521	-1.56061	5.66305e-05	-0.597311	-1.56041
115803603	chr6:115803603:A:G	3.22769e-05	-1.2879e-10	-1.5077	0.0001121	-1.2879e-10	-1.46515	0.000113291	-1.2879e-10	-1.46431
115803723	chr6:115803723:T:C	1.448e-05	-0.909694	-1.39959	4.97329e-05	-0.81953	-1.45835	5.02096e-05	-0.819515	-1.45855
115804123	chr6:115804123:C:T	5.13147e-05	-1.2879e-10	-1.04408	0.000164307	-1.2879e-10	-1.08281	0.000165966	-1.2879e-10	-1.08249
115804216	chr6:115804216:GTGTT:G	1.35371e-05	-0.900649	-1.47597	4.73507e-05	-0.809705	-1.51726	4.78076e-05	-0.809693	-1.51739
115804251	chr6:115804251:T:C	3.21327e-05	-1.2879e-10	-1.51218	0.000108238	-1.2879e-10	-1.50022	0.00010937	-1.2879e-10	-1.49953
115804300	chr6:115804300:A:G	9.15591e-06	-1.21806	-1.5496	3.14081e-05	-1.17169	-1.56579	3.16823e-05	-1.17273	-1.56578
115804374	chr6:115804374:T:C	3.08219e-05	-1.2879e-10	-1.55383	0.000101739	-1.2879e-10	-1.56214	0.000102728	-1.2879e-10	-1.56218
115804596	chr6:115804596:AGAACTGGCTAGCCATATGGGGAAAATTGAAGCT:A	0.000142789	-0.0206875	-1.02668e-09	0.000476438	-0.0182115	-1.02668e-09	0.000482582	-0.0151211	-1.02668e-09
115804968	chr6:115804968:C:A	2.00053e-05	-1.18057	-0.80549	4.95818e-05	-1.16302	-1.1179	5.01418e-05	-1.16317	-1.11625
115805181	chr6:115805181:C:T	0.000107727	-1.2879e-10	-0.302457	0.000307295	-1.2879e-10	-0.456741	0.000309479	-1.2879e-10	-0.459383
115805259	chr6:115805259:T:C	2.69053e-05	-0.291192	-1.39854	7.32155e-05	-0.352532	-1.53861	7.39705e-05	-0.35229	-1.53832
115805367	chr6:115805367:G:A	0.000816554	-1.2879e-10	1.72304	0.00311586	-1.2879e-10	1.85971	0.00321342	-1.2879e-10	1.88082
115805549	chr6:115805549:C:A	1.47099e-05	-0.897806	-1.39573	5.05411e-05	-0.806353	-1.45541	5.10248e-05	-0.806349	-1.45561
115805790	chr6:115805790:T:C	3.26167e-05	-0.373248	-1.12398	7.6836e-05	-0.432906	-1.40997	7.76462e-05	-0.432666	-1.40944
115806056	chr6:115806056:C:T	3.04234e-05	-1.2879e-10	-1.56684	0.000102453	-1.2879e-10	-1.55515	0.000103484	-1.2879e-10	-1.55485
115807162	chr6:115807162:C:T	2.48024e-05	-0.228731	-1.54238	9.58088e-05	-0.0546179	-1.56758	9.65592e-05	-0.0565379	-1.56758
115807266	chr6:115807266:G:A	2.63225e-05	-0.149862	-1.56177	0.000105012	0.0298314	-1.56031	0.000105841	0.0278765	-1.56021
115807503	chr6:115807503:C:T	1.4598e-05	-0.739568	-1.56161	4.43669e-05	-0.840147	-1.55191	4.48749e-05	-0.838685	-1.55171
115807564	chr6:115807564:G:A	5.19128e-05	-1.2879e-10	-1.03249	0.000159331	-1.2879e-10	-1.11357	0.000160876	-1.2879e-10	-1.11364
115807742	chr6:115807742:C:T	2.30103e-05	-0.314669	-1.53144	8.74251e-05	-0.147257	-1.56651	8.81129e-05	-0.149086	-1.56657
115808137	chr6:115808137:G:A	3.09706e-05	-1.2879e-10	-1.54902	0.000105775	-1.2879e-10	-1.52323	0.000106866	-1.2879e-10	-1.52269
115808145	chr6:115808145:T:G	5.87956e-05	-1.2879e-10	-0.907988	0.000218592	-1.2879e-10	-0.797343	0.000220645	-1.2879e-10	-0.797718
115808797	chr6:115808797:T:C	3.92782e-05	-1.2879e-10	-1.31139	0.000123757	-1.2879e-10	-1.36623	0.000124955	-1.2879e-10	-1.36632
115808979	chr6:115808979:A:C	2.6232e-05	-0.598232	-1.11684	6.23292e-05	-0.650329	-1.40179	6.2984e-05	-0.650134	-1.40126
115809112	chr6:115809112:T:C	3.16579e-05	-1.2879e-10	-1.52707	0.000103434	-1.2879e-10	-1.54561	0.000104431	-1.2879e-10	-1.54575
115809134	chr6:115809134:A:AT	4.98361e-05	-1.07332	-1.02668e-09	0.000172469	-1.03433	-1.02668e-09	0.000173745	-1.03668	-1.02668e-09
115809484	chr6:115809484:A:T	7.7561e-05	-1.2879e-10	-0.63099	0.000338716	-1.2879e-10	-0.359386	0.000342116	-1.2879e-10	-0.359121
115809522	chr6:115809522:G:C	9.14027e-06	-1.20938	-1.55999	3.03429e-05	-1.26123	-1.51076	3.06784e-05	-1.26005	-1.51066
115809772	chr6:115809772:T:C	0.000236794	0.485134	-1.02668e-09	0.000896273	0.613695	-1.02668e-09	0.000898594	0.60656	-1.02668e-09
115809791	chr6:115809791:A:T	2.11723e-05	-0.371999	-1.55736	6.71448e-05	-0.415607	-1.56209	6.77787e-05	-0.415857	-1.56217
115809819	chr6:115809819:A:T	6.63101e-05	-0.333067	-0.454645	0.000153712	-0.252656	-0.896814	0.000154398	-0.257825	-0.89691
115810577	chr6:115810577:A:T	7.74576e-06	-1.36812	-1.56679	2.60546e-05	-1.35786	-1.5665	2.62915e-05	-1.35857	-1.56646
115810926	chr6:115810926:C:A	0.000124451	0.691641	-0.849786	0.000568577	0.895703	-0.737116	0.000566611	0.882556	-0.737154
115811405	chr6:115811405:C:A	3.05161e-05	-1.2879e-10	-1.5638	0.000103948	-1.2879e-10	-1.54066	0.000104952	-1.2879e-10	-1.54077
115811432	chr6:115811432:C:T	7.85199e-05	-1.2879e-10	-0.618703	0.000230306	-1.2879e-10	-0.745141	0.000232653	-1.2879e-10	-0.744724
115811452	chr6:115811452:A:C	0.000136416	-1.2879e-10	-0.0663476	0.000524266	-1.2879e-10	0.0774491	0.000528963	-1.2879e-10	0.0766478
115811798	chr6:115811798:G:A	2.28301e-05	-1.01867	-0.835309	9.28933e-05	-1.03682	-0.616276	9.40701e-05	-1.03308	-0.617152
115811856	chr6:115811856:A:T	6.24534e-05	-1.2879e-10	-0.847635	0.000246949	-1.2879e-10	-0.675366	0.000249223	-1.2879e-10	-0.675923
115811955	chr6:115811955:T:C	3.24075e-05	-1.2879e-10	-1.50367	0.000116843	-1.2879e-10	-1.42371	0.000117945	-1.2879e-10	-1.42406
115812538	chr6:115812538:C:T	0.000230412	-1.2879e-10	0.457816	0.000603954	-1.2879e-10	0.218948	0.000609716	-1.2879e-10	0.218722
115812781	chr6:115812781:A:T	0.000283039	-1.2879e-10	0.66353	0.000799508	-1.2879e-10	0.499447	0.000807325	-1.2879e-10	0.499455
115813092	chr6:115813092:A:G	4.44099e-05	-1.2879e-10	-1.18859	0.000156698	-1.2879e-10	-1.13023	0.000158171	-1.2879e-10	-1.1306
115813434	chr6:115813434:A:G	4.44176e-05	-1.2879e-10	-1.18842	0.000156737	-1.2879e-10	-1.12998	0.00015821	-1.2879e-10	-1.13035
115814003	chr6:115814003:C:T	4.3158e-05	0.296158	-1.51335	0.00016993	0.480719	-1.52988	0.000169689	0.469658	-1.52996
115814107	chr6:115814107:T:C	3.42927e-05	-1.2879e-10	-1.44712	0.00011146	-1.2879e-10	-1.47088	0.000112577	-1.2879e-10	-1.47063
115814420	chr6:115814420:G:C	4.41405e-05	-1.2879e-10	-1.19468	0.000139169	-1.2879e-10	-1.24886	0.000140532	-1.2879e-10	-1.24884
115814482	chr6:115814482:A:G	3.86622e-05	-1.2879e-10	-1.32719	0.000118986	-1.2879e-10	-1.40554	0.000120253	-1.2879e-10	-1.40467
115815383	chr6:115815383:AT:A	9.80582e-05	-0.396494	-1.02668e-09	0.000314438	-0.433763	-1.02668e-09	0.000318435	-0.430852	-1.02668e-09
115815605	chr6:115815605:T:C	4.44998e-05	-1.2879e-10	-1.18657	0.000132188	-1.2879e-10	-1.30032	0.000133533	-1.2879e-10	-1.29993
115815847	chr6:115815847:C:T	0.000191163	-1.2879e-10	0.271072	0.000548066	-1.2879e-10	0.121847	0.000553363	-1.2879e-10	0.121743
115815912	chr6:115815912:C:T	4.04264e-05	-1.28257	-1.02668e-09	0.000135961	-1.27218	-1.02668e-09	0.000137107	-1.27351	-1.02668e-09
115816029	chr6:115816029:C:T	4.37665e-05	-1.2879e-10	-1.20319	0.00013845	-1.2879e-10	-1.25404	0.000139806	-1.2879e-10	-1.25402
115816471	chr6:115816471:A:C	5.31473e-05	-0.658346	-0.350641	0.00029922	-0.478317	-0.0050539	0.000299213	-0.48427	-0.00884647
115816585	chr6:115816585:G:A	4.5503e-05	-1.2879e-10	-1.16428	0.00014365	-1.2879e-10	-1.21717	0.000145055	-1.2879e-10	-1.21716
115816686	chr6:115816686:A:G	4.85719e-05	-1.2879e-10	-1.09901	0.000152816	-1.2879e-10	-1.15532	0.00015431	-1.2879e-10	-1.15531
115816704	chr6:115816704:A:G	4.82112e-05	-1.2879e-10	-1.10646	0.00015138	-1.2879e-10	-1.16475	0.000152862	-1.2879e-10	-1.16474
115817512	chr6:115817512:A:AG	4.39755e-05	-1.2879e-10	-1.19842	0.000138286	-1.2879e-10	-1.25523	0.00013964	-1.2879e-10	-1.25521
115817520	chr6:115817520:A:G	4.41119e-05	-1.2879e-10	-1.19533	0.000138688	-1.2879e-10	-1.25232	0.000140045	-1.2879e-10	-1.25231
115817803	chr6:115817803:G:A	3.22979e-05	-1.2879e-10	-1.50705	0.000115705	-1.2879e-10	-1.4335	0.000116801	-1.2879e-10	-1.4338
115817864	chr6:115817864:A:G	4.81378e-05	0.082201	-1.19019	0.000206363	0.252931	-1.10784	0.000205958	0.242374	-1.10897
115818111	chr6:115818111:A:T	3.13648e-05	-1.2879e-10	-1.53637	0.000108799	-1.2879e-10	-1.49504	0.000109844	-1.2879e-10	-1.49521
115818183	chr6:115818183:T:C	5.82389e-05	-1.2879e-10	-0.917501	0.000241864	-1.2879e-10	-0.696175	0.00024391	-1.2879e-10	-0.697474
115818305	chr6:115818305:A:G	6.06002e-05	-1.2879e-10	-0.877757	0.000252742	-1.2879e-10	-0.652182	0.000254872	-1.2879e-10	-0.653509
115818471	chr6:115818471:C:T	3.06913e-05	-1.2879e-10	-1.55807	0.000101278	-1.2879e-10	-1.56668	0.000102267	-1.2879e-10	-1.56668
115818528	chr6:115818528:T:C	4.70636e-05	0.433366	-1.56392	0.000193091	0.628585	-1.54997	0.000192719	0.616928	-1.54997
115818759	chr6:115818759:A:C	5.32617e-05	-1.2879e-10	-1.00684	0.00018998	-1.2879e-10	-0.937631	0.000191902	-1.2879e-10	-0.937288
115818805	chr6:115818805:A:G	5.98953e-05	-0.889457	-1.02668e-09	0.000196915	-0.901779	-1.02668e-09	0.000199288	-0.899523	-1.02668e-09
115819568	chr6:115819568:T:C	5.88292e-05	-1.2879e-10	-0.907417	0.000253279	-1.2879e-10	-0.650057	0.000255297	-1.2879e-10	-0.651844
115819593	chr6:115819593:T:C	4.36731e-05	0.360814	-1.56614	0.000177959	0.552387	-1.55538	0.000177655	0.540949	-1.55538
115819609	chr6:115819609:G:A	4.68191e-05	0.42558	-1.56134	0.000192526	0.620724	-1.54504	0.000192157	0.609079	-1.54504
115820312	chr6:115820312:G:A	3.44165e-05	0.115702	-1.55922	0.0001397	0.295923	-1.54098	0.000139581	0.285345	-1.54097
115820318	chr6:115820318:C:T	4.17653e-05	-0.296067	-0.953921	0.000101842	-0.135954	-1.42517	0.000102255	-0.141697	-1.4251
115821118	chr6:115821118:T:C	5.39925e-05	-1.2879e-10	-0.993211	0.000221391	-1.2879e-10	-0.78462	0.000223278	-1.2879e-10	-0.785854
115821271	chr6:115821271:G:A	3.15775e-05	-1.2879e-10	-1.52961	0.000111739	-1.2879e-10	-1.46838	0.000112802	-1.2879e-10	-1.46864
115821744	chr6:115821744:GAAAAAAT:G	8.55415e-05	-1.2879e-10	-0.533053	0.000334154	-1.2879e-10	-0.372947	0.000337153	-1.2879e-10	-0.373734
115821768	chr6:115821768:G:C	3.39783e-05	-1.2879e-10	-1.45633	0.000124533	-1.2879e-10	-1.35998	0.000125667	-1.2879e-10	-1.36064
115821861	chr6:115821861:CT:C	5.51466e-05	-1.2879e-10	-0.972059	0.000226856	-1.2879e-10	-0.760233	0.000228768	-1.2879e-10	-0.761563
115821875	chr6:115821875:G:A	4.22768e-05	-1.23782	-1.02668e-09	0.000140073	-1.24238	-1.02668e-09	0.000141613	-1.24117	-1.02668e-09
115821886	chr6:115821886:G:A	0.00012182	-1.2879e-10	-0.179511	0.000416384	-1.2879e-10	-0.152941	0.000418961	-1.2879e-10	-0.156494
115821911	chr6:115821911:T:C	4.12646e-05	-0.00946424	-1.25259	0.000173177	0.156108	-1.18634	0.000172902	0.145861	-1.18741
115822052	chr6:115822052:A:T	5.48661e-05	-1.2879e-10	-0.977159	0.000225448	-1.2879e-10	-0.766459	0.00022735	-1.2879e-10	-0.767783
115822159	chr6:115822159:C:A	4.09591e-05	-0.0191098	-1.25037	0.000171822	0.145798	-1.18389	0.000171558	0.135598	-1.18495
115822242	chr6:115822242:C:T	0.000327443	1.89612	-1.08687	0.00102272	2.15173	-1.40605	0.00101679	2.13611	-1.40597
115822245	chr6:115822245:T:G	5.3016e-05	-1.2879e-10	-1.01146	0.000217001	-1.2879e-10	-0.804645	0.000218838	-1.2879e-10	-0.805941
115822465	chr6:115822465:G:A	5.41429e-05	-1.2879e-10	-0.990427	0.000221988	-1.2879e-10	-0.781927	0.000223863	-1.2879e-10	-0.783238
115822624	chr6:115822624:T:C	1.16827e-05	-1.08255	-1.44139	4.11455e-05	-1.05473	-1.41271	4.15661e-05	-1.0541	-1.41289
115822813	chr6:115822813:C:T	4.81196e-05	0.455258	-1.56362	0.0001978	0.6519	-1.54919	0.000197407	0.640178	-1.54918
115823149	chr6:115823149:T:C	5.29098e-05	-1.2879e-10	-1.01347	0.000215155	-1.2879e-10	-0.813189	0.00021698	-1.2879e-10	-0.814467
115823150	chr6:115823150:G:A	3.42312e-05	-1.2879e-10	-1.44892	0.000125809	-1.2879e-10	-1.34978	0.000126953	-1.2879e-10	-1.35046
115823356	chr6:115823356:G:C	5.54637e-05	-1.2879e-10	-0.966326	0.000228376	-1.2879e-10	-0.753556	0.000230301	-1.2879e-10	-0.754886
115823730	chr6:115823730:A:G	5.75507e-05	-1.2879e-10	-0.929389	0.000238472	-1.2879e-10	-0.710296	0.000240474	-1.2879e-10	-0.711659
115824287	chr6:115824287:C:T	8.51716e-05	-0.537387	-1.02668e-09	0.000319337	-0.418303	-1.02668e-09	0.000319918	-0.426206	-1.02668e-09
115824316	chr6:115824316:A:AG	3.87485e-05	0.0194935	-1.34445	0.000162174	0.186603	-1.28248	0.000161936	0.176268	-1.28334
115824778	chr6:115824778:T:C	6.10442e-05	-1.2879e-10	-0.870457	0.000256638	-1.2879e-10	-0.636881	0.000258798	-1.2879e-10	-0.638222
115824923	chr6:115824923:T:A	3.75499e-05	-0.0135352	-1.34285	0.000156901	0.151734	-1.28067	0.000156689	0.141517	-1.28153
115824972	chr6:115824972:G:A	4.3478e-05	-1.2098	-1.02668e-09	0.000144014	-1.21464	-1.02668e-09	0.000145643	-1.21311	-1.02668e-09
115825032	chr6:115825032:G:A	5.61695e-05	-0.664998	-0.288684	0.000319315	-0.485785	0.0674127	0.000319288	-0.491706	0.0635291
115825230	chr6:115825230:T:C	4.90076e-05	-1.09008	-1.02668e-09	0.000165777	-1.07391	-1.02668e-09	0.000166997	-1.0763	-1.02668e-09
115825528	chr6:115825528:GAA:G	6.38673e-05	-1.2879e-10	-0.825248	0.000267311	-1.2879e-10	-0.596138	0.000269511	-1.2879e-10	-0.597663
115825996	chr6:115825996:G:C	3.13289e-05	-1.2879e-10	-1.53751	0.000108646	-1.2879e-10	-1.49645	0.00010969	-1.2879e-10	-1.49661
115826027	chr6:115826027:C:A	6.54917e-05	0.636915	-1.43705	0.000319115	1.01811	-1.4371	0.000314492	0.993968	-1.43728
115826477	chr6:115826477:T:C	5.43469e-05	-1.2879e-10	-0.986667	0.000221786	-1.2879e-10	-0.782835	0.000223661	-1.2879e-10	-0.78414
115826533	chr6:115826533:A:G	5.3641e-05	-1.2879e-10	-0.999741	0.000218984	-1.2879e-10	-0.795552	0.000220836	-1.2879e-10	-0.796852
115827115	chr6:115827115:C:T	3.32713e-05	-1.2879e-10	-1.47736	0.000120235	-1.2879e-10	-1.3951	0.000121342	-1.2879e-10	-1.39566
115827141	chr6:115827141:C:T	5.37612e-05	-1.2879e-10	-0.997504	0.000229651	-1.2879e-10	-0.747988	0.000231461	-1.2879e-10	-0.74986
115827674	chr6:115827674:C:T	5.05558e-05	0.405724	-1.4647	0.00021458	0.599875	-1.41574	0.00021418	0.588295	-1.41575
115827744	chr6:115827744:T:C	4.73911e-05	-1.2879e-10	-1.12362	0.0001481	-1.2879e-10	-1.18666	0.000149549	-1.2879e-10	-1.18665
115828681	chr6:115828681:T:C	3.05382e-05	-1.2879e-10	-1.56308	0.00010344	-1.2879e-10	-1.54555	0.000104447	-1.2879e-10	-1.54559
115828756	chr6:115828756:C:A	1.69509e-05	-1.15446	-0.997273	6.95881e-05	-1.16886	-0.773093	7.04156e-05	-1.1658	-0.774061
115829033	chr6:115829033:C:G	3.04501e-05	-1.2879e-10	-1.56596	0.000102471	-1.2879e-10	-1.55497	0.000103454	-1.2879e-10	-1.55514
115829131	chr6:115829131:T:C	1.00796e-05	-1.32235	-1.34918	3.21661e-05	-1.33099	-1.38264	3.25192e-05	-1.32958	-1.38286
115829398	chr6:115829398:C:T	5.39185e-05	-1.2879e-10	-0.99458	0.000219905	-1.2879e-10	-0.791352	0.000221765	-1.2879e-10	-0.792651
115829807	chr6:115829807:AT:A	7.24117e-05	-1.2879e-10	-0.699687	0.000219393	-1.2879e-10	-0.793684	0.000221353	-1.2879e-10	-0.794514
115829913	chr6:115829913:A:G	3.08695e-05	-1.2879e-10	-1.55229	0.000105878	-1.2879e-10	-1.52226	0.000106868	-1.2879e-10	-1.52268
115830115	chr6:115830115:C:T	3.22112e-05	0.0556879	-1.56543	0.000151892	0.406099	-1.56748	0.000149772	0.382303	-1.56746
115830399	chr6:115830399:G:A	5.79737e-05	-1.2879e-10	-0.922066	0.000241039	-1.2879e-10	-0.69959	0.000243059	-1.2879e-10	-0.700969
115830502	chr6:115830502:G:A	3.05482e-05	-1.2879e-10	-1.56275	0.000103514	-1.2879e-10	-1.54484	0.000104522	-1.2879e-10	-1.54488
115830671	chr6:115830671:C:T	0.000116565	-0.223608	-1.02668e-09	0.00041038	-0.167465	-1.02668e-09	0.000412432	-0.172201	-1.02668e-09
115830840	chr6:115830840:G:GC	3.7352e-05	-1.36167	-1.02668e-09	0.00012414	-1.36314	-1.02668e-09	0.000125386	-1.36287	-1.02668e-09
115831785	chr6:115831785:A:G	9.81465e-06	-1.32158	-1.3766	3.14003e-05	-1.33029	-1.40744	3.17458e-05	-1.32887	-1.40764
115832022	chr6:115832022:G:A	4.73962e-05	-1.2879e-10	-1.12351	0.000189677	-1.2879e-10	-0.939225	0.000191313	-1.2879e-10	-0.940359
115832498	chr6:115832498:C:G	3.23335e-05	-1.2879e-10	-1.50595	0.000105906	-1.2879e-10	-1.522	0.000106934	-1.2879e-10	-1.52206
115832916	chr6:115832916:C:A	0.000194162	-1.2879e-10	0.286637	0.000539803	-1.2879e-10	0.106656	0.000546635	-1.2879e-10	0.109509
115832997	chr6:115832997:T:C	3.22954e-05	-1.2879e-10	-1.50713	0.00011569	-1.2879e-10	-1.43363	0.000116786	-1.2879e-10	-1.43393
115833135	chr6:115833135:G:T	3.23103e-05	-1.2879e-10	-1.50667	0.000115768	-1.2879e-10	-1.43296	0.000116864	-1.2879e-10	-1.43326
115833245	chr6:115833245:AAAG:A	3.04484e-05	-1.2879e-10	-1.56602	0.000102455	-1.2879e-10	-1.55512	0.000103438	-1.2879e-10	-1.5553
115833345	chr6:115833345:G:A	5.26575e-05	-1.2879e-10	-1.01825	0.000164502	-1.2879e-10	-1.08163	0.000166115	-1.2879e-10	-1.08159
115833730	chr6:115833730:G:A	9.90025e-06	-1.32546	-1.36403	3.16387e-05	-1.33381	-1.39636	3.19835e-05	-1.33245	-1.3966
115834201	chr6:115834201:G:T	3.04133e-05	-1.2879e-10	-1.56717	0.000101744	-1.2879e-10	-1.56209	0.000102727	-1.2879e-10	-1.5622
115834474	chr6:115834474:C:G	5.33152e-05	0.445123	-1.45096	0.000226955	0.640408	-1.40021	0.00022652	0.628787	-1.40022
115834590	chr6:115834590:G:A	0.000525344	2.4579	-1.1759	0.00176802	2.73428	-1.44121	0.00175559	2.71743	-1.44114
115834627	chr6:115834627:G:C	4.63433e-05	-1.14598	-1.02668e-09	0.000151085	-1.16671	-1.02668e-09	0.000152653	-1.16611	-1.02668e-09
115834745	chr6:115834745:C:T	3.13583e-05	-1.2879e-10	-1.53658	0.000107868	-1.2879e-10	-1.50364	0.000108908	-1.2879e-10	-1.50377
115834788	chr6:115834788:G:A	3.05044e-05	-1.2879e-10	-1.56418	0.000102607	-1.2879e-10	-1.55365	0.000103602	-1.2879e-10	-1.55371
115834868	chr6:115834868:C:T	6.17515e-05	0.69761	-1.55655	0.00024608	0.888555	-1.56745	0.000245901	0.878119	-1.56746
115835060	chr6:115835060:G:C	3.11346e-05	-1.2879e-10	-1.54374	0.000106669	-1.2879e-10	-1.51481	0.000107698	-1.2879e-10	-1.51494
115835355	chr6:115835355:T:C	0.000109363	-1.2879e-10	-0.287379	0.00042692	-1.2879e-10	-0.127953	0.000430759	-1.2879e-10	-0.128722
115835462	chr6:115835462:G:A	0.000103728	1.05215	-1.39243	0.00044246	1.25725	-1.34945	0.000441043	1.24428	-1.34941
115835629	chr6:115835629:G:A	6.41424e-05	0.709019	-1.52997	0.000260098	0.894671	-1.51816	0.000259432	0.88262	-1.5184
115835705	chr6:115835705:G:A	3.09687e-05	-1.2879e-10	-1.54908	0.000105852	-1.2879e-10	-1.5225	0.000106875	-1.2879e-10	-1.52262
115836085	chr6:115836085:C:T	0.00033235	-1.2879e-10	0.824134	0.000988094	-1.2879e-10	0.711229	0.00100654	-1.2879e-10	0.720002
115836471	chr6:115836471:G:C	9.64278e-05	0.96203	-1.37529	0.000409691	1.16217	-1.33131	0.000408516	1.14953	-1.33127
115836556	chr6:115836556:G:A	3.18197e-05	-1.2879e-10	-1.52197	0.000105191	-1.2879e-10	-1.52877	0.000106247	-1.2879e-10	-1.52851
115836567	chr6:115836567:G:A	0.000142284	-1.2879e-10	-0.024227	0.000388267	-1.2879e-10	-0.222856	0.000391933	-1.2879e-10	-0.223181
115836875	chr6:115836875:G:A	5.51187e-05	-1.2879e-10	-0.972565	0.000213922	-1.2879e-10	-0.818936	0.000215769	-1.2879e-10	-0.820064
115836955	chr6:115836955:C:T	0.000134798	-1.2879e-10	-0.0782777	0.000369176	-1.2879e-10	-0.273276	0.000372663	-1.2879e-10	-0.273596
115837336	chr6:115837336:C:G	0.000102791	1.03843	-1.38778	0.000437169	1.24107	-1.3453	0.000435836	1.22825	-1.34526
115837654	chr6:115837654:C:T	3.09693e-05	-1.2879e-10	-1.54906	0.000106478	-1.2879e-10	-1.51661	0.000107471	-1.2879e-10	-1.51705
115838196	chr6:115838196:G:A	4.26833e-05	-1.2879e-10	-1.22825	0.000129404	-1.2879e-10	-1.32161	0.00013081	-1.2879e-10	-1.32053
115838393	chr6:115838393:C:T	4.26988e-05	-0.958983	-0.2689	0.000201359	-0.902067	0.0226076	0.000201318	-0.908448	0.0190598
115838523	chr6:115838523:A:C	6.14346e-05	0.703156	-1.56724	0.00024608	0.888614	-1.56751	0.000245504	0.876557	-1.56752
115838828	chr6:115838828:AC:A	3.0865e-05	-1.2879e-10	-1.55243	0.000105851	-1.2879e-10	-1.52252	0.00010684	-1.2879e-10	-1.52294
115839126	chr6:115839126:C:T	1.73654e-05	-1.26759	-0.859982	8.33144e-05	-1.23515	-0.52678	8.34458e-05	-1.23909	-0.530982
115839148	chr6:115839148:A:G	4.20634e-05	-1.2879e-10	-1.24288	0.000151353	-1.2879e-10	-1.16493	0.000152765	-1.2879e-10	-1.16537
115839227	chr6:115839227:C:T	3.10657e-05	-1.2879e-10	-1.54595	0.000106844	-1.2879e-10	-1.51318	0.000107838	-1.2879e-10	-1.51364
115839335	chr6:115839335:C:T	3.24601e-05	0.0456768	-1.54772	0.000127883	0.218094	-1.55153	0.000127792	0.207569	-1.55144
115839572	chr6:115839572:A:C	6.78045e-05	-1.2879e-10	-0.765427	0.000247912	-1.2879e-10	-0.671475	0.000250477	-1.2879e-10	-0.670906
115839660	chr6:115839660:T:C	8.76224e-05	-1.2879e-10	-0.509018	0.000313711	-1.2879e-10	-0.436077	0.000316104	-1.2879e-10	-0.438202
115839910	chr6:115839910:C:T	4.97258e-05	-1.2879e-10	-1.07553	0.000172251	-1.2879e-10	-1.0356	0.000173866	-1.2879e-10	-1.03599
115840078	chr6:115840078:A:T	5.34488e-05	-1.2879e-10	-1.00333	0.000185616	-1.2879e-10	-0.960869	0.000187352	-1.2879e-10	-0.961285
115840096	chr6:115840096:T:C	7.37746e-05	0.831159	-1.5122	0.000309709	1.02708	-1.476	0.00030887	1.01469	-1.47604
115840354	chr6:115840354:T:C	7.55737e-05	0.859539	-1.51649	0.000317235	1.0567	-1.48161	0.000316354	1.04424	-1.48165
115840390	chr6:115840390:T:C	8.01764e-05	-1.2879e-10	-0.597826	0.000281372	-1.2879e-10	-0.544872	0.000284421	-1.2879e-10	-0.543817
115840540	chr6:115840540:A:G	7.09872e-05	0.798744	-1.5183	0.000297033	0.993261	-1.48397	0.000296259	0.980968	-1.48401
115841370	chr6:115841370:G:A	3.10869e-05	-1.2879e-10	-1.54527	0.000106424	-1.2879e-10	-1.51712	0.000107423	-1.2879e-10	-1.5175
115842243	chr6:115842243:A:G	3.77648e-05	0.0153964	-1.36607	0.000155029	0.183354	-1.32429	0.000154838	0.173059	-1.32495
115842299	chr6:115842299:G:A	7.79143e-05	0.90214	-1.52859	0.000326684	1.10126	-1.49682	0.000325739	1.08868	-1.49685
115842415	chr6:115842415:G:A	5.18449e-05	-1.2879e-10	-1.0338	0.000179996	-1.2879e-10	-0.991617	0.000181679	-1.2879e-10	-0.992028
115842613	chr6:115842613:G:T	4.12203e-05	-1.2879e-10	-1.26312	0.00012589	-1.2879e-10	-1.34914	0.000127264	-1.2879e-10	-1.34801
115843258	chr6:115843258:A:G	3.54961e-05	0.0152604	-1.42789	0.000143639	0.0366906	-1.25393	0.000145009	0.0373015	-1.25478
115843267	chr6:115843267:C:G	0.000580393	1.79498	-0.413327	0.00182637	2.04768	-0.722143	0.0018154	2.03216	-0.722376
115843405	chr6:115843405:T:C	6.84424e-05	-0.756062	-1.02668e-09	0.000219555	-0.792945	-1.02668e-09	0.000222454	-0.789552	-1.02668e-09
115843588	chr6:115843588:A:G	3.26528e-05	-1.2879e-10	-1.49613	0.000113924	-1.2879e-10	-1.44902	0.000115008	-1.2879e-10	-1.44927
115844125	chr6:115844125:A:T	0.00017285	-1.2879e-10	0.170371	0.00047955	-1.2879e-10	-0.0117	0.000485496	-1.2879e-10	-0.00910099
115844408	chr6:115844408:A:G	1.3804e-05	-1.03342	-1.32367	5.53714e-05	-0.999325	-1.17116	5.58811e-05	-0.998804	-1.17224
115844488	chr6:115844488:T:TA	4.42902e-05	-1.19129	-1.02668e-09	0.000166247	-1.07108	-1.02668e-09	0.000166689	-1.07814	-1.02668e-09
115844561	chr6:115844561:T:A	3.41661e-05	-1.2879e-10	-1.45082	0.000124617	-1.2879e-10	-1.3593	0.000125766	-1.2879e-10	-1.35985
115844562	chr6:115844562:C:A	3.41661e-05	-1.2879e-10	-1.45082	0.000124617	-1.2879e-10	-1.3593	0.000125766	-1.2879e-10	-1.35985
115844651	chr6:115844651:A:T	4.24517e-05	-1.23369	-1.02668e-09	0.000139066	-1.2496	-1.02668e-09	0.000140475	-1.24925	-1.02668e-09
115844820	chr6:115844820:G:A	0.000138632	0.710941	-0.761171	0.000334517	0.857044	-1.22891	0.000336125	0.851876	-1.22867
115844854	chr6:115844854:G:A	6.2451e-05	-1.2879e-10	-0.847673	0.000211862	-1.2879e-10	-0.828615	0.000214082	-1.2879e-10	-0.827914
115845143	chr6:115845143:C:T	0.000101188	-0.365078	-1.02668e-09	0.000372118	-0.265338	-1.02668e-09	0.000374542	-0.268568	-1.02668e-09
115845247	chr6:115845247:T:C	5.13282e-05	-1.2879e-10	-1.04381	0.000178083	-1.2879e-10	-1.0023	0.000179748	-1.2879e-10	-1.00271
115845535	chr6:115845535:G:A	4.25961e-05	-1.23029	-1.02668e-09	0.000139404	-1.24718	-1.02668e-09	0.000140821	-1.24678	-1.02668e-09
115845941	chr6:115845941:T:C	1.444e-05	-1.03442	-1.27763	5.87004e-05	-1.0004	-1.11171	5.92354e-05	-0.999874	-1.11288
115846113	chr6:115846113:C:T	4.96704e-05	-1.2879e-10	-1.07665	0.000179864	-1.2879e-10	-0.992349	0.0001817	-1.2879e-10	-0.991912
115846552	chr6:115846552:G:A	3.57174e-05	0.1611	-1.56751	0.000171331	0.524882	-1.56583	0.00016878	0.500224	-1.5659
115846739	chr6:115846739:C:T	8.8644e-05	-1.2879e-10	-0.497426	0.000271837	-1.2879e-10	-0.579348	0.000274397	-1.2879e-10	-0.579696
115846924	chr6:115846924:A:G	5.23334e-05	-1.2879e-10	-1.02442	0.000181828	-1.2879e-10	-0.98149	0.000183528	-1.2879e-10	-0.981904
115848111	chr6:115848111:C:A	3.38231e-05	-0.847778	-0.613134	0.00015955	-0.788299	-0.323894	0.000159496	-0.795006	-0.327249
115848143	chr6:115848143:T:G	7.48344e-05	0.862335	-1.52911	0.000313023	1.05973	-1.49801	0.000312156	1.04727	-1.49804
115848205	chr6:115848205:C:G	3.20373e-05	-1.2879e-10	-1.51515	0.000111512	-1.2879e-10	-1.47042	0.000112532	-1.2879e-10	-1.47103
115848643	chr6:115848643:T:C	4.90364e-05	-1.2879e-10	-1.08949	0.000149659	-1.2879e-10	-1.17619	0.000151217	-1.2879e-10	-1.17555
115848738	chr6:115848738:C:A	3.67912e-05	-1.2879e-10	-1.3768	0.000116031	-1.2879e-10	-1.4307	0.000117078	-1.2879e-10	-1.43143
115848928	chr6:115848928:T:C	4.71309e-05	-0.678077	-0.45105	0.000221475	-0.624206	-0.160033	0.000221229	-0.631361	-0.163712
115848969	chr6:115848969:T:C	6.79609e-05	0.75948	-1.5226	0.000283625	0.951802	-1.4887	0.000282945	0.93972	-1.48874
115849268	chr6:115849268:C:T	8.82773e-06	-1.26571	-1.53844	2.88375e-05	-1.27923	-1.54365	2.91298e-05	-1.27893	-1.54358
115850056	chr6:115850056:C:A	3.44573e-05	-0.872889	-0.569445	0.000163355	-0.814836	-0.27379	0.000163314	-0.821386	-0.277214
115850293	chr6:115850293:G:C	0.000169074	-1.2879e-10	0.148279	0.000466649	-1.2879e-10	-0.0389721	0.000472534	-1.2879e-10	-0.0361622
115850319	chr6:115850319:T:G	1.32685e-05	-1.13862	-1.25804	5.4303e-05	-1.11053	-1.07944	5.47911e-05	-1.11006	-1.08068
115850322	chr6:115850322:GTT:G	1.50763e-05	-1.07967	-1.18926	5.80162e-05	-1.05448	-1.06934	5.85897e-05	-1.05351	-1.0702
115850326	chr6:115850326:G:A	4.16401e-05	-1.21027	-0.0427178	0.000184425	-1.0956	0.128299	0.000184074	-1.10238	0.123449
115850397	chr6:115850397:T:A	4.16773e-05	-1.2521	-1.02668e-09	0.000137424	-1.26148	-1.02668e-09	0.000138672	-1.26216	-1.02668e-09
115850452	chr6:115850452:A:G	3.38699e-05	-1.2879e-10	-1.45953	0.000119309	-1.2879e-10	-1.40283	0.000120469	-1.2879e-10	-1.40288
115851039	chr6:115851039:G:A	1.45507e-05	-1.00669	-1.29772	5.89194e-05	-0.971361	-1.13702	5.94594e-05	-0.970827	-1.13815
115851076	chr6:115851076:G:A	1.87011e-05	-0.549145	-1.50433	7.37063e-05	-0.346744	-1.53772	7.39019e-05	-0.353769	-1.53776
115851088	chr6:115851088:T:C	2.91893e-05	-0.0549977	-1.55325	0.000135287	0.283558	-1.56071	0.000133517	0.260519	-1.56056
115851269	chr6:115851269:C:G	4.61472e-05	-1.2879e-10	-1.15022	0.000143295	-1.2879e-10	-1.21964	0.000144787	-1.2879e-10	-1.21901
115851721	chr6:115851721:C:A	3.07557e-05	-1.2879e-10	-1.55598	0.000105052	-1.2879e-10	-1.53009	0.000106038	-1.2879e-10	-1.53047
115851928	chr6:115851928:C:G	1.9607e-05	-0.625589	-1.38058	7.68684e-05	-0.569555	-1.2729	7.69506e-05	-0.576893	-1.27422
115851945	chr6:115851945:C:A	9.16333e-06	-1.23785	-1.52899	2.98514e-05	-1.25303	-1.53529	3.01551e-05	-1.25271	-1.53521
115852141	chr6:115852141:GC:G	5.03637e-05	-1.2879e-10	-1.06278	0.000174716	-1.2879e-10	-1.02139	0.000176351	-1.2879e-10	-1.0218
115852208	chr6:115852208:A:T	8.81133e-05	-0.503432	-1.02668e-09	0.000331341	-0.381403	-1.02668e-09	0.000331877	-0.389508	-1.02668e-09
115852406	chr6:115852406:CT:C	4.74847e-05	0.237418	-1.35907	0.000199156	0.26089	-1.15135	0.00020102	0.261467	-1.15233
115852495	chr6:115852495:G:A	3.38792e-05	-0.878471	-0.580784	0.000160308	-0.820748	-0.286704	0.000160276	-0.827264	-0.290111
115853248	chr6:115853248:C:A	7.90526e-05	0.931481	-1.54342	0.000330199	1.13192	-1.51678	0.00032922	1.11926	-1.51681
115853316	chr6:115853316:C:T	9.08948e-06	-1.24308	-1.53186	2.96103e-05	-1.25814	-1.53829	2.99118e-05	-1.25781	-1.53821
115853393	chr6:115853393:C:T	9.5666e-05	-1.2879e-10	-0.421192	0.000287092	-1.2879e-10	-0.524745	0.000289796	-1.2879e-10	-0.525094
115854715	chr6:115854715:G:C	6.2451e-05	-1.2879e-10	-0.847673	0.000211862	-1.2879e-10	-0.828615	0.000214082	-1.2879e-10	-0.827914
115854965	chr6:115854965:CAAAG:C	3.07038e-05	-1.2879e-10	-1.55767	0.000104588	-1.2879e-10	-1.53452	0.000105572	-1.2879e-10	-1.53488
115855096	chr6:115855096:C:T	1.4136e-05	-1.02914	-1.30419	5.70733e-05	-0.994891	-1.14532	5.75962e-05	-0.994373	-1.14644
115855156	chr6:115855156:A:G	7.91148e-05	0.678565	-1.28972	0.000280457	0.91704	-1.46517	0.000278835	0.901868	-1.46552
115855439	chr6:115855439:T:A	8.03255e-05	0.950308	-1.54628	0.000335149	1.15136	-1.52134	0.000334147	1.13868	-1.52137
115855676	chr6:115855676:G:A	9.37054e-06	-1.21618	-1.5283	3.04827e-05	-1.2327	-1.53469	3.0794e-05	-1.23234	-1.53461
115855747	chr6:115855747:G:A	3.04369e-05	-1.2879e-10	-1.5664	0.00010179	-1.2879e-10	-1.56164	0.000102773	-1.2879e-10	-1.56175
115855956	chr6:115855956:G:T	1.56184e-05	-0.895397	-1.33821	6.091e-05	-0.855166	-1.21999	6.10761e-05	-0.86076	-1.22139
115856468	chr6:115856468:C:T	5.08302e-05	-1.2879e-10	-1.05356	0.000176404	-1.2879e-10	-1.01177	0.000178054	-1.2879e-10	-1.01218
115856848	chr6:115856848:C:T	3.49547e-05	-1.2879e-10	-1.428	0.000109188	-1.2879e-10	-1.49148	0.000110289	-1.2879e-10	-1.49116
115857357	chr6:115857357:T:C	7.12972e-05	0.71369	-1.42889	0.000348944	1.10005	-1.42968	0.000343843	1.07571	-1.4298
115857410	chr6:115857410:T:G	2.23467e-05	-0.517386	-1.35799	7.05201e-05	-0.536789	-1.39186	7.15086e-05	-0.533126	-1.39133
115857497	chr6:115857497:A:G	3.22139e-05	-1.2879e-10	-1.50966	0.000114646	-1.2879e-10	-1.4427	0.000115712	-1.2879e-10	-1.44317
115857598	chr6:115857598:G:A	2.50616e-05	-0.442096	-1.31862	8.05928e-05	-0.46247	-1.33267	8.17322e-05	-0.458669	-1.33215
115857740	chr6:115857740:A:G	7.95537e-05	0.943639	-1.54926	0.000331467	1.14462	-1.52564	0.00033048	1.13194	-1.52567
115857913	chr6:115857913:C:T	4.77623e-05	-0.650232	-0.465586	0.000224443	-0.595306	-0.175622	0.000224166	-0.602595	-0.179291
115857960	chr6:115857960:T:C	4.66706e-05	-0.647905	-0.491036	0.000218843	-0.592887	-0.203306	0.000218578	-0.600188	-0.206939
115858601	chr6:115858601:C:T	3.78374e-05	-1.34876	-1.02668e-09	0.000127365	-1.3375	-1.02668e-09	0.000128504	-1.33831	-1.02668e-09
115858795	chr6:115858795:G:C	1.20135e-05	-1.07582	-1.42021	4.3682e-05	-1.04456	-1.36306	4.41094e-05	-1.04411	-1.36349
115859611	chr6:115859611:T:C	3.32048e-05	-1.2879e-10	-1.47936	0.000120482	-1.2879e-10	-1.39305	0.00012159	-1.2879e-10	-1.39362
115860000	chr6:115860000:T:C	5.34797e-05	-1.00275	-1.02668e-09	0.000176079	-1.01362	-1.02668e-09	0.000178152	-1.01163	-1.02668e-09
115860044	chr6:115860044:A:G	0.000390752	-1.2879e-10	0.986018	0.00115613	-1.2879e-10	0.868286	0.00117799	-1.2879e-10	0.877296
115860935	chr6:115860935:C:T	2.89748e-05	-0.611597	-1.00403	0.000107543	-0.317567	-1.18909	0.000106224	-0.340825	-1.18789
115860961	chr6:115860961:T:C	9.28258e-06	-1.19269	-1.56123	3.52106e-05	-1.13733	-1.48587	3.54343e-05	-1.14079	-1.4858
115861545	chr6:115861545:G:A	3.66138e-05	-1.2879e-10	-1.38163	0.000129724	-1.2879e-10	-1.31914	0.000130962	-1.2879e-10	-1.31936
115861812	chr6:115861812:C:T	4.47226e-05	-1.2879e-10	-1.18158	0.000169431	-1.2879e-10	-1.0521	0.000171049	-1.2879e-10	-1.05232
115861893	chr6:115861893:G:A	3.97052e-05	-1.2879e-10	-1.30057	0.00014411	-1.2879e-10	-1.21397	0.000145456	-1.2879e-10	-1.2144
115861926	chr6:115861926:G:A	0.000706481	-0.559036	2.13728	0.00361355	-0.279903	2.2878	0.00356469	-0.302613	2.28717
115862145	chr6:115862145:C:T	3.47473e-05	-1.2879e-10	-1.43395	0.000121896	-1.2879e-10	-1.38138	0.000123098	-1.2879e-10	-1.38129
115862161	chr6:115862161:C:T	3.77517e-05	-0.529259	-0.821767	0.000131253	-0.220744	-1.08668	0.000129566	-0.245089	-1.08499
115863013	chr6:115863013:C:A	3.15597e-05	-1.2879e-10	-1.53017	0.000103058	-1.2879e-10	-1.54926	0.000104038	-1.2879e-10	-1.54952
115863290	chr6:115863290:A:G	3.18653e-05	-1.2879e-10	-1.52054	0.000102674	-1.2879e-10	-1.55299	0.000103698	-1.2879e-10	-1.55279
115864320	chr6:115864320:T:A	0.000328901	-0.942969	1.75667	0.00163952	-0.767706	1.98532	0.00161857	-0.777596	1.97262
115864416	chr6:115864416:A:T	1.81659e-05	-1.07154	-1.01096	5.74038e-05	-0.88199	-1.25245	5.71335e-05	-0.89782	-1.25106
115864736	chr6:115864736:C:A	1.50689e-05	-0.818665	-1.45076	6.88972e-05	-0.488186	-1.46375	6.78921e-05	-0.513751	-1.4626
115864745	chr6:115864745:G:A	8.49889e-05	0.4261	-0.965634	0.0003179	0.591708	-1.01452	0.000318602	0.586203	-1.01653
115864954	chr6:115864954:T:C	0.000114361	-1.2879e-10	-0.242692	0.000269431	-1.2879e-10	-0.588237	0.000271947	-1.2879e-10	-0.588665
115865071	chr6:115865071:G:A	3.12056e-05	0.0195793	-1.56104	0.000120172	0.161505	-1.55713	0.00012082	0.157009	-1.55698
115865134	chr6:115865134:T:C	0.000114588	-1.2879e-10	-0.240713	0.000269766	-1.2879e-10	-0.586994	0.000272285	-1.2879e-10	-0.587422
115865148	chr6:115865148:C:T	4.8056e-05	-1.2879e-10	-1.10969	0.00018257	-1.2879e-10	-0.977414	0.000184245	-1.2879e-10	-0.978005
115865472	chr6:115865472:C:T	7.75864e-05	0.477139	-1.1078	0.000283388	0.64431	-1.18204	0.000284147	0.63881	-1.18359
115865726	chr6:115865726:T:C	1.7133e-05	-1.07502	-1.06603	5.48607e-05	-0.8862	-1.29355	5.46002e-05	-0.901978	-1.29226
115865731	chr6:115865731:G:A	1.57338e-05	-1.20578	-1.02046	4.92341e-05	-1.07018	-1.21778	4.91766e-05	-1.0823	-1.21655
115865986	chr6:115865986:T:C	3.74532e-05	-1.2879e-10	-1.35896	0.000132351	-1.2879e-10	-1.2991	0.000133576	-1.2879e-10	-1.2996
115866804	chr6:115866804:T:C	8.94368e-05	-1.2879e-10	-0.488522	0.000327853	-1.2879e-10	-0.391985	0.000331337	-1.2879e-10	-0.391136
115867040	chr6:115867040:A:AT	2.8067e-05	-0.0799839	-1.56748	0.000107087	0.0565258	-1.56744	0.00010767	0.0522143	-1.56742
115867140	chr6:115867140:G:C	9.20731e-06	-1.20103	-1.56102	3.18836e-05	-1.18704	-1.53542	3.21298e-05	-1.18915	-1.53534
115867218	chr6:115867218:T:A	3.73799e-05	-1.36092	-1.02668e-09	0.000124658	-1.35898	-1.02668e-09	0.00012583	-1.35934	-1.02668e-09
115867491	chr6:115867491:G:A	2.74354e-05	-0.1029	-1.56732	0.000104525	0.032425	-1.56754	0.000105097	0.0281506	-1.56753
115867497	chr6:115867497:G:A	3.70134e-05	-1.2879e-10	-1.37077	0.000130586	-1.2879e-10	-1.31252	0.000131797	-1.2879e-10	-1.31301
115868399	chr6:115868399:A:G	3.04494e-05	-1.2879e-10	-1.56599	0.000101504	-1.2879e-10	-1.56445	0.000102492	-1.2879e-10	-1.56449
115869214	chr6:115869214:A:C	3.2633e-05	-1.2879e-10	-1.49673	0.000118489	-1.2879e-10	-1.40973	0.000119553	-1.2879e-10	-1.41051
115869635	chr6:115869635:T:C	1.56149e-05	-1.04177	-1.19205	4.72936e-05	-1.05185	-1.27633	4.79109e-05	-1.04965	-1.27528
115869637	chr6:115869637:G:A	1.55683e-05	-1.04594	-1.19088	4.71489e-05	-1.05594	-1.2753	4.77637e-05	-1.05376	-1.27425
115869681	chr6:115869681:G:T	3.11005e-05	-1.2879e-10	-1.54483	0.000109684	-1.2879e-10	-1.48695	0.000110697	-1.2879e-10	-1.48748
115870034	chr6:115870034:A:G	8.33914e-05	0.844	-1.40251	0.00032287	1.02815	-1.43545	0.000323686	1.02207	-1.43656
115870411	chr6:115870411:G:A	1.18546e-05	-0.966321	-1.54301	4.74465e-05	-0.800385	-1.52456	4.74957e-05	-0.809507	-1.52413
115870419	chr6:115870419:G:A	1.16594e-05	-1.1987	-1.32725	4.0227e-05	-1.04865	-1.44136	4.01346e-05	-1.06138	-1.44066
115870493	chr6:115870493:C:T	7.09214e-05	0.738752	-1.45923	0.000276806	0.918981	-1.48021	0.000277596	0.913004	-1.48111
115870608	chr6:115870608:T:G	0.000476866	-1.2879e-10	1.18518	0.00114023	-1.2879e-10	0.85444	0.00115163	-1.2879e-10	0.854663
115870638	chr6:115870638:G:A	2.56814e-05	-0.481426	-1.25486	8.81363e-05	-0.163535	-1.54213	8.73443e-05	-0.182215	-1.5422
115870838	chr6:115870838:A:G	3.86135e-05	-1.32845	-1.02668e-09	0.000129305	-1.32237	-1.02668e-09	0.000130504	-1.32287	-1.02668e-09
115870862	chr6:115870862:T:C	1.21323e-05	-0.922529	-1.56365	5.45108e-05	-0.621453	-1.5647	5.3783e-05	-0.644788	-1.56453
115871200	chr6:115871200:T:C	1.37004e-05	-1.01003	-1.3546	4.9509e-05	-0.852296	-1.4301	4.9519e-05	-0.861027	-1.43089
115871348	chr6:115871348:T:C	7.85257e-06	-1.35516	-1.56605	2.67958e-05	-1.35387	-1.54243	2.70479e-05	-1.35374	-1.54292
115871388	chr6:115871388:A:T	9.90617e-05	-1.2879e-10	-0.386312	0.000417621	-1.2879e-10	-0.149975	0.000421072	-1.2879e-10	-0.151468
115871616	chr6:115871616:T:C	3.26938e-05	-1.2879e-10	-1.49487	0.000109091	-1.2879e-10	-1.49237	0.000110172	-1.2879e-10	-1.49223
115871963	chr6:115871963:C:T	0.000639924	-0.928241	2.40754	0.00352838	-0.750171	2.73422	0.003478	-0.76022	2.72016
115872065	chr6:115872065:C:T	1.36459e-05	-1.01657	-1.35204	4.92078e-05	-0.86041	-1.42809	4.92219e-05	-0.869049	-1.42888
115872308	chr6:115872308:T:A	3.15743e-05	-1.2879e-10	-1.52971	0.000109759	-1.2879e-10	-1.48626	0.000110794	-1.2879e-10	-1.4866
115872344	chr6:115872344:T:G	4.33424e-05	-1.2879e-10	-1.21292	0.000140876	-1.2879e-10	-1.23667	0.000142307	-1.2879e-10	-1.23628
115872885	chr6:115872885:A:G	0.000198339	1.30827	-1.00035	0.00073185	1.5126	-1.10157	0.000732178	1.50577	-1.10402
115872889	chr6:115872889:C:A	9.77844e-06	-1.33478	-1.36709	3.15289e-05	-1.32693	-1.40672	3.18467e-05	-1.3269	-1.40644
115873132	chr6:115873132:G:A	4.23146e-05	-1.2879e-10	-1.23692	0.000138142	-1.2879e-10	-1.25627	0.000139548	-1.2879e-10	-1.25587
115873328	chr6:115873328:T:C	4.12006e-05	-1.2636	-1.02668e-09	0.000139233	-1.2484	-1.02668e-09	0.000140421	-1.24962	-1.02668e-09
115873762	chr6:115873762:C:A	4.33631e-05	-1.2879e-10	-1.21245	0.000140935	-1.2879e-10	-1.23625	0.000142367	-1.2879e-10	-1.23586
115874791	chr6:115874791:G:A	4.48373e-05	-1.2879e-10	-1.17901	0.000141443	-1.2879e-10	-1.23265	0.000142824	-1.2879e-10	-1.23266
115875075	chr6:115875075:T:C	1.38507e-05	-0.992568	-1.36115	5.02708e-05	-0.831392	-1.43573	5.02729e-05	-0.840298	-1.43651
115875267	chr6:115875267:C:T	0.000248132	1.72007	-1.18817	0.00143031	2.26842	-1.18732	0.00139102	2.23174	-1.18823
115875411	chr6:115875411:A:G	9.10899e-05	-1.2879e-10	-0.470208	0.000384567	-1.2879e-10	-0.232432	0.000387568	-1.2879e-10	-0.234381
115875558	chr6:115875558:C:A	1.04404e-05	-1.11212	-1.52425	3.35953e-05	-1.12147	-1.5487	3.39972e-05	-1.1195	-1.54849
115876018	chr6:115876018:T:C	3.11725e-05	-1.2879e-10	-1.54252	0.000108155	-1.2879e-10	-1.50098	0.000109179	-1.2879e-10	-1.50128
115876645	chr6:115876645:C:T	5.05256e-05	-1.2879e-10	-1.05958	0.000184655	-1.2879e-10	-0.966057	0.000186325	-1.2879e-10	-0.966778
115876674	chr6:115876674:C:A	4.32881e-05	-1.2879e-10	-1.21418	0.000140708	-1.2879e-10	-1.23786	0.000142137	-1.2879e-10	-1.23748
115876693	chr6:115876693:T:C	3.01242e-05	-0.0918629	-1.48486	0.000175299	0.422003	-1.44006	0.000171019	0.385952	-1.43845
115876824	chr6:115876824:A:G	2.59752e-05	-1.30144	-0.423468	7.21553e-05	-1.21132	-0.694413	7.23611e-05	-1.21954	-0.693063
115877366	chr6:115877366:T:C	6.12875e-05	-1.2879e-10	-0.866479	0.000221007	-1.2879e-10	-0.786353	0.000223426	-1.2879e-10	-0.785192
115877606	chr6:115877606:A:AGG	3.18205e-05	-1.2879e-10	-1.52194	0.00010684	-1.2879e-10	-1.51321	0.000107941	-1.2879e-10	-1.51268
115877608	chr6:115877608:A:C	3.1795e-05	-1.2879e-10	-1.52275	0.000106747	-1.2879e-10	-1.51408	0.000107847	-1.2879e-10	-1.51356
115877611	chr6:115877611:A:T	3.18389e-05	-1.2879e-10	-1.52137	0.000106909	-1.2879e-10	-1.51257	0.000108011	-1.2879e-10	-1.51203
115877616	chr6:115877616:TCC:T	3.1795e-05	-1.2879e-10	-1.52275	0.000106747	-1.2879e-10	-1.51408	0.000107847	-1.2879e-10	-1.51356
115877822	chr6:115877822:G:A	9.73415e-05	-1.2879e-10	-0.40383	0.000353479	-1.2879e-10	-0.316725	0.000357454	-1.2879e-10	-0.315266
115879182	chr6:115879182:C:G	0.000475372	-1.2879e-10	1.18204	0.00113685	-1.2879e-10	0.85147	0.00114821	-1.2879e-10	0.851692
115879777	chr6:115879777:G:A	0.000473542	-1.2879e-10	1.17819	0.00113279	-1.2879e-10	0.847893	0.00114411	-1.2879e-10	0.848115
115879972	chr6:115879972:A:G	0.000196296	1.19102	-0.893455	0.000740567	1.39151	-0.968646	0.000740546	1.38474	-0.971626
115880096	chr6:115880096:T:A	4.4045e-05	-1.2879e-10	-1.19684	0.00015772	-1.2879e-10	-1.12373	0.000159235	-1.2879e-10	-1.12389
115881020	chr6:115881020:G:A	0.00050452	-1.2879e-10	1.24155	0.00120552	-1.2879e-10	0.910113	0.00121756	-1.2879e-10	0.910332
115881127	chr6:115881127:T:C	9.96476e-06	-1.31511	-1.36789	3.21944e-05	-1.30534	-1.40742	3.25191e-05	-1.3053	-1.40714
115881395	chr6:115881395:G:A	3.76639e-05	-1.31136	-0.041996	9.60276e-05	-1.22687	-0.393045	9.63593e-05	-1.23467	-0.391519
115881619	chr6:115881619:C:T	2.92842e-05	-0.113647	-1.49136	0.000169473	0.395779	-1.44763	0.000165371	0.359996	-1.44607
115881948	chr6:115881948:C:T	5.37725e-05	-1.2879e-10	-0.997293	0.000163721	-1.2879e-10	-1.08638	0.000165439	-1.2879e-10	-1.08567
115882331	chr6:115882331:C:T	2.3505e-05	-1.3105	-0.514341	6.57127e-05	-1.22547	-0.773791	6.59213e-05	-1.2333	-0.772505
115882489	chr6:115882489:TGTGTGTGTGA:T	0.000689151	-0.819848	2.37325	0.00382261	-0.622954	2.68709	0.00376458	-0.633988	2.67311
115882516	chr6:115882516:G:GCA	3.71274e-05	-1.3677	-1.02668e-09	0.000123661	-1.36701	-1.02668e-09	0.000124855	-1.36712	-1.02668e-09
115882518	chr6:115882518:G:A	2.60413e-05	-1.24562	-0.476752	7.36355e-05	-1.12096	-0.764462	7.36578e-05	-1.13207	-0.762771
115882753	chr6:115882753:G:A	2.87008e-05	-0.140797	-1.48433	0.000165546	0.363665	-1.43896	0.000161602	0.328213	-1.43735
115883395	chr6:115883395:A:C	1.00148e-05	-1.31223	-1.36576	3.23562e-05	-1.30222	-1.40552	3.26826e-05	-1.30219	-1.40524
115883663	chr6:115883663:A:G	0.000409418	-1.2879e-10	1.03268	0.000989673	-1.2879e-10	0.712825	0.000999548	-1.2879e-10	0.713031
115883962	chr6:115883962:A:C	0.000410039	-1.2879e-10	1.0342	0.000991041	-1.2879e-10	0.714206	0.00100093	-1.2879e-10	0.714414
115884027	chr6:115884027:A:G	2.12934e-05	-1.22077	-0.702883	6.30782e-05	-1.09421	-0.945968	6.30928e-05	-1.1053	-0.944363
115884127	chr6:115884127:A:G	1.59303e-05	-1.01786	-1.19597	5.65832e-05	-0.808545	-1.34029	5.62163e-05	-0.825737	-1.33933
115884173	chr6:115884173:T:C	4.35901e-05	-1.2879e-10	-1.20723	0.000141545	-1.2879e-10	-1.23193	0.000142984	-1.2879e-10	-1.23154
115884186	chr6:115884186:A:G	4.97495e-05	-1.2879e-10	-1.07505	0.000167542	-1.2879e-10	-1.06332	0.000169292	-1.2879e-10	-1.06265
115884315	chr6:115884315:C:T	0.000681475	-0.857075	2.39928	0.0037981	-0.666291	2.724	0.00374142	-0.677004	2.70995
115884411	chr6:115884411:AC:A	4.48274e-05	-1.2879e-10	-1.17923	0.000141411	-1.2879e-10	-1.23288	0.000142792	-1.2879e-10	-1.23288
115884414	chr6:115884414:A:T	4.48799e-05	-1.2879e-10	-1.17807	0.000141559	-1.2879e-10	-1.23183	0.000142941	-1.2879e-10	-1.23184
115884615	chr6:115884615:A:G	2.41717e-05	-0.233242	-1.56363	0.000119508	0.120874	-1.52204	0.000118218	0.100087	-1.52182
115884752	chr6:115884752:A:G	3.64342e-05	-1.31818	-0.0683681	9.29351e-05	-1.23773	-0.414922	9.32833e-05	-1.24522	-0.413414
115884892	chr6:115884892:C:T	4.25994e-05	-1.2879e-10	-1.23022	0.000138351	-1.2879e-10	-1.25475	0.000139755	-1.2879e-10	-1.25438
115885106	chr6:115885106:A:G	2.86697e-05	-0.123674	-1.50254	0.00016501	0.383777	-1.46232	0.000161021	0.348123	-1.46086
115885207	chr6:115885207:T:C	2.35738e-05	-1.30351	-0.518406	6.6265e-05	-1.21469	-0.776195	6.64559e-05	-1.22282	-0.774909
115885208	chr6:115885208:G:A	4.40154e-05	-1.19752	-1.02668e-09	0.000147857	-1.1883	-1.02668e-09	0.000149688	-1.18572	-1.02668e-09
115885491	chr6:115885491:T:C	9.94552e-06	-1.12113	-1.5638	3.43328e-05	-1.10424	-1.54421	3.45826e-05	-1.10679	-1.54413
115885513	chr6:115885513:C:T	4.48373e-05	-1.2879e-10	-1.17901	0.000141443	-1.2879e-10	-1.23265	0.000142824	-1.2879e-10	-1.23266
115885645	chr6:115885645:T:C	6.51096e-05	-1.2879e-10	-0.805983	0.000235792	-1.2879e-10	-0.721599	0.000238385	-1.2879e-10	-0.720383
115887887	chr6:115887887:A:G	0.000961044	0.671576	1.21439	0.00441775	1.086	1.12284	0.0043239	1.06531	1.11233
115888035	chr6:115888035:G:A	0.000619062	-0.897341	2.34349	0.00339827	-0.713798	2.66027	0.00334915	-0.724127	2.64632
115889009	chr6:115889009:C:T	3.50416e-05	0.0553497	-1.48087	0.000211125	0.601415	-1.43351	0.00020552	0.563136	-1.43186
115889218	chr6:115889218:C:G	0.00029546	1.41663	-0.710152	0.00104988	1.62477	-0.852882	0.00104965	1.61783	-0.855892
115889475	chr6:115889475:A:C	0.000727377	-0.8405	2.44789	0.00407445	-0.645652	2.7736	0.00401239	-0.656591	2.75946
115889870	chr6:115889870:G:A	8.14424e-06	-1.34919	-1.53555	2.68938e-05	-1.33057	-1.56209	2.71095e-05	-1.3326	-1.56179
115889958	chr6:115889958:C:T	4.30387e-05	-1.2879e-10	-1.21995	0.000140276	-1.2879e-10	-1.24094	0.000141701	-1.2879e-10	-1.24055
115890101	chr6:115890101:C:T	0.000760056	-0.798971	2.45031	0.00428699	-0.597333	2.77612	0.00422019	-0.608623	2.76199
115890284	chr6:115890284:C:T	4.86228e-05	-1.2879e-10	-1.09796	0.000156541	-1.2879e-10	-1.13123	0.000158194	-1.2879e-10	-1.13045
115890332	chr6:115890332:C:T	0.000409418	-1.2879e-10	1.03268	0.000989673	-1.2879e-10	0.712825	0.000999548	-1.2879e-10	0.713031
115890526	chr6:115890526:G:A	0.000648989	-0.864553	2.35791	0.00360749	-0.673862	2.68008	0.00355385	-0.684587	2.6661
115891387	chr6:115891387:C:T	1.09789e-05	-1.33154	-1.25454	3.51014e-05	-1.32332	-1.30299	3.54581e-05	-1.32329	-1.30263
115891456	chr6:115891456:A:G	9.3292e-06	-1.18554	-1.56337	3.21477e-05	-1.17088	-1.54332	3.23926e-05	-1.1731	-1.54324
115891535	chr6:115891535:C:T	4.28979e-05	-1.26929	0.0460535	0.000110969	-1.16209	-0.313212	0.000111159	-1.17168	-0.31163
115892196	chr6:115892196:T:A	3.29239e-05	-1.2879e-10	-1.48785	0.000106275	-1.2879e-10	-1.51852	0.000107263	-1.2879e-10	-1.51899
115892454	chr6:115892454:C:G	3.05543e-05	-1.2879e-10	-1.56255	0.000101194	-1.2879e-10	-1.5675	0.000102182	-1.2879e-10	-1.56751
115892660	chr6:115892660:C:T	3.83263e-05	-1.2879e-10	-1.33592	0.000120322	-1.2879e-10	-1.39438	0.000121462	-1.2879e-10	-1.39467
115892685	chr6:115892685:C:T	1.84046e-05	-1.01826	-1.0512	6.07464e-05	-0.809376	-1.26846	6.03781e-05	-0.826554	-1.26709
115893079	chr6:115893079:A:G	3.15019e-05	0.0259184	-1.55792	0.000159197	0.419816	-1.53422	0.000157107	0.396695	-1.53404
115893217	chr6:115893217:A:G	4.33448e-05	-1.2879e-10	-1.21287	0.000141222	-1.2879e-10	-1.23422	0.000142656	-1.2879e-10	-1.23384
115893632	chr6:115893632:C:T	3.24564e-05	-0.581926	-0.920233	0.000145299	-0.271886	-0.933866	0.000143719	-0.29432	-0.932089
115893725	chr6:115893725:G:A	4.11603e-05	-1.26458	-1.02668e-09	0.000138932	-1.25056	-1.02668e-09	0.000140295	-1.25053	-1.02668e-09
115893960	chr6:115893960:G:A	5.69284e-05	-1.2879e-10	-0.940261	0.000259702	-1.2879e-10	-0.625015	0.000261762	-1.2879e-10	-0.626836
115895004	chr6:115895004:G:A	0.000817778	-1.2879e-10	1.72454	0.00412332	-1.2879e-10	2.13986	0.00416172	-1.2879e-10	2.13941
115895271	chr6:115895271:G:A	7.71142e-05	0.825455	-1.46222	0.000369756	1.25806	-1.52977	0.000365312	1.23685	-1.53037
115895354	chr6:115895354:A:G	0.000133516	-0.0878351	-1.02668e-09	0.000507528	0.0450024	-1.02668e-09	0.000510272	0.0406727	-1.02668e-09
115895520	chr6:115895520:T:G	7.5094e-05	-1.2879e-10	-0.663314	0.000272923	-1.2879e-10	-0.57536	0.000275932	-1.2879e-10	-0.574116
115895674	chr6:115895674:G:A	6.49205e-05	-1.2879e-10	-0.808892	0.000233686	-1.2879e-10	-0.73057	0.00023624	-1.2879e-10	-0.729422
115895703	chr6:115895703:T:A	1.13851e-05	-0.987323	-1.56242	5.4271e-05	-0.890161	-1.3004	5.45135e-05	-0.895727	-1.3001
115895835	chr6:115895835:T:A	0.000709821	-0.715578	2.29854	0.00397438	-0.494364	2.59744	0.00390854	-0.5069	2.58355
115895962	chr6:115895962:T:C	3.04249e-05	-1.2879e-10	-1.56679	0.000101455	-1.2879e-10	-1.56494	0.000102442	-1.2879e-10	-1.56498
115896206	chr6:115896206:G:A	4.1767e-05	-1.24995	-1.02668e-09	0.000140213	-1.24139	-1.02668e-09	0.000141427	-1.24249	-1.02668e-09
115896517	chr6:115896517:T:C	1.45884e-05	-1.32334	-0.978482	4.56524e-05	-1.31492	-1.04857	4.61267e-05	-1.31485	-1.04803
115896643	chr6:115896643:A:G	8.47443e-05	-1.2879e-10	-0.542416	0.000348414	-1.2879e-10	-0.331157	0.000351339	-1.2879e-10	-0.33252
115897001	chr6:115897001:C:T	4.76773e-05	-1.2879e-10	-1.1176	0.000149814	-1.2879e-10	-1.17515	0.000151279	-1.2879e-10	-1.17515
115897833	chr6:115897833:C:T	3.0609e-05	-1.2879e-10	-1.56076	0.000104577	-1.2879e-10	-1.53462	0.000105577	-1.2879e-10	-1.53484
115898256	chr6:115898256:C:T	3.51785e-05	0.0571468	-1.47877	0.00021184	0.605069	-1.43379	0.000206155	0.566499	-1.43214
115898469	chr6:115898469:A:T	1.80971e-05	-1.05409	-1.03221	6.03517e-05	-0.855213	-1.22915	6.00194e-05	-0.871653	-1.22795
115898631	chr6:115898631:T:A	2.28419e-05	-1.07548	-0.777983	9.0708e-05	-0.881955	-0.794949	9.04529e-05	-0.896411	-0.793032
115898749	chr6:115898749:C:T	0.000218533	1.3422	-0.937319	0.000804324	1.54864	-1.04319	0.000804466	1.54171	-1.0458
115899079	chr6:115899079:C:T	0.000214467	1.346	-0.959904	0.000791042	1.55252	-1.06372	0.000791224	1.54559	-1.06628
115901036	chr6:115901036:T:C	3.92289e-05	0.0853759	-1.39802	0.000240775	0.640815	-1.3415	0.000234302	0.601759	-1.33942
115901313	chr6:115901313:A:C	4.15867e-05	-1.25427	-1.02668e-09	0.000139588	-1.24585	-1.02668e-09	0.0001408	-1.24693	-1.02668e-09
115901480	chr6:115901480:T:C	0.000125646	-0.148584	-1.02668e-09	0.000476764	-0.0175283	-1.02668e-09	0.000479339	-0.0218641	-1.02668e-09
115902097	chr6:115902097:C:T	0.00144262	-1.2879e-10	2.29216	0.00314054	-1.2879e-10	1.8676	0.00317195	-1.2879e-10	1.86783
115902212	chr6:115902212:G:C	8.45286e-06	-1.33231	-1.51524	2.81203e-05	-1.32417	-1.52389	2.83993e-05	-1.32415	-1.52376
115902257	chr6:115902257:CCTCCAAAAGAGGGATGTCATACCACATATTTTAGCATTCAAGAAGCCCTCAATACCTAAGATTT:C	3.74733e-05	-1.35843	-1.02668e-09	0.000124974	-1.35644	-1.02668e-09	0.000126226	-1.3562	-1.02668e-09
115902706	chr6:115902706:G:A	0.000204773	1.14333	-0.803484	0.000754232	1.35093	-0.909783	0.000754038	1.34391	-0.912737
115902737	chr6:115902737:G:A	8.462e-06	-1.33123	-1.51524	2.81538e-05	-1.32298	-1.52389	2.84331e-05	-1.32296	-1.52376
115902818	chr6:115902818:T:C	3.16521e-05	-1.2879e-10	-1.52725	0.000107265	-1.2879e-10	-1.50925	0.000108324	-1.2879e-10	-1.50915
115903503	chr6:115903503:T:C	3.22584e-05	0.0071384	-1.51541	0.000178082	0.548239	-1.55054	0.000172993	0.510096	-1.55112
115904096	chr6:115904096:G:T	0.000503382	-1.2879e-10	1.23929	0.00116652	-1.2879e-10	0.87723	0.00117803	-1.2879e-10	0.877331
115904383	chr6:115904383:C:T	0.00051852	-1.2879e-10	1.26892	0.00117991	-1.2879e-10	0.888641	0.00119151	-1.2879e-10	0.888701
115905443	chr6:115905443:C:G	4.74067e-05	-1.2879e-10	-1.12329	0.000152885	-1.2879e-10	-1.15486	0.000154453	-1.2879e-10	-1.15438
115905563	chr6:115905563:G:A	5.25197e-05	-1.2879e-10	-1.02087	0.000180051	-1.2879e-10	-0.991311	0.000181245	-1.2879e-10	-0.994423
115905570	chr6:115905570:G:A	1.15779e-05	-1.3294	-1.20356	3.70467e-05	-1.32093	-1.25144	3.74246e-05	-1.3209	-1.25104
115905787	chr6:115905787:C:T	1.78587e-05	-1.29295	-0.80661	5.5955e-05	-1.28139	-0.878613	5.65397e-05	-1.28135	-0.877975
115906127	chr6:115906127:A:G	1.50961e-05	-1.24283	-1.02479	4.95793e-05	-1.22602	-1.05495	5.0048e-05	-1.22666	-1.05463
115907287	chr6:115907287:T:C	0.000226223	1.17185	-0.732385	0.000830664	1.38056	-0.842884	0.000830295	1.3735	-0.845993
115907697	chr6:115907697:C:A	4.18366e-05	-1.24828	-1.02668e-09	0.000140449	-1.23971	-1.02668e-09	0.000141664	-1.24081	-1.02668e-09
115907932	chr6:115907932:C:T	1.50682e-05	-1.24974	-1.01973	4.94574e-05	-1.23344	-1.05	4.99259e-05	-1.23405	-1.04968
115908625	chr6:115908625:A:G	3.67779e-05	-1.21236	-0.164801	0.000113484	-1.19306	-0.259824	0.000114569	-1.19383	-0.25927
115908919	chr6:115908919:G:T	1.08816e-05	-1.32638	-1.2686	3.49623e-05	-1.31765	-1.31263	3.53176e-05	-1.31763	-1.31226
115908921	chr6:115908921:A:G	3.61584e-05	-1.22697	-0.167179	0.000111485	-1.20857	-0.262091	0.000112554	-1.2093	-0.261538
115909309	chr6:115909309:A:G	4.18507e-05	-1.24795	-1.02668e-09	0.000140498	-1.23936	-1.02668e-09	0.000141713	-1.24047	-1.02668e-09
115909313	chr6:115909313:G:A	3.8782e-05	-1.21067	-0.113425	0.000119623	-1.19125	-0.208954	0.000120766	-1.19202	-0.208394
115909650	chr6:115909650:A:C	3.5083e-05	-1.21663	-0.207707	0.000108391	-1.1976	-0.301212	0.000109426	-1.19835	-0.300668
115910126	chr6:115910126:AT:A	1.08909e-05	-1.32567	-1.26846	3.49894e-05	-1.31688	-1.31263	3.5345e-05	-1.31685	-1.31226
115910212	chr6:115910212:T:A	1.51456e-05	-1.24098	-1.02337	4.97485e-05	-1.22407	-1.05349	5.02186e-05	-1.22471	-1.05317
115910234	chr6:115910234:G:A	1.14879e-05	-0.977163	-1.5636	5.43596e-05	-0.878803	-1.31012	5.45984e-05	-0.884433	-1.30983
115910441	chr6:115910441:G:A	4.93939e-05	-1.08223	-1.02668e-09	0.000157235	-1.12681	-1.02668e-09	0.000159228	-1.12393	-1.02668e-09
115910563	chr6:115910563:G:T	0.000221842	1.15198	-0.732069	0.000813493	1.36017	-0.843381	0.000813142	1.35313	-0.846494
115910749	chr6:115910749:A:T	4.13669e-05	-1.25957	-1.02668e-09	0.0001388	-1.25152	-1.02668e-09	0.000140008	-1.25257	-1.02668e-09
115910783	chr6:115910783:T:C	0.000110965	-0.272839	-1.02668e-09	0.000423554	-0.135868	-1.02668e-09	0.000423769	-0.145083	-1.02668e-09
115910864	chr6:115910864:G:C	0.000165043	-1.2879e-10	0.124149	0.000700583	-1.2879e-10	0.367363	0.000707747	-1.2879e-10	0.367815
115910935	chr6:115910935:C:T	5.2574e-05	0.54774	-1.56757	0.00033048	1.16976	-1.55377	0.000319739	1.1265	-1.55327
115911139	chr6:115911139:G:A	1.80466e-05	-1.31966	-0.769436	5.62777e-05	-1.31033	-0.843916	5.68661e-05	-1.31031	-0.843265
115911268	chr6:115911268:A:G	1.78585e-05	-1.33235	-0.767223	5.56173e-05	-1.32427	-0.841785	5.61987e-05	-1.32425	-0.841132
115911423	chr6:115911423:G:A	1.78716e-05	-1.3294	-0.769436	5.56792e-05	-1.32103	-0.843916	5.62612e-05	-1.321	-0.843265
115911976	chr6:115911976:C:T	0.000205679	1.07547	-0.731208	0.000753088	1.28053	-0.840901	0.000752839	1.27359	-0.844008
115912020	chr6:115912020:C:T	3.67638e-05	-1.23749	-0.140051	0.00011305	-1.21982	-0.236897	0.000114139	-1.22052	-0.236334
115912046	chr6:115912046:T:C	3.72195e-05	-1.22389	-0.141337	0.000114554	-1.20534	-0.238161	0.000115653	-1.20608	-0.237598
115912063	chr6:115912063:G:A	3.67973e-05	-1.23863	-0.138002	0.000113135	-1.22103	-0.234931	0.000114225	-1.22173	-0.234367
115912099	chr6:115912099:C:T	4.18656e-05	-1.24759	-1.02668e-09	0.000140543	-1.23904	-1.02668e-09	0.000141759	-1.24015	-1.02668e-09
115912102	chr6:115912102:A:C	3.2811e-05	-1.24226	-0.249029	0.000101344	-1.2249	-0.341134	0.000102318	-1.22559	-0.340594
115912630	chr6:115912630:G:A	3.04321e-05	-1.2879e-10	-1.56656	0.000102526	-1.2879e-10	-1.55444	0.000103518	-1.2879e-10	-1.55453
115913137	chr6:115913137:A:G	3.66094e-05	-1.23954	-0.142207	0.000112529	-1.22201	-0.23933	0.000113613	-1.2227	-0.238768
115913444	chr6:115913444:G:A	1.45553e-05	-1.34522	-0.958885	4.58156e-05	-1.33864	-1.02128	4.62904e-05	-1.33863	-1.02071
115913538	chr6:115913538:A:G	6.37939e-05	-1.2879e-10	-0.826397	0.000254805	-1.2879e-10	-0.644052	0.000256987	-1.2879e-10	-0.645245
115913805	chr6:115913805:T:C	4.4918e-05	-0.75416	-0.423055	0.00022205	-0.489674	-0.291974	0.000219513	-0.510699	-0.29216
115913971	chr6:115913971:G:A	7.21699e-05	-1.2879e-10	-0.703032	0.000296917	-1.2879e-10	-0.491097	0.000299585	-1.2879e-10	-0.491872
115914408	chr6:115914408:G:A	3.67747e-05	-1.02039	-0.356858	9.72197e-05	-0.837895	-0.769681	9.6772e-05	-0.854149	-0.767765
115914542	chr6:115914542:G:A	2.09983e-05	-0.761692	-1.17592	7.89281e-05	-0.486074	-1.32994	7.80216e-05	-0.508457	-1.32883
115914544	chr6:115914544:C:T	0.00021925	-1.00494	1.41309	0.00111456	-0.83563	1.66729	0.00110091	-0.845453	1.65507
115915171	chr6:115915171:G:A	3.10075e-05	-1.2879e-10	-1.54782	0.000106264	-1.2879e-10	-1.51862	0.000107295	-1.2879e-10	-1.51869
115915464	chr6:115915464:T:C	2.47688e-05	-1.29597	-0.476503	5.65124e-05	-1.28566	-0.864431	5.71282e-05	-1.28523	-0.863744
115915468	chr6:115915468:T:C	9.54178e-06	-1.26047	-1.46591	3.23268e-05	-1.24847	-1.46019	3.25677e-05	-1.25042	-1.46053
115915788	chr6:115915788:T:C	0.000323576	1.29521	-0.497825	0.00123811	1.5044	-0.567604	0.00123423	1.4955	-0.571573
115915789	chr6:115915789:G:A	0.000318007	1.31704	-0.537017	0.00121621	1.52707	-0.608119	0.00121247	1.51814	-0.612
115915869	chr6:115915869:A:G	2.461e-05	-1.29955	-0.479356	5.61654e-05	-1.28949	-0.866757	5.67768e-05	-1.28907	-0.866072
115916030	chr6:115916030:A:G	4.93375e-05	-1.2879e-10	-1.08337	0.000174266	-1.2879e-10	-1.02397	0.000176142	-1.2879e-10	-1.02298
115916517	chr6:115916517:A:G	0.000119519	1.17181	-1.3704	0.000836459	1.95843	-1.4138	0.000798089	1.90353	-1.41558
115917334	chr6:115917334:T:A	8.38904e-06	-1.28808	-1.56705	2.91163e-05	-1.25443	-1.55883	2.93155e-05	-1.25706	-1.5591
115917362	chr6:115917362:A:T	4.85613e-05	-1.2879e-10	-1.09923	0.000171316	-1.2879e-10	-1.04104	0.000173157	-1.2879e-10	-1.04007
115917730	chr6:115917730:A:T	3.41107e-05	-1.2879e-10	-1.45244	0.000126148	-1.2879e-10	-1.34709	0.000127266	-1.2879e-10	-1.34799
115917820	chr6:115917820:C:T	7.35193e-05	-0.910494	0.225986	0.000369922	-0.71898	0.447724	0.00036583	-0.730368	0.438267
115917873	chr6:115917873:C:A	3.06047e-05	-1.2879e-10	-1.5609	0.00010119	-1.2879e-10	-1.56755	0.000102179	-1.2879e-10	-1.56755
115918718	chr6:115918718:T:C	0.000219363	1.17222	-0.763548	0.0016897	1.96071	-0.712954	0.00160482	1.9053	-0.718804
115918772	chr6:115918772:AG:A	6.13597e-05	-0.865302	-1.02668e-09	0.000242676	-0.692821	-1.02668e-09	0.000242642	-0.702682	-1.02668e-09
115918882	chr6:115918882:G:T	3.58317e-05	-1.2879e-10	-1.40322	0.000127112	-1.2879e-10	-1.33948	0.000128237	-1.2879e-10	-1.34039
115918966	chr6:115918966:C:T	0.000123528	-0.201458	0.03587	0.000541566	0.0363462	0.0735698	0.000533458	0.0207242	0.0643855
115919139	chr6:115919139:G:A	5.93758e-05	0.518559	-1.41673	0.000276388	1.00354	-1.56628	0.000270489	0.972272	-1.56631
115919351	chr6:115919351:T:A	2.37403e-05	-0.266277	-1.5486	0.000133465	0.230252	-1.52096	0.000129774	0.1934	-1.52188
115919428	chr6:115919428:C:T	5.68626e-05	-1.28853	0.347113	0.000116255	-1.27777	-0.150992	0.000117561	-1.27732	-0.149989
115919597	chr6:115919597:C:T	2.28318e-05	-1.30018	-0.553718	5.3388e-05	-1.29019	-0.916774	5.39667e-05	-1.28977	-0.916134
115920062	chr6:115920062:G:A	2.25497e-05	-1.31306	-0.553269	5.26732e-05	-1.30404	-0.916405	5.32421e-05	-1.30366	-0.915764
115920187	chr6:115920187:G:T	2.29619e-05	-1.29546	-0.552762	5.37003e-05	-1.28513	-0.915997	5.4283e-05	-1.2847	-0.915356
115920421	chr6:115920421:G:A	0.000119595	0.913929	-1.11187	0.000772923	1.66369	-1.19806	0.000738477	1.61116	-1.20084
115920530	chr6:115920530:A:G	5.02058e-05	0.49802	-1.56394	0.000315357	1.13554	-1.56639	0.000303577	1.08791	-1.56655
115920582	chr6:115920582:TTA:T	4.63095e-05	-1.2879e-10	-1.14671	0.000138625	-1.2879e-10	-1.25278	0.000140171	-1.2879e-10	-1.25141
115920710	chr6:115920710:C:T	1.08758e-05	-1.11419	-1.48133	3.93411e-05	-1.0945	-1.41778	3.96288e-05	-1.09719	-1.41752
115920783	chr6:115920783:TGAATGAAC:T	2.50185e-05	-1.2863	-0.476137	5.71109e-05	-1.27537	-0.864186	5.77347e-05	-1.27491	-0.863499
115920914	chr6:115920914:T:C	2.29175e-05	-1.29644	-0.553718	5.36026e-05	-1.28618	-0.916774	5.41841e-05	-1.28575	-0.916134
115921104	chr6:115921104:G:A	1.50184e-05	-1.24529	-1.02749	5.55933e-05	-1.23324	-0.933248	5.60931e-05	-1.2328	-0.934461
115921174	chr6:115921174:T:C	2.29418e-05	-1.29537	-0.553718	5.36631e-05	-1.28505	-0.916774	5.42454e-05	-1.28462	-0.916134
115921303	chr6:115921303:C:G	3.09541e-05	-1.2879e-10	-1.54955	0.00010634	-1.2879e-10	-1.51791	0.000107359	-1.2879e-10	-1.51809
115921577	chr6:115921577:T:C	5.57408e-05	0.4	-1.36134	0.000338	1.01964	-1.38115	0.000325152	0.973209	-1.38319
115921700	chr6:115921700:T:C	2.0418e-05	-1.29601	-0.669624	4.89309e-05	-1.28573	-1.00841	4.94605e-05	-1.2853	-1.0078
115921768	chr6:115921768:C:CT	6.49936e-05	-1.2879e-10	-0.807766	0.00019903	-1.2879e-10	-0.891093	0.000200817	-1.2879e-10	-0.89188
115922127	chr6:115922127:G:GA	2.25255e-05	-1.29152	-0.575882	5.29376e-05	-1.28094	-0.934495	5.35121e-05	-1.2805	-0.933863
115922215	chr6:115922215:T:C	2.28757e-05	-1.29826	-0.553718	5.34978e-05	-1.28813	-0.916774	5.4078e-05	-1.28771	-0.916134
115922231	chr6:115922231:A:G	2.53932e-05	-0.200434	-1.54714	0.000144749	0.309094	-1.51864	0.000140619	0.271356	-1.51958
115922797	chr6:115922797:A:AT	2.28715e-05	-1.29845	-0.553718	5.34871e-05	-1.28834	-0.916774	5.40671e-05	-1.28791	-0.916134
115922866	chr6:115922866:A:C	2.44389e-05	-1.30974	-0.476137	5.56962e-05	-1.30045	-0.864186	5.63009e-05	-1.30006	-0.863499
115922951	chr6:115922951:T:C	5.37945e-05	0.369386	-1.36627	0.000324702	0.984005	-1.38565	0.000312478	0.937919	-1.38766
115923581	chr6:115923581:C:T	2.32661e-05	-1.28435	-0.550713	5.44297e-05	-1.27331	-0.91433	5.50221e-05	-1.27285	-0.913689
115923584	chr6:115923584:T:C	2.2308e-05	-1.30553	-0.571576	5.24739e-05	-1.29593	-0.928307	5.30409e-05	-1.29553	-0.927682
115923853	chr6:115923853:G:A	0.000122466	0.955573	-1.12979	0.000799405	1.71127	-1.21195	0.000763526	1.65835	-1.21468
115923903	chr6:115923903:T:C	3.91592e-05	-1.31442	-1.02668e-09	0.000137553	-1.26054	-1.02668e-09	0.000138585	-1.26279	-1.02668e-09
115924200	chr6:115924200:T:C	2.40252e-05	-0.995708	-0.807243	0.000111562	-0.822331	-0.64764	0.00011107	-0.832731	-0.651384
115925203	chr6:115925203:C:T	2.32083e-05	-1.28707	-0.550475	5.42831e-05	-1.27618	-0.914151	5.48735e-05	-1.27573	-0.91351
115925801	chr6:115925801:G:A	5.7279e-05	0.442895	-1.37702	0.000350122	1.06946	-1.39573	0.000336677	1.02253	-1.39768
115926129	chr6:115926129:T:TTATTACAACAG	2.25021e-05	-1.3156	-0.552849	5.25482e-05	-1.30677	-0.91605	5.31153e-05	-1.3064	-0.91541
115926231	chr6:115926231:A:G	2.54579e-05	-0.196637	-1.54839	0.000145138	0.313678	-1.52054	0.000140991	0.275884	-1.52146
115926317	chr6:115926317:G:C	5.78365e-05	0.449007	-1.37344	0.000353844	1.0766	-1.39229	0.000340226	1.0296	-1.39426
115926413	chr6:115926413:CACAA:C	2.24035e-05	-1.31829	-0.554546	5.28241e-05	-1.3097	-0.907883	5.33948e-05	-1.30934	-0.907222
115926738	chr6:115926738:T:C	1.23094e-05	-1.36766	-1.10404	5.38245e-05	-1.36801	-0.830809	5.42607e-05	-1.36795	-0.832526
115927008	chr6:115927008:T:G	4.35462e-05	-1.2879e-10	-1.20823	0.000152791	-1.2879e-10	-1.15548	0.000154415	-1.2879e-10	-1.15463
115927077	chr6:115927077:G:A	2.51293e-05	-1.28713	-0.47089	5.79526e-05	-1.27622	-0.848703	5.85842e-05	-1.27577	-0.848039
115927152	chr6:115927152:G:A	1.42948e-05	-0.839305	-1.48286	4.48381e-05	-0.8561	-1.52539	4.54372e-05	-0.852844	-1.5251
115927216	chr6:115927216:C:T	2.49359e-05	-1.29152	-0.474224	5.68809e-05	-1.28095	-0.862636	5.75016e-05	-1.28051	-0.861949
115927290	chr6:115927290:G:C	4.31971e-05	-1.2879e-10	-1.21628	0.000151477	-1.2879e-10	-1.16412	0.000153084	-1.2879e-10	-1.16328
115927412	chr6:115927412:T:C	4.10887e-05	-1.2879e-10	-1.26632	0.000133759	-1.2879e-10	-1.28851	0.000135034	-1.2879e-10	-1.28875
115927967	chr6:115927967:A:G	2.45051e-05	-1.30704	-0.476137	5.58571e-05	-1.29757	-0.864186	5.6464e-05	-1.29717	-0.863499
115928133	chr6:115928133:C:T	4.34796e-05	-1.2879e-10	-1.20976	0.00015254	-1.2879e-10	-1.15712	0.00015416	-1.2879e-10	-1.15628
115928136	chr6:115928136:C:T	0.000244038	1.06216	-0.546893	0.000930882	1.26348	-0.611896	0.000928306	1.25488	-0.615794
115928191	chr6:115928191:A:G	5.92764e-05	-1.2879e-10	-0.899844	0.00016746	-1.2879e-10	-1.06381	0.000169073	-1.2879e-10	-1.06394
115928206	chr6:115928206:C:CAGGT	4.35122e-05	-1.2879e-10	-1.20901	0.00015266	-1.2879e-10	-1.15633	0.000154282	-1.2879e-10	-1.15549
115928601	chr6:115928601:C:T	2.27728e-05	-1.30277	-0.553718	5.3239e-05	-1.29298	-0.916774	5.38157e-05	-1.29257	-0.916134
115928723	chr6:115928723:T:A	3.57616e-05	-1.2879e-10	-1.40518	0.000114431	-1.2879e-10	-1.44458	0.000115526	-1.2879e-10	-1.44478
115928979	chr6:115928979:A:G	3.76375e-05	-1.35405	-1.02668e-09	0.000124422	-1.36087	-1.02668e-09	0.000125685	-1.36049	-1.02668e-09
115929309	chr6:115929309:G:A	3.57616e-05	-1.2879e-10	-1.40518	0.000114431	-1.2879e-10	-1.44458	0.000115526	-1.2879e-10	-1.44478
115929415	chr6:115929415:C:T	3.17789e-05	-1.2879e-10	-1.52325	0.000103945	-1.2879e-10	-1.54069	0.000104947	-1.2879e-10	-1.54081
115929678	chr6:115929678:T:C	0.000229188	1.0023	-0.549819	0.000872277	1.20138	-0.614825	0.00086998	1.19288	-0.618683
115929909	chr6:115929909:C:T	0.000140601	-0.884601	0.848469	0.000737009	-0.688286	1.10634	0.000727417	-0.699941	1.09517
115929915	chr6:115929915:C:T	3.71609e-05	-1.2879e-10	-1.3668	0.000118724	-1.2879e-10	-1.40775	0.000119847	-1.2879e-10	-1.40806
115930176	chr6:115930176:G:A	0.000186025	0.806906	-0.563077	0.000711324	1.00738	-0.624801	0.000709109	0.998529	-0.62879
115930380	chr6:115930380:G:A	0.000206011	0.959595	-0.613719	0.000785056	1.15675	-0.675545	0.000783145	1.14833	-0.67928
115930460	chr6:115930460:C:A	0.000123213	-0.873796	0.705657	0.000642926	-0.675405	0.956885	0.000634676	-0.687179	0.946022
115930617	chr6:115930617:T:C	2.29729e-05	-1.29402	-0.553718	5.37395e-05	-1.28363	-0.916774	5.43229e-05	-1.28319	-0.916134
115930730	chr6:115930730:T:C	5.70866e-05	0.433666	-1.37115	0.000348358	1.0588	-1.39012	0.000335004	1.01197	-1.3921
115930778	chr6:115930778:TAGTG:T	4.06748e-05	-1.2879e-10	-1.27645	0.00014998	-1.2879e-10	-1.17405	0.000151368	-1.2879e-10	-1.17456
115930964	chr6:115930964:C:T	3.57616e-05	-1.2879e-10	-1.40518	0.000114431	-1.2879e-10	-1.44458	0.000115526	-1.2879e-10	-1.44478
115931112	chr6:115931112:A:C	3.31652e-05	-1.2879e-10	-1.48055	0.000107333	-1.2879e-10	-1.50861	0.000108409	-1.2879e-10	-1.50836
115931209	chr6:115931209:T:A	3.25272e-05	-1.2879e-10	-1.49998	0.000117846	-1.2879e-10	-1.41517	0.000118911	-1.2879e-10	-1.4159
115931247	chr6:115931247:A:G	6.51607e-05	-1.2879e-10	-0.805198	0.000199502	-1.2879e-10	-0.888724	0.000201292	-1.2879e-10	-0.889513
115931388	chr6:115931388:T:A	5.84906e-05	0.654333	-1.56752	0.000376692	1.31415	-1.56727	0.000362152	1.26498	-1.56718
115931612	chr6:115931612:T:C	4.34658e-05	-1.2879e-10	-1.21008	0.000152486	-1.2879e-10	-1.15748	0.000154106	-1.2879e-10	-1.15663
115932095	chr6:115932095:T:C	3.92646e-05	-1.2879e-10	-1.31173	0.000124959	-1.2879e-10	-1.35656	0.000126141	-1.2879e-10	-1.35687
115932168	chr6:115932168:TTATA:T	0.000110733	0.879884	-1.15482	0.000716177	1.62401	-1.23464	0.000684611	1.57185	-1.23728
115932764	chr6:115932764:G:C	3.09519e-05	-1.2879e-10	-1.54962	0.000104649	-1.2879e-10	-1.53394	0.00010565	-1.2879e-10	-1.53414
115932940	chr6:115932940:C:T	5.77069e-05	0.471875	-1.39855	0.000263022	0.951444	-1.56375	0.000257488	0.920515	-1.56381
115933315	chr6:115933315:A:G	3.32469e-05	-1.2879e-10	-1.47809	0.000107042	-1.2879e-10	-1.51133	0.000108067	-1.2879e-10	-1.51152
115933404	chr6:115933404:T:TA	3.32212e-05	-1.2879e-10	-1.47887	0.000106975	-1.2879e-10	-1.51195	0.000108	-1.2879e-10	-1.51214
115933415	chr6:115933415:ATT:A	3.578e-05	-1.2879e-10	-1.40467	0.00011448	-1.2879e-10	-1.44415	0.000115575	-1.2879e-10	-1.44435
115933418	chr6:115933418:AC:A	3.57563e-05	-1.2879e-10	-1.40533	0.000114415	-1.2879e-10	-1.44472	0.00011551	-1.2879e-10	-1.44492
115933500	chr6:115933500:C:T	2.30704e-05	-1.28627	-0.557236	5.40353e-05	-1.27534	-0.919567	5.46231e-05	-1.27489	-0.918928
115933543	chr6:115933543:C:T	3.63518e-05	-1.2879e-10	-1.38881	0.000129836	-1.2879e-10	-1.31827	0.000131095	-1.2879e-10	-1.31835
115933671	chr6:115933671:T:C	5.04067e-05	0.325929	-1.38786	0.000302419	0.933422	-1.40616	0.000291213	0.887834	-1.40805
115933778	chr6:115933778:G:T	4.02137e-05	-1.28785	-1.02668e-09	0.000139317	-1.2478	-1.02668e-09	0.000140429	-1.24957	-1.02668e-09
115933831	chr6:115933831:A:G	5.87117e-05	-1.2879e-10	-0.909416	0.000166502	-1.2879e-10	-1.06954	0.000168106	-1.2879e-10	-1.06967
115933878	chr6:115933878:T:C	2.28086e-05	-1.30505	-0.549866	5.32749e-05	-1.29542	-0.913661	5.38517e-05	-1.29502	-0.913019
115934136	chr6:115934136:T:A	2.50017e-05	-1.28698	-0.476137	5.70682e-05	-1.27612	-0.864186	5.76915e-05	-1.27566	-0.863499
115934828	chr6:115934828:G:A	3.26926e-05	-1.2879e-10	-1.49491	0.00010426	-1.2879e-10	-1.53766	0.000105307	-1.2879e-10	-1.53739
115934955	chr6:115934955:A:C	4.91442e-05	-1.2879e-10	-1.0873	0.000173542	-1.2879e-10	-1.02813	0.000175409	-1.2879e-10	-1.02715
115935311	chr6:115935311:A:G	4.71416e-05	-1.2879e-10	-1.1289	0.000173872	-1.2879e-10	-1.02623	0.000175456	-1.2879e-10	-1.02689
115935350	chr6:115935350:G:A	4.05787e-05	-1.2879e-10	-1.27881	0.000139121	-1.2879e-10	-1.2492	0.00014038	-1.2879e-10	-1.24992
115935566	chr6:115935566:C:T	3.31028e-05	-1.2879e-10	-1.48244	0.000105044	-1.2879e-10	-1.53017	0.000106102	-1.2879e-10	-1.52987
115935571	chr6:115935571:C:T	2.6883e-05	-1.29376	-0.396796	6.0486e-05	-1.28335	-0.798789	6.11472e-05	-1.28291	-0.798076
115935859	chr6:115935859:A:G	2.28714e-05	-1.3014	-0.550765	5.34463e-05	-1.29152	-0.914357	5.40255e-05	-1.2911	-0.913715
115936043	chr6:115936043:T:C	4.35089e-05	-1.2879e-10	-1.20909	0.000152653	-1.2879e-10	-1.15638	0.000154274	-1.2879e-10	-1.15554
115936091	chr6:115936091:G:A	3.08202e-05	-1.2879e-10	-1.55388	0.000105236	-1.2879e-10	-1.52835	0.000106258	-1.2879e-10	-1.5284
115936265	chr6:115936265:G:T	6.53294e-05	-1.2879e-10	-0.802612	0.000199996	-1.2879e-10	-0.886251	0.00020179	-1.2879e-10	-0.887042
115936374	chr6:115936374:A:G	5.25441e-05	-1.2879e-10	-1.0204	0.00018577	-1.2879e-10	-0.960038	0.000187784	-1.2879e-10	-0.958981
115936490	chr6:115936490:GAA:G	5.25139e-05	-1.2879e-10	-1.02098	0.000185655	-1.2879e-10	-0.960659	0.000187667	-1.2879e-10	-0.959602
115936700	chr6:115936700:G:A	6.51607e-05	-1.2879e-10	-0.805198	0.000199502	-1.2879e-10	-0.888724	0.000201292	-1.2879e-10	-0.889513
115936702	chr6:115936702:C:T	3.21524e-05	-1.34395	-0.167618	6.97752e-05	-1.33671	-0.602564	7.05275e-05	-1.33648	-0.601786
115936763	chr6:115936763:A:G	3.06028e-05	-1.2879e-10	-1.56096	0.00010389	-1.2879e-10	-1.54121	0.0001049	-1.2879e-10	-1.54126
115936847	chr6:115936847:T:G	2.29667e-05	-1.29142	-0.556592	5.3766e-05	-1.28084	-0.919066	5.435e-05	-1.2804	-0.918427
115936910	chr6:115936910:T:G	7.36057e-05	-1.2879e-10	-0.683333	0.000308862	-1.2879e-10	-0.451654	0.000311347	-1.2879e-10	-0.453365
115937239	chr6:115937239:G:A	2.45624e-05	-0.230139	-1.5507	0.000138782	0.273745	-1.52539	0.000134881	0.236392	-1.52627
115937643	chr6:115937643:C:T	0.00011094	-0.273066	-1.02668e-09	0.000385108	-0.231025	-1.02668e-09	0.000391137	-0.225214	-1.02668e-09
115937894	chr6:115937894:T:C	3.72341e-05	-1.2879e-10	-1.36483	0.000141869	-1.2879e-10	-1.22964	0.000143101	-1.2879e-10	-1.23072
115938063	chr6:115938063:T:C	1.9831e-05	-0.765065	-1.22974	8.27216e-05	-0.495282	-1.27379	8.17595e-05	-0.517097	-1.27339
115939024	chr6:115939024:A:C	2.45434e-05	-1.30573	-0.475883	5.59151e-05	-1.29613	-0.86458	5.65229e-05	-1.29573	-0.863893
115939373	chr6:115939373:A:T	4.94516e-05	-1.2879e-10	-1.08106	0.000174696	-1.2879e-10	-1.0215	0.000176577	-1.2879e-10	-1.02051
115939421	chr6:115939421:C:A	7.04355e-05	-1.2879e-10	-0.727358	0.000213678	-1.2879e-10	-0.82008	0.000215633	-1.2879e-10	-0.820694
115939504	chr6:115939504:A:C	2.27079e-05	-1.30562	-0.553718	5.30768e-05	-1.29604	-0.916774	5.36512e-05	-1.29563	-0.916134
115939933	chr6:115939933:C:T	0.000247706	1.079	-0.548813	0.000945866	1.2812	-0.613652	0.000943247	1.27257	-0.617513
115940028	chr6:115940028:T:C	4.35122e-05	-1.2879e-10	-1.20901	0.00015266	-1.2879e-10	-1.15633	0.000154282	-1.2879e-10	-1.15549
115940040	chr6:115940040:G:T	4.35887e-05	-1.2879e-10	-1.20726	0.000152951	-1.2879e-10	-1.15443	0.000154576	-1.2879e-10	-1.15359
115940048	chr6:115940048:T:C	4.34523e-05	-1.2879e-10	-1.21039	0.000152438	-1.2879e-10	-1.15779	0.000154057	-1.2879e-10	-1.15695
115940050	chr6:115940050:A:G	4.35887e-05	-1.2879e-10	-1.20726	0.000152951	-1.2879e-10	-1.15443	0.000154576	-1.2879e-10	-1.15359
115940110	chr6:115940110:T:C	0.000108473	-1.2879e-10	-0.295552	0.000314837	-1.2879e-10	-0.432495	0.000316772	-1.2879e-10	-0.436088
115940196	chr6:115940196:C:A	4.35738e-05	-1.2879e-10	-1.2076	0.000152895	-1.2879e-10	-1.1548	0.00015452	-1.2879e-10	-1.15395
115940666	chr6:115940666:G:A	3.34887e-05	-1.2879e-10	-1.47085	0.000108169	-1.2879e-10	-1.50085	0.000109209	-1.2879e-10	-1.501
115940844	chr6:115940844:G:A	3.20516e-05	-1.2879e-10	-1.51471	0.000103154	-1.2879e-10	-1.54833	0.000104187	-1.2879e-10	-1.54808
115941100	chr6:115941100:C:T	4.93087e-05	-1.2879e-10	-1.08395	0.000174155	-1.2879e-10	-1.0246	0.00017603	-1.2879e-10	-1.02362
115941225	chr6:115941225:T:C	3.69367e-05	-1.2879e-10	-1.37285	0.000140437	-1.2879e-10	-1.23979	0.000141658	-1.2879e-10	-1.24086
115941309	chr6:115941309:CAAG:C	4.7994e-05	0.456162	-1.56714	0.000299962	1.08667	-1.56756	0.000288955	1.03953	-1.56753
115941317	chr6:115941317:G:A	2.28544e-05	-1.29615	-0.556765	5.34878e-05	-1.28589	-0.919206	5.40681e-05	-1.28546	-0.918566
115941694	chr6:115941694:G:A	2.07125e-05	-0.801336	-1.14998	8.53722e-05	-0.538433	-1.1991	8.44268e-05	-0.559742	-1.19864
115941813	chr6:115941813:G:A	4.96369e-05	0.48976	-1.56708	0.000311858	1.12557	-1.56757	0.000300298	1.07805	-1.56755
115941931	chr6:115941931:G:GA	4.66749e-05	-1.13885	-1.02668e-09	0.000153752	-1.14921	-1.02668e-09	0.000155082	-1.15032	-1.02668e-09
115942268	chr6:115942268:T:C	2.28168e-05	-1.29633	-0.558233	5.3414e-05	-1.28608	-0.920392	5.39934e-05	-1.28566	-0.919754
115942345	chr6:115942345:C:T	4.93087e-05	-1.2879e-10	-1.08395	0.000174155	-1.2879e-10	-1.0246	0.00017603	-1.2879e-10	-1.02362
115942361	chr6:115942361:G:A	1.63283e-05	-0.874589	-1.31456	6.05829e-05	-0.627829	-1.45271	6.00046e-05	-0.648002	-1.45185
115942727	chr6:115942727:A:T	2.28676e-05	-1.30136	-0.550972	5.34375e-05	-1.29147	-0.914561	5.40166e-05	-1.29106	-0.91392
115943191	chr6:115943191:C:A	0.000109896	0.902895	-1.18541	0.000715454	1.65068	-1.26231	0.000683835	1.59829	-1.26484
115943594	chr6:115943594:G:T	2.59624e-05	-1.25019	-0.475218	5.92699e-05	-1.23707	-0.865378	5.99225e-05	-1.23653	-0.86469
115943777	chr6:115943777:G:A	0.000102254	0.888976	-1.24357	0.000675536	1.634	-1.30304	0.000645931	1.58177	-1.30535
115944202	chr6:115944202:T:C	3.77918e-05	-1.34996	-1.02668e-09	0.000127145	-1.33922	-1.02668e-09	0.000128267	-1.34016	-1.02668e-09
115944271	chr6:115944271:T:C	0.000116459	-1.2879e-10	-0.224512	0.000496393	-1.2879e-10	0.0228196	0.000500764	-1.2879e-10	0.021863
115944698	chr6:115944698:C:T	0.000115713	0.900487	-1.13143	0.000749074	1.64775	-1.21346	0.00071585	1.59539	-1.21619
115944784	chr6:115944784:G:T	3.99492e-05	-1.29445	-1.02668e-09	0.000138606	-1.25292	-1.02668e-09	0.000139795	-1.25409	-1.02668e-09
115945138	chr6:115945138:T:C	3.43985e-05	-1.2879e-10	-1.44404	0.000121064	-1.2879e-10	-1.38823	0.000122148	-1.2879e-10	-1.38904
115945429	chr6:115945429:A:G	9.13317e-05	0.846331	-1.31389	0.000606399	1.58503	-1.36204	0.000580249	1.53327	-1.36409
115945510	chr6:115945510:G:A	3.71609e-05	-1.2879e-10	-1.3668	0.000118724	-1.2879e-10	-1.40775	0.000119847	-1.2879e-10	-1.40806
115946003	chr6:115946003:T:C	4.59469e-05	0.412681	-1.56725	0.000285787	1.03629	-1.56559	0.000275485	0.989627	-1.56536
115946284	chr6:115946284:C:CT	0.00013659	-0.897099	0.832025	0.000709185	-0.702966	1.08253	0.000700064	-0.714508	1.07141
115946331	chr6:115946331:C:T	0.000224917	-1.2879e-10	0.433676	0.00104573	-1.2879e-10	0.767924	0.00105521	-1.2879e-10	0.767221
115946995	chr6:115946995:T:A	0.000125223	0.989727	-1.14168	0.000821512	1.75067	-1.22408	0.000784408	1.69742	-1.22676
115947159	chr6:115947159:C:G	4.57534e-05	-1.2879e-10	-1.15879	0.00014554	-1.2879e-10	-1.2041	0.000146775	-1.2879e-10	-1.20537
115947912	chr6:115947912:C:T	2.28143e-05	-1.30095	-0.553718	5.33423e-05	-1.29105	-0.916774	5.39204e-05	-1.29063	-0.916134
115948122	chr6:115948122:C:T	3.57616e-05	-1.2879e-10	-1.40518	0.000114431	-1.2879e-10	-1.44458	0.000115526	-1.2879e-10	-1.44478
115948455	chr6:115948455:G:T	4.35122e-05	-1.2879e-10	-1.20901	0.00015266	-1.2879e-10	-1.15633	0.000154282	-1.2879e-10	-1.15549
115948732	chr6:115948732:A:G	5.21973e-05	0.522721	-1.54975	0.000318112	1.00811	-1.43026	0.000311477	0.97672	-1.42966
115948763	chr6:115948763:T:C	1.45184e-05	-0.843092	-1.46355	5.80375e-05	-0.58939	-1.53407	5.74268e-05	-0.610064	-1.5337
115948836	chr6:115948836:G:A	2.46568e-05	-1.30087	-0.476137	5.62277e-05	-1.29095	-0.864186	5.68397e-05	-1.29054	-0.863499
115948956	chr6:115948956:CTAA:C	3.57319e-05	-1.2879e-10	-1.40601	0.000114347	-1.2879e-10	-1.44531	0.000115441	-1.2879e-10	-1.44551
115948991	chr6:115948991:T:C	1.66644e-05	-0.882676	-1.2861	6.11508e-05	-0.637731	-1.43348	6.05795e-05	-0.657766	-1.43255
115949267	chr6:115949267:A:AC	0.000121644	0.944363	-1.12532	0.000790705	1.6982	-1.20982	0.000755302	1.64541	-1.21256
115949422	chr6:115949422:T:G	3.56587e-05	-1.2879e-10	-1.40806	0.000134079	-1.2879e-10	-1.28612	0.000135255	-1.2879e-10	-1.28711
115949651	chr6:115949651:C:T	3.65596e-05	-1.2879e-10	-1.38311	0.000138574	-1.2879e-10	-1.25315	0.000139782	-1.2879e-10	-1.25419
115949694	chr6:115949694:A:G	4.79325e-05	-1.11226	-1.02668e-09	0.000162723	-1.0925	-1.02668e-09	0.000163871	-1.09519	-1.02668e-09
115949799	chr6:115949799:A:AAACAAAACAGCATGGTAGTGGT	3.04858e-05	-1.2879e-10	-1.56479	0.000101234	-1.2879e-10	-1.56711	0.000102217	-1.2879e-10	-1.56717
115949820	chr6:115949820:G:C	4.80473e-05	-1.2879e-10	-1.10987	0.00014312	-1.2879e-10	-1.22087	0.000144726	-1.2879e-10	-1.21943
115949846	chr6:115949846:G:A	3.04026e-05	-1.2879e-10	-1.56753	0.000102232	-1.2879e-10	-1.55731	0.000103231	-1.2879e-10	-1.5573
115950248	chr6:115950248:A:C	0.000128622	1.01401	-1.13919	0.000847595	1.77851	-1.22066	0.000809121	1.72503	-1.22336
115950493	chr6:115950493:G:A	2.44769e-05	-1.31047	-0.473856	5.57537e-05	-1.30125	-0.862352	5.6359e-05	-1.30087	-0.861663
115950846	chr6:115950846:G:A	3.728e-05	-1.2879e-10	-1.3636	0.000142121	-1.2879e-10	-1.22787	0.000143354	-1.2879e-10	-1.22895
115951173	chr6:115951173:A:G	3.95257e-05	-1.2879e-10	-1.3051	0.000134519	-1.2879e-10	-1.28284	0.000135535	-1.2879e-10	-1.28504
115951251	chr6:115951251:A:T	3.57616e-05	-1.2879e-10	-1.40518	0.000114431	-1.2879e-10	-1.44458	0.000115526	-1.2879e-10	-1.44478
115951484	chr6:115951484:AC:A	3.56361e-05	-1.2879e-10	-1.4087	0.000114084	-1.2879e-10	-1.44761	0.000115175	-1.2879e-10	-1.44781
115951487	chr6:115951487:A:T	3.56935e-05	-1.2879e-10	-1.40709	0.000114245	-1.2879e-10	-1.4462	0.000115338	-1.2879e-10	-1.4464
115951768	chr6:115951768:T:C	2.45788e-05	-1.30978	-0.470392	5.59519e-05	-1.30051	-0.859546	5.65595e-05	-1.30012	-0.858857
115951958	chr6:115951958:T:G	2.53909e-05	-1.29132	-0.456338	5.76103e-05	-1.28075	-0.850096	5.82396e-05	-1.28031	-0.849398
115952007	chr6:115952007:T:C	5.25093e-05	-1.02106	-1.02668e-09	0.000184955	-0.964435	-1.02668e-09	0.000185899	-0.969069	-1.02668e-09
115952136	chr6:115952136:T:C	3.73692e-05	-1.2879e-10	-1.36121	0.000142408	-1.2879e-10	-1.22585	0.000143643	-1.2879e-10	-1.22694
115952493	chr6:115952493:C:G	3.98843e-05	-1.2879e-10	-1.29607	0.000130087	-1.2879e-10	-1.31634	0.000131328	-1.2879e-10	-1.31658
115953150	chr6:115953150:A:G	7.37736e-05	0.533567	-1.21462	0.000461192	1.22132	-1.27206	0.000442596	1.17289	-1.2745
115953282	chr6:115953282:T:C	8.1109e-05	-1.2879e-10	-0.586261	0.000249151	-1.2879e-10	-0.66649	0.000250596	-1.2879e-10	-0.67043
115953567	chr6:115953567:C:T	5.55739e-05	0.401446	-1.36579	0.000337278	1.0215	-1.38514	0.000324457	0.975038	-1.38716
115955042	chr6:115955042:G:C	1.07036e-05	-1.28752	-1.32396	3.10225e-05	-1.27674	-1.4731	3.13471e-05	-1.27628	-1.47286
115955058	chr6:115955058:G:A	4.50712e-05	-1.2879e-10	-1.17381	0.0001631	-1.2879e-10	-1.09018	0.000164621	-1.2879e-10	-1.09062
115955061	chr6:115955061:A:G	1.30745e-05	-0.945743	-1.46565	4.44188e-05	-0.841458	-1.54943	4.45932e-05	-0.847344	-1.54935
115955063	chr6:115955063:T:A	4.50718e-05	-1.2879e-10	-1.1738	0.000163106	-1.2879e-10	-1.09015	0.000164628	-1.2879e-10	-1.09058
115955406	chr6:115955406:ACC:A	3.46663e-05	-1.2879e-10	-1.43629	0.000122813	-1.2879e-10	-1.37389	0.000124005	-1.2879e-10	-1.37395
115955420	chr6:115955420:C:T	1.07628e-05	-1.30051	-1.30545	3.09549e-05	-1.29058	-1.46144	3.12781e-05	-1.29016	-1.46119
115955435	chr6:115955435:G:A	4.26674e-05	-1.2879e-10	-1.22862	0.00013845	-1.2879e-10	-1.25404	0.000139769	-1.2879e-10	-1.25428
115955576	chr6:115955576:T:G	5.55654e-05	0.547184	-1.51168	0.00035779	1.03574	-1.34035	0.000350307	1.00417	-1.33963
115955824	chr6:115955824:A:G	1.08076e-05	-1.29632	-1.30548	3.10923e-05	-1.28612	-1.46147	3.14174e-05	-1.28569	-1.46122
115956309	chr6:115956309:C:T	7.08005e-05	-1.2879e-10	-0.722189	0.000214834	-1.2879e-10	-0.814683	0.000216761	-1.2879e-10	-0.815476
115956365	chr6:115956365:G:A	2.26888e-05	-1.298	-0.562182	5.29897e-05	-1.28791	-0.926538	5.35653e-05	-1.28749	-0.925882
115956808	chr6:115956808:A:G	0.000924908	0.584319	1.26332	0.00491653	1.01453	1.30128	0.00479216	0.991106	1.28936
115956955	chr6:115956955:G:A	1.3953e-05	-0.795119	-1.55124	4.48867e-05	-0.814145	-1.56626	4.54893e-05	-0.8106	-1.56619
115957214	chr6:115957214:C:G	2.24767e-05	-1.31086	-0.558717	5.239e-05	-1.30169	-0.92414	5.29571e-05	-1.30131	-0.923483
115957368	chr6:115957368:C:T	3.34923e-05	-1.2879e-10	-1.47074	0.000105951	-1.2879e-10	-1.52158	0.000107021	-1.2879e-10	-1.52124
115957414	chr6:115957414:T:A	8.62962e-06	-1.26952	-1.55733	3.09313e-05	-1.23365	-1.51913	3.11252e-05	-1.23646	-1.51979
115957562	chr6:115957562:G:A	2.11646e-05	-1.08876	-0.840961	9.04962e-05	-0.921449	-0.757792	9.00177e-05	-0.936566	-0.757699
115957654	chr6:115957654:G:T	5.79835e-05	0.605148	-1.52704	0.000370147	1.10064	-1.37129	0.000362238	1.06863	-1.3706
115957771	chr6:115957771:C:G	5.75003e-05	-1.2879e-10	-0.930265	0.000204335	-1.2879e-10	-0.864787	0.000206567	-1.2879e-10	-0.863649
115957812	chr6:115957812:G:C	8.45861e-05	-1.2879e-10	-0.544285	0.000256049	-1.2879e-10	-0.639179	0.000258819	-1.2879e-10	-0.638143
115958024	chr6:115958024:A:G	2.54099e-05	-0.874323	-0.872593	0.00012786	-0.627214	-0.706402	0.00012655	-0.647202	-0.706428
115958903	chr6:115958903:G:T	2.26737e-05	-1.29936	-0.561491	5.29231e-05	-1.28936	-0.926349	5.34978e-05	-1.28894	-0.925693
115959192	chr6:115959192:C:A	3.6304e-05	-1.2879e-10	-1.39013	0.000128565	-1.2879e-10	-1.32811	0.000129915	-1.2879e-10	-1.32739
115959693	chr6:115959693:C:G	8.2312e-06	-1.36731	-1.50681	2.96473e-05	-1.35956	-1.43562	2.98611e-05	-1.3606	-1.43711
115962041	chr6:115962041:A:G	7.33949e-05	-1.2879e-10	-0.6862	0.000222393	-1.2879e-10	-0.780102	0.000224388	-1.2879e-10	-0.780894
115962315	chr6:115962315:G:A	4.40212e-05	-1.2879e-10	-1.19738	0.000154419	-1.2879e-10	-1.14488	0.000156063	-1.2879e-10	-1.14401
115962381	chr6:115962381:C:T	1.52088e-05	-0.923796	-1.33639	5.64057e-05	-0.688518	-1.46346	5.591e-05	-0.70784	-1.46269
115966474	chr6:115966474:T:A	0.000184127	1.00561	-0.772037	0.000711509	1.20466	-0.821826	0.000709914	1.19615	-0.825279
115966480	chr6:115966480:A:G	2.50094e-05	-1.05515	-0.707656	0.000108797	-0.879176	-0.615894	0.000108147	-0.895001	-0.615776
115966654	chr6:115966654:T:C	5.67305e-05	-1.2879e-10	-0.943743	0.000220627	-1.2879e-10	-0.788074	0.000222463	-1.2879e-10	-0.789512
115967154	chr6:115967154:A:T	4.80676e-05	-1.10945	-1.02668e-09	0.000168706	-1.05639	-1.02668e-09	0.000169736	-1.06003	-1.02668e-09
115967434	chr6:115967434:A:T	4.57792e-05	-1.15822	-1.02668e-09	0.000154958	-1.14139	-1.02668e-09	0.000156143	-1.1435	-1.02668e-09
115967481	chr6:115967481:A:G	3.82171e-05	-1.2879e-10	-1.33877	0.000119875	-1.2879e-10	-1.3981	0.00012115	-1.2879e-10	-1.39724
115967881	chr6:115967881:A:G	8.10748e-06	-1.36701	-1.52226	2.89878e-05	-1.35875	-1.45892	2.91999e-05	-1.35985	-1.46026
115968002	chr6:115968002:C:T	3.40154e-05	-1.2879e-10	-1.45524	0.00012581	-1.2879e-10	-1.34978	0.000126928	-1.2879e-10	-1.35065
115968013	chr6:115968013:G:A	3.21148e-05	-1.2879e-10	-1.51274	0.000104728	-1.2879e-10	-1.53318	0.000105739	-1.2879e-10	-1.5333
115968302	chr6:115968302:C:T	3.11807e-05	-1.2879e-10	-1.54226	0.000103854	-1.2879e-10	-1.54157	0.000104878	-1.2879e-10	-1.54148
115968367	chr6:115968367:A:G	3.56123e-05	-1.10807	-0.301299	0.000155107	-0.945933	-0.1945	0.000154359	-0.960637	-0.194353
115968547	chr6:115968547:A:T	5.5784e-05	-0.960568	-1.02668e-09	0.000196425	-0.904269	-1.02668e-09	0.000197605	-0.908	-1.02668e-09
115968995	chr6:115968995:C:G	6.69013e-05	-1.2879e-10	-0.778837	0.000238317	-1.2879e-10	-0.710947	0.000240957	-1.2879e-10	-0.709652
115969080	chr6:115969080:A:G	3.04749e-05	-1.2879e-10	-1.56515	0.000101193	-1.2879e-10	-1.56752	0.000102181	-1.2879e-10	-1.56753
115969186	chr6:115969186:T:C	3.57075e-05	0.0576241	-1.46432	0.000164396	0.484463	-1.56673	0.000161463	0.456709	-1.56671
115969552	chr6:115969552:G:T	4.15289e-05	-1.2879e-10	-1.25567	0.000124701	-1.2879e-10	-1.35863	0.000126038	-1.2879e-10	-1.35769
115970345	chr6:115970345:A:T	6.92134e-05	-0.74486	-1.02668e-09	0.000226951	-0.759815	-1.02668e-09	0.000229872	-0.756748	-1.02668e-09
115970828	chr6:115970828:A:C	0.000166214	0.8295	-0.698276	0.000636447	1.02199	-0.75064	0.000634817	1.01371	-0.75464
115970991	chr6:115970991:T:C	1.7865e-05	-0.93936	-1.15985	7.7151e-05	-0.70778	-1.131	7.64156e-05	-0.726681	-1.1314
115970992	chr6:115970992:A:C	1.45405e-05	-0.805773	-1.49935	4.56005e-05	-0.823997	-1.54063	4.62234e-05	-0.820502	-1.54028
115971236	chr6:115971236:A:C	2.66388e-05	-1.11655	-0.583134	6.32032e-05	-1.09866	-0.939531	6.39157e-05	-1.09784	-0.938863
115971326	chr6:115971326:A:G	0.000222824	0.315081	0.109245	0.00112757	0.715672	0.127595	0.00110411	0.693747	0.118775
115971515	chr6:115971515:G:T	0.000168442	0.840683	-0.696147	0.000645924	1.03365	-0.747518	0.000644248	1.02535	-0.751534
115971720	chr6:115971720:A:G	4.08652e-05	0.11217	-1.38395	0.000275044	0.547132	-1.11475	0.000270249	0.518745	-1.11367
115972217	chr6:115972217:T:G	7.44074e-05	-1.2879e-10	-0.6725	0.000264997	-1.2879e-10	-0.604832	0.000267966	-1.2879e-10	-0.603413
115972226	chr6:115972226:A:G	4.51814e-05	-1.2879e-10	-1.17137	0.000173444	-1.2879e-10	-1.0287	0.000175058	-1.2879e-10	-1.02915
115973415	chr6:115973415:T:C	4.69714e-05	-1.2879e-10	-1.13252	0.000181461	-1.2879e-10	-0.983511	0.000183146	-1.2879e-10	-0.983989
115973691	chr6:115973691:A:G	3.63058e-05	-1.22297	-0.167111	0.000153968	-1.09634	-0.0514648	0.000153645	-1.10814	-0.0514878
115973901	chr6:115973901:A:G	5.52368e-05	-1.2879e-10	-0.970425	0.000173312	-1.2879e-10	-1.02945	0.000174895	-1.2879e-10	-1.03008
115974047	chr6:115974047:A:G	7.07064e-05	-1.2879e-10	-0.723519	0.000213376	-1.2879e-10	-0.821494	0.000214818	-1.2879e-10	-0.824482
115975091	chr6:115975091:G:A	5.55107e-05	-1.2879e-10	-0.965479	0.000215634	-1.2879e-10	-0.810966	0.000217614	-1.2879e-10	-0.811548
115975603	chr6:115975603:A:G	3.24634e-05	-1.2879e-10	-1.50194	0.000104756	-1.2879e-10	-1.53292	0.000105814	-1.2879e-10	-1.53259
115975614	chr6:115975614:A:G	6.31527e-05	-1.2879e-10	-0.836499	0.0001917	-1.2879e-10	-0.92862	0.000193524	-1.2879e-10	-0.928872
115975784	chr6:115975784:G:T	5.08001e-05	-1.2879e-10	-1.05416	0.000181318	-1.2879e-10	-0.984296	0.000182962	-1.2879e-10	-0.984995
115975807	chr6:115975807:G:T	3.43586e-05	-1.17978	-0.265424	0.000150531	-1.0383	-0.13208	0.000150062	-1.0513	-0.131921
115976353	chr6:115976353:G:T	1.5352e-05	-1.35736	-0.893449	7.13568e-05	-1.35563	-0.561223	7.18827e-05	-1.35601	-0.563228
115976552	chr6:115976552:G:A	9.75144e-06	-1.36373	-1.34091	3.74246e-05	-1.35461	-1.20761	3.77907e-05	-1.35518	-1.20703
115976579	chr6:115976579:C:A	2.1404e-05	-1.12105	-0.797426	5.318e-05	-1.10329	-1.10758	5.3779e-05	-1.10248	-1.10691
115977629	chr6:115977629:C:T	3.44144e-05	-1.17699	-0.266593	0.000150886	-1.03452	-0.133499	0.000150403	-1.04761	-0.133342
115977824	chr6:115977824:G:A	7.44074e-05	-1.2879e-10	-0.6725	0.000264997	-1.2879e-10	-0.604832	0.000267966	-1.2879e-10	-0.603413
115978032	chr6:115978032:G:C	3.21564e-05	-1.2879e-10	-1.51144	0.000111838	-1.2879e-10	-1.4675	0.000112899	-1.2879e-10	-1.46778
115978220	chr6:115978220:T:G	6.25499e-05	-1.2879e-10	-0.84609	0.000212204	-1.2879e-10	-0.827003	0.000214163	-1.2879e-10	-0.827533
115978423	chr6:115978423:C:T	5.08001e-05	-1.2879e-10	-1.05416	0.000181318	-1.2879e-10	-0.984296	0.000182962	-1.2879e-10	-0.984995
115979255	chr6:115979255:T:C	0.000422693	-1.2879e-10	1.06459	0.00205921	-1.2879e-10	1.44553	0.00207771	-1.2879e-10	1.44475
115979289	chr6:115979289:A:G	2.18594e-05	-0.853736	-1.04369	9.66433e-05	-0.602844	-1.01068	9.55624e-05	-0.623173	-1.01132
115979357	chr6:115979357:T:C	3.28249e-05	-1.144	-0.346872	0.000146084	-0.991268	-0.209098	0.000145487	-1.00519	-0.208994
115979448	chr6:115979448:G:C	2.33829e-05	-0.892277	-0.937775	7.00064e-05	-0.856074	-1.07989	7.07555e-05	-0.854562	-1.08048
115979503	chr6:115979503:C:T	0.000218207	0.276192	0.127196	0.0011011	0.672211	0.147306	0.00107838	0.650516	0.138425
115980239	chr6:115980239:T:C	3.47209e-05	-1.2879e-10	-1.43471	0.000121942	-1.2879e-10	-1.381	0.000123212	-1.2879e-10	-1.38036
115980403	chr6:115980403:G:A	1.53472e-05	-0.804087	-1.44703	6.10336e-05	-0.540861	-1.53226	6.03507e-05	-0.562291	-1.53181
115980721	chr6:115980721:T:C	1.85533e-05	-0.880174	-1.18123	8.10435e-05	-0.634809	-1.15475	8.01897e-05	-0.654731	-1.15515
115980750	chr6:115980750:A:C	4.76161e-05	-1.2879e-10	-1.11888	0.000184391	-1.2879e-10	-0.96749	0.000186105	-1.2879e-10	-0.967961
115980886	chr6:115980886:T:C	0.00013081	-0.108308	-1.02668e-09	0.000495749	0.0215201	-1.02668e-09	0.000497775	0.0158767	-1.02668e-09
115980887	chr6:115980887:A:C	1.64332e-05	-0.789641	-1.39311	5.00153e-05	-0.808833	-1.46339	5.07214e-05	-0.80526	-1.46266
115980960	chr6:115980960:T:C	4.28372e-05	-1.2879e-10	-1.22465	0.000133013	-1.2879e-10	-1.2941	0.000134274	-1.2879e-10	-1.29439
115981248	chr6:115981248:A:G	0.000220749	0.28261	0.13236	0.00111536	0.679576	0.152811	0.00109228	0.657833	0.143915
115981254	chr6:115981254:G:T	1.78363e-05	-0.911353	-1.18947	7.74602e-05	-0.673148	-1.16164	7.6685e-05	-0.692542	-1.16202
115981438	chr6:115981438:T:C	3.80024e-05	-1.34441	-1.02668e-09	0.000127005	-1.34033	-1.02668e-09	0.000128176	-1.34087	-1.02668e-09
115981837	chr6:115981837:A:G	2.87547e-05	-1.04114	-0.582111	0.000131477	-0.876973	-0.428746	0.000130625	-0.886878	-0.435064
115982787	chr6:115982787:A:T	4.75587e-05	-1.2879e-10	-1.12009	0.000184146	-1.2879e-10	-0.968818	0.000185857	-1.2879e-10	-0.969295
115983364	chr6:115983364:G:T	3.40996e-05	-1.2879e-10	-1.45277	0.000113498	-1.2879e-10	-1.45276	0.00011463	-1.2879e-10	-1.45256
115983703	chr6:115983703:C:T	3.36945e-05	0.0944127	-1.55913	0.000150596	0.380583	-1.55053	0.000148951	0.359771	-1.55043
115983704	chr6:115983704:G:A	3.18693e-05	-1.2879e-10	-1.52041	0.000103044	-1.2879e-10	-1.54939	0.00010408	-1.2879e-10	-1.54911
115983901	chr6:115983901:T:C	2.92722e-05	-0.10568	-1.49974	0.000167578	0.427593	-1.49069	0.000162268	0.38698	-1.492
115984020	chr6:115984020:G:A	5.43387e-05	0.449873	-1.43669	0.000353428	1.12935	-1.44622	0.000339498	1.081	-1.4478
115984474	chr6:115984474:T:C	7.4924e-05	0.901637	-1.56722	0.000427683	1.43904	-1.56521	0.00041511	1.39924	-1.56497
115984859	chr6:115984859:C:T	7.70726e-05	-1.19787	0.560561	0.000158014	-1.18908	0.067209	0.000159831	-1.18842	0.0682582
115984860	chr6:115984860:G:A	4.25708e-05	-1.23089	-1.02668e-09	0.000142562	-1.22477	-1.02668e-09	0.000144299	-1.22239	-1.02668e-09
115984950	chr6:115984950:A:G	1.75518e-05	-0.581247	-1.53565	8.19287e-05	-0.379837	-1.39886	8.18132e-05	-0.391218	-1.39862
115985213	chr6:115985213:G:A	8.37514e-06	-1.33802	-1.51876	2.80134e-05	-1.33054	-1.52132	2.82492e-05	-1.33168	-1.52152
115985540	chr6:115985540:A:G	4.62928e-05	-1.2879e-10	-1.14707	0.000157691	-1.2879e-10	-1.12391	0.000159468	-1.2879e-10	-1.12243
115985559	chr6:115985559:A:T	5.60015e-05	-1.2879e-10	-0.956676	0.000184232	-1.2879e-10	-0.968354	0.000186122	-1.2879e-10	-0.967867
115985843	chr6:115985843:T:C	8.75364e-05	-1.2879e-10	-0.51	0.0002658	-1.2879e-10	-0.601806	0.000269054	-1.2879e-10	-0.599361
115986186	chr6:115986186:T:C	0.000806843	1.71107	-1.02668e-09	0.00317931	1.87987	-1.02668e-09	0.00318962	1.87338	-1.02668e-09
115986196	chr6:115986196:G:A	8.26143e-06	-1.34441	-1.52605	2.76583e-05	-1.33771	-1.52692	2.78946e-05	-1.33873	-1.5271
115986296	chr6:115986296:A:G	3.07453e-05	-1.2879e-10	-1.55632	0.000101275	-1.2879e-10	-1.56671	0.000102265	-1.2879e-10	-1.5667
115986394	chr6:115986394:A:C	0.000171503	-1.2879e-10	0.162544	0.000390243	-1.2879e-10	-0.217779	0.000394192	-1.2879e-10	-0.217434
115987881	chr6:115987881:T:C	1.02511e-05	-1.33277	-1.32191	3.92648e-05	-1.35115	-1.16307	3.95634e-05	-1.34963	-1.16674
115988340	chr6:115988340:T:C	7.81093e-05	-1.1844	0.560459	0.000160174	-1.17536	0.0670741	0.00016202	-1.17467	0.0681232
115988486	chr6:115988486:T:C	9.1039e-05	0.995948	-1.46672	0.000675634	1.75613	-1.42502	0.000641702	1.69832	-1.42847
115989080	chr6:115989080:A:G	4.88503e-05	0.0733547	-1.16665	0.000213422	0.518603	-1.33988	0.000208038	0.482013	-1.33857
115989124	chr6:115989124:T:C	0.000294331	1.84006	-1.13741	0.00255494	2.77748	-1.11625	0.00239649	2.70982	-1.12233
115989173	chr6:115989173:C:T	0.000167755	1.65976	-1.51932	0.00112976	2.30237	-1.45715	0.00109491	2.26019	-1.45603
115990389	chr6:115990389:A:C	5.48536e-05	-1.2879e-10	-0.977387	0.000203521	-1.2879e-10	-0.868779	0.000205324	-1.2879e-10	-0.869681
115990491	chr6:115990491:G:A	4.41728e-05	-1.2879e-10	-1.19395	0.000137683	-1.2879e-10	-1.25959	0.000138999	-1.2879e-10	-1.2598
115990538	chr6:115990538:G:A	0.000166932	1.62693	-1.4914	0.00113197	2.26606	-1.41889	0.00109753	2.22411	-1.41756
115990600	chr6:115990600:C:G	4.59863e-05	0.11784	-1.27155	0.000209612	0.569473	-1.40877	0.000204185	0.53238	-1.40762
115990643	chr6:115990643:T:C	3.15116e-05	-1.2879e-10	-1.5317	0.000108564	-1.2879e-10	-1.49721	0.000109675	-1.2879e-10	-1.49675
115990679	chr6:115990679:T:G	4.0119e-05	-1.2879e-10	-1.2902	0.00012536	-1.2879e-10	-1.35336	0.000126528	-1.2879e-10	-1.35381
115990869	chr6:115990869:G:C	3.12827e-05	-1.2879e-10	-1.53899	0.000107438	-1.2879e-10	-1.50764	0.000108533	-1.2879e-10	-1.50721
115991052	chr6:115991052:T:C	1.04457e-05	-1.07535	-1.56051	3.52273e-05	-1.08947	-1.53326	3.56533e-05	-1.08693	-1.5335
115991475	chr6:115991475:T:C	3.84793e-05	-1.2879e-10	-1.33193	0.00014218	-1.2879e-10	-1.22745	0.000143467	-1.2879e-10	-1.22817
115991516	chr6:115991516:A:G	0.000190208	-1.2879e-10	0.266064	0.000433797	-1.2879e-10	-0.111974	0.000438094	-1.2879e-10	-0.111838
115991730	chr6:115991730:A:T	8.59922e-05	0.925848	-1.45365	0.000609021	1.67376	-1.44646	0.000579514	1.61703	-1.44911
115991962	chr6:115991962:G:C	5.18335e-05	-1.2879e-10	-1.03402	0.000177062	-1.2879e-10	-1.00805	0.000179089	-1.2879e-10	-1.00639
115993471	chr6:115993471:C:T	0.00041017	2.05296	-1.01844	0.00377756	3.071	-1.01871	0.00349559	2.99057	-1.02558
115994245	chr6:115994245:C:T	9.90898e-06	-1.3634	-1.32522	2.90664e-05	-1.36447	-1.45049	2.93712e-05	-1.36418	-1.45008
115994632	chr6:115994632:A:G	3.09805e-05	-1.2879e-10	-1.5487	0.000105962	-1.2879e-10	-1.52147	0.000107017	-1.2879e-10	-1.52129
115995072	chr6:115995072:G:A	1.38408e-05	-1.29174	-1.0627	5.32263e-05	-1.2803	-0.929699	5.35828e-05	-1.28161	-0.931436
115995513	chr6:115995513:T:C	8.37672e-06	-1.36338	-1.49322	2.93244e-05	-1.36508	-1.44105	2.96165e-05	-1.3648	-1.44114
115995522	chr6:115995522:T:C	3.09034e-05	-1.2879e-10	-1.55119	0.000102166	-1.2879e-10	-1.55795	0.000103138	-1.2879e-10	-1.5582
115995719	chr6:115995719:G:T	0.000116717	1.21385	-1.43615	0.00105674	1.97944	-1.20105	0.00101378	1.92613	-1.19896
115995733	chr6:115995733:A:G	0.000131783	1.3395	-1.4404	0.00121141	2.12177	-1.20678	0.00116087	2.06736	-1.20471
115995888	chr6:115995888:CT:C	4.80065e-05	-1.11072	-1.02668e-09	0.000158168	-1.12089	-1.02668e-09	0.000160031	-1.11891	-1.02668e-09
115995929	chr6:115995929:A:C	0.000119138	1.24134	-1.44311	0.00107892	2.01062	-1.21145	0.00103477	1.95705	-1.20939
115996281	chr6:115996281:T:C	0.000161141	1.22042	-1.12019	0.000758171	1.98602	-1.53966	0.000725963	1.93314	-1.53991
115996422	chr6:115996422:C:T	4.93419e-05	-1.2879e-10	-1.08328	0.00015285	-1.2879e-10	-1.1551	0.000154487	-1.2879e-10	-1.15416
115996475	chr6:115996475:C:T	2.34189e-05	-1.3013	-0.527209	0.000126508	-1.27615	-0.0680935	0.00012629	-1.27973	-0.0759606
115996530	chr6:115996530:C:T	5.02787e-05	-1.2879e-10	-1.06447	0.000171311	-1.2879e-10	-1.04107	0.000173271	-1.2879e-10	-1.03941
115996979	chr6:115996979:C:G	7.23086e-05	-1.2879e-10	-0.701111	0.000331951	-1.2879e-10	-0.379561	0.000334758	-1.2879e-10	-0.380864
115997543	chr6:115997543:T:C	8.85653e-06	-1.33348	-1.46741	3.04721e-05	-1.32956	-1.43818	3.07362e-05	-1.33049	-1.43834
115997582	chr6:115997582:T:C	3.09982e-05	-1.2879e-10	-1.54812	0.000106056	-1.2879e-10	-1.52058	0.000107112	-1.2879e-10	-1.52039
115998918	chr6:115998918:G:A	4.3475e-05	-1.2879e-10	-1.20987	0.000148558	-1.2879e-10	-1.18358	0.000149624	-1.2879e-10	-1.18615
115999125	chr6:115999125:T:C	4.66909e-05	-1.2879e-10	-1.13851	0.000158906	-1.2879e-10	-1.11624	0.000160705	-1.2879e-10	-1.1147
115999520	chr6:115999520:C:T	0.000294698	-0.495471	1.19937	0.00134566	-0.20088	1.22097	0.00131607	-0.217989	1.20612
115999993	chr6:115999993:T:C	0.000424388	2.12395	-1.05536	0.00395758	3.15199	-1.05315	0.0036597	3.07074	-1.05988
116000390	chr6:116000390:G:C	1.62575e-05	-0.722365	-1.47114	5.61762e-05	-0.596996	-1.55906	5.62151e-05	-0.605984	-1.5591
116000904	chr6:116000904:A:G	1.97518e-05	-1.32918	-0.669628	0.000103512	-1.30959	-0.235276	0.000103443	-1.31243	-0.242817
116001186	chr6:116001186:C:T	0.000137353	1.15988	-1.21938	0.000701234	1.91659	-1.5483	0.000671854	1.86422	-1.54845
116001218	chr6:116001218:G:A	0.000420094	2.03508	-0.976654	0.00372718	3.05881	-1.01996	0.00345896	2.98119	-1.02674
116001280	chr6:116001280:T:C	3.71112e-05	-1.36814	-1.02668e-09	0.000123569	-1.36775	-1.02668e-09	0.000124755	-1.36792	-1.02668e-09
116001759	chr6:116001759:T:C	4.17348e-05	-1.25072	-1.02668e-09	0.000142611	-1.22443	-1.02668e-09	0.000143716	-1.22643	-1.02668e-09
116002747	chr6:116002747:T:A	0.000322492	1.87794	-1.08392	0.00291306	2.87219	-1.07978	0.00270107	2.79348	-1.08634
116002839	chr6:116002839:A:G	4.49278e-05	-1.2879e-10	-1.177	0.000153883	-1.2879e-10	-1.14835	0.000155608	-1.2879e-10	-1.14693
116002958	chr6:116002958:C:T	0.0005958	-0.394285	1.80214	0.00280091	-0.0833503	1.8365	0.00273322	-0.101338	1.8203
116002967	chr6:116002967:G:A	3.71072e-05	-1.36824	-1.02668e-09	0.000123613	-1.36739	-1.02668e-09	0.000124801	-1.36755	-1.02668e-09
116003297	chr6:116003297:A:G	0.000386332	1.52706	-0.552422	0.00409248	2.47514	-0.342782	0.00380133	2.40301	-0.354173
116003735	chr6:116003735:A:G	0.000303393	1.83059	-1.09761	0.00272257	2.81812	-1.09334	0.00252597	2.73991	-1.0998
116003945	chr6:116003945:G:A	3.94879e-05	-1.30606	-1.02668e-09	0.000129537	-1.32058	-1.02668e-09	0.000130942	-1.31952	-1.02668e-09
116003979	chr6:116003979:C:T	0.000103293	1.12743	-1.47191	0.000891592	1.88135	-1.27289	0.000855749	1.82875	-1.27104
116004387	chr6:116004387:T:C	3.05552e-05	-1.2879e-10	-1.56252	0.000101189	-1.2879e-10	-1.56756	0.000102178	-1.2879e-10	-1.56755
116004396	chr6:116004396:T:C	0.000247559	1.65156	-1.12196	0.00216774	2.61269	-1.1158	0.00201542	2.53644	-1.12212
116005024	chr6:116005024:T:G	3.1053e-05	-1.2879e-10	-1.54636	0.00010783	-1.2879e-10	-1.50399	0.000108859	-1.2879e-10	-1.50422
116005790	chr6:116005790:A:G	1.00944e-05	-1.36114	-1.30894	2.66556e-05	-1.33976	-1.56179	2.68711e-05	-1.34136	-1.56185
116005939	chr6:116005939:A:G	0.000254666	1.83345	-1.27556	0.00227051	2.82179	-1.27858	0.00210938	2.74353	-1.28365
116006308	chr6:116006308:T:G	0.000250331	1.81968	-1.27895	0.00222607	2.80592	-1.28248	0.00206848	2.72781	-1.28751
116006330	chr6:116006330:A:G	0.000155618	1.17082	-1.10547	0.000719665	1.93022	-1.53598	0.000689319	1.87767	-1.53624
116006698	chr6:116006698:C:T	0.000124759	1.2543	-1.40997	0.00115242	2.02591	-1.16084	0.0011052	1.97216	-1.15865
116006965	chr6:116006965:C:A	0.000237755	1.76569	-1.2765	0.00209751	2.74416	-1.2802	0.00195013	2.66663	-1.28525
116007089	chr6:116007089:G:T	4.10455e-05	-1.2879e-10	-1.26737	0.000132067	-1.2879e-10	-1.30124	0.000133423	-1.2879e-10	-1.30075
116007291	chr6:116007291:T:C	6.13331e-05	-1.2879e-10	-0.865735	0.000193364	-1.2879e-10	-0.919975	0.000194737	-1.2879e-10	-0.922623
116007370	chr6:116007370:A:T	5.09484e-05	0.415654	-1.4669	0.000268692	0.958743	-1.54973	0.000259293	0.91296	-1.54927
116008950	chr6:116008950:G:A	6.29744e-05	-1.2879e-10	-0.839326	0.0002017	-1.2879e-10	-0.877768	0.000203842	-1.2879e-10	-0.876926
116009103	chr6:116009103:G:A	0.000269972	1.85473	-1.23847	0.0024119	2.84602	-1.2424	0.00223956	2.76754	-1.24777
116009122	chr6:116009122:G:A	4.21038e-05	-1.2879e-10	-1.24192	0.000153131	-1.2879e-10	-1.15326	0.000154725	-1.2879e-10	-1.15262
116009411	chr6:116009411:T:C	0.000247408	1.79821	-1.26923	0.00219384	2.78164	-1.27278	0.00203882	2.70376	-1.2779
116009779	chr6:116009779:C:T	1.58626e-05	-1.33239	-0.885703	7.90991e-05	-1.31334	-0.500503	7.91133e-05	-1.31611	-0.507278
116009970	chr6:116009970:G:A	4.21038e-05	-1.2879e-10	-1.24192	0.000153131	-1.2879e-10	-1.15326	0.000154725	-1.2879e-10	-1.15262
116010103	chr6:116010103:T:A	3.08828e-05	-1.2879e-10	-1.55185	0.000107222	-1.2879e-10	-1.50965	0.000108246	-1.2879e-10	-1.50986
116010106	chr6:116010106:C:T	4.71825e-05	-1.2879e-10	-1.12803	0.000158165	-1.2879e-10	-1.12091	0.000159771	-1.2879e-10	-1.12053
116010171	chr6:116010171:G:A	1.45015e-05	-1.35062	-0.957175	3.97784e-05	-1.34825	-1.15298	4.01743e-05	-1.3489	-1.15214
116011058	chr6:116011058:G:A	4.87547e-05	-1.2879e-10	-1.09525	0.00016468	-1.2879e-10	-1.08054	0.000166558	-1.2879e-10	-1.07893
116011864	chr6:116011864:T:C	4.2748e-05	-1.2879e-10	-1.22673	0.000155885	-1.2879e-10	-1.13543	0.00015751	-1.2879e-10	-1.13479
116011890	chr6:116011890:T:C	4.53501e-05	-1.2879e-10	-1.16764	0.000155014	-1.2879e-10	-1.14103	0.000156107	-1.2879e-10	-1.14373
116012579	chr6:116012579:C:G	0.000212498	1.60104	-1.22416	0.00182916	2.55545	-1.22838	0.00170297	2.47974	-1.23388
116013020	chr6:116013020:G:A	8.39828e-05	-0.551443	-1.02668e-09	0.000252436	-0.65339	-1.02668e-09	0.000256243	-0.648146	-1.02668e-09
116013968	chr6:116013968:C:A	0.000226753	1.66998	-1.22817	0.00197148	2.63433	-1.23234	0.00183416	2.55787	-1.2378
116014474	chr6:116014474:A:G	5.48513e-05	0.273252	-1.25068	0.000267347	0.797227	-1.39323	0.00025873	0.752984	-1.39147
116014902	chr6:116014902:G:T	4.21143e-05	-1.2879e-10	-1.24167	0.000153183	-1.2879e-10	-1.15292	0.000154777	-1.2879e-10	-1.15228
116014907	chr6:116014907:G:A	4.26216e-05	-1.2879e-10	-1.22969	0.000144262	-1.2879e-10	-1.21292	0.00014587	-1.2879e-10	-1.21156
116015801	chr6:116015801:G:A	4.2473e-05	-1.2879e-10	-1.23319	0.000143714	-1.2879e-10	-1.21672	0.000145314	-1.2879e-10	-1.21538
116015984	chr6:116015984:G:A	1.43888e-05	-0.861306	-1.4543	5.60216e-05	-0.787494	-1.37132	5.62243e-05	-0.793923	-1.371
116016340	chr6:116016340:G:A	0.000230795	1.66021	-1.20074	0.00200799	2.62333	-1.20298	0.00186785	2.54696	-1.20869
116016732	chr6:116016732:T:A	0.000125801	-1.2879e-10	-0.147356	0.000530229	-1.2879e-10	0.088759	0.000534838	-1.2879e-10	0.0876928
116017189	chr6:116017189:C:A	0.000423438	1.81207	-0.745721	0.00399953	2.80182	-0.69244	0.00371071	2.72665	-0.701945
116017282	chr6:116017282:T:C	4.11179e-05	-1.2879e-10	-1.26561	0.000132288	-1.2879e-10	-1.29957	0.000133647	-1.2879e-10	-1.29907
116017558	chr6:116017558:T:C	1.53097e-05	-0.78924	-1.46433	5.96668e-05	-0.710612	-1.38516	5.98573e-05	-0.71746	-1.38485
116017829	chr6:116017829:T:A	3.06661e-05	-1.2879e-10	-1.5589	0.000104245	-1.2879e-10	-1.53781	0.000105267	-1.2879e-10	-1.53777
116018132	chr6:116018132:T:C	4.52979e-05	0.341356	-1.51015	0.000243145	0.873763	-1.56465	0.000234776	0.828827	-1.56447
116018567	chr6:116018567:T:C	3.07716e-05	-1.2879e-10	-1.55546	0.000106465	-1.2879e-10	-1.51673	0.000107484	-1.2879e-10	-1.51693
116019154	chr6:116019154:G:A	4.20225e-05	-1.24385	-1.02668e-09	0.000138949	-1.25044	-1.02668e-09	0.000140423	-1.24962	-1.02668e-09
116020027	chr6:116020027:AC:A	4.17848e-05	-1.2879e-10	-1.24952	0.000151768	-1.2879e-10	-1.1622	0.000153347	-1.2879e-10	-1.16157
116020547	chr6:116020547:C:T	0.000106623	1.09021	-1.40297	0.000965479	1.83905	-1.15097	0.000927336	1.7868	-1.14875
116020921	chr6:116020921:T:C	3.06544e-05	-1.2879e-10	-1.55928	0.000104171	-1.2879e-10	-1.53852	0.000105192	-1.2879e-10	-1.53848
116021431	chr6:116021431:T:C	3.06416e-05	-1.2879e-10	-1.5597	0.000104088	-1.2879e-10	-1.53931	0.000105109	-1.2879e-10	-1.53928
116022363	chr6:116022363:T:C	4.17406e-05	-1.2879e-10	-1.25058	0.000140372	-1.2879e-10	-1.24025	0.000141928	-1.2879e-10	-1.23895
116022404	chr6:116022404:A:G	3.06547e-05	-1.2879e-10	-1.55927	0.000104172	-1.2879e-10	-1.5385	0.000105194	-1.2879e-10	-1.53847
116022617	chr6:116022617:A:C	4.35542e-05	-1.2879e-10	-1.20805	0.000146	-1.2879e-10	-1.20094	0.000147477	-1.2879e-10	-1.2006
116022866	chr6:116022866:T:C	3.06547e-05	-1.2879e-10	-1.55927	0.000104172	-1.2879e-10	-1.5385	0.000105194	-1.2879e-10	-1.53847
116023003	chr6:116023003:G:A	4.52125e-05	-1.17068	-1.02668e-09	0.000148399	-1.18464	-1.02668e-09	0.000149705	-1.1856	-1.02668e-09
116023197	chr6:116023197:A:T	9.09673e-06	-1.36708	-1.40706	3.17596e-05	-1.36624	-1.36011	3.20579e-05	-1.36645	-1.36027
116023220	chr6:116023220:A:G	5.47383e-05	-1.2879e-10	-0.979491	0.000175217	-1.2879e-10	-1.01853	0.000177054	-1.2879e-10	-1.01782
116023737	chr6:116023737:G:A	4.7079e-05	-1.2879e-10	-1.13023	0.000145018	-1.2879e-10	-1.20769	0.000146538	-1.2879e-10	-1.20699
116023964	chr6:116023964:T:C	4.24764e-05	-1.2879e-10	-1.23311	0.000154976	-1.2879e-10	-1.14128	0.000156604	-1.2879e-10	-1.14055
116024338	chr6:116024338:A:G	0.000176013	1.49306	-1.30456	0.00151027	2.43096	-1.29546	0.00140865	2.35646	-1.30035
116024836	chr6:116024836:A:G	4.18381e-05	-1.2879e-10	-1.24825	0.000151981	-1.2879e-10	-1.16079	0.000153563	-1.2879e-10	-1.16016
116025192	chr6:116025192:A:C	7.83109e-05	-1.2879e-10	-0.621367	0.000319316	-1.2879e-10	-0.418367	0.000322139	-1.2879e-10	-0.419287
116025231	chr6:116025231:C:A	0.000202767	1.48294	-1.15294	0.00186769	2.41662	-1.06871	0.00173981	2.34254	-1.07528
116025978	chr6:116025978:T:C	3.07209e-05	-1.2879e-10	-1.55711	0.000101232	-1.2879e-10	-1.56713	0.000102221	-1.2879e-10	-1.56714
116026136	chr6:116026136:C:T	3.12002e-05	-1.2879e-10	-1.54163	0.000102299	-1.2879e-10	-1.55665	0.000103289	-1.2879e-10	-1.55674
116026138	chr6:116026138:G:C	0.000128602	-0.104624	-0.020706	0.000488055	0.0517699	-0.0458913	0.000485831	0.0438468	-0.0522575
116026270	chr6:116026270:C:A	3.24971e-05	-1.2879e-10	-1.5009	0.000104813	-1.2879e-10	-1.53237	0.00010588	-1.2879e-10	-1.53196
116026453	chr6:116026453:A:T	3.26415e-05	-1.2879e-10	-1.49647	0.000104885	-1.2879e-10	-1.53169	0.000105954	-1.2879e-10	-1.53127
116026570	chr6:116026570:GGAAGGAAA:G	0.000231866	-1.19636	1.66046	0.001099	-1.07673	1.89434	0.00108781	-1.08424	1.88189
116026783	chr6:116026783:CCA:C	3.56239e-05	-1.2879e-10	-1.40904	0.00012051	-1.2879e-10	-1.39282	0.000121808	-1.2879e-10	-1.39182
116027043	chr6:116027043:C:G	4.55114e-05	-1.2879e-10	-1.16409	0.000167049	-1.2879e-10	-1.06626	0.000168798	-1.2879e-10	-1.06557
116027086	chr6:116027086:A:G	5.93268e-05	-1.2879e-10	-0.898994	0.000222775	-1.2879e-10	-0.778388	0.000224735	-1.2879e-10	-0.77935
116027878	chr6:116027878:C:T	0.000230328	1.79733	-1.33988	0.00212825	2.7761	-1.29759	0.00197832	2.69827	-1.30254
116028702	chr6:116028702:T:C	1.27993e-05	-1.36546	-1.06721	3.5564e-05	-1.36631	-1.24691	3.59454e-05	-1.36609	-1.24618
116029009	chr6:116029009:GT:G	3.04206e-05	-1.2879e-10	-1.56693	0.000101459	-1.2879e-10	-1.56489	0.000102448	-1.2879e-10	-1.56491
116029625	chr6:116029625:G:A	0.000162004	1.14901	-1.04344	0.00071309	1.90385	-1.51879	0.000683186	1.8516	-1.5191
116029627	chr6:116029627:C:A	3.83798e-05	-1.24899	-0.0855308	0.000155854	-1.14518	0.0095467	0.000154929	-1.15181	0.00050727
116030164	chr6:116030164:T:C	3.04157e-05	-1.2879e-10	-1.5671	0.000103108	-1.2879e-10	-1.54878	0.000104102	-1.2879e-10	-1.5489
116030379	chr6:116030379:T:C	4.55114e-05	-1.2879e-10	-1.16409	0.000167049	-1.2879e-10	-1.06626	0.000168798	-1.2879e-10	-1.06557
116030433	chr6:116030433:T:C	3.15854e-05	-1.2879e-10	-1.52936	0.000108389	-1.2879e-10	-1.49882	0.000109409	-1.2879e-10	-1.49917
116030561	chr6:116030561:G:T	0.000195403	1.44132	-1.14831	0.00179297	2.37029	-1.06321	0.00167059	2.29652	-1.06986
116030935	chr6:116030935:C:A	3.71054e-05	-1.36829	-1.02668e-09	0.000123516	-1.36818	-1.02668e-09	0.000124715	-1.36824	-1.02668e-09
116031169	chr6:116031169:T:C	4.75448e-05	0.237895	-1.35828	0.000231976	0.754799	-1.49271	0.000224448	0.711093	-1.49172
116031470	chr6:116031470:A:G	8.94186e-05	-1.2879e-10	-0.488726	0.000338998	-1.2879e-10	-0.358554	0.000342054	-1.2879e-10	-0.359302
116031592	chr6:116031592:A:G	4.55237e-05	-1.2879e-10	-1.16382	0.000167108	-1.2879e-10	-1.06591	0.000168857	-1.2879e-10	-1.06522
116032200	chr6:116032200:G:A	3.04017e-05	-1.2879e-10	-1.56756	0.000102644	-1.2879e-10	-1.55328	0.000103636	-1.2879e-10	-1.55339
116032888	chr6:116032888:T:A	4.54626e-05	-1.16516	-1.02668e-09	0.00014852	-1.18383	-1.02668e-09	0.000150321	-1.1815	-1.02668e-09
116033180	chr6:116033180:G:GA	5.39994e-05	-1.2879e-10	-0.993082	0.000197167	-1.2879e-10	-0.9005	0.000198912	-1.2879e-10	-0.901409
116033428	chr6:116033428:C:T	0.000194131	1.43882	-1.15234	0.00177833	2.36758	-1.0687	0.00165704	2.29384	-1.07532
116033522	chr6:116033522:C:A	0.000127862	-1.24577	1.11466	0.000580219	-1.14115	1.32	0.000575259	-1.14782	1.30837
116033735	chr6:116033735:G:A	3.58616e-05	-1.2879e-10	-1.40239	0.000120137	-1.2879e-10	-1.39592	0.000121379	-1.2879e-10	-1.39536
116033911	chr6:116033911:A:G	1.238e-05	-1.36686	-1.09912	3.46359e-05	-1.36745	-1.27221	3.50039e-05	-1.3673	-1.27151
116033942	chr6:116033942:C:T	7.84843e-05	-1.2879e-10	-0.619156	0.000356101	-1.2879e-10	-0.309336	0.000359167	-1.2879e-10	-0.310485
116034025	chr6:116034025:C:T	0.000243903	1.73832	-1.22361	0.00224888	2.70873	-1.17509	0.00208971	2.63156	-1.18105
116034729	chr6:116034729:C:T	4.49518e-05	-1.2879e-10	-1.17646	0.00013909	-1.2879e-10	-1.24943	0.000140541	-1.2879e-10	-1.24877
116035072	chr6:116035072:A:T	4.11873e-05	0.162584	-1.42651	0.00020455	0.668226	-1.53196	0.000198035	0.625465	-1.53129
116035567	chr6:116035567:A:C	0.00124291	-0.33288	2.47604	0.0053176	-0.0136305	2.40786	0.00518596	-0.032024	2.39146
116035605	chr6:116035605:A:C	7.76882e-05	-1.2879e-10	-0.629352	0.000232231	-1.2879e-10	-0.736818	0.000235295	-1.2879e-10	-0.73343
116035689	chr6:116035689:T:G	0.000864863	-0.319695	2.10021	0.0041097	0.00135804	2.1352	0.00400541	-0.0171456	2.11828
116036789	chr6:116036789:A:T	3.04143e-05	-1.2879e-10	-1.56714	0.000103077	-1.2879e-10	-1.54907	0.000104071	-1.2879e-10	-1.5492
116037203	chr6:116037203:T:C	3.8033e-05	-1.2879e-10	-1.3436	0.000121592	-1.2879e-10	-1.38388	0.00012284	-1.2879e-10	-1.38339
116037339	chr6:116037339:A:G	6.58356e-05	-1.2879e-10	-0.794894	0.000172548	-1.2879e-10	-1.03387	0.000174199	-1.2879e-10	-1.03407
116037496	chr6:116037496:T:C	7.66532e-05	-1.2879e-10	-0.642764	0.000229273	-1.2879e-10	-0.749635	0.000232294	-1.2879e-10	-0.74627
116037820	chr6:116037820:T:TTGTC	5.51769e-05	-1.2879e-10	-0.971511	0.000206083	-1.2879e-10	-0.856272	0.000207895	-1.2879e-10	-0.857239
116038776	chr6:116038776:C:A	4.55114e-05	-1.2879e-10	-1.16409	0.000167049	-1.2879e-10	-1.06626	0.000168798	-1.2879e-10	-1.06557
116038790	chr6:116038790:G:A	3.95231e-05	-1.2879e-10	-1.30517	0.000132694	-1.2879e-10	-1.2965	0.000134146	-1.2879e-10	-1.29534
116038795	chr6:116038795:A:T	4.55114e-05	-1.2879e-10	-1.16409	0.000167049	-1.2879e-10	-1.06626	0.000168798	-1.2879e-10	-1.06557
116038831	chr6:116038831:C:T	0.000100147	-0.375414	-1.02668e-09	0.000337128	-0.364086	-1.02668e-09	0.000339716	-0.366161	-1.02668e-09
116038898	chr6:116038898:C:T	5.51769e-05	-1.2879e-10	-0.971511	0.000206083	-1.2879e-10	-0.856272	0.000207895	-1.2879e-10	-0.857239
116039399	chr6:116039399:C:T	4.55114e-05	-1.2879e-10	-1.16409	0.000167049	-1.2879e-10	-1.06626	0.000168798	-1.2879e-10	-1.06557
116039441	chr6:116039441:G:A	4.01822e-05	-1.28863	-1.02668e-09	0.000134859	-1.28032	-1.02668e-09	0.000136009	-1.28155	-1.02668e-09
116039910	chr6:116039910:C:A	4.54438e-05	-1.2879e-10	-1.16558	0.000166729	-1.2879e-10	-1.06818	0.000168474	-1.2879e-10	-1.06749
116039978	chr6:116039978:G:T	0.000382426	0.491588	0.472891	0.00147642	0.685063	0.427764	0.00146516	0.675203	0.420246
116040164	chr6:116040164:G:A	4.73949e-05	-1.2879e-10	-1.12354	0.000145801	-1.2879e-10	-1.2023	0.00014733	-1.2879e-10	-1.20159
116040924	chr6:116040924:T:C	4.54759e-05	-1.2879e-10	-1.16487	0.000166907	-1.2879e-10	-1.06711	0.000168654	-1.2879e-10	-1.06642
116041456	chr6:116041456:C:T	0.000192679	1.464	-1.18503	0.00176714	2.39658	-1.10401	0.00164661	2.32259	-1.11039
116041458	chr6:116041458:C:T	4.32703e-05	-1.21459	-1.02668e-09	0.000142549	-1.22486	-1.02668e-09	0.000144164	-1.22332	-1.02668e-09
116041873	chr6:116041873:T:C	4.55114e-05	-1.2879e-10	-1.16409	0.000167049	-1.2879e-10	-1.06626	0.000168798	-1.2879e-10	-1.06557
116041986	chr6:116041986:A:G	0.000114876	1.17771	-1.41591	0.00104314	1.93684	-1.17139	0.00100115	1.88388	-1.16925
116043568	chr6:116043568:T:C	8.77808e-05	-1.2879e-10	-0.507212	0.000291523	-1.2879e-10	-0.509431	0.000295549	-1.2879e-10	-0.505438
116043900	chr6:116043900:G:T	4.9224e-05	-1.08567	-1.02668e-09	0.000161817	-1.09808	-1.02668e-09	0.000163651	-1.09653	-1.02668e-09
116044325	chr6:116044325:G:A	3.7611e-05	-1.2879e-10	-1.35476	0.000121898	-1.2879e-10	-1.38137	0.000123138	-1.2879e-10	-1.38096
116044635	chr6:116044635:C:T	3.0424e-05	-1.2879e-10	-1.56682	0.000101281	-1.2879e-10	-1.56665	0.000102273	-1.2879e-10	-1.56663
116044667	chr6:116044667:T:C	4.98776e-05	0.306051	-1.37853	0.00024638	0.832855	-1.51053	0.00023816	0.78837	-1.5097
116045145	chr6:116045145:TG:T	0.000158179	1.02765	-0.945976	0.00139121	1.84991	-0.796534	0.00130603	1.78604	-0.805567
116045593	chr6:116045593:T:G	4.11585e-05	-1.26463	-1.02668e-09	0.000140426	-1.23987	-1.02668e-09	0.00014153	-1.24176	-1.02668e-09
116045607	chr6:116045607:G:A	1.72699e-05	-0.981992	-1.1511	6.52122e-05	-1.00267	-1.00423	6.59743e-05	-0.999474	-1.00553
116046089	chr6:116046089:T:C	0.00011696	-1.20973	0.989505	0.000532946	-1.09327	1.18714	0.000528196	-1.10058	1.17578
116046106	chr6:116046106:T:C	5.51769e-05	-1.2879e-10	-0.971511	0.000206083	-1.2879e-10	-0.856272	0.000207895	-1.2879e-10	-0.857239
116047337	chr6:116047337:A:G	4.48257e-05	-1.2879e-10	-1.17927	0.00016425	-1.2879e-10	-1.08316	0.000165968	-1.2879e-10	-1.08248
116047889	chr6:116047889:C:A	0.000250871	1.86923	-1.32634	0.00234468	2.85806	-1.2827	0.00217762	2.7795	-1.28779
116047947	chr6:116047947:G:A	8.28169e-06	-1.36759	-1.50042	2.84191e-05	-1.36805	-1.46943	2.8696e-05	-1.36797	-1.46955
116048007	chr6:116048007:A:T	3.95042e-05	-1.2879e-10	-1.30565	0.000132631	-1.2879e-10	-1.29698	0.000134082	-1.2879e-10	-1.29582
116048262	chr6:116048262:C:T	4.27549e-05	-1.22657	-1.02668e-09	0.000138962	-1.25035	-1.02668e-09	0.000140595	-1.24839	-1.02668e-09
116048673	chr6:116048673:A:C	7.62231e-05	-1.2879e-10	-0.64839	0.000228072	-1.2879e-10	-0.754886	0.000231074	-1.2879e-10	-0.751532
116048686	chr6:116048686:C:T	4.81468e-05	-1.2879e-10	-1.1078	0.000153358	-1.2879e-10	-1.15177	0.000154973	-1.2879e-10	-1.15102
116048751	chr6:116048751:T:C	8.15308e-05	-1.2879e-10	-0.581074	0.000329004	-1.2879e-10	-0.388479	0.00033191	-1.2879e-10	-0.389408
116048857	chr6:116048857:T:C	3.82844e-05	-1.33701	-1.02668e-09	0.000129204	-1.32315	-1.02668e-09	0.000130309	-1.32436	-1.02668e-09
116048883	chr6:116048883:C:T	6.81719e-05	-0.760022	-1.02668e-09	0.000237301	-0.715218	-1.02668e-09	0.000238831	-0.718516	-1.02668e-09
116049058	chr6:116049058:T:C	3.72076e-05	-1.36554	-1.02668e-09	0.000123774	-1.36609	-1.02668e-09	0.000125003	-1.36593	-1.02668e-09
116049117	chr6:116049117:T:C	4.65761e-05	-1.2879e-10	-1.14097	0.000141547	-1.2879e-10	-1.23191	0.000143135	-1.2879e-10	-1.23049
116049286	chr6:116049286:G:A	8.70287e-05	-1.2879e-10	-0.515817	0.00028919	-1.2879e-10	-0.517465	0.000293179	-1.2879e-10	-0.513487
116050003	chr6:116050003:T:G	4.39885e-05	-1.2879e-10	-1.19813	0.000189497	-1.2879e-10	-0.940175	0.000191197	-1.2879e-10	-0.940969
116051542	chr6:116051542:T:C	3.99325e-05	-1.29487	-1.02668e-09	0.000136856	-1.26562	-1.02668e-09	0.000137903	-1.26772	-1.02668e-09
116052368	chr6:116052368:A:G	7.45944e-05	-1.30987	0.639876	0.000557397	-1.28694	1.42567	0.000556625	-1.29024	1.41786
116052386	chr6:116052386:C:T	8.10073e-05	-1.2879e-10	-0.587516	0.000326675	-1.2879e-10	-0.395583	0.000329561	-1.2879e-10	-0.396509
116052453	chr6:116052453:C:T	0.000368616	1.78161	-0.853907	0.00393388	2.76717	-0.674341	0.00365006	2.69241	-0.684182
116053044	chr6:116053044:C:T	8.29965e-06	-1.36696	-1.49889	2.84848e-05	-1.36763	-1.46755	2.87637e-05	-1.36749	-1.46767
116053121	chr6:116053121:C:T	3.96176e-05	-1.2879e-10	-1.30278	0.00013302	-1.2879e-10	-1.29405	0.000134477	-1.2879e-10	-1.29288
116054139	chr6:116054139:A:G	0.000197411	1.55338	-1.25015	0.00181905	2.49915	-1.17763	0.0016942	2.42417	-1.18347
116054504	chr6:116054504:TA:T	3.78416e-05	-1.24633	-0.102312	0.000154429	-1.14206	-0.00275204	0.000153519	-1.14871	-0.0117354
116055091	chr6:116055091:T:C	1.56807e-05	-1.36745	-0.862174	6.14367e-05	-1.36828	-0.698267	6.19046e-05	-1.36823	-0.700446
116055098	chr6:116055098:G:A	3.31882e-05	-1.2879e-10	-1.47986	0.000106261	-1.2879e-10	-1.51865	0.000107351	-1.2879e-10	-1.51817
116055307	chr6:116055307:C:T	4.61356e-05	-1.2879e-10	-1.15047	0.000155274	-1.2879e-10	-1.13936	0.000156847	-1.2879e-10	-1.139
116055846	chr6:116055846:T:C	3.0952e-05	-1.2879e-10	-1.54962	0.000104738	-1.2879e-10	-1.53309	0.000105754	-1.2879e-10	-1.53316
116056148	chr6:116056148:T:TAA	3.96632e-05	-1.2879e-10	-1.30163	0.000133175	-1.2879e-10	-1.29289	0.000134634	-1.2879e-10	-1.29171
116056163	chr6:116056163:G:C	4.39806e-05	-1.2879e-10	-1.19831	0.000160881	-1.2879e-10	-1.10388	0.00016256	-1.2879e-10	-1.10323
116056636	chr6:116056636:C:T	6.281e-05	-1.2879e-10	-0.84194	0.000226013	-1.2879e-10	-0.763957	0.000228007	-1.2879e-10	-0.764894
116056682	chr6:116056682:A:G	3.72642e-05	-1.36402	-1.02668e-09	0.000125207	-1.35458	-1.02668e-09	0.000126336	-1.35533	-1.02668e-09
116057498	chr6:116057498:C:T	6.64519e-05	-1.2879e-10	-0.785576	0.000174497	-1.2879e-10	-1.02264	0.000176174	-1.2879e-10	-1.0228
116057660	chr6:116057660:A:G	6.14272e-05	-0.864202	-1.02668e-09	0.000213805	-0.819487	-1.02668e-09	0.00021512	-0.823076	-1.02668e-09
116058105	chr6:116058105:T:C	4.56175e-05	-1.2879e-10	-1.16176	0.000167489	-1.2879e-10	-1.06363	0.000169243	-1.2879e-10	-1.06294
116058250	chr6:116058250:T:C	3.95231e-05	-1.2879e-10	-1.30517	0.000132694	-1.2879e-10	-1.2965	0.000134146	-1.2879e-10	-1.29534
116058545	chr6:116058545:A:G	3.71661e-05	-1.36666	-1.02668e-09	0.00012378	-1.36604	-1.02668e-09	0.000125005	-1.36592	-1.02668e-09
116059746	chr6:116059746:A:G	0.000226905	1.75392	-1.31144	0.0020823	2.72587	-1.26919	0.00193618	2.64858	-1.27438
116060831	chr6:116060831:T:C	0.000167182	1.37712	-1.24009	0.0015012	2.29551	-1.16604	0.00140091	2.22257	-1.17196
116061554	chr6:116061554:T:TACTA	0.000213445	1.77629	-1.39497	0.00195276	2.75112	-1.35867	0.00181687	2.67362	-1.36302
116061628	chr6:116061628:T:G	3.73899e-05	-1.36065	-1.02668e-09	0.000124766	-1.35811	-1.02668e-09	0.000125935	-1.3585	-1.02668e-09
116061648	chr6:116061648:G:A	5.14111e-05	0.173189	-1.21539	0.000233862	0.679551	-1.40937	0.000226548	0.636684	-1.408
116061688	chr6:116061688:C:A	4.06125e-05	-1.2879e-10	-1.27798	0.000147051	-1.2879e-10	-1.19377	0.000148577	-1.2879e-10	-1.19317
116061834	chr6:116061834:C:G	8.35016e-06	-1.36717	-1.4926	2.86902e-05	-1.36777	-1.46022	2.89706e-05	-1.36765	-1.46034
116063389	chr6:116063389:G:A	1.6219e-05	-1.31329	-0.882581	8.59167e-05	-1.29149	-0.439679	8.58895e-05	-1.2947	-0.446512
116063422	chr6:116063422:T:C	3.16918e-05	-1.2879e-10	-1.526	0.000103172	-1.2879e-10	-1.54815	0.000104164	-1.2879e-10	-1.5483
116063435	chr6:116063435:G:C	0.00011122	1.15627	-1.42682	0.00101528	1.91265	-1.17428	0.000974628	1.85987	-1.17209
116063841	chr6:116063841:A:T	6.49177e-05	-1.2879e-10	-0.808935	0.00019595	-1.2879e-10	-0.906687	0.000198405	-1.2879e-10	-0.903961
116064299	chr6:116064299:A:G	4.56223e-05	-1.2879e-10	-1.16166	0.00016751	-1.2879e-10	-1.0635	0.000169264	-1.2879e-10	-1.06281
116064936	chr6:116064936:G:C	0.000214537	-1.2879e-10	0.386427	0.0004643	-1.2879e-10	-0.044019	0.00046889	-1.2879e-10	-0.0439037
116064976	chr6:116064976:C:T	5.99967e-05	-0.887766	-1.02668e-09	0.000194777	-0.912694	-1.02668e-09	0.000197333	-0.90938	-1.02668e-09
116065030	chr6:116065030:A:G	1.62036e-05	-1.30561	-0.891214	8.57395e-05	-1.28246	-0.450774	8.56994e-05	-1.28585	-0.457574
116065543	chr6:116065543:A:G	4.85542e-05	-1.09937	-1.02668e-09	0.000166555	-1.06922	-1.02668e-09	0.000167791	-1.07155	-1.02668e-09
116065603	chr6:116065603:T:C	3.32238e-05	-1.2879e-10	-1.47879	0.000111748	-1.2879e-10	-1.46831	0.000112924	-1.2879e-10	-1.46755
116066005	chr6:116066005:A:T	8.40011e-06	-1.3659	-1.48791	2.88777e-05	-1.36681	-1.45467	2.91619e-05	-1.36662	-1.45479
116066559	chr6:116066559:C:T	1.7577e-05	-1.31449	-0.800972	9.51994e-05	-1.29293	-0.335647	9.51412e-05	-1.2961	-0.342807
116068814	chr6:116068814:C:A	8.41436e-06	-1.36824	-1.48387	2.89685e-05	-1.36835	-1.44999	2.9248e-05	-1.36834	-1.45012
116070200	chr6:116070200:T:C	4.68001e-05	-1.2879e-10	-1.13617	0.000172476	-1.2879e-10	-1.03429	0.000174285	-1.2879e-10	-1.03358
116070871	chr6:116070871:GC:G	3.8652e-05	-1.2879e-10	-1.32746	0.00012972	-1.2879e-10	-1.31917	0.000131134	-1.2879e-10	-1.31805
116070904	chr6:116070904:A:C	1.08827e-05	-1.13508	-1.4598	3.53928e-05	-1.10614	-1.5119	3.56287e-05	-1.10902	-1.5121
116071466	chr6:116071466:T:G	4.12614e-05	0.0901324	-1.35226	0.00019607	0.583089	-1.48917	0.00019007	0.541289	-1.48817
116071775	chr6:116071775:G:A	3.32188e-05	-1.2879e-10	-1.47894	0.000111723	-1.2879e-10	-1.46852	0.0001129	-1.2879e-10	-1.46777
116072473	chr6:116072473:T:C	1.92151e-05	-1.23687	-0.789485	7.79325e-05	-1.13015	-0.698551	7.78857e-05	-1.13692	-0.702113
116073013	chr6:116073013:T:C	0.000360062	0.447618	0.456602	0.00139158	0.636414	0.417231	0.00138142	0.626829	0.40977
116073417	chr6:116073417:T:C	9.11668e-05	-1.2879e-10	-0.469364	0.00030318	-1.2879e-10	-0.470224	0.000307389	-1.2879e-10	-0.466156
116073656	chr6:116073656:T:A	0.00024444	1.69471	-1.1778	0.0023038	2.65723	-1.09946	0.00214104	2.58064	-1.10587
116074071	chr6:116074071:T:TCA	0.000173481	1.40411	-1.2301	0.00156356	2.32679	-1.15663	0.00145856	2.25355	-1.16261
116074256	chr6:116074256:G:T	3.87212e-05	-1.32567	-1.02668e-09	0.000129349	-1.32203	-1.02668e-09	0.000130511	-1.32281	-1.02668e-09
116075738	chr6:116075738:C:T	3.06675e-05	-1.2879e-10	-1.55885	0.000101257	-1.2879e-10	-1.56689	0.000102244	-1.2879e-10	-1.56691
116075818	chr6:116075818:T:C	0.000122887	1.18137	-1.35216	0.00115633	1.94106	-1.07261	0.00111001	1.88806	-1.07021
116075915	chr6:116075915:A:C	4.41615e-05	-1.2879e-10	-1.1942	0.000169324	-1.2879e-10	-1.05273	0.000170827	-1.2879e-10	-1.05362
116075959	chr6:116075959:C:CTT	3.44245e-05	-0.526327	-0.916959	0.000132883	-0.290162	-1.00492	0.000131196	-0.306557	-1.01102
116076070	chr6:116076070:CTTGTT:C	7.75403e-06	-1.36807	-1.56577	2.60257e-05	-1.36831	-1.55716	2.62796e-05	-1.36827	-1.55721
116076418	chr6:116076418:A:T	2.31164e-05	-1.30912	-0.532393	0.000132056	-1.28659	-0.0147349	0.000131843	-1.28989	-0.0227669
116076619	chr6:116076619:A:T	3.58133e-05	-0.495364	-0.908371	0.000138724	-0.255232	-0.996833	0.000136921	-0.27189	-1.00298
116077036	chr6:116077036:A:C	8.4156e-06	-1.36643	-1.48554	2.91681e-05	-1.36723	-1.44425	2.94535e-05	-1.36706	-1.4444
116077185	chr6:116077185:T:C	4.45676e-05	-1.2879e-10	-1.18505	0.000163157	-1.2879e-10	-1.08984	0.000164859	-1.2879e-10	-1.08918
116077233	chr6:116077233:A:G	3.77957e-05	-1.2879e-10	-1.34986	0.000135366	-1.2879e-10	-1.27657	0.000136685	-1.2879e-10	-1.27659
116077276	chr6:116077276:G:A	0.000973393	-0.199531	2.09826	0.00465831	0.13809	2.12377	0.00453526	0.118694	2.10667
116077354	chr6:116077354:A:G	3.69103e-05	-0.451798	-0.921766	0.000143912	-0.206056	-1.00929	0.000142	-0.223078	-1.01537
116077802	chr6:116077802:A:G	0.000140214	0.00293104	-0.0418132	0.000531446	0.165877	-0.074824	0.000528789	0.157628	-0.0813095
116077807	chr6:116077807:C:T	3.91263e-05	-1.31526	-1.02668e-09	0.000127139	-1.33927	-1.02668e-09	0.000128503	-1.33832	-1.02668e-09
116077919	chr6:116077919:G:A	4.67744e-05	-1.2879e-10	-1.13672	0.000156859	-1.2879e-10	-1.1292	0.00015845	-1.2879e-10	-1.12883
116077955	chr6:116077955:T:G	0.000108314	-0.384669	0.0876495	0.000497383	-0.0723666	0.0971781	0.00048728	-0.0904624	0.0850305
116077994	chr6:116077994:T:C	3.50765e-05	-0.502758	-0.921766	0.000135866	-0.263585	-1.00929	0.000134118	-0.28018	-1.01537
116078089	chr6:116078089:A:G	1.96941e-05	-1.35875	-0.642985	7.71091e-05	-1.35967	-0.479655	7.7939e-05	-1.35937	-0.478972
116078209	chr6:116078209:C:T	0.000117962	1.16769	-1.37938	0.00109241	1.92558	-1.11399	0.00104866	1.8727	-1.11171
116078659	chr6:116078659:G:A	8.51549e-05	-0.930265	0.392682	0.000444239	-0.962392	0.874204	0.000448539	-0.957612	0.869336
116078941	chr6:116078941:G:A	5.07915e-05	-1.2879e-10	-1.05432	0.000188482	-1.2879e-10	-0.945546	0.000190464	-1.2879e-10	-0.944807
116078979	chr6:116078979:G:A	4.45676e-05	-1.2879e-10	-1.18505	0.000163157	-1.2879e-10	-1.08984	0.000164859	-1.2879e-10	-1.08918
116079102	chr6:116079102:A:T	3.43302e-05	-0.497053	-0.948976	0.000133337	-0.257154	-1.03452	0.000131633	-0.273796	-1.04046
116079587	chr6:116079587:T:C	3.51171e-05	-0.781756	-0.64161	0.000133317	-0.579215	-0.712604	0.000131772	-0.593201	-0.719995
116079768	chr6:116079768:G:T	4.22716e-05	-1.2879e-10	-1.23794	0.000143236	-1.2879e-10	-1.22006	0.000144817	-1.2879e-10	-1.2188
116079773	chr6:116079773:T:C	3.59596e-05	-0.474434	-0.925224	0.000139808	-0.231674	-1.0126	0.00013798	-0.248503	-1.01866
116079878	chr6:116079878:C:T	3.49093e-05	-0.495932	-0.933371	0.000135432	-0.255916	-1.02017	0.00013369	-0.272565	-1.02618
116080408	chr6:116080408:A:G	3.62155e-05	-0.489049	-0.903518	0.000140453	-0.24811	-0.991564	0.000138617	-0.26482	-0.997739
116080501	chr6:116080501:C:G	6.37968e-05	-1.2879e-10	-0.826352	0.000167761	-1.2879e-10	-1.06201	0.000169368	-1.2879e-10	-1.0622
116080511	chr6:116080511:T:C	3.45853e-05	-0.835435	-0.603192	0.000129899	-0.641624	-0.676171	0.000128446	-0.655045	-0.683715
116080576	chr6:116080576:C:A	9.11886e-06	-1.35699	-1.41472	2.76371e-05	-1.35875	-1.50664	2.79284e-05	-1.35829	-1.50634
116081439	chr6:116081439:C:T	6.24196e-05	-1.2879e-10	-0.848176	0.000228691	-1.2879e-10	-0.752177	0.000230692	-1.2879e-10	-0.753187
116081552	chr6:116081552:G:A	0.000185661	0.530928	-0.289059	0.000746885	0.721355	-0.289993	0.000743225	0.711674	-0.294947
116081599	chr6:116081599:T:C	3.34864e-05	-0.550843	-0.920072	0.000128817	-0.318429	-1.00773	0.000127214	-0.334579	-1.01383
116081720	chr6:116081720:C:T	5.18434e-05	-1.2879e-10	-1.03383	0.00019278	-1.2879e-10	-0.923001	0.00019481	-1.2879e-10	-0.922248
116082420	chr6:116082420:G:A	3.27773e-05	-0.58242	-0.909899	0.000125474	-0.354264	-0.99819	0.000123939	-0.370139	-1.00434
116082622	chr6:116082622:C:G	8.73442e-06	-1.34143	-1.47335	3.02736e-05	-1.34466	-1.42961	3.05871e-05	-1.34392	-1.42977
116082972	chr6:116082972:C:T	4.74906e-05	-1.12152	-1.02668e-09	0.000162835	-1.09181	-1.02668e-09	0.000163942	-1.09476	-1.02668e-09
116083139	chr6:116083139:G:A	3.7788e-05	-1.35006	-1.02668e-09	0.000127061	-1.33988	-1.02668e-09	0.0001282	-1.34068	-1.02668e-09
116083650	chr6:116083650:G:A	3.12633e-05	-0.603197	-0.936413	0.000119576	-0.37794	-1.02265	0.000118153	-0.393624	-1.02867
116083954	chr6:116083954:C:T	6.24789e-05	-1.2879e-10	-0.847226	0.000228918	-1.2879e-10	-0.751185	0.000230921	-1.2879e-10	-0.752196
116084138	chr6:116084138:G:A	3.13373e-05	-1.2879e-10	-1.53725	0.000103283	-1.2879e-10	-1.54707	0.000104234	-1.2879e-10	-1.54764
116085212	chr6:116085212:G:T	3.27137e-05	-0.655133	-0.839127	0.000122435	-0.437362	-0.939606	0.000120999	-0.452544	-0.945949
116085561	chr6:116085561:C:T	3.04291e-05	-1.2879e-10	-1.56666	0.000101394	-1.2879e-10	-1.56553	0.000102384	-1.2879e-10	-1.56554
116085573	chr6:116085573:G:A	4.54596e-05	-1.16523	-1.02668e-09	0.000156633	-1.13065	-1.02668e-09	0.000157811	-1.13288	-1.02668e-09
116085934	chr6:116085934:ACATTGACACTTC:A	8.34484e-05	-0.861493	0.303667	0.000429726	-0.895957	0.774556	0.000434076	-0.890799	0.769747
116086396	chr6:116086396:T:G	3.06616e-05	-0.937861	-0.621181	0.000112336	-0.762841	-0.700213	0.00011123	-0.775043	-0.707625
116086571	chr6:116086571:A:G	2.85329e-05	-0.952041	-0.678957	0.000104541	-0.779644	-0.755326	0.000103556	-0.791677	-0.762485
116087249	chr6:116087249:T:C	2.81066e-05	-0.677397	-0.968654	0.000105992	-0.463066	-1.05812	0.00010483	-0.478029	-1.0639
116087331	chr6:116087331:G:A	5.14362e-05	-1.2879e-10	-1.04171	0.000191274	-1.2879e-10	-0.930842	0.000193288	-1.2879e-10	-0.930091
116087334	chr6:116087334:T:C	5.14698e-05	-1.2879e-10	-1.04106	0.000191417	-1.2879e-10	-0.930097	0.000193432	-1.2879e-10	-0.929346
116087429	chr6:116087429:A:AC	5.11407e-05	-1.2879e-10	-1.04747	0.000188042	-1.2879e-10	-0.947885	0.000189647	-1.2879e-10	-0.949108
116087639	chr6:116087639:T:C	4.44311e-05	0.190204	-1.37832	0.000213805	0.698199	-1.51768	0.000206974	0.655233	-1.51691
116087957	chr6:116087957:C:T	0.0065228	3.801	-1.02668e-09	0.0462647	4.55759	-1.02668e-09	0.0443764	4.50619	-1.02668e-09
116088362	chr6:116088362:C:A	5.14362e-05	-1.2879e-10	-1.04171	0.000191274	-1.2879e-10	-0.930842	0.000193288	-1.2879e-10	-0.930091
116089451	chr6:116089451:T:C	0.000155423	0.936708	-0.87261	0.000594334	1.65937	-1.45648	0.000570529	1.60924	-1.45695
116090076	chr6:116090076:G:C	0.000140263	-1.2879e-10	-0.0385359	0.000471832	-1.2879e-10	-0.027926	0.000478731	-1.2879e-10	-0.0231326
116090315	chr6:116090315:A:C	2.86794e-05	-0.661975	-0.9639	0.000108368	-0.445387	-1.05363	0.000107163	-0.460496	-1.05942
116090316	chr6:116090316:A:C	2.90375e-05	-0.674084	-0.939383	0.000109315	-0.459241	-1.03108	0.000108097	-0.474238	-1.037
116090741	chr6:116090741:C:T	3.71572e-05	-1.3669	-1.02668e-09	0.000124032	-1.36401	-1.02668e-09	0.000125208	-1.3643	-1.02668e-09
116090746	chr6:116090746:C:A	3.35737e-05	-1.2879e-10	-1.46831	0.000113833	-1.2879e-10	-1.44981	0.000115044	-1.2879e-10	-1.44895
116090987	chr6:116090987:A:T	0.00015117	-1.2879e-10	0.0363506	0.000508542	-1.2879e-10	0.0469994	0.00051603	-1.2879e-10	0.0518933
116091156	chr6:116091156:G:C	3.27438e-05	-1.2879e-10	-1.49334	0.000114699	-1.2879e-10	-1.44224	0.000115734	-1.2879e-10	-1.44297
116091308	chr6:116091308:A:G	1.84705e-05	-1.26321	-0.802669	7.41599e-05	-1.16631	-0.712017	7.41586e-05	-1.17252	-0.715542
116091358	chr6:116091358:C:A	2.96131e-05	-0.967002	-0.626837	0.000108019	-0.79749	-0.704754	0.000106995	-0.809337	-0.712148
116091429	chr6:116091429:T:A	2.67746e-05	-0.703502	-0.991099	0.000100833	-0.49296	-1.07812	9.97638e-05	-0.507675	-1.08379
116091884	chr6:116091884:C:A	2.78496e-05	-0.65125	-1.00399	0.000105765	-0.433186	-1.09014	0.0001046	-0.448396	-1.09574
116092293	chr6:116092293:C:T	5.28415e-05	-1.2879e-10	-1.01476	0.000191223	-1.2879e-10	-0.931111	0.000192909	-1.2879e-10	-0.932051
116092556	chr6:116092556:A:T	2.82681e-05	-0.670264	-0.970058	0.000106728	-0.454853	-1.05942	0.000105551	-0.469887	-1.06519
116092637	chr6:116092637:G:A	4.50715e-05	-1.2879e-10	-1.1738	0.000165338	-1.2879e-10	-1.07656	0.000167064	-1.2879e-10	-1.07589
116093049	chr6:116093049:G:A	2.82661e-05	-0.699944	-0.940449	0.000106033	-0.489005	-1.0318	0.000104878	-0.503747	-1.03773
116093226	chr6:116093226:A:T	9.87578e-06	-1.3301	-1.36187	3.50375e-05	-1.33398	-1.29415	3.54029e-05	-1.3331	-1.29438
116093406	chr6:116093406:T:C	2.77372e-05	-0.91234	-0.74694	0.000101711	-0.732765	-0.829644	0.000100733	-0.745268	-0.836525
116093489	chr6:116093489:A:G	3.07433e-05	-1.2879e-10	-1.55638	0.000101229	-1.2879e-10	-1.56716	0.00010222	-1.2879e-10	-1.56715
116093608	chr6:116093608:C:A	2.88373e-05	-0.648004	-0.97238	0.00010925	-0.429442	-1.06147	0.000108024	-0.444682	-1.06723
116094375	chr6:116094375:T:C	5.14362e-05	-1.2879e-10	-1.04171	0.000191274	-1.2879e-10	-0.930842	0.000193288	-1.2879e-10	-0.930091
116094658	chr6:116094658:A:G	3.1927e-05	-0.669429	-0.849173	0.000119031	-0.453914	-0.951252	0.000117651	-0.46895	-0.957596
116094940	chr6:116094940:T:C	0.000200781	-1.2879e-10	0.320162	0.000436236	-1.2879e-10	-0.106366	0.000440552	-1.2879e-10	-0.106242
116095386	chr6:116095386:T:C	5.0259e-05	-1.2879e-10	-1.06486	0.000178562	-1.2879e-10	-0.999611	0.000180154	-1.2879e-10	-1.00046
116095428	chr6:116095428:T:G	9.46844e-06	-1.3202	-1.41389	2.86348e-05	-1.32381	-1.50611	2.89517e-05	-1.32283	-1.50581
116095478	chr6:116095478:A:T	3.28234e-05	-1.2879e-10	-1.49091	0.000107476	-1.2879e-10	-1.50729	0.000108417	-1.2879e-10	-1.50829
116095540	chr6:116095540:T:G	2.87813e-05	-0.665311	-0.957018	0.000108634	-0.449189	-1.04738	0.000107424	-0.46427	-1.05322
116096225	chr6:116096225:C:T	3.101e-05	-0.915565	-0.632181	0.000114284	-0.736646	-0.70922	0.000113133	-0.749106	-0.716601
116096325	chr6:116096325:G:A	3.05031e-05	-1.2879e-10	-1.56423	0.000104582	-1.2879e-10	-1.53458	0.000105584	-1.2879e-10	-1.53477
116096684	chr6:116096684:G:A	5.60026e-05	-1.2879e-10	-0.956656	0.000210429	-1.2879e-10	-0.8354	0.000212655	-1.2879e-10	-0.834602
116096810	chr6:116096810:C:T	5.14617e-05	-1.2879e-10	-1.04122	0.000191382	-1.2879e-10	-0.930279	0.000193397	-1.2879e-10	-0.929528
116096949	chr6:116096949:G:A	9.5568e-05	1.07685	-1.49907	0.000800226	1.81997	-1.31962	0.000768503	1.7681	-1.31792
116096995	chr6:116096995:G:A	6.40702e-05	-0.455575	-0.3665	0.000384606	-0.17702	-0.0553098	0.000378698	-0.196494	-0.0610401
116097512	chr6:116097512:A:C	3.07246e-05	-0.597513	-0.959477	0.000117186	-0.371918	-1.04887	0.000115809	-0.387622	-1.0547
116097613	chr6:116097613:T:C	1.52088e-05	-0.831359	-1.42882	5.31016e-05	-0.78679	-1.42555	5.34023e-05	-0.791493	-1.42492
116097819	chr6:116097819:T:C	6.36777e-05	-1.2879e-10	-0.82822	0.000200083	-1.2879e-10	-0.885819	0.000201379	-1.2879e-10	-0.889084
116097944	chr6:116097944:G:A	2.91167e-05	-0.941438	-0.669304	0.000106798	-0.767098	-0.746509	0.000105773	-0.779258	-0.753721
116097961	chr6:116097961:G:A	2.73128e-05	-0.988849	-0.685852	9.93931e-05	-0.823769	-0.761697	9.85052e-05	-0.835326	-0.768836
116098253	chr6:116098253:A:G	4.75074e-05	-1.2879e-10	-1.12117	0.000173387	-1.2879e-10	-1.02902	0.000174881	-1.2879e-10	-1.03016
116098668	chr6:116098668:A:G	2.80753e-05	-0.659532	-0.987634	0.000106283	-0.442666	-1.07577	0.000105111	-0.457798	-1.08145
116099015	chr6:116099015:C:T	3.71837e-05	-1.36618	-1.02668e-09	0.000123581	-1.36765	-1.02668e-09	0.000124807	-1.3675	-1.02668e-09
116099074	chr6:116099074:A:G	9.57035e-06	-1.33652	-1.38687	3.38433e-05	-1.34006	-1.32275	3.4194e-05	-1.33925	-1.32297
116099672	chr6:116099672:TAA:T	5.73723e-05	-1.2879e-10	-0.932493	0.000215686	-1.2879e-10	-0.810725	0.000217972	-1.2879e-10	-0.809907
116099863	chr6:116099863:T:C	3.09362e-05	-1.2879e-10	-1.55013	0.000101256	-1.2879e-10	-1.5669	0.000102246	-1.2879e-10	-1.56689
116099964	chr6:116099964:A:G	0.000172925	1.01735	-0.846549	0.00065918	1.75198	-1.44553	0.000632277	1.70108	-1.44603
116100391	chr6:116100391:C:T	2.35094e-05	-0.643298	-1.18136	9.21136e-05	-0.425303	-1.23622	9.12473e-05	-0.440508	-1.24019
116100477	chr6:116100477:A:G	4.31671e-05	-1.2879e-10	-1.21698	0.000132673	-1.2879e-10	-1.29666	0.000134149	-1.2879e-10	-1.29532
116101206	chr6:116101206:T:G	3.07057e-05	-1.2879e-10	-1.55761	0.000101245	-1.2879e-10	-1.56701	0.000102235	-1.2879e-10	-1.567
116101371	chr6:116101371:C:T	2.20224e-05	-0.627084	-1.26291	0.000119043	-0.391056	-1.01401	0.000117646	-0.408948	-1.01765
116101684	chr6:116101684:G:A	1.4747e-05	-0.894827	-1.39619	7.55174e-05	-0.695858	-1.16433	7.49541e-05	-0.709823	-1.16757
116101718	chr6:116101718:G:A	4.48036e-05	-1.2879e-10	-1.17977	0.000164998	-1.2879e-10	-1.07861	0.000166724	-1.2879e-10	-1.07793
116102136	chr6:116102136:T:C	9.69401e-06	-1.1523	-1.55825	3.87964e-05	-0.992167	-1.53405	3.86589e-05	-1.00531	-1.53419
116103113	chr6:116103113:C:T	4.90019e-05	-1.2879e-10	-1.0902	0.000181505	-1.2879e-10	-0.983267	0.000183407	-1.2879e-10	-0.982562
116103399	chr6:116103399:C:T	4.90383e-05	-1.2879e-10	-1.08945	0.000181651	-1.2879e-10	-0.98246	0.000183555	-1.2879e-10	-0.981755
116103461	chr6:116103461:T:C	2.04499e-05	-1.19669	-0.767386	7.23653e-05	-1.15811	-0.744714	7.26997e-05	-1.1598	-0.748134
116103490	chr6:116103490:C:T	2.59746e-05	-1.01038	-0.714555	0.00014969	-0.83272	-0.343265	0.000148781	-0.846708	-0.345086
116103551	chr6:116103551:T:C	1.48131e-05	-1.15226	-1.13429	7.29666e-05	-1.00946	-0.885085	7.27156e-05	-1.02083	-0.886881
116103560	chr6:116103560:C:T	5.081e-05	-1.2879e-10	-1.05396	0.000188994	-1.2879e-10	-0.942834	0.000190979	-1.2879e-10	-0.942109
116104031	chr6:116104031:T:G	5.4121e-05	-0.990833	-1.02668e-09	0.000178213	-1.00157	-1.02668e-09	0.000180376	-0.999226	-1.02668e-09
116104165	chr6:116104165:G:A	3.57157e-05	-1.2879e-10	-1.40647	0.000112626	-1.2879e-10	-1.46048	0.000113812	-1.2879e-10	-1.45973
116104442	chr6:116104442:T:C	1.55905e-05	-1.11697	-1.11842	7.77086e-05	-0.964554	-0.86703	7.73775e-05	-0.976603	-0.868972
116104833	chr6:116104833:T:C	1.70102e-05	-1.36609	-0.782153	4.7052e-05	-1.36611	-0.967192	4.75416e-05	-1.36622	-0.966448
116105002	chr6:116105002:A:T	1.86259e-05	-0.717658	-1.33984	5.76659e-05	-0.741532	-1.38835	5.85948e-05	-0.736884	-1.38674
116105819	chr6:116105819:C:T	0.00202213	-1.2879e-10	2.62985	0.0056713	-1.2879e-10	2.45863	0.00576859	-1.2879e-10	2.46591
116106410	chr6:116106410:A:G	4.03059e-05	-1.2879e-10	-1.28556	0.000159217	-1.2879e-10	-1.11428	0.000160642	-1.2879e-10	-1.1151
116106631	chr6:116106631:A:G	4.90383e-05	-1.2879e-10	-1.08945	0.000181651	-1.2879e-10	-0.98246	0.000183555	-1.2879e-10	-0.981755
116106651	chr6:116106651:G:A	3.71422e-05	0.09953	-1.46683	0.000159834	0.456127	-1.56654	0.000157383	0.430964	-1.56655
116107044	chr6:116107044:T:C	5.84266e-05	-1.2879e-10	-0.914283	0.000170688	-1.2879e-10	-1.04471	0.000172685	-1.2879e-10	-1.0428
116107672	chr6:116107672:A:G	0.000161109	-1.2879e-10	0.100025	0.000598188	-1.2879e-10	0.209356	0.000599701	-1.2879e-10	0.202159
116108460	chr6:116108460:T:A	1.51488e-05	-1.11001	-1.15412	7.48859e-05	-0.955757	-0.912827	7.45613e-05	-0.967938	-0.914711
116108468	chr6:116108468:A:G	2.31393e-05	-1.09575	-0.744767	8.21112e-05	-1.04677	-0.729707	8.24498e-05	-1.04893	-0.733155
116108801	chr6:116108801:A:G	1.50267e-05	-1.11869	-1.15354	7.41231e-05	-0.966733	-0.912089	7.3814e-05	-0.97875	-0.913974
116109370	chr6:116109370:G:T	2.18435e-05	-0.976858	-0.921293	0.000121252	-0.792254	-0.594427	0.000120427	-0.806732	-0.596497
116109537	chr6:116109537:A:G	5.8928e-05	-0.935322	0.0295837	0.000199127	-0.869634	-0.0209705	0.000198869	-0.872583	-0.0290413
116109640	chr6:116109640:G:A	1.4442e-05	-1.10998	-1.20193	7.05241e-05	-0.955706	-0.972889	7.02253e-05	-0.967887	-0.974676
116109817	chr6:116109817:C:T	0.000258997	-1.2879e-10	0.574761	0.000944195	-1.2879e-10	0.665784	0.000958251	-1.2879e-10	0.670838
116109858	chr6:116109858:AAACTACATTAACATTTCAACTAGTTCCTATAATG:A	4.82904e-05	-1.2879e-10	-1.10482	0.000181035	-1.2879e-10	-0.98586	0.000182763	-1.2879e-10	-0.986083
116109995	chr6:116109995:A:G	3.46715e-05	-1.2879e-10	-1.43614	0.000112821	-1.2879e-10	-1.45875	0.000113955	-1.2879e-10	-1.45846
116110209	chr6:116110209:G:A	1.53171e-05	-1.09913	-1.15395	7.59395e-05	-0.942003	-0.912609	7.5595e-05	-0.954387	-0.914494
116110263	chr6:116110263:C:A	2.23749e-05	-0.947826	-0.926289	0.000124811	-0.757065	-0.600684	0.000123908	-0.771984	-0.602747
116110453	chr6:116110453:C:T	3.72358e-05	-1.36478	-1.02668e-09	0.000124755	-1.35819	-1.02668e-09	0.000125953	-1.35836	-1.02668e-09
116111473	chr6:116111473:T:G	0.00010495	-1.2776	0.949026	0.000378697	-1.25462	1.0068	0.000378493	-1.25545	0.99737
116111489	chr6:116111489:A:G	0.000107513	-1.29638	0.991942	0.000387378	-1.27578	1.05063	0.000387171	-1.27652	1.04112
116111540	chr6:116111540:T:C	1.45859e-05	-0.806648	-1.49535	5.77492e-05	-0.570332	-1.55811	5.72901e-05	-0.587874	-1.55827
116111826	chr6:116111826:A:G	1.12945e-05	-1.08592	-1.47182	3.88396e-05	-1.05317	-1.47194	3.91051e-05	-1.05657	-1.47145
116111861	chr6:116111861:G:C	5.33181e-05	-1.2879e-10	-1.00578	0.000199441	-1.2879e-10	-0.889029	0.00020154	-1.2879e-10	-0.888284
116112172	chr6:116112172:G:A	1.74876e-05	-1.36657	-0.753993	4.81602e-05	-1.36643	-0.943589	4.86726e-05	-1.36633	-0.94283
116113454	chr6:116113454:G:A	0.00011465	-1.25627	1.0161	0.000415232	-1.23079	1.07508	0.000414929	-1.23171	1.06554
116113752	chr6:116113752:G:C	1.8657e-05	-1.36689	-0.688942	5.09211e-05	-1.36677	-0.887505	5.14639e-05	-1.36667	-0.886716
116113809	chr6:116113809:G:A	4.93812e-05	-1.2879e-10	-1.08249	0.000155257	-1.2879e-10	-1.13947	0.000157145	-1.2879e-10	-1.1371
116113881	chr6:116113881:C:T	3.91599e-05	-1.3144	-1.02668e-09	0.00012743	-1.33698	-1.02668e-09	0.000128754	-1.33637	-1.02668e-09
116114355	chr6:116114355:A:C	1.18944e-05	-1.0936	-1.41239	3.71088e-05	-1.10811	-1.46259	3.76137e-05	-1.10559	-1.46131
116114430	chr6:116114430:C:T	1.76688e-05	-1.35698	-0.753272	6.00504e-05	-1.31687	-0.772498	6.04976e-05	-1.31987	-0.771799
116114431	chr6:116114431:G:A	4.88173e-05	-1.2879e-10	-1.09397	0.000179826	-1.2879e-10	-0.992559	0.000181373	-1.2879e-10	-0.993714
116114632	chr6:116114632:C:T	2.63534e-05	-0.70956	-1.0009	0.000148651	-0.461604	-0.721344	0.000146945	-0.48147	-0.722744
116114794	chr6:116114794:G:A	2.40655e-05	-0.703714	-1.09756	0.000132916	-0.455566	-0.839267	0.000131397	-0.475478	-0.840573
116114854	chr6:116114854:G:A	5.07398e-05	-1.2879e-10	-1.05534	0.000188935	-1.2879e-10	-0.943145	0.000190916	-1.2879e-10	-0.942436
116115781	chr6:116115781:A:T	7.8659e-06	-1.3593	-1.56022	2.60104e-05	-1.35909	-1.56696	2.62673e-05	-1.35897	-1.56698
116115849	chr6:116115849:A:G	5.69612e-05	-1.2879e-10	-0.939685	0.0002549	-1.2879e-10	-0.643679	0.000257005	-1.2879e-10	-0.645176
116116428	chr6:116116428:A:G	3.4519e-05	0.0260343	-1.46658	0.000194132	0.462738	-1.37875	0.000189024	0.426045	-1.37844
116116753	chr6:116116753:G:A	3.14571e-05	-1.2879e-10	-1.53343	0.000103369	-1.2879e-10	-1.54624	0.00010436	-1.2879e-10	-1.54642
116116877	chr6:116116877:G:A	7.01178e-05	-1.2879e-10	-0.731878	0.000304814	-1.2879e-10	-0.464847	0.000307237	-1.2879e-10	-0.466653
116117151	chr6:116117151:T:C	5.03962e-05	-1.2879e-10	-1.06214	0.000157682	-1.2879e-10	-1.12397	0.000158854	-1.2879e-10	-1.12629
116117199	chr6:116117199:A:G	3.54367e-05	0.0682656	-1.48257	0.000199337	0.511067	-1.40062	0.000193995	0.473889	-1.40033
116117663	chr6:116117663:AAAAC:A	3.04125e-05	-1.2879e-10	-1.5672	0.000101187	-1.2879e-10	-1.56758	0.000102176	-1.2879e-10	-1.56758
116117797	chr6:116117797:G:A	3.14496e-05	-1.2879e-10	-1.53367	0.00010335	-1.2879e-10	-1.54643	0.000104341	-1.2879e-10	-1.54661
116118057	chr6:116118057:A:G	2.48335e-05	-0.477542	-1.29232	8.49023e-05	-0.206826	-1.53622	8.40489e-05	-0.226699	-1.53617
116118155	chr6:116118155:T:C	5.29799e-05	-1.2879e-10	-1.01214	0.000198151	-1.2879e-10	-0.89552	0.000200234	-1.2879e-10	-0.894785
116118471	chr6:116118471:A:G	3.19344e-05	-1.2879e-10	-1.51837	0.000109349	-1.2879e-10	-1.49	0.000110456	-1.2879e-10	-1.48965
116118494	chr6:116118494:G:A	3.15454e-05	-1.2879e-10	-1.53063	0.000103477	-1.2879e-10	-1.5452	0.000104469	-1.2879e-10	-1.54538
116119031	chr6:116119031:T:C	3.15558e-05	-1.2879e-10	-1.5303	0.000103504	-1.2879e-10	-1.54494	0.000104496	-1.2879e-10	-1.54512
116119047	chr6:116119047:C:T	8.64156e-06	-1.26331	-1.56216	2.84025e-05	-1.2722	-1.56587	2.87275e-05	-1.27058	-1.56584
116119283	chr6:116119283:A:C	3.04624e-05	-1.2879e-10	-1.56556	0.000101193	-1.2879e-10	-1.56752	0.000102181	-1.2879e-10	-1.56752
116119827	chr6:116119827:A:G	4.66071e-05	-1.1403	-1.02668e-09	0.000153844	-1.14861	-1.02668e-09	0.000155626	-1.14681	-1.02668e-09
116120265	chr6:116120265:A:G	3.14502e-05	-1.2879e-10	-1.53365	0.000103351	-1.2879e-10	-1.54642	0.000104342	-1.2879e-10	-1.54659
116120307	chr6:116120307:C:G	1.07328e-05	-1.36712	-1.24163	3.58305e-05	-1.34788	-1.25787	3.60656e-05	-1.34954	-1.25939
116122145	chr6:116122145:A:G	3.14496e-05	-1.2879e-10	-1.53367	0.00010335	-1.2879e-10	-1.54643	0.000104341	-1.2879e-10	-1.54661
116122175	chr6:116122175:A:G	5.07398e-05	-1.2879e-10	-1.05534	0.000188935	-1.2879e-10	-0.943145	0.000190916	-1.2879e-10	-0.942436
116122572	chr6:116122572:T:A	1.98022e-05	-0.558423	-1.43784	0.000117363	-0.277366	-1.14191	0.000116165	-0.298858	-1.1404
116122577	chr6:116122577:C:A	1.05059e-05	-1.36759	-1.26253	3.44038e-05	-1.3683	-1.27808	3.46686e-05	-1.36831	-1.28012
116122672	chr6:116122672:G:A	3.14496e-05	-1.2879e-10	-1.53367	0.00010335	-1.2879e-10	-1.54643	0.000104341	-1.2879e-10	-1.54661
116122922	chr6:116122922:G:C	0.000578641	-1.2879e-10	1.37863	0.00215795	-1.2879e-10	1.49237	0.0021611	-1.2879e-10	1.4841
116123444	chr6:116123444:T:A	1.99057e-05	-0.557732	-1.43332	0.000118423	-0.276533	-1.13375	0.000117214	-0.298036	-1.13224
116123990	chr6:116123990:A:G	1.24623e-05	-1.36818	-1.09117	4.14829e-05	-1.36793	-1.09134	4.17887e-05	-1.36797	-1.09368
116125235	chr6:116125235:G:A	6.28562e-05	-1.2879e-10	-0.841205	0.000269992	-1.2879e-10	-0.586156	0.000272165	-1.2879e-10	-0.587863
116125470	chr6:116125470:A:C	3.14363e-05	-1.2879e-10	-1.53409	0.000103315	-1.2879e-10	-1.54677	0.000104306	-1.2879e-10	-1.54695
116125562	chr6:116125562:AT:A	5.05565e-05	-1.2879e-10	-1.05896	0.000228485	-1.2879e-10	-0.75308	0.00023051	-1.2879e-10	-0.753976
116125952	chr6:116125952:C:A	3.7385e-05	-1.36079	-1.02668e-09	0.000123597	-1.36753	-1.02668e-09	0.000124825	-1.36736	-1.02668e-09
116126411	chr6:116126411:A:G	2.01963e-05	-1.23057	-0.745988	6.57138e-05	-1.24115	-0.758092	6.67048e-05	-1.23921	-0.754788
116126449	chr6:116126449:G:A	3.65645e-05	-1.2879e-10	-1.38298	0.000129126	-1.2879e-10	-1.32376	0.000130294	-1.2879e-10	-1.32448
116126799	chr6:116126799:G:T	3.16079e-05	-1.2879e-10	-1.52865	0.000106195	-1.2879e-10	-1.51927	0.000107199	-1.2879e-10	-1.51959
116126957	chr6:116126957:G:A	3.04706e-05	-1.2879e-10	-1.56529	0.000102119	-1.2879e-10	-1.55841	0.000103106	-1.2879e-10	-1.55851
116127117	chr6:116127117:G:T	3.83756e-05	-1.2879e-10	-1.33463	0.000130104	-1.2879e-10	-1.31621	0.000131035	-1.2879e-10	-1.31881
116127964	chr6:116127964:C:A	3.19599e-05	-1.2879e-10	-1.51757	0.000109459	-1.2879e-10	-1.489	0.000110567	-1.2879e-10	-1.48865
116128157	chr6:116128157:A:G	5.05136e-05	-1.2879e-10	-1.05981	0.000225091	-1.2879e-10	-0.768044	0.00022709	-1.2879e-10	-0.768925
116128185	chr6:116128185:G:T	4.53837e-05	-1.1669	-1.02668e-09	0.000153193	-1.15285	-1.02668e-09	0.000154509	-1.15402	-1.02668e-09
116128342	chr6:116128342:C:T	4.10028e-05	-1.26841	-1.02668e-09	0.000135995	-1.27193	-1.02668e-09	0.000137617	-1.2698	-1.02668e-09
116128720	chr6:116128720:C:T	3.72772e-05	-1.36367	-1.02668e-09	0.000123636	-1.36721	-1.02668e-09	0.000124869	-1.36701	-1.02668e-09
116128950	chr6:116128950:T:C	3.16487e-05	-1.2879e-10	-1.52736	0.000108115	-1.2879e-10	-1.50135	0.000109208	-1.2879e-10	-1.50102
116129153	chr6:116129153:A:T	3.09713e-05	-1.2879e-10	-1.54899	0.000102121	-1.2879e-10	-1.55839	0.000103107	-1.2879e-10	-1.55851
116129252	chr6:116129252:T:C	6.54447e-05	-1.2879e-10	-0.800849	0.000206198	-1.2879e-10	-0.855711	0.000208332	-1.2879e-10	-0.85514
116129615	chr6:116129615:C:A	3.09713e-05	-1.2879e-10	-1.54899	0.000102121	-1.2879e-10	-1.55839	0.000103107	-1.2879e-10	-1.55851
116129654	chr6:116129654:G:A	5.41749e-05	-0.989837	-1.02668e-09	0.000187209	-0.952324	-1.02668e-09	0.000188526	-0.955037	-1.02668e-09
116130050	chr6:116130050:A:G	5.33202e-05	-1.2879e-10	-1.00574	0.000236099	-1.2879e-10	-0.720298	0.000238096	-1.2879e-10	-0.7216
116130339	chr6:116130339:G:A	8.1577e-05	-1.2879e-10	-0.580508	0.00030884	-1.2879e-10	-0.451727	0.000312117	-1.2879e-10	-0.450892
116130658	chr6:116130658:T:G	3.19036e-05	-1.2879e-10	-1.51933	0.000107025	-1.2879e-10	-1.51149	0.000108076	-1.2879e-10	-1.51143
116130703	chr6:116130703:A:G	4.88788e-05	-1.09271	-1.02668e-09	0.000157646	-1.1242	-1.02668e-09	0.00015955	-1.12191	-1.02668e-09
116130921	chr6:116130921:G:A	5.43987e-05	-0.985714	-1.02668e-09	0.000181458	-0.983525	-1.02668e-09	0.000183945	-0.979635	-1.02668e-09
116131040	chr6:116131040:T:G	1.44379e-05	-0.76883	-1.54337	5.79055e-05	-0.558158	-1.56758	5.74481e-05	-0.575813	-1.56758
116131223	chr6:116131223:A:G	4.09456e-05	-1.26981	-1.02668e-09	0.000135827	-1.27316	-1.02668e-09	0.000137443	-1.27106	-1.02668e-09
116131245	chr6:116131245:A:T	8.94158e-05	-1.2879e-10	-0.488757	0.000343045	-1.2879e-10	-0.346687	0.00034669	-1.2879e-10	-0.345839
116131383	chr6:116131383:T:C	6.52726e-05	-1.2879e-10	-0.803483	0.000279252	-1.2879e-10	-0.552434	0.000281487	-1.2879e-10	-0.554187
116131385	chr6:116131385:T:C	6.47629e-05	-1.2879e-10	-0.811322	0.000276603	-1.2879e-10	-0.561965	0.000278819	-1.2879e-10	-0.56371
116131398	chr6:116131398:A:G	3.21138e-05	0.025891	-1.53866	0.000176038	0.463543	-1.47739	0.000171042	0.426419	-1.47878
116132003	chr6:116132003:T:A	6.0771e-05	-1.2879e-10	-0.874941	0.000188304	-1.2879e-10	-0.946492	0.00018963	-1.2879e-10	-0.949195
116132068	chr6:116132068:T:C	3.55575e-05	-0.0358912	-1.37501	0.0001584	0.391112	-1.51054	0.000154354	0.3548	-1.50983
116132825	chr6:116132825:C:T	6.53956e-05	-1.2879e-10	-0.8016	0.00022252	-1.2879e-10	-0.779531	0.000224034	-1.2879e-10	-0.782476
116133262	chr6:116133262:C:G	0.000309377	-1.2879e-10	0.752505	0.00115793	-1.2879e-10	0.869839	0.00117276	-1.2879e-10	0.872844
116133425	chr6:116133425:G:A	7.91366e-05	-0.34274	-0.268139	0.000165942	0.0556666	-1.12857	0.00016283	0.0277148	-1.12928
116133496	chr6:116133496:C:T	0.000656166	-1.2879e-10	1.50436	0.002432	-1.2879e-10	1.61192	0.00243523	-1.2879e-10	1.60353
116133514	chr6:116133514:C:T	3.09272e-05	-1.2879e-10	-1.55042	0.000105379	-1.2879e-10	-1.52699	0.000106401	-1.2879e-10	-1.52705
116133714	chr6:116133714:G:C	6.13913e-05	-0.864787	-1.02668e-09	0.000218772	-0.796521	-1.02668e-09	0.000220555	-0.798124	-1.02668e-09
116134266	chr6:116134266:T:A	3.14074e-05	-1.2879e-10	-1.53501	0.000106883	-1.2879e-10	-1.51282	0.000107959	-1.2879e-10	-1.51252
116134385	chr6:116134385:T:A	9.65202e-06	-1.33654	-1.37834	3.21205e-05	-1.32503	-1.39002	3.23639e-05	-1.326	-1.39123
116134937	chr6:116134937:A:G	2.61795e-05	-0.220227	-1.49685	0.00012552	0.178514	-1.5306	0.00012256	0.145058	-1.53073
116135052	chr6:116135052:T:C	0.000280051	-1.2879e-10	0.652918	0.00104647	-1.2879e-10	0.768627	0.00105975	-1.2879e-10	0.771521
116135172	chr6:116135172:G:A	2.04477e-05	-0.445886	-1.5183	0.000102448	-0.182927	-1.37226	0.000101331	-0.204837	-1.37104
116135431	chr6:116135431:T:C	5.03055e-05	-1.2879e-10	-1.06394	0.000205663	-1.2879e-10	-0.858308	0.000207357	-1.2879e-10	-0.85983
116135440	chr6:116135440:C:T	5.14818e-05	-1.2879e-10	-1.04083	0.000211431	-1.2879e-10	-0.830651	0.000213165	-1.2879e-10	-0.832206
116135730	chr6:116135730:A:G	3.73154e-05	-1.36265	-1.02668e-09	0.000123754	-1.36625	-1.02668e-09	0.000124987	-1.36606	-1.02668e-09
116136099	chr6:116136099:C:T	5.30239e-05	-1.2879e-10	-1.01131	0.000218918	-1.2879e-10	-0.795852	0.000220705	-1.2879e-10	-0.797443
116136312	chr6:116136312:G:T	0.000156467	-1.2879e-10	0.0707913	0.000478636	-1.2879e-10	-0.0136086	0.000485462	-1.2879e-10	-0.00917119
116136935	chr6:116136935:C:T	8.36161e-05	-0.555819	-1.02668e-09	0.000332406	-0.378192	-1.02668e-09	0.000331543	-0.390514	-1.02668e-09
116137807	chr6:116137807:C:T	5.76274e-05	-0.928056	-1.02668e-09	0.000204405	-0.864445	-1.02668e-09	0.000206096	-0.865931	-1.02668e-09
116138195	chr6:116138195:C:T	8.37204e-06	-1.36157	-1.49559	2.76673e-05	-1.35578	-1.50852	2.79032e-05	-1.35629	-1.50924
116139099	chr6:116139099:A:C	8.43645e-06	-1.36823	-1.48126	2.66657e-05	-1.36819	-1.53298	2.69301e-05	-1.36817	-1.53285
116139101	chr6:116139101:A:C	8.4049e-06	-1.36835	-1.48489	2.66009e-05	-1.36834	-1.53526	2.68641e-05	-1.36834	-1.53514
116139177	chr6:116139177:T:C	8.18052e-06	-1.31539	-1.56491	2.77055e-05	-1.30623	-1.55669	2.79326e-05	-1.30757	-1.5569
116139657	chr6:116139657:T:C	5.22888e-05	-1.2879e-10	-1.02527	0.000221412	-1.2879e-10	-0.784524	0.000223398	-1.2879e-10	-0.785317
116139716	chr6:116139716:T:C	3.92463e-05	-1.3122	-1.02668e-09	0.000131182	-1.30796	-1.02668e-09	0.000132304	-1.30917	-1.02668e-09
116139926	chr6:116139926:G:A	0.000411735	-1.2879e-10	1.03833	0.00151946	-1.2879e-10	1.14156	0.00152264	-1.2879e-10	1.13393
116140241	chr6:116140241:C:A	3.4951e-05	0.101374	-1.52948	0.000194112	0.548986	-1.4651	0.00018845	0.511126	-1.46656
116140393	chr6:116140393:C:T	5.46854e-05	-1.2879e-10	-0.980457	0.000233582	-1.2879e-10	-0.731015	0.00023567	-1.2879e-10	-0.731837
116140451	chr6:116140451:G:A	2.12215e-05	-1.35366	-0.57338	7.63676e-05	-1.35936	-0.489633	7.70181e-05	-1.35896	-0.491272
116140475	chr6:116140475:C:T	4.89003e-05	0.242822	-1.33509	0.000221175	0.697487	-1.48308	0.000215355	0.660252	-1.48223
116140920	chr6:116140920:A:C	2.20027e-05	-0.457525	-1.43336	0.00011595	-0.196227	-1.23516	0.000114747	-0.217985	-1.23356
116140947	chr6:116140947:T:C	4.47243e-05	-1.2879e-10	-1.18154	0.000140761	-1.2879e-10	-1.23748	0.000141858	-1.2879e-10	-1.23944
116141601	chr6:116141601:A:G	5.55996e-05	-1.2879e-10	-0.963879	0.000231618	-1.2879e-10	-0.739462	0.000233499	-1.2879e-10	-0.741096
116142724	chr6:116142724:T:C	6.89908e-05	-1.2879e-10	-0.748082	0.000298957	-1.2879e-10	-0.484248	0.000301527	-1.2879e-10	-0.485413
116143056	chr6:116143056:A:T	3.4923e-05	0.0825193	-1.51143	0.000195445	0.527544	-1.43681	0.000189748	0.489894	-1.43847
116143250	chr6:116143250:C:T	5.33666e-05	-1.2879e-10	-1.00487	0.00021582	-1.2879e-10	-0.810103	0.000217629	-1.2879e-10	-0.811479
116143405	chr6:116143405:T:C	2.08338e-05	-0.473381	-1.4721	0.000107091	-0.214252	-1.29662	0.00010598	-0.23584	-1.29518
116144271	chr6:116144271:G:A	5.9667e-05	-0.893276	-1.02668e-09	0.000202804	-0.872311	-1.02668e-09	0.000204402	-0.874181	-1.02668e-09
116144466	chr6:116144466:A:G	3.38785e-05	-1.2879e-10	-1.45927	0.000120128	-1.2879e-10	-1.39599	0.000121321	-1.2879e-10	-1.39583
116144489	chr6:116144489:G:A	5.38618e-05	-1.2879e-10	-0.995634	0.000223204	-1.2879e-10	-0.776462	0.000225026	-1.2879e-10	-0.778057
116145021	chr6:116145021:T:G	0.000398116	-1.2879e-10	1.00469	0.00146825	-1.2879e-10	1.10728	0.00147139	-1.2879e-10	1.09969
116145091	chr6:116145091:T:C	6.43594e-05	-1.2879e-10	-0.817572	0.00030907	-1.2879e-10	-0.450981	0.000311804	-1.2879e-10	-0.451898
116145506	chr6:116145506:G:A	5.12619e-05	-1.2879e-10	-1.04511	0.00015425	-1.2879e-10	-1.14597	0.000156004	-1.2879e-10	-1.14439
116145827	chr6:116145827:G:A	3.61287e-05	0.0825282	-1.47749	0.000205749	0.527191	-1.38508	0.000199695	0.489559	-1.38704
116146211	chr6:116146211:G:A	4.46871e-05	-1.2879e-10	-1.18237	0.000148438	-1.2879e-10	-1.18438	0.000149957	-1.2879e-10	-1.18392
116147152	chr6:116147152:A:T	2.53623e-05	-0.277726	-1.47107	0.000127003	0.112505	-1.45285	0.000124192	0.0795435	-1.45199
116148146	chr6:116148146:A:G	0.000278983	-1.2879e-10	0.649096	0.00104235	-1.2879e-10	0.764682	0.00105558	-1.2879e-10	0.767574
116148338	chr6:116148338:A:C	3.81908e-05	-1.2879e-10	-1.33946	0.000125583	-1.2879e-10	-1.35158	0.000126819	-1.2879e-10	-1.35151
116148421	chr6:116148421:A:G	2.11507e-05	-0.47797	-1.45241	0.00011011	-0.219456	-1.26361	0.000108983	-0.240997	-1.26208
116148429	chr6:116148429:A:G	9.83052e-05	-1.2879e-10	-0.393978	0.000451335	-1.2879e-10	-0.0723397	0.000455152	-1.2879e-10	-0.0736393
116148540	chr6:116148540:T:C	3.71265e-05	-1.36772	-1.02668e-09	0.000123497	-1.36833	-1.02668e-09	0.000124702	-1.36835	-1.02668e-09
116148594	chr6:116148594:T:C	0.000100328	-1.2879e-10	-0.373606	0.000461834	-1.2879e-10	-0.0493431	0.000465737	-1.2879e-10	-0.0506514
116149398	chr6:116149398:A:G	2.30191e-05	-0.400851	-1.44488	0.000121769	-0.132193	-1.25023	0.000120432	-0.154517	-1.24867
116149425	chr6:116149425:A:G	4.34763e-05	-1.20984	-1.02668e-09	0.000145999	-1.20095	-1.02668e-09	0.000147275	-1.20197	-1.02668e-09
116149462	chr6:116149462:A:G	9.4232e-05	-1.2879e-10	-0.436295	0.000430328	-1.2879e-10	-0.120002	0.000433977	-1.2879e-10	-0.121281
116149604	chr6:116149604:T:G	6.80276e-05	-1.2879e-10	-0.762141	0.000201736	-1.2879e-10	-0.877589	0.000204085	-1.2879e-10	-0.875734
116149880	chr6:116149880:C:A	1.24841e-05	-1.32879	-1.1288	4.40642e-05	-1.35952	-1.03938	4.44364e-05	-1.35841	-1.04181
116150434	chr6:116150434:G:A	3.9018e-05	-1.31803	-1.02668e-09	0.000131239	-1.30753	-1.02668e-09	0.000132354	-1.30879	-1.02668e-09
116150537	chr6:116150537:G:A	8.04017e-05	-1.2879e-10	-0.59502	0.000240601	-1.2879e-10	-0.701411	0.000243521	-1.2879e-10	-0.699067
116150656	chr6:116150656:A:G	0.000279735	-1.2879e-10	0.651789	0.00104525	-1.2879e-10	0.767466	0.00105852	-1.2879e-10	0.77036
116150761	chr6:116150761:G:A	4.40423e-05	-1.2879e-10	-1.19691	0.000150859	-1.2879e-10	-1.1682	0.000152344	-1.2879e-10	-1.16813
116151542	chr6:116151542:C:T	3.61027e-05	0.0944668	-1.49015	0.000204817	0.54082	-1.40325	0.000198785	0.503063	-1.40511
116151746	chr6:116151746:A:C	7.92571e-06	-1.35568	-1.55626	2.63873e-05	-1.36076	-1.5509	2.66571e-05	-1.3604	-1.55081
116152104	chr6:116152104:G:T	1.63408e-05	-1.1259	-1.06249	5.62565e-05	-1.10778	-1.04685	5.66155e-05	-1.10902	-1.04897
116152694	chr6:116152694:T:C	5.94999e-05	-1.2879e-10	-0.89608	0.000176269	-1.2879e-10	-1.01254	0.000178323	-1.2879e-10	-1.01067
116153077	chr6:116153077:C:T	5.35521e-05	-1.0014	-1.02668e-09	0.000181716	-0.982104	-1.02668e-09	0.000183064	-0.984435	-1.02668e-09
116153340	chr6:116153340:GTT:G	2.05053e-05	-0.564562	-1.39681	0.000109039	-0.317227	-1.17561	0.000108051	-0.337791	-1.17388
116153366	chr6:116153366:A:G	0.000146779	-1.2879e-10	0.00687044	0.00043296	-1.2879e-10	-0.113903	0.000439101	-1.2879e-10	-0.109543
116153737	chr6:116153737:T:C	1.48824e-05	-0.998784	-1.28309	5.07684e-05	-0.978917	-1.27836	5.11115e-05	-0.980279	-1.27998
116153913	chr6:116153913:G:A	0.000192848	-1.2879e-10	0.279849	0.000653017	-1.2879e-10	0.297054	0.000655384	-1.2879e-10	0.29095
116154088	chr6:116154088:A:G	3.0401e-05	-1.2879e-10	-1.56758	0.000101607	-1.2879e-10	-1.56344	0.000102606	-1.2879e-10	-1.56338
116154658	chr6:116154658:AT:A	3.01097e-05	-0.221522	-1.35569	0.000157587	0.178798	-1.30337	0.000154041	0.145112	-1.30216
116154904	chr6:116154904:A:G	5.09098e-05	-1.2879e-10	-1.052	0.000209472	-1.2879e-10	-0.839959	0.000211187	-1.2879e-10	-0.841527
116155093	chr6:116155093:C:T	3.0408e-05	-1.2879e-10	-1.56735	0.000101826	-1.2879e-10	-1.56128	0.000102828	-1.2879e-10	-1.56121
116155437	chr6:116155437:G:A	1.68953e-05	-1.1277	-1.02732	5.81973e-05	-1.10964	-1.01107	5.85647e-05	-1.11088	-1.01326
116155516	chr6:116155516:G:A	5.35593e-05	-1.2879e-10	-1.00126	0.000221493	-1.2879e-10	-0.78416	0.000223297	-1.2879e-10	-0.785768
116155776	chr6:116155776:G:A	5.35292e-05	-1.2879e-10	-1.00183	0.000221322	-1.2879e-10	-0.784931	0.000223126	-1.2879e-10	-0.786536
116156115	chr6:116156115:C:T	2.20569e-05	-0.462813	-1.42562	0.000117052	-0.202364	-1.21957	0.000115848	-0.224058	-1.21793
116156330	chr6:116156330:A:C	3.2066e-05	0.010538	-1.5248	0.000157652	0.443411	-1.56757	0.000153452	0.40668	-1.56756
116156355	chr6:116156355:C:T	2.08287e-05	-0.394219	-1.5515	9.85986e-05	-0.124627	-1.46887	9.74456e-05	-0.147064	-1.46791
116157150	chr6:116157150:T:C	8.40478e-05	-1.2879e-10	-0.550669	0.000251152	-1.2879e-10	-0.658491	0.000254215	-1.2879e-10	-0.656093
116157558	chr6:116157558:G:A	3.38711e-05	-1.2879e-10	-1.45949	0.000110182	-1.2879e-10	-1.48241	0.000111271	-1.2879e-10	-1.4823
116158618	chr6:116158618:A:G	3.77231e-05	-1.35178	-1.02668e-09	0.000126074	-1.34768	-1.02668e-09	0.000127232	-1.34826	-1.02668e-09
116158834	chr6:116158834:G:A	0.000768733	-1.2879e-10	1.66269	0.00287865	-1.2879e-10	1.78053	0.00288327	-1.2879e-10	1.77241
116159295	chr6:116159295:A:G	2.46901e-05	-0.365252	-1.4104	9.30159e-05	-0.0865545	-1.56522	9.20298e-05	-0.106954	-1.56521
116159322	chr6:116159322:A:G	3.3362e-05	-1.2879e-10	-1.47464	0.000115738	-1.2879e-10	-1.43322	0.000116915	-1.2879e-10	-1.43283
116159456	chr6:116159456:C:T	3.83229e-05	-1.33601	-1.02668e-09	0.000124189	-1.36274	-1.02668e-09	0.000125515	-1.36184	-1.02668e-09
116159782	chr6:116159782:C:T	0.00010814	-1.2879e-10	-0.298627	0.000508038	-1.2879e-10	0.046007	0.000512304	-1.2879e-10	0.0446461
116160371	chr6:116160371:T:A	6.61826e-05	-0.789637	-1.02668e-09	0.000203514	-0.868815	-1.02668e-09	0.000206342	-0.864736	-1.02668e-09
116160437	chr6:116160437:TC:T	3.71391e-05	-1.36738	-1.02668e-09	0.000123937	-1.36478	-1.02668e-09	0.000125108	-1.36509	-1.02668e-09
116160610	chr6:116160610:A:G	4.76153e-05	-1.1189	-1.02668e-09	0.000161015	-1.10305	-1.02668e-09	0.000162274	-1.10498	-1.02668e-09
116161395	chr6:116161395:A:G	3.45058e-05	-1.2879e-10	-1.44093	0.000122886	-1.2879e-10	-1.37329	0.000123986	-1.2879e-10	-1.3741
116161724	chr6:116161724:C:T	5.64124e-05	-1.2879e-10	-0.949365	0.000240813	-1.2879e-10	-0.700527	0.000242985	-1.2879e-10	-0.701273
116161784	chr6:116161784:G:A	1.8515e-05	-0.688402	-1.37507	9.75215e-05	-0.464015	-1.14046	9.68026e-05	-0.482941	-1.13866
116161851	chr6:116161851:T:C	2.82488e-05	-0.234277	-1.40673	0.000142843	0.162821	-1.38563	0.000139648	0.129358	-1.38451
116162047	chr6:116162047:G:A	3.24161e-05	-1.2879e-10	-1.5034	0.000112107	-1.2879e-10	-1.46509	0.000113244	-1.2879e-10	-1.46472
116162641	chr6:116162641:A:T	1.95177e-05	-1.03905	-0.97168	6.73817e-05	-1.01785	-0.956321	6.7786e-05	-1.01933	-0.95859
116162847	chr6:116162847:G:A	8.40151e-06	-1.34823	-1.50542	2.78718e-05	-1.33894	-1.518	2.81038e-05	-1.33973	-1.51863
116163075	chr6:116163075:C:G	0.000278883	-1.2879e-10	0.648738	0.0010448	-1.2879e-10	0.767032	0.0010581	-1.2879e-10	0.769961
116163905	chr6:116163905:T:C	3.73614e-05	-1.2879e-10	-1.36142	0.000117034	-1.2879e-10	-1.42208	0.000118284	-1.2879e-10	-1.42118
116164559	chr6:116164559:C:T	2.04364e-05	-0.593961	-1.37077	0.000109204	-0.355404	-1.13593	0.000108278	-0.375462	-1.13411
116164732	chr6:116164732:T:G	5.62339e-05	-1.2879e-10	-0.952534	0.000175244	-1.2879e-10	-1.01837	0.000177408	-1.2879e-10	-1.01582
116164989	chr6:116164989:C:T	3.73174e-05	0.0156343	-1.37823	0.000203439	0.455352	-1.32454	0.000198249	0.418612	-1.32336
116165121	chr6:116165121:A:C	1.24509e-05	-1.34432	-1.11594	3.84974e-05	-1.33327	-1.20069	3.88093e-05	-1.33416	-1.20145
116165293	chr6:116165293:A:G	6.8326e-05	-1.2879e-10	-0.757764	0.00033005	-1.2879e-10	-0.385306	0.000332996	-1.2879e-10	-0.386141
116165297	chr6:116165297:T:A	8.38207e-06	-1.3458	-1.51016	2.78383e-05	-1.33602	-1.52211	2.80697e-05	-1.33686	-1.52272
116165654	chr6:116165654:G:C	5.03253e-05	-1.2879e-10	-1.06355	0.000209734	-1.2879e-10	-0.83871	0.000211621	-1.2879e-10	-0.839474
116165826	chr6:116165826:C:T	3.3362e-05	-1.2879e-10	-1.47464	0.000115738	-1.2879e-10	-1.43322	0.000116915	-1.2879e-10	-1.43283
116165996	chr6:116165996:C:G	3.13301e-05	-1.2879e-10	-1.53748	0.000107456	-1.2879e-10	-1.50746	0.0001085	-1.2879e-10	-1.50752
116166052	chr6:116166052:T:C	4.12203e-05	-1.2879e-10	-1.26312	0.000151623	-1.2879e-10	-1.16315	0.000153148	-1.2879e-10	-1.16287
116167374	chr6:116167374:G:A	7.80495e-05	-1.2879e-10	-0.624712	0.000233944	-1.2879e-10	-0.729469	0.000236774	-1.2879e-10	-0.727165
116167414	chr6:116167414:G:A	1.8788e-05	-0.669844	-1.37899	9.91464e-05	-0.442175	-1.14578	9.83894e-05	-0.46136	-1.14398
116167445	chr6:116167445:C:T	3.63077e-05	-1.2879e-10	-1.39002	0.000118531	-1.2879e-10	-1.40938	0.000119717	-1.2879e-10	-1.40914
116167848	chr6:116167848:G:C	4.54472e-05	-1.2879e-10	-1.1655	0.000164641	-1.2879e-10	-1.08078	0.000166094	-1.2879e-10	-1.08172
116168103	chr6:116168103:A:T	3.34001e-05	-1.2879e-10	-1.4735	0.000109552	-1.2879e-10	-1.48815	0.000110644	-1.2879e-10	-1.48796
116168314	chr6:116168314:T:C	0.000140462	-1.2879e-10	-0.0371162	0.000681921	-1.2879e-10	0.340364	0.000687547	-1.2879e-10	0.338858
116168387	chr6:116168387:A:G	4.12647e-05	0.178177	-1.44022	0.000242268	0.636391	-1.3309	0.000234838	0.59773	-1.3331
116168691	chr6:116168691:T:C	1.97127e-05	-0.597888	-1.4029	0.000103783	-0.359893	-1.18236	0.000102896	-0.379909	-1.18064
116168954	chr6:116168954:G:A	3.72428e-05	-1.3646	-1.02668e-09	0.000124541	-1.35992	-1.02668e-09	0.000125705	-1.36034	-1.02668e-09
116169006	chr6:116169006:T:C	3.60969e-05	-1.2879e-10	-1.39585	0.000130122	-1.2879e-10	-1.31608	0.000131273	-1.2879e-10	-1.31699
116169173	chr6:116169173:CT:C	3.74634e-05	-1.2879e-10	-1.35869	0.000134777	-1.2879e-10	-1.28093	0.000136085	-1.2879e-10	-1.281
116169539	chr6:116169539:G:A	7.99404e-05	-1.2879e-10	-0.600773	0.000239266	-1.2879e-10	-0.706973	0.000242168	-1.2879e-10	-0.704639
116169675	chr6:116169675:A:G	1.75931e-05	-0.898194	-1.21635	6.04574e-05	-0.875805	-1.20681	6.08428e-05	-0.877376	-1.2086
116170139	chr6:116170139:G:A	1.78689e-05	-1.36827	-0.73072	6.70989e-05	-1.36834	-0.610038	6.766e-05	-1.36835	-0.61143
116170292	chr6:116170292:G:T	1.14481e-05	-1.25396	-1.29026	3.30172e-05	-1.24947	-1.43805	3.3355e-05	-1.24929	-1.43777
116170392	chr6:116170392:G:A	3.83929e-05	-1.33418	-1.02668e-09	0.000128046	-1.33216	-1.02668e-09	0.00012922	-1.33275	-1.02668e-09
116171187	chr6:116171187:T:C	1.79205e-05	-0.875452	-1.22066	6.16105e-05	-0.85251	-1.21121	6.20015e-05	-0.854119	-1.21299
116171230	chr6:116171230:CACTTA:C	0.000504008	-1.2879e-10	1.24054	0.00186438	-1.2879e-10	1.34613	0.00186779	-1.2879e-10	1.33824
116171337	chr6:116171337:T:C	8.28123e-06	-1.3502	-1.51787	2.74952e-05	-1.34134	-1.5292	2.77272e-05	-1.3421	-1.52976
116171395	chr6:116171395:A:G	3.0906e-05	-1.2879e-10	-1.5511	0.000105319	-1.2879e-10	-1.52756	0.000106343	-1.2879e-10	-1.5276
116171553	chr6:116171553:A:G	0.00011048	-1.2879e-10	-0.277219	0.000520585	-1.2879e-10	0.0704046	0.000524953	-1.2879e-10	0.0690365
116172611	chr6:116172611:C:T	9.76952e-06	-1.36734	-1.33545	3.53817e-05	-1.36471	-1.25365	3.57315e-05	-1.36503	-1.25321
116172646	chr6:116172646:A:G	0.000280069	-1.2879e-10	0.652981	0.00104653	-1.2879e-10	0.768684	0.00105982	-1.2879e-10	0.771579
116173400	chr6:116173400:G:A	0.000147617	-1.2879e-10	0.0125676	0.000720337	-1.2879e-10	0.39517	0.000726235	-1.2879e-10	0.393602
116173777	chr6:116173777:A:G	3.48239e-05	-0.401434	-1.03032	0.000110298	-0.0182116	-1.46315	0.000108358	-0.0452748	-1.46355
116174174	chr6:116174174:A:G	0.000277626	-1.2879e-10	0.644222	0.00103691	-1.2879e-10	0.759449	0.00105007	-1.2879e-10	0.76234
116174280	chr6:116174280:C:G	3.88057e-05	-1.32349	-1.02668e-09	0.000129315	-1.3223	-1.02668e-09	0.000130501	-1.32289	-1.02668e-09
116174341	chr6:116174341:C:T	0.000138294	-1.2879e-10	-0.0526708	0.000343835	-1.2879e-10	-0.344388	0.000347224	-1.2879e-10	-0.344301
116174706	chr6:116174706:C:G	6.8154e-05	-1.2879e-10	-0.760285	0.000329117	-1.2879e-10	-0.388134	0.000332056	-1.2879e-10	-0.388969
116175001	chr6:116175001:G:A	3.58724e-05	-1.36638	-0.0357082	0.000108391	-1.36619	-0.132614	0.000109608	-1.3664	-0.130965
116175387	chr6:116175387:T:C	2.03289e-05	-1.00036	-0.969654	7.02708e-05	-0.978068	-0.954125	7.06868e-05	-0.979615	-0.956398
116176154	chr6:116176154:C:T	1.86541e-05	-1.35968	-0.696307	7.03468e-05	-1.36169	-0.569422	7.09392e-05	-1.36159	-0.570856
116177747	chr6:116177747:T:TG	4.56576e-05	-1.16088	-1.02668e-09	0.000148765	-1.18218	-1.02668e-09	0.000150456	-1.1806	-1.02668e-09
116177949	chr6:116177949:A:G	5.61847e-05	-1.2879e-10	-0.953411	0.000167892	-1.2879e-10	-1.06123	0.000169843	-1.2879e-10	-1.0594
116178114	chr6:116178114:T:C	3.75846e-05	-1.35546	-1.02668e-09	0.000124683	-1.35878	-1.02668e-09	0.000125941	-1.35846	-1.02668e-09
116178785	chr6:116178785:A:G	3.06129e-05	-1.2879e-10	-1.56063	0.000101199	-1.2879e-10	-1.56746	0.000102187	-1.2879e-10	-1.56747
116179264	chr6:116179264:A:G	8.36702e-06	-1.34841	-1.50935	2.77639e-05	-1.33917	-1.52165	2.79958e-05	-1.33996	-1.52226
116179400	chr6:116179400:G:T	5.41691e-05	-1.2879e-10	-0.989944	0.000161839	-1.2879e-10	-1.09795	0.0001637	-1.2879e-10	-1.09624
116179507	chr6:116179507:T:C	8.03609e-05	-1.2879e-10	-0.595527	0.000246403	-1.2879e-10	-0.67758	0.000248017	-1.2879e-10	-0.680776
116180017	chr6:116180017:ATCT:A	8.60499e-05	-1.2879e-10	-0.527128	0.000256432	-1.2879e-10	-0.637686	0.000259566	-1.2879e-10	-0.635262
116180340	chr6:116180340:G:A	1.63492e-05	-0.742804	-1.44507	8.16856e-05	-0.521873	-1.2598	8.11019e-05	-0.540225	-1.25834
116180820	chr6:116180820:G:A	1.85389e-05	-0.675965	-1.38622	9.73512e-05	-0.449122	-1.1571	9.66142e-05	-0.468215	-1.15533
116180848	chr6:116180848:T:A	1.85407e-05	-0.668617	-1.39347	9.70746e-05	-0.440758	-1.16831	9.63289e-05	-0.459937	-1.16657
116181063	chr6:116181063:ATTTAC:A	1.80498e-05	-0.892998	-1.19592	6.17324e-05	-0.870174	-1.19157	6.21225e-05	-0.87177	-1.19339
116181242	chr6:116181242:A:G	0.000196927	0.365604	-0.0648259	0.00145005	0.834971	0.25983	0.00140908	0.794601	0.261819
116181775	chr6:116181775:C:CTA	5.46e-05	-1.2879e-10	-0.982022	0.000162965	-1.2879e-10	-1.09102	0.000164841	-1.2879e-10	-1.08929
116182005	chr6:116182005:C:T	1.95554e-05	-0.605804	-1.403	0.000102813	-0.368932	-1.18271	0.000101944	-0.388855	-1.18099
116182392	chr6:116182392:G:A	0.000107194	-1.2879e-10	-0.307419	0.000502669	-1.2879e-10	0.0353821	0.000506895	-1.2879e-10	0.0340323
116182526	chr6:116182526:C:T	3.35844e-05	-0.0804049	-1.38759	0.000178938	0.341394	-1.33891	0.000174606	0.30603	-1.33777
116182581	chr6:116182581:G:A	7.93793e-05	-1.2879e-10	-0.607817	0.000237567	-1.2879e-10	-0.7141	0.000240446	-1.2879e-10	-0.711774
116182746	chr6:116182746:TTGCTGATA:T	3.13301e-05	-1.2879e-10	-1.53748	0.000107456	-1.2879e-10	-1.50746	0.0001085	-1.2879e-10	-1.50752
116183310	chr6:116183310:T:C	8.44422e-06	-1.34693	-1.50164	2.80081e-05	-1.33741	-1.51464	2.82403e-05	-1.33822	-1.5153
116183828	chr6:116183828:T:C	3.77575e-05	-1.35087	-1.02668e-09	0.000126488	-1.3444	-1.02668e-09	0.000127623	-1.34519	-1.02668e-09
116184506	chr6:116184506:C:T	3.25288e-05	-0.116345	-1.38358	0.000172556	0.299894	-1.33372	0.000168451	0.26497	-1.3326
116184632	chr6:116184632:G:A	1.60443e-05	-0.73874	-1.46796	7.92342e-05	-0.517596	-1.29455	7.86561e-05	-0.535997	-1.29319
116184776	chr6:116184776:T:C	0.000113858	-1.2879e-10	-0.247102	0.000538447	-1.2879e-10	0.10414	0.000542955	-1.2879e-10	0.102755
116185082	chr6:116185082:A:T	1.36716e-05	-1.35768	-1.00905	5.67745e-05	-1.36164	-0.783825	5.72461e-05	-1.36125	-0.785661
116185139	chr6:116185139:A:C	5.61728e-05	-1.2879e-10	-0.953622	0.000167262	-1.2879e-10	-1.06499	0.000169196	-1.2879e-10	-1.06322
116185212	chr6:116185212:A:G	3.71098e-05	-1.36817	-1.02668e-09	0.000123713	-1.36659	-1.02668e-09	0.000124894	-1.36681	-1.02668e-09
116185387	chr6:116185387:A:G	5.33355e-05	-1.2879e-10	-1.00545	0.000166021	-1.2879e-10	-1.07243	0.00016724	-1.2879e-10	-1.07484
116186037	chr6:116186037:T:C	4.93606e-05	-1.0829	-1.02668e-09	0.000167102	-1.06594	-1.02668e-09	0.000168387	-1.06801	-1.02668e-09
116186080	chr6:116186080:G:A	3.1592e-05	-1.2879e-10	-1.52915	0.000108738	-1.2879e-10	-1.49561	0.000109794	-1.2879e-10	-1.49567
116186468	chr6:116186468:T:C	8.75752e-06	-1.30256	-1.50958	3.0139e-05	-1.29241	-1.48633	3.03739e-05	-1.29387	-1.48681
116187042	chr6:116187042:T:C	1.68564e-05	-1.36835	-0.788976	6.30156e-05	-1.36822	-0.672948	6.3545e-05	-1.36823	-0.674293
116187275	chr6:116187275:G:A	9.98257e-06	-1.35082	-1.33039	3.20736e-05	-1.36756	-1.34896	3.23567e-05	-1.36721	-1.35024
116187349	chr6:116187349:A:G	5.46293e-05	-1.2879e-10	-0.981485	0.00016305	-1.2879e-10	-1.09049	0.000164927	-1.2879e-10	-1.08877
116187620	chr6:116187620:G:A	1.00243e-05	-1.34897	-1.32808	3.21578e-05	-1.36713	-1.34676	3.2444e-05	-1.3667	-1.34806
116187812	chr6:116187812:T:C	3.60484e-05	-1.2879e-10	-1.39719	0.000128727	-1.2879e-10	-1.32685	0.000129977	-1.2879e-10	-1.32692
116188473	chr6:116188473:C:T	8.61854e-06	-1.33722	-1.49092	2.86121e-05	-1.32587	-1.50485	2.88433e-05	-1.32683	-1.50557
116188513	chr6:116188513:A:G	0.000134023	-0.0840433	-1.02668e-09	0.000429579	-0.121743	-1.02668e-09	0.000436048	-0.11652	-1.02668e-09
116189844	chr6:116189844:A:G	3.57078e-05	-1.2879e-10	-1.40668	0.000128177	-1.2879e-10	-1.33113	0.000129313	-1.2879e-10	-1.33203
116190956	chr6:116190956:A:G	5.47697e-05	-1.2879e-10	-0.978917	0.000163454	-1.2879e-10	-1.08802	0.000165337	-1.2879e-10	-1.08629
116191909	chr6:116191909:A:G	4.08815e-05	-1.27138	-1.02668e-09	0.000139197	-1.24866	-1.02668e-09	0.000140295	-1.25052	-1.02668e-09
116191959	chr6:116191959:G:C	3.71212e-05	-1.36787	-1.02668e-09	0.000123812	-1.36579	-1.02668e-09	0.000124988	-1.36605	-1.02668e-09
116192065	chr6:116192065:G:T	5.12624e-05	-1.2879e-10	-1.0451	0.000170437	-1.2879e-10	-1.04618	0.000172194	-1.2879e-10	-1.04565
116192350	chr6:116192350:C:A	9.68585e-05	-1.2879e-10	-0.408804	0.000288742	-1.2879e-10	-0.519014	0.000292325	-1.2879e-10	-0.516406
116192515	chr6:116192515:G:A	1.49932e-05	-1.02645	-1.24801	5.65558e-05	-0.995728	-1.15359	5.70516e-05	-0.997299	-1.15302
116192874	chr6:116192874:G:C	3.28927e-05	-1.2879e-10	-1.4888	0.000106863	-1.2879e-10	-1.513	0.000107902	-1.2879e-10	-1.51305
116193064	chr6:116193064:T:C	4.14289e-05	-1.2879e-10	-1.25808	0.000135061	-1.2879e-10	-1.27882	0.000136415	-1.2879e-10	-1.27857
116193090	chr6:116193090:A:G	2.04884e-05	-1.27676	-0.685439	4.44715e-05	-1.21037	-1.17933	4.46481e-05	-1.21576	-1.17969
116193104	chr6:116193104:T:C	4.67155e-05	-1.2879e-10	-1.13798	0.000194928	-1.2879e-10	-0.911918	0.000196919	-1.2879e-10	-0.911478
116193355	chr6:116193355:A:G	4.98238e-05	-1.2879e-10	-1.07356	0.000166879	-1.2879e-10	-1.06728	0.000168138	-1.2879e-10	-1.06949
116193405	chr6:116193405:G:A	3.91998e-05	-1.2879e-10	-1.31338	0.000129677	-1.2879e-10	-1.3195	0.000130962	-1.2879e-10	-1.31937
116193629	chr6:116193629:G:A	1.65485e-05	-0.66736	-1.5084	6.5748e-05	-0.443093	-1.55563	6.53356e-05	-0.459054	-1.55568
116193765	chr6:116193765:TTAAAAA:T	3.94239e-05	-0.277075	-1.03061	0.000148292	-0.0232268	-1.16214	0.000146726	-0.0431398	-1.16256
116193899	chr6:116193899:A:G	3.13346e-05	-1.2879e-10	-1.53733	0.000103308	-1.2879e-10	-1.54684	0.000104304	-1.2879e-10	-1.54696
116194029	chr6:116194029:A:G	3.10241e-05	-1.2879e-10	-1.54729	0.000102139	-1.2879e-10	-1.55821	0.000103103	-1.2879e-10	-1.55854
116194626	chr6:116194626:A:G	0.00011861	-1.2879e-10	-0.206216	0.00039414	-1.2879e-10	-0.207843	0.000399357	-1.2879e-10	-0.204415
116194721	chr6:116194721:G:A	9.5069e-06	-1.25258	-1.47746	2.972e-05	-1.24623	-1.5465	3.0014e-05	-1.24622	-1.54639
116194979	chr6:116194979:G:A	3.55844e-05	-1.2879e-10	-1.41015	0.000136539	-1.2879e-10	-1.26794	0.000137878	-1.2879e-10	-1.2679
116195687	chr6:116195687:G:C	5.50255e-05	-0.974259	-1.02668e-09	0.000195409	-0.909455	-1.02668e-09	0.000196444	-0.913896	-1.02668e-09
116195894	chr6:116195894:A:G	0.000126018	-1.2879e-10	-0.145632	0.000417359	-1.2879e-10	-0.150604	0.000422918	-1.2879e-10	-0.147093
116195998	chr6:116195998:G:A	3.09952e-05	-1.2879e-10	-1.54822	0.000102075	-1.2879e-10	-1.55884	0.00010304	-1.2879e-10	-1.55916
116196208	chr6:116196208:A:G	3.0867e-05	-1.2879e-10	-1.55237	0.000101213	-1.2879e-10	-1.56732	0.000102203	-1.2879e-10	-1.56731
116196244	chr6:116196244:T:G	1.13681e-05	-1.33901	-1.21223	3.96613e-05	-1.36393	-1.14024	3.99943e-05	-1.36313	-1.1424
116196278	chr6:116196278:A:G	3.11496e-05	-1.2879e-10	-1.54325	0.000102426	-1.2879e-10	-1.55541	0.000103388	-1.2879e-10	-1.55578
116196445	chr6:116196445:T:G	3.56761e-05	-1.2879e-10	-1.40757	0.000136952	-1.2879e-10	-1.26492	0.000138295	-1.2879e-10	-1.26488
116196688	chr6:116196688:T:C	3.81527e-05	-1.2879e-10	-1.34046	0.000149896	-1.2879e-10	-1.17461	0.000151367	-1.2879e-10	-1.17457
116196772	chr6:116196772:A:G	2.26767e-05	-0.860251	-1.00047	7.62067e-05	-0.837596	-1.0135	7.66823e-05	-0.83911	-1.01549
116196925	chr6:116196925:A:G	2.29179e-05	-0.843384	-1.00675	7.70504e-05	-0.82036	-1.01973	7.75302e-05	-0.821899	-1.02171
116197450	chr6:116197450:G:A	1.29803e-05	-1.2669	-1.15172	5.5092e-05	-1.27894	-0.896602	5.55525e-05	-1.27939	-0.897553
116197889	chr6:116197889:CAT:C	2.12191e-05	-0.884135	-1.04302	6.90066e-05	-0.863963	-1.08638	6.93946e-05	-0.865382	-1.08908
116198030	chr6:116198030:A:T	3.7127e-05	-1.36771	-1.02668e-09	0.000123496	-1.36834	-1.02668e-09	0.000124702	-1.36835	-1.02668e-09
116198281	chr6:116198281:T:C	4.36646e-05	-1.20552	-1.02668e-09	0.000142793	-1.22315	-1.02668e-09	0.000144439	-1.22141	-1.02668e-09
116198322	chr6:116198322:A:G	4.06772e-05	-1.2879e-10	-1.27639	0.000135041	-1.2879e-10	-1.27897	0.000136381	-1.2879e-10	-1.27882
116198408	chr6:116198408:A:G	3.71556e-05	-1.36694	-1.02668e-09	0.000123504	-1.36827	-1.02668e-09	0.000124718	-1.36822	-1.02668e-09
116198477	chr6:116198477:A:C	8.05856e-06	-1.36677	-1.52855	2.68161e-05	-1.36456	-1.53099	2.70559e-05	-1.36495	-1.53142
116199024	chr6:116199024:A:G	1.81128e-05	-1.10411	-0.981326	8.00549e-05	-1.12452	-0.677313	8.06995e-05	-1.12521	-0.678328
116199185	chr6:116199185:C:A	8.12737e-06	-1.36818	-1.51864	2.65115e-05	-1.36713	-1.53984	2.67547e-05	-1.36734	-1.54022
116200644	chr6:116200644:A:G	5.28759e-05	-1.01411	-1.02668e-09	0.000181793	-0.981678	-1.02668e-09	0.000183265	-0.98334	-1.02668e-09
116201452	chr6:116201452:G:A	7.97025e-06	-1.36727	-1.53907	2.71499e-05	-1.36538	-1.5178	2.73925e-05	-1.36572	-1.51828
116202685	chr6:116202685:A:T	3.09576e-05	-1.2879e-10	-1.54944	0.00010201	-1.2879e-10	-1.55948	0.000102975	-1.2879e-10	-1.55979
116203100	chr6:116203100:A:G	7.90241e-06	-1.36804	-1.54684	2.74375e-05	-1.36681	-1.50582	2.76839e-05	-1.36706	-1.50636
116203154	chr6:116203154:T:G	3.60622e-05	-1.2879e-10	-1.39681	0.000117817	-1.2879e-10	-1.41542	0.00011893	-1.2879e-10	-1.41573
116203363	chr6:116203363:A:G	3.59796e-05	-1.2879e-10	-1.3991	0.000117564	-1.2879e-10	-1.41756	0.000118676	-1.2879e-10	-1.41788
116203454	chr6:116203454:T:C	1.47591e-05	-1.13245	-1.15774	6.24352e-05	-1.15159	-0.898829	6.29471e-05	-1.15225	-0.899725
116203518	chr6:116203518:A:G	5.30128e-05	-1.2879e-10	-1.01152	0.000209347	-1.2879e-10	-0.840555	0.000211147	-1.2879e-10	-0.841715
116203575	chr6:116203575:AT:A	6.83762e-05	-0.757031	-1.02668e-09	0.000245603	-0.680834	-1.02668e-09	0.00024756	-0.682617	-1.02668e-09
116204106	chr6:116204106:C:T	1.64786e-05	-0.658929	-1.52107	6.69233e-05	-0.433133	-1.54787	6.64989e-05	-0.449169	-1.54792
116204118	chr6:116204118:G:A	3.71845e-05	-1.36616	-1.02668e-09	0.000123687	-1.3668	-1.02668e-09	0.000124883	-1.36689	-1.02668e-09
116204138	chr6:116204138:A:C	8.573e-05	-1.2879e-10	-0.530852	0.000369716	-1.2879e-10	-0.271814	0.000373051	-1.2879e-10	-0.272557
116204346	chr6:116204346:T:C	3.095e-05	-1.2879e-10	-1.54968	0.000101993	-1.2879e-10	-1.55964	0.000102959	-1.2879e-10	-1.55994
116204589	chr6:116204589:A:G	3.71048e-05	-1.36831	-1.02668e-09	0.000123558	-1.36784	-1.02668e-09	0.000124751	-1.36796	-1.02668e-09
116205195	chr6:116205195:A:T	3.79483e-05	-1.2879e-10	-1.34583	0.000123719	-1.2879e-10	-1.36653	0.000124883	-1.2879e-10	-1.36689
116205246	chr6:116205246:T:C	8.08478e-06	-1.36697	-1.52511	2.67602e-05	-1.36489	-1.53275	2.70007e-05	-1.36526	-1.53315
116205343	chr6:116205343:TTA:T	0.000117857	-0.212586	-1.02668e-09	0.000416387	-0.152934	-1.02668e-09	0.000417849	-0.159151	-1.02668e-09
116205412	chr6:116205412:C:T	1.38032e-05	-1.33498	-1.02217	3.63618e-05	-1.34618	-1.24485	3.67692e-05	-1.34525	-1.24436
116205480	chr6:116205480:TA:T	8.12753e-06	-1.36745	-1.51935	2.65942e-05	-1.36566	-1.53819	2.68352e-05	-1.36599	-1.53857
116205754	chr6:116205754:T:A	7.89733e-06	-1.36597	-1.54956	2.76699e-05	-1.36338	-1.50082	2.79121e-05	-1.36383	-1.50138
116205921	chr6:116205921:A:G	4.08299e-05	-1.2879e-10	-1.27264	0.000133731	-1.2879e-10	-1.28872	0.00013507	-1.2879e-10	-1.28848
116205957	chr6:116205957:A:G	7.87885e-06	-1.36627	-1.5516	2.7771e-05	-1.36383	-1.49672	2.80143e-05	-1.36426	-1.4973
116206369	chr6:116206369:T:C	9.86737e-06	-1.36369	-1.32914	3.2076e-05	-1.36704	-1.3494	3.23357e-05	-1.36743	-1.35067
116206422	chr6:116206422:T:C	1.68914e-05	-1.12135	-1.0339	7.37919e-05	-1.14093	-0.742366	7.43896e-05	-1.14161	-0.743343
116206770	chr6:116206770:T:C	1.83342e-05	-1.07201	-1.00127	8.05703e-05	-1.09345	-0.701972	8.12145e-05	-1.0942	-0.702982
116207018	chr6:116207018:GTC:G	3.37875e-05	-1.2879e-10	-1.46196	0.000126769	-1.2879e-10	-1.34218	0.000128014	-1.2879e-10	-1.34214
116207297	chr6:116207297:AAT:A	1.34972e-05	-1.29263	-1.08694	3.65664e-05	-1.31045	-1.27497	3.70236e-05	-1.30894	-1.27378
116207485	chr6:116207485:G:A	1.92365e-05	-0.784368	-1.24087	6.36752e-05	-0.761023	-1.26973	6.41134e-05	-0.762633	-1.27098
116207816	chr6:116207816:C:T	8.02347e-06	-1.36709	-1.53259	2.69425e-05	-1.36509	-1.52576	2.71839e-05	-1.36545	-1.5262
116207877	chr6:116207877:C:T	3.65301e-05	-1.2879e-10	-1.38392	0.000119197	-1.2879e-10	-1.40377	0.000120322	-1.2879e-10	-1.4041
116207951	chr6:116207951:T:C	7.96566e-06	-1.36697	-1.53994	2.72027e-05	-1.3649	-1.51634	2.74448e-05	-1.36527	-1.51683
116208529	chr6:116208529:G:A	0.000127339	-1.2879e-10	-0.135204	0.000407858	-1.2879e-10	-0.173631	0.000413101	-1.2879e-10	-0.170579
116209141	chr6:116209141:C:T	2.40103e-05	-1.08522	-0.718352	8.09088e-05	-1.06438	-0.726846	8.14002e-05	-1.0658	-0.729096
116209604	chr6:116209604:T:C	7.98981e-06	-1.3673	-1.53659	2.70682e-05	-1.36544	-1.52075	2.73106e-05	-1.36577	-1.52122
116209632	chr6:116209632:A:G	7.9597e-06	-1.3674	-1.54027	2.71746e-05	-1.3656	-1.51667	2.74176e-05	-1.36593	-1.51716
116209819	chr6:116209819:C:G	0.00011261	-1.2879e-10	-0.258124	0.000359065	-1.2879e-10	-0.301046	0.000363622	-1.2879e-10	-0.298156
116210438	chr6:116210438:G:T	3.60187e-05	-1.2879e-10	-1.39802	0.000117686	-1.2879e-10	-1.41653	0.000118799	-1.2879e-10	-1.41684
116210745	chr6:116210745:AAAAT:A	2.08866e-05	-0.416941	-1.52601	9.39553e-05	-0.0749681	-1.56676	9.22041e-05	-0.103586	-1.56668
116210905	chr6:116210905:G:T	2.3625e-05	-0.69824	-1.12151	8.89262e-05	-0.671749	-1.02499	8.9416e-05	-0.67481	-1.02616
116211052	chr6:116211052:A:G	3.65497e-05	-1.2879e-10	-1.38338	0.000119254	-1.2879e-10	-1.40329	0.00012038	-1.2879e-10	-1.40362
116211102	chr6:116211102:C:A	1.42451e-05	-1.30275	-1.0229	3.73242e-05	-1.31885	-1.24606	3.77591e-05	-1.31747	-1.24558
116211247	chr6:116211247:C:T	0.000125557	-1.2879e-10	-0.149297	0.000402198	-1.2879e-10	-0.187604	0.000407363	-1.2879e-10	-0.184567
116211696	chr6:116211696:C:T	1.728e-05	-1.09773	-1.03477	7.52315e-05	-1.11816	-0.745818	7.58368e-05	-1.11888	-0.74681
116211951	chr6:116211951:C:T	8.64622e-05	-1.2879e-10	-0.522347	0.000319425	-1.2879e-10	-0.418025	0.000322092	-1.2879e-10	-0.419434
116212220	chr6:116212220:TATC:T	9.32795e-05	-1.2879e-10	-0.446455	0.000288308	-1.2879e-10	-0.520521	0.000291877	-1.2879e-10	-0.517938
116213065	chr6:116213065:G:C	1.14707e-05	-1.36222	-1.18004	3.70723e-05	-1.36766	-1.20402	3.73643e-05	-1.36793	-1.20563
116213083	chr6:116213083:A:G	7.93393e-06	-1.36798	-1.54293	2.72711e-05	-1.36667	-1.51205	2.75165e-05	-1.36693	-1.51256
116213548	chr6:116213548:A:G	1.69334e-05	-0.931934	-1.22083	5.68705e-05	-0.911454	-1.23232	5.7257e-05	-0.912836	-1.23389
116213907	chr6:116213907:C:CT	3.10364e-05	-1.2879e-10	-1.5469	0.00010218	-1.2879e-10	-1.55781	0.000103144	-1.2879e-10	-1.55815
116214081	chr6:116214081:T:G	3.72124e-05	-1.36541	-1.02668e-09	0.000123575	-1.3677	-1.02668e-09	0.0001248	-1.36756	-1.02668e-09
116214217	chr6:116214217:C:G	1.97696e-05	-0.551719	-1.44619	7.41984e-05	-0.310343	-1.56746	7.36549e-05	-0.327413	-1.56747
116215088	chr6:116215088:A:G	7.96866e-06	-1.36737	-1.53917	2.71543e-05	-1.36554	-1.51747	2.73972e-05	-1.36587	-1.51796
116215449	chr6:116215449:T:A	7.93373e-06	-1.36819	-1.54274	2.72332e-05	-1.36719	-1.51292	2.74796e-05	-1.3674	-1.51343
116216326	chr6:116216326:T:A	3.09436e-05	-1.2879e-10	-1.54989	0.000101979	-1.2879e-10	-1.55978	0.000102944	-1.2879e-10	-1.56008
116216568	chr6:116216568:T:C	6.06937e-05	-1.2879e-10	-0.876214	0.000284664	-1.2879e-10	-0.533238	0.000287257	-1.2879e-10	-0.533894
116217022	chr6:116217022:C:T	5.36759e-05	-1.2879e-10	-0.999091	0.000167052	-1.2879e-10	-1.06625	0.000169098	-1.2879e-10	-1.06379
116217923	chr6:116217923:T:C	8.48727e-06	-1.3251	-1.51838	3.68534e-05	-1.33179	-1.24582	3.71825e-05	-1.33064	-1.24779
116218228	chr6:116218228:G:A	1.51023e-05	-1.15582	-1.11139	4.59058e-05	-1.18462	-1.17334	4.65941e-05	-1.18208	-1.17072
116218538	chr6:116218538:A:T	3.09405e-05	-1.2879e-10	-1.54999	0.000101972	-1.2879e-10	-1.55985	0.000102938	-1.2879e-10	-1.56015
116218803	chr6:116218803:C:A	3.11189e-05	-1.2879e-10	-1.54424	0.000104541	-1.2879e-10	-1.53497	0.000105468	-1.2879e-10	-1.53587
116219232	chr6:116219232:C:T	1.96849e-05	-0.488234	-1.51397	8.65637e-05	-0.158395	-1.56527	8.50358e-05	-0.186062	-1.56514
116219350	chr6:116219350:A:G	6.88124e-05	-0.75067	-1.02668e-09	0.000240246	-0.702888	-1.02668e-09	0.000241767	-0.706299	-1.02668e-09
116219547	chr6:116219547:A:G	3.3292e-05	-1.2879e-10	-1.47674	0.000124099	-1.2879e-10	-1.36347	0.000125316	-1.2879e-10	-1.36343
116219679	chr6:116219679:A:G	8.15586e-06	-1.36826	-1.51506	2.64743e-05	-1.36738	-1.541	2.67184e-05	-1.36757	-1.54135
116219894	chr6:116219894:G:A	1.58905e-05	-1.1086	-1.10774	6.81995e-05	-1.12874	-0.833372	6.87533e-05	-1.12943	-0.834321
116220049	chr6:116220049:C:T	1.05634e-05	-1.32998	-1.29468	2.9993e-05	-1.34158	-1.442	3.03248e-05	-1.34059	-1.44171
116220213	chr6:116220213:C:T	3.41911e-05	-1.2879e-10	-1.45009	0.000164016	-1.2879e-10	-1.08458	0.000165399	-1.2879e-10	-1.08591
116220221	chr6:116220221:A:G	0.000163766	0.116383	-1.02668e-09	0.0008329	0.540364	-1.02668e-09	0.000812153	0.505417	-1.02668e-09
116220340	chr6:116220340:T:C	1.79963e-05	-0.617453	-1.47444	6.89919e-05	-0.385567	-1.56499	6.85287e-05	-0.402008	-1.56501
116220384	chr6:116220384:C:T	8.14619e-06	-1.3678	-1.5167	2.65309e-05	-1.36632	-1.53992	2.67729e-05	-1.3666	-1.54028
116220828	chr6:116220828:TAGCC:T	1.57216e-05	-1.12612	-1.10091	6.74947e-05	-1.14546	-0.827042	6.80435e-05	-1.14613	-0.827992
116220844	chr6:116220844:T:C	1.65566e-05	-0.982248	-1.19302	5.55101e-05	-0.962782	-1.2052	5.58878e-05	-0.964093	-1.20683
116221337	chr6:116221337:T:C	2.3113e-05	-0.283313	-1.55834	0.000116374	0.0806242	-1.50836	0.000113924	0.0503033	-1.50905
116221420	chr6:116221420:G:A	4.10118e-05	-1.2879e-10	-1.26819	0.000134652	-1.2879e-10	-1.28186	0.000135992	-1.2879e-10	-1.28168
116222684	chr6:116222684:A:G	8.16438e-06	-1.36828	-1.514	2.6157e-05	-1.3674	-1.55303	2.63961e-05	-1.36759	-1.55346
116222720	chr6:116222720:A:C	3.04035e-05	-1.2879e-10	-1.5675	0.000103663	-1.2879e-10	-1.5434	0.000104675	-1.2879e-10	-1.54341
116222782	chr6:116222782:A:G	8.56772e-06	-1.36835	-1.4657	2.59127e-05	-1.36792	-1.56189	2.61583e-05	-1.36805	-1.56206
116222931	chr6:116222931:G:A	8.61156e-06	-1.36834	-1.46061	2.58823e-05	-1.36797	-1.56302	2.61283e-05	-1.36808	-1.56317
116224486	chr6:116224486:A:G	3.04012e-05	-1.2879e-10	-1.56757	0.000102305	-1.2879e-10	-1.55659	0.000103297	-1.2879e-10	-1.55666
116224545	chr6:116224545:G:A	8.11671e-06	-1.36821	-1.51992	2.65734e-05	-1.36723	-1.53741	2.68174e-05	-1.36743	-1.53779
116224607	chr6:116224607:T:C	3.09174e-05	-1.2879e-10	-1.55074	0.000102182	-1.2879e-10	-1.55779	0.000103172	-1.2879e-10	-1.55788
116225119	chr6:116225119:C:T	1.40224e-05	-1.31116	-1.03024	3.68439e-05	-1.32612	-1.25173	3.72692e-05	-1.32485	-1.25126
116225330	chr6:116225330:T:C	8.35301e-05	-1.2879e-10	-0.556847	0.000379738	-1.2879e-10	-0.245069	0.000383038	-1.2879e-10	-0.246137
116225371	chr6:116225371:A:G	4.24818e-05	-1.2879e-10	-1.23298	0.000134588	-1.2879e-10	-1.28233	0.000135961	-1.2879e-10	-1.2819
116225380	chr6:116225380:A:G	2.20361e-05	-0.323648	-1.56573	0.000108572	0.034396	-1.53153	0.000106352	0.00454978	-1.53207
116225761	chr6:116225761:A:G	1.81512e-05	-0.567795	-1.51552	7.40391e-05	-0.328834	-1.55112	7.35057e-05	-0.345742	-1.55117
116226045	chr6:116226045:A:T	1.57767e-05	-1.01338	-1.21014	5.28874e-05	-0.994707	-1.22168	5.32522e-05	-0.995965	-1.22327
116226077	chr6:116226077:T:C	1.39731e-05	-1.16444	-1.18047	4.27562e-05	-1.19008	-1.23896	4.33852e-05	-1.18758	-1.23657
116226109	chr6:116226109:A:G	8.1079e-06	-1.36124	-1.52798	2.82317e-05	-1.36384	-1.48026	2.84928e-05	-1.36395	-1.48067
116226426	chr6:116226426:G:A	8.01063e-06	-1.36649	-1.5348	2.69371e-05	-1.36789	-1.52315	2.71921e-05	-1.36774	-1.5236
116226806	chr6:116226806:G:A	9.41895e-06	-1.35696	-1.38237	3.04337e-05	-1.36834	-1.40065	3.06986e-05	-1.36829	-1.40177
116227077	chr6:116227077:G:A	4.86649e-05	-1.2879e-10	-1.0971	0.000166067	-1.2879e-10	-1.07216	0.000167285	-1.2879e-10	-1.07457
116227480	chr6:116227480:C:T	5.26364e-05	-1.01865	-1.02668e-09	0.00018025	-0.990206	-1.02668e-09	0.000181637	-0.992262	-1.02668e-09
116227733	chr6:116227733:C:T	3.0953e-05	-1.2879e-10	-1.54958	0.000101999	-1.2879e-10	-1.55958	0.000102965	-1.2879e-10	-1.55988
116227781	chr6:116227781:G:C	1.43746e-05	-1.30616	-1.01043	3.75548e-05	-1.32181	-1.23694	3.7991e-05	-1.32047	-1.23645
116227945	chr6:116227945:G:A	1.57788e-05	-0.937548	-1.28584	5.07256e-05	-0.697865	-1.56025	5.03643e-05	-0.714653	-1.56034
116227948	chr6:116227948:G:A	8.17177e-06	-1.36099	-1.52038	2.85502e-05	-1.36365	-1.46924	2.88135e-05	-1.36375	-1.46967
116228118	chr6:116228118:A:C	8.0869e-06	-1.36822	-1.52358	2.66591e-05	-1.36727	-1.53415	2.69034e-05	-1.36747	-1.53454
116228411	chr6:116228411:G:A	9.6121e-06	-1.16232	-1.55671	3.1008e-05	-1.18652	-1.56379	3.13595e-05	-1.18476	-1.56399
116228619	chr6:116228619:G:T	1.68661e-05	-0.914433	-1.24232	5.26226e-05	-0.669127	-1.55228	5.22272e-05	-0.686271	-1.5524
116229754	chr6:116229754:A:G	1.58395e-05	-0.927783	-1.29176	5.19348e-05	-0.736061	-1.4985	5.16064e-05	-0.752744	-1.49788
116229807	chr6:116229807:G:C	3.0537e-05	-1.2879e-10	-1.56312	0.000101359	-1.2879e-10	-1.56588	0.000102353	-1.2879e-10	-1.56585
116229970	chr6:116229970:C:G	3.09321e-05	-1.2879e-10	-1.55026	0.000101954	-1.2879e-10	-1.56003	0.00010292	-1.2879e-10	-1.56032
116230320	chr6:116230320:C:A	6.26692e-05	-0.844185	-1.02668e-09	0.000229608	-0.748178	-1.02668e-09	0.000230734	-0.753008	-1.02668e-09
116230458	chr6:116230458:A:C	4.75771e-05	-1.2879e-10	-1.1197	0.000149959	-1.2879e-10	-1.17419	0.000151755	-1.2879e-10	-1.17201
116230475	chr6:116230475:C:A	1.3371e-05	-0.843209	-1.54576	5.37946e-05	-0.63821	-1.56117	5.33571e-05	-0.655903	-1.56136
116230836	chr6:116230836:G:A	8.3813e-05	-1.2879e-10	-0.553467	0.000381188	-1.2879e-10	-0.241256	0.000384501	-1.2879e-10	-0.242326
116231395	chr6:116231395:A:G	6.66448e-05	-0.782678	-1.02668e-09	0.000241138	-0.69918	-1.02668e-09	0.000242814	-0.701978	-1.02668e-09
116231903	chr6:116231903:G:A	1.21575e-05	-0.920723	-1.56339	5.35899e-05	-0.762288	-1.4409	5.34888e-05	-0.773718	-1.44108
116231933	chr6:116231933:G:T	1.43524e-05	-1.32405	-0.994087	3.74677e-05	-1.3371	-1.22397	3.78946e-05	-1.336	-1.22346
116232159	chr6:116232159:C:CTG	2.44391e-05	-0.925515	-0.860354	6.90912e-05	-0.733084	-1.21604	6.87263e-05	-0.749822	-1.21432
116232188	chr6:116232188:C:T	0.000104295	-1.2879e-10	-0.334833	0.000345153	-1.2879e-10	-0.34056	0.000349647	-1.2879e-10	-0.337347
116232348	chr6:116232348:A:G	1.77129e-05	-0.945455	-1.1623	5.95096e-05	-0.923161	-1.17525	5.99051e-05	-0.924575	-1.17694
116232411	chr6:116232411:T:A	7.99984e-06	-1.36767	-1.53496	2.69953e-05	-1.36608	-1.52281	2.72384e-05	-1.36638	-1.52327
116233019	chr6:116233019:T:C	4.03265e-05	-1.28505	-1.02668e-09	0.000132563	-1.29749	-1.02668e-09	0.000134021	-1.29627	-1.02668e-09
116233477	chr6:116233477:G:A	5.61045e-05	-0.954839	-1.02668e-09	0.000185487	-0.961564	-1.02668e-09	0.000187683	-0.959516	-1.02668e-09
116233625	chr6:116233625:A:G	1.63828e-05	-1.13746	-1.04836	7.15598e-05	-1.15641	-0.75761	7.21426e-05	-1.15706	-0.758569
116233962	chr6:116233962:CTA:C	3.07813e-05	-1.2879e-10	-1.55515	0.000101826	-1.2879e-10	-1.56128	0.000102814	-1.2879e-10	-1.56135
116234457	chr6:116234457:A:G	3.09149e-05	-1.2879e-10	-1.55082	0.000101235	-1.2879e-10	-1.5671	0.000102226	-1.2879e-10	-1.56708
116234715	chr6:116234715:T:C	8.13965e-06	-1.36717	-1.51814	2.65941e-05	-1.36522	-1.53864	2.68346e-05	-1.36557	-1.53901
116234813	chr6:116234813:C:T	4.57593e-05	-1.15866	-1.02668e-09	0.000162448	-1.09419	-1.02668e-09	0.000163586	-1.09693	-1.02668e-09
116234821	chr6:116234821:C:T	1.50614e-05	-1.1539	-1.11603	6.4483e-05	-1.17202	-0.846124	6.50106e-05	-1.17266	-0.847062
116235360	chr6:116235360:A:G	5.60107e-05	-0.956512	-1.02668e-09	0.000193118	-0.921246	-1.02668e-09	0.000194655	-0.923042	-1.02668e-09
116235835	chr6:116235835:A:G	1.53919e-05	-1.19281	-1.05541	6.69707e-05	-1.20945	-0.770839	6.75216e-05	-1.21001	-0.771816
116236168	chr6:116236168:G:A	4.83803e-05	-1.10296	-1.02668e-09	0.000162768	-1.09222	-1.02668e-09	0.00016415	-1.09349	-1.02668e-09
116237576	chr6:116237576:G:A	0.000102741	-1.2879e-10	-0.349841	0.000316553	-1.2879e-10	-0.42706	0.000320507	-1.2879e-10	-0.424368
116237622	chr6:116237622:A:G	0.00011822	-1.2879e-10	-0.209504	0.00039137	-1.2879e-10	-0.214897	0.000396533	-1.2879e-10	-0.211512
116237799	chr6:116237799:A:G	1.65525e-05	-0.930651	-1.24487	5.56351e-05	-0.909905	-1.25583	5.60159e-05	-0.911302	-1.25733
116238161	chr6:116238161:A:G	3.39834e-05	-1.2879e-10	-1.45618	0.000128024	-1.2879e-10	-1.33233	0.000129279	-1.2879e-10	-1.3323
116238862	chr6:116238862:G:C	1.14466e-05	-1.10329	-1.44108	3.39945e-05	-1.13339	-1.52496	3.44489e-05	-1.13061	-1.52419
116239168	chr6:116239168:T:A	3.05624e-05	-1.2879e-10	-1.56229	0.000106134	-1.2879e-10	-1.51984	0.00010717	-1.2879e-10	-1.51985
116239558	chr6:116239558:C:T	1.50228e-05	-1.14986	-1.12263	6.41957e-05	-1.16826	-0.854358	6.47219e-05	-1.16889	-0.855281
116239645	chr6:116239645:G:C	7.44172e-05	-1.2879e-10	-0.672368	0.000261541	-1.2879e-10	-0.617958	0.000264308	-1.2879e-10	-0.617156
116239708	chr6:116239708:A:G	1.44838e-05	-1.30339	-1.00563	3.78154e-05	-1.31942	-1.23242	3.82562e-05	-1.31804	-1.23192
116239924	chr6:116239924:T:C	7.74207e-06	-1.36808	-1.56731	2.5959e-05	-1.36789	-1.56014	2.62114e-05	-1.36788	-1.56019
116240548	chr6:116240548:T:A	1.53227e-05	-1.29604	-0.956674	5.6472e-05	-1.30457	-0.846233	5.69914e-05	-1.30381	-0.847564
116240751	chr6:116240751:G:A	3.095e-05	-1.2879e-10	-1.54968	0.000101993	-1.2879e-10	-1.55964	0.000102959	-1.2879e-10	-1.55994
116241010	chr6:116241010:A:G	1.47156e-05	-0.820348	-1.4728	5.54425e-05	-0.607905	-1.5613	5.4978e-05	-0.626239	-1.5611
116241988	chr6:116241988:A:C	3.133e-05	-1.2879e-10	-1.53748	0.000102874	-1.2879e-10	-1.55104	0.000103834	-1.2879e-10	-1.55148
116242384	chr6:116242384:A:G	1.47756e-05	-0.793983	-1.4951	5.693e-05	-0.576835	-1.56589	5.64258e-05	-0.595556	-1.56579
116242604	chr6:116242604:C:A	1.5515e-05	-0.921413	-1.31883	5.16504e-05	-0.728466	-1.51159	5.13156e-05	-0.745246	-1.51103
116242662	chr6:116242662:T:C	1.96553e-05	-0.932689	-1.07102	5.80355e-05	-0.741942	-1.38155	5.76955e-05	-0.758545	-1.38055
116242762	chr6:116242762:G:C	1.61813e-05	-0.960241	-1.23796	5.11174e-05	-0.775153	-1.47527	5.08264e-05	-0.791307	-1.47455
116243065	chr6:116243065:C:T	0.000114992	-1.2879e-10	-0.237194	0.000369266	-1.2879e-10	-0.273033	0.000373971	-1.2879e-10	-0.270094
116243225	chr6:116243225:A:G	1.31312e-05	-0.856406	-1.55066	5.26918e-05	-0.65411	-1.56598	5.22622e-05	-0.671845	-1.56615
116243437	chr6:116243437:A:AT	2.36796e-05	-1.15868	-0.658764	7.95729e-05	-1.1405	-0.667378	8.00644e-05	-1.14174	-0.669704
116243822	chr6:116243822:GT:G	3.60488e-05	-1.2879e-10	-1.39718	0.000117778	-1.2879e-10	-1.41575	0.000118891	-1.2879e-10	-1.41606
116244341	chr6:116244341:G:A	1.32731e-05	-0.856252	-1.54006	6.28789e-05	-0.687826	-1.35551	6.27151e-05	-0.699938	-1.35573
116244798	chr6:116244798:A:T	8.12328e-05	-1.2879e-10	-0.584736	0.000318325	-1.2879e-10	-0.421476	0.000321343	-1.2879e-10	-0.421764
116244799	chr6:116244799:A:G	0.000145407	-1.2879e-10	-0.00251551	0.000479145	-1.2879e-10	-0.0125456	0.000485608	-1.2879e-10	-0.00886886
116245033	chr6:116245033:CTATT:C	1.28899e-05	-0.901607	-1.52401	4.85333e-05	-0.742427	-1.55987	4.84486e-05	-0.753854	-1.55991
116245042	chr6:116245042:G:A	1.21937e-05	-0.925226	-1.55591	4.75816e-05	-0.770998	-1.5511	4.75014e-05	-0.782117	-1.55139
116245802	chr6:116245802:CT:C	1.32105e-05	-0.85967	-1.54137	5.0778e-05	-0.695306	-1.56178	5.06623e-05	-0.70711	-1.56198
116245885	chr6:116245885:T:C	1.24619e-05	-0.933624	-1.52575	4.68087e-05	-0.779431	-1.55905	4.6743e-05	-0.790516	-1.55909
116246267	chr6:116246267:T:G	3.12207e-05	-1.2879e-10	-1.54097	0.000102613	-1.2879e-10	-1.55359	0.000103574	-1.2879e-10	-1.55399
116246523	chr6:116246523:A:C	9.81705e-05	-1.2879e-10	-0.395349	0.000299898	-1.2879e-10	-0.481108	0.000303619	-1.2879e-10	-0.478497
116247821	chr6:116247821:CTT:C	1.34705e-05	-0.918747	-1.46281	4.72543e-05	-0.762093	-1.56691	4.71827e-05	-0.773343	-1.5669
116248138	chr6:116248138:A:C	9.47209e-05	-1.2879e-10	-0.43112	0.000289934	-1.2879e-10	-0.514898	0.000293516	-1.2879e-10	-0.51234
116248770	chr6:116248770:G:A	0.000108764	-1.2879e-10	-0.29287	0.000333478	-1.2879e-10	-0.374972	0.000337666	-1.2879e-10	-0.372215
116249001	chr6:116249001:G:A	4.65019e-05	-1.2879e-10	-1.14256	0.000153589	-1.2879e-10	-1.15027	0.00015514	-1.2879e-10	-1.14995
116249010	chr6:116249010:ACATT:A	8.87699e-05	-0.496007	-1.02668e-09	0.00032023	-0.415511	-1.02668e-09	0.000321492	-0.4213	-1.02668e-09
116249173	chr6:116249173:GCTCT:G	1.27043e-05	-0.917326	-1.52279	4.76295e-05	-0.760488	-1.56061	4.75544e-05	-0.771751	-1.56065
116249325	chr6:116249325:A:G	1.45456e-05	-1.13858	-1.16619	4.44082e-05	-1.16833	-1.2228	4.50666e-05	-1.16569	-1.22044
116249434	chr6:116249434:T:C	1.26979e-05	-0.911786	-1.52883	4.76127e-05	-0.755285	-1.56616	4.75348e-05	-0.766548	-1.56626
116249661	chr6:116249661:A:T	1.52726e-05	-1.17359	-1.08241	4.64953e-05	-1.20159	-1.14361	4.71868e-05	-1.19916	-1.14099
116250092	chr6:116250092:G:A	1.34473e-05	-0.859917	-1.52336	5.05019e-05	-0.695508	-1.56703	5.03942e-05	-0.707306	-1.56709
116250220	chr6:116250220:T:C	1.0494e-05	-1.17785	-1.4534	3.49042e-05	-1.16055	-1.47139	3.51802e-05	-1.16175	-1.47204
116250534	chr6:116250534:C:CT	4.06738e-05	-1.2879e-10	-1.27647	0.000131939	-1.2879e-10	-1.30221	0.000133173	-1.2879e-10	-1.30262
116250874	chr6:116250874:C:T	0.000132294	-1.2879e-10	-0.0970274	0.000437577	-1.2879e-10	-0.103297	0.000443375	-1.2879e-10	-0.0998556
116250954	chr6:116250954:G:A	2.0848e-05	-1.29139	-0.653403	6.41865e-05	-1.31019	-0.712568	6.51534e-05	-1.30864	-0.708892
116251808	chr6:116251808:C:G	1.21194e-05	-0.937729	-1.54952	5.21797e-05	-0.784623	-1.44523	5.20572e-05	-0.795721	-1.44621
116252504	chr6:116252504:G:A	1.26645e-05	-0.898231	-1.54502	4.94045e-05	-0.736449	-1.54806	4.9306e-05	-0.748102	-1.54812
116253292	chr6:116253292:G:A	1.49638e-05	-0.727578	-1.54884	6.01408e-05	-0.540018	-1.54784	5.99105e-05	-0.553515	-1.5479
116253953	chr6:116253953:G:T	7.86912e-06	-1.35651	-1.5626	2.91043e-05	-1.36114	-1.45252	2.93857e-05	-1.36103	-1.45274
116254047	chr6:116254047:T:C	3.0622e-05	-1.2879e-10	-1.56034	0.000101251	-1.2879e-10	-1.56695	0.000102232	-1.2879e-10	-1.56703
116254113	chr6:116254113:T:G	4.88269e-05	-1.09377	-1.02668e-09	0.000174728	-1.02132	-1.02668e-09	0.000175898	-1.02437	-1.02668e-09
116254181	chr6:116254181:T:G	1.69982e-05	-1.25813	-0.890817	4.37586e-05	-1.16284	-1.24302	4.38536e-05	-1.17171	-1.2417
116254210	chr6:116254210:C:G	0.000199824	-1.2879e-10	0.315385	0.000664263	-1.2879e-10	0.314129	0.000672807	-1.2879e-10	0.317187
116254473	chr6:116254473:G:A	3.05634e-05	-1.2879e-10	-1.56225	0.000106209	-1.2879e-10	-1.51914	0.000107246	-1.2879e-10	-1.51915
116254622	chr6:116254622:A:G	3.16387e-05	-1.2879e-10	-1.52767	0.000102946	-1.2879e-10	-1.55035	0.000103939	-1.2879e-10	-1.55047
116255428	chr6:116255428:T:C	1.51149e-05	-0.715972	-1.5504	5.79398e-05	-0.56467	-1.56047	5.78395e-05	-0.57608	-1.56052
116255630	chr6:116255630:T:C	7.97274e-05	-1.2879e-10	-0.603441	0.000263532	-1.2879e-10	-0.610374	0.000266863	-1.2879e-10	-0.607536
116255950	chr6:116255950:C:T	2.20531e-05	-1.24135	-0.647251	5.17728e-05	-1.13969	-1.09799	5.18706e-05	-1.14909	-1.09643
116255954	chr6:116255954:A:G	3.07191e-05	-1.2879e-10	-1.55717	0.000101574	-1.2879e-10	-1.56376	0.00010256	-1.2879e-10	-1.56382
116255982	chr6:116255982:A:G	7.78307e-06	-1.36264	-1.56746	2.60184e-05	-1.36147	-1.56428	2.62612e-05	-1.36183	-1.56435
116256143	chr6:116256143:A:G	3.08666e-05	-1.2879e-10	-1.55238	0.000101477	-1.2879e-10	-1.56472	0.00010245	-1.2879e-10	-1.56489
116256460	chr6:116256460:T:C	1.47316e-05	-0.729943	-1.56212	5.78183e-05	-0.580021	-1.54722	5.77223e-05	-0.591331	-1.5473
116256638	chr6:116256638:C:T	3.92775e-05	-1.3114	-1.02668e-09	0.000127777	-1.33426	-1.02668e-09	0.000129206	-1.33287	-1.02668e-09
116257409	chr6:116257409:A:G	2.58397e-05	-0.997135	-0.733007	8.56306e-05	-0.97799	-0.756517	8.61394e-05	-0.9793	-0.759004
116257576	chr6:116257576:G:T	3.13819e-05	-1.2879e-10	-1.53582	0.000109249	-1.2879e-10	-1.49092	0.000110297	-1.2879e-10	-1.4911
116258047	chr6:116258047:C:T	1.89985e-05	-0.603631	-1.43406	7.41282e-05	-0.336313	-1.54244	7.34454e-05	-0.35521	-1.54252
116258178	chr6:116258178:G:C	1.15193e-05	-1.32458	-1.21345	5.1609e-05	-1.34671	-0.89414	5.2108e-05	-1.34617	-0.894784
116258338	chr6:116258338:C:T	5.21431e-05	-0.748186	-0.279878	0.000274441	-0.50421	-0.0656032	0.00027179	-0.521299	-0.067943
116258455	chr6:116258455:G:A	3.08945e-05	-1.2879e-10	-1.55148	0.000101526	-1.2879e-10	-1.56424	0.000102498	-1.2879e-10	-1.56443
116258897	chr6:116258897:A:G	3.16187e-05	-1.2879e-10	-1.52831	0.000102858	-1.2879e-10	-1.5512	0.000103818	-1.2879e-10	-1.55163
116259131	chr6:116259131:T:C	3.09643e-05	-1.2879e-10	-1.54922	0.000102104	-1.2879e-10	-1.55856	0.000103092	-1.2879e-10	-1.55865
116259350	chr6:116259350:C:T	3.2081e-05	-1.2879e-10	-1.51379	0.000105071	-1.2879e-10	-1.52992	0.000106032	-1.2879e-10	-1.53053
116259654	chr6:116259654:C:A	1.53828e-05	-0.954548	-1.29426	5.08042e-05	-0.757775	-1.49879	5.05652e-05	-0.771937	-1.49907
116259720	chr6:116259720:C:T	3.05553e-05	-1.2879e-10	-1.56252	0.000101281	-1.2879e-10	-1.56665	0.000102267	-1.2879e-10	-1.56668
116259733	chr6:116259733:T:A	1.87729e-05	-1.27291	-0.776725	4.64128e-05	-1.18267	-1.1643	4.65429e-05	-1.19113	-1.16277
116260068	chr6:116260068:A:G	0.000166916	-1.2879e-10	0.135436	0.000573035	-1.2879e-10	0.166398	0.000580286	-1.2879e-10	0.16925
116260267	chr6:116260267:T:A	0.000207356	-1.2879e-10	0.352382	0.000690306	-1.2879e-10	0.352585	0.000699237	-1.2879e-10	0.355719
116260628	chr6:116260628:A:C	3.11846e-05	-1.2879e-10	-1.54213	0.000102638	-1.2879e-10	-1.55334	0.000103629	-1.2879e-10	-1.55346
116260925	chr6:116260925:A:G	2.14715e-05	-0.666259	-1.24907	7.06391e-05	-0.407432	-1.51953	7.00227e-05	-0.42571	-1.51974
116261022	chr6:116261022:G:C	2.87527e-05	-0.922489	-0.700835	9.48531e-05	-0.900633	-0.731587	9.54169e-05	-0.902098	-0.733918
116261327	chr6:116261327:A:G	3.88685e-05	-1.2879e-10	-1.32187	0.000138198	-1.2879e-10	-1.25586	0.000139487	-1.2879e-10	-1.2563
116261585	chr6:116261585:T:C	9.13773e-05	-1.2879e-10	-0.467058	0.000301758	-1.2879e-10	-0.474925	0.00030563	-1.2879e-10	-0.471895
116261621	chr6:116261621:AC:A	3.14957e-05	-1.2879e-10	-1.5322	0.000102636	-1.2879e-10	-1.55336	0.000103598	-1.2879e-10	-1.55376
116262538	chr6:116262538:G:A	9.05766e-05	-1.2879e-10	-0.475859	0.00029911	-1.2879e-10	-0.483736	0.000302946	-1.2879e-10	-0.480717
116262800	chr6:116262800:T:C	2.02282e-05	-1.00038	-0.974593	6.62007e-05	-0.980218	-1.01164	6.66407e-05	-0.981567	-1.01339
116262917	chr6:116262917:T:C	1.47072e-05	-0.776996	-1.51672	5.37623e-05	-0.63252	-1.56746	5.36987e-05	-0.643432	-1.56745
116263013	chr6:116263013:A:G	1.11973e-05	-0.998814	-1.56757	3.58871e-05	-1.03665	-1.56752	3.63442e-05	-1.0337	-1.56754
116263139	chr6:116263139:A:G	3.09463e-05	-1.2879e-10	-1.5498	0.000101803	-1.2879e-10	-1.56151	0.000102771	-1.2879e-10	-1.56177
116263400	chr6:116263400:A:G	1.12125e-05	-0.99748	-1.56754	3.59351e-05	-1.03539	-1.56745	3.63927e-05	-1.03243	-1.56748
116263895	chr6:116263895:A:T	1.4608e-05	-0.788434	-1.51205	5.30982e-05	-0.645297	-1.56711	5.30408e-05	-0.656113	-1.5671
116264178	chr6:116264178:A:C	3.12093e-05	-1.2879e-10	-1.54134	0.000102699	-1.2879e-10	-1.55275	0.00010369	-1.2879e-10	-1.55286
116264221	chr6:116264221:G:C	9.46061e-05	-1.2879e-10	-0.432333	0.000477886	-1.2879e-10	-0.0151775	0.000482033	-1.2879e-10	-0.016258
116264320	chr6:116264320:G:C	2.68788e-05	-0.959961	-0.730755	8.87011e-05	-0.939965	-0.759312	8.92231e-05	-0.941333	-0.761798
116264690	chr6:116264690:T:C	1.46684e-05	-0.781309	-1.51505	5.35142e-05	-0.637256	-1.56735	5.34528e-05	-0.648135	-1.56734
116264792	chr6:116264792:A:G	3.07125e-05	-1.2879e-10	-1.55738	0.000107518	-1.2879e-10	-1.50689	0.000108568	-1.2879e-10	-1.50689
116265620	chr6:116265620:C:T	3.72967e-05	-1.36315	-1.02668e-09	0.000124538	-1.35994	-1.02668e-09	0.000125718	-1.36023	-1.02668e-09
116265682	chr6:116265682:A:G	2.12211e-05	-0.617096	-1.30996	7.79998e-05	-0.351588	-1.47625	7.72869e-05	-0.370357	-1.47639
116265725	chr6:116265725:T:C	3.96272e-05	-1.30254	-1.02668e-09	0.000132213	-1.30014	-1.02668e-09	0.000133386	-1.30102	-1.02668e-09
116266008	chr6:116266008:G:C	9.6151e-05	-1.2879e-10	-0.416135	0.000419475	-1.2879e-10	-0.145546	0.000423233	-1.2879e-10	-0.146349
116266244	chr6:116266244:G:T	1.11625e-05	-1.00431	-1.56518	3.58066e-05	-1.04184	-1.56457	3.62569e-05	-1.03891	-1.56473
116266733	chr6:116266733:A:G	2.23253e-05	-0.628812	-1.24752	7.38253e-05	-0.363678	-1.51917	7.31506e-05	-0.382371	-1.51938
116266906	chr6:116266906:T:G	2.06288e-05	-0.495638	-1.45973	9.75936e-05	-0.210903	-1.39283	9.64453e-05	-0.231025	-1.39427
116267058	chr6:116267058:C:G	3.11639e-05	-1.2879e-10	-1.54279	0.000102587	-1.2879e-10	-1.55384	0.000103577	-1.2879e-10	-1.55395
116267287	chr6:116267287:G:T	3.13279e-05	-1.2879e-10	-1.53754	0.000111968	-1.2879e-10	-1.46633	0.000113063	-1.2879e-10	-1.46632
116267443	chr6:116267443:G:A	9.414e-06	-1.2508	-1.48906	3.24745e-05	-1.15585	-1.54825	3.25172e-05	-1.16466	-1.54784
116267475	chr6:116267475:ATAAAT:A	1.902e-05	-0.626429	-1.41014	7.29505e-05	-0.362394	-1.53237	7.22942e-05	-0.381064	-1.53246
116267747	chr6:116267747:A:G	1.16861e-05	-0.962436	-1.56122	3.7432e-05	-1.002	-1.56002	3.79059e-05	-0.998904	-1.56026
116268127	chr6:116268127:A:G	1.63492e-05	-0.744752	-1.44313	5.68878e-05	-0.582284	-1.56118	5.68525e-05	-0.592556	-1.56125
116268236	chr6:116268236:T:A	2.38282e-05	-0.97541	-0.835776	7.85831e-05	-0.955969	-0.864423	7.90619e-05	-0.957301	-0.866739
116268461	chr6:116268461:T:C	1.19733e-05	-1.33751	-1.16186	5.46334e-05	-1.35604	-0.827869	5.5156e-05	-1.35558	-0.828525
116268505	chr6:116268505:T:G	3.63478e-05	-1.2879e-10	-1.38892	0.000117075	-1.2879e-10	-1.42174	0.000118065	-1.2879e-10	-1.42304
116268506	chr6:116268506:A:G	3.63478e-05	-1.2879e-10	-1.38892	0.000117075	-1.2879e-10	-1.42174	0.000118065	-1.2879e-10	-1.42304
116269303	chr6:116269303:TG:T	3.09294e-05	-1.2879e-10	-1.55035	0.000101771	-1.2879e-10	-1.56182	0.00010274	-1.2879e-10	-1.56207
116269639	chr6:116269639:T:A	1.44965e-05	-0.800691	-1.50745	5.2403e-05	-0.658976	-1.56661	5.23522e-05	-0.669688	-1.56659
116269644	chr6:116269644:T:G	1.43746e-05	-0.801729	-1.51486	5.23067e-05	-0.660088	-1.56734	5.22559e-05	-0.670792	-1.56733
116270016	chr6:116270016:G:A	4.80027e-05	-1.2879e-10	-1.1108	0.000184097	-1.2879e-10	-0.969088	0.000185705	-1.2879e-10	-0.970115
116270318	chr6:116270318:T:C	9.04487e-05	-1.2879e-10	-0.477272	0.000298703	-1.2879e-10	-0.485098	0.000302533	-1.2879e-10	-0.48208
116270564	chr6:116270564:A:G	3.12031e-05	-1.2879e-10	-1.54154	0.000102683	-1.2879e-10	-1.5529	0.000103675	-1.2879e-10	-1.55301
116270870	chr6:116270870:C:T	1.37693e-05	-0.810925	-1.54869	5.20952e-05	-0.670384	-1.56109	5.20458e-05	-0.681011	-1.56114
116271313	chr6:116271313:C:T	3.52715e-05	-0.978747	-0.440233	0.000106025	-1.01758	-0.503295	0.000107835	-1.01446	-0.499204
116271793	chr6:116271793:A:G	1.46728e-05	-0.779171	-1.51689	5.36356e-05	-0.63486	-1.56748	5.3573e-05	-0.645755	-1.56747
116272165	chr6:116272165:T:C	3.09373e-05	-1.2879e-10	-1.55009	0.000101786	-1.2879e-10	-1.56167	0.000102755	-1.2879e-10	-1.56193
116272331	chr6:116272331:A:C	1.91413e-05	-0.605352	-1.42485	7.42409e-05	-0.337839	-1.5394	7.35565e-05	-0.356738	-1.53948
116272787	chr6:116272787:G:A	3.81067e-05	-1.34166	-1.02668e-09	0.00012498	-1.3564	-1.02668e-09	0.000126306	-1.35556	-1.02668e-09
116273348	chr6:116273348:A:C	1.4556e-05	-0.786877	-1.51718	5.31746e-05	-0.643494	-1.56747	5.31162e-05	-0.654323	-1.56747
116273382	chr6:116273382:G:C	2.01209e-05	-0.636512	-1.34378	7.47702e-05	-0.374223	-1.49591	7.41037e-05	-0.392778	-1.49603
116273810	chr6:116273810:A:G	1.48242e-05	-0.756446	-1.52935	5.50478e-05	-0.609141	-1.56721	5.497e-05	-0.620268	-1.56722
116273886	chr6:116273886:A:G	3.1774e-05	-1.2879e-10	-1.52341	0.000103038	-1.2879e-10	-1.54946	0.000103997	-1.2879e-10	-1.54991
116274100	chr6:116274100:G:A	3.24017e-05	-1.2879e-10	-1.50384	0.000118459	-1.2879e-10	-1.40998	0.000119615	-1.2879e-10	-1.41
116274529	chr6:116274529:G:A	2.37164e-05	-0.923883	-0.892003	7.86256e-05	-0.903051	-0.916801	7.91038e-05	-0.90448	-0.919031
116274789	chr6:116274789:C:A	2.27499e-05	-0.966743	-0.890751	7.5323e-05	-0.946976	-0.915788	7.57865e-05	-0.948334	-0.918018
116275084	chr6:116275084:C:T	2.00124e-05	-0.594891	-1.39081	7.64549e-05	-0.32583	-1.52202	7.57414e-05	-0.344827	-1.52212
116275316	chr6:116275316:T:A	2.19348e-05	-0.449646	-1.44434	0.000104872	-0.158087	-1.37372	0.000103584	-0.178661	-1.37523
116275380	chr6:116275380:A:T	4.25296e-05	-0.797615	-0.43424	0.000217364	-0.562432	-0.240544	0.00021541	-0.578938	-0.24279
116275529	chr6:116275529:G:A	8.98853e-05	-1.2879e-10	-0.483521	0.000296868	-1.2879e-10	-0.491262	0.000300672	-1.2879e-10	-0.488252
116276240	chr6:116276240:A:T	1.79179e-05	-1.02703	-1.06923	5.88107e-05	-1.00767	-1.10256	5.92136e-05	-1.00897	-1.10415
116276561	chr6:116276561:C:G	2.41444e-05	-1.31816	-0.479849	0.000105639	-1.22239	-0.302131	0.000105876	-1.23042	-0.301586
116276588	chr6:116276588:C:A	0.000307306	-1.2879e-10	0.745789	0.0010268	-1.2879e-10	0.749652	0.0010357	-1.2879e-10	0.74856
116276754	chr6:116276754:A:G	4.0195e-05	-1.2879e-10	-1.28831	0.000130887	-1.2879e-10	-1.31022	0.000132186	-1.2879e-10	-1.31006
116277107	chr6:116277107:A:G	3.06955e-05	-1.2879e-10	-1.55794	0.000101234	-1.2879e-10	-1.56712	0.000102218	-1.2879e-10	-1.56717
116277254	chr6:116277254:C:T	3.81483e-05	-1.2879e-10	-1.34057	0.000129618	-1.2879e-10	-1.31996	0.000130783	-1.2879e-10	-1.32073
116277312	chr6:116277312:T:C	1.44628e-05	-0.745492	-1.56498	6.13353e-05	-0.50586	-1.56233	6.08746e-05	-0.522961	-1.56249
116277630	chr6:116277630:G:A	1.89493e-05	-0.613165	-1.42712	7.35322e-05	-0.346912	-1.53991	7.28604e-05	-0.365729	-1.54
116277837	chr6:116277837:G:A	3.55308e-05	-1.2879e-10	-1.41165	0.000115018	-1.2879e-10	-1.43946	0.000116108	-1.2879e-10	-1.43975
116278502	chr6:116278502:T:C	1.6461e-05	-0.737936	-1.44313	5.73272e-05	-0.574589	-1.56118	5.72886e-05	-0.584915	-1.56125
116279453	chr6:116279453:C:A	3.75375e-05	-1.35671	-1.02668e-09	0.000125212	-1.35454	-1.02668e-09	0.000126404	-1.35479	-1.02668e-09
116279611	chr6:116279611:C:G	4.57815e-05	-0.829712	-0.328464	0.000236731	-0.600863	-0.116762	0.000234685	-0.616953	-0.119075
116280369	chr6:116280369:A:G	3.0989e-05	-1.26121	-0.287213	0.000179317	-1.24872	0.25333	0.000180784	-1.24821	0.251242
116280377	chr6:116280377:C:T	0.000184087	-1.2879e-10	0.233353	0.000614659	-1.2879e-10	0.236518	0.000622544	-1.2879e-10	0.239543
116280394	chr6:116280394:A:G	1.22439e-05	-1.35493	-1.1221	5.89718e-05	-1.35165	-0.755838	5.95687e-05	-1.35138	-0.755765
116280444	chr6:116280444:A:T	2.29165e-05	-1.07757	-0.772629	7.39144e-05	-1.10973	-0.771916	7.47453e-05	-1.1073	-0.772889
116280518	chr6:116280518:G:A	0.000191029	-1.2879e-10	0.270373	0.000638607	-1.2879e-10	0.274741	0.000646838	-1.2879e-10	0.277824
116280952	chr6:116280952:C:G	2.09725e-05	-0.549621	-1.38922	0.000100197	-0.273382	-1.30403	9.90448e-05	-0.292926	-1.30577
116280969	chr6:116280969:A:G	1.74109e-05	-0.686798	-1.43816	6.71036e-05	-0.433099	-1.54521	6.65473e-05	-0.451071	-1.54529
116281269	chr6:116281269:G:A	3.15443e-05	-1.2879e-10	-1.53066	0.000103555	-1.2879e-10	-1.54445	0.000104552	-1.2879e-10	-1.54459
116281350	chr6:116281350:A:C	3.06724e-05	-1.2879e-10	-1.55869	0.000103969	-1.2879e-10	-1.54046	0.000105004	-1.2879e-10	-1.54028
116281694	chr6:116281694:C:T	9.16161e-05	-0.464448	-1.02668e-09	0.000317992	-0.422522	-1.02668e-09	0.000319611	-0.427166	-1.02668e-09
116281695	chr6:116281695:G:C	9.20875e-05	-0.459315	-1.02668e-09	0.000319707	-0.417145	-1.02668e-09	0.00032133	-0.421802	-1.02668e-09
116281923	chr6:116281923:T:A	7.90462e-06	-1.36835	-1.54626	2.61393e-05	-1.36443	-1.55668	2.63887e-05	-1.36468	-1.55666
116281951	chr6:116281951:T:C	9.38005e-05	-1.2879e-10	-0.440885	0.00030918	-1.2879e-10	-0.450625	0.000313157	-1.2879e-10	-0.447566
116282616	chr6:116282616:A:AAT	3.18248e-05	-1.2879e-10	-1.52181	0.000103317	-1.2879e-10	-1.54674	0.000104277	-1.2879e-10	-1.54722
116283386	chr6:116283386:C:T	2.07964e-05	-1.24165	-0.705628	5.05886e-05	-1.14013	-1.12069	5.06906e-05	-1.14951	-1.11902
116283430	chr6:116283430:C:A	3.13086e-05	-1.2879e-10	-1.53816	0.000102556	-1.2879e-10	-1.55414	0.000103518	-1.2879e-10	-1.55453
116283576	chr6:116283576:C:T	7.56081e-05	-0.656491	-1.02668e-09	0.000272656	-0.576338	-1.02668e-09	0.000274826	-0.578134	-1.02668e-09
116283687	chr6:116283687:A:G	6.93492e-05	-0.546208	-0.196692	0.00037561	-0.270167	0.0141691	0.000371022	-0.289815	0.0118046
116283906	chr6:116283906:A:G	2.46793e-05	-1.16071	-0.615376	8.10371e-05	-1.14215	-0.647495	8.1552e-05	-1.14339	-0.649637
116284330	chr6:116284330:C:T	7.9817e-05	-0.793213	0.190894	0.000275484	-0.805784	0.239765	0.000278613	-0.806204	0.241754
116285017	chr6:116285017:T:A	2.23986e-05	-1.08126	-0.791801	7.25521e-05	-1.11531	-0.784938	7.33766e-05	-1.11272	-0.785941
116285047	chr6:116285047:G:A	9.45157e-05	-1.2879e-10	-0.433288	0.000311516	-1.2879e-10	-0.4431	0.000315524	-1.2879e-10	-0.440036
116285206	chr6:116285206:G:A	1.39982e-05	-1.36114	-0.981983	5.19081e-05	-1.33435	-0.900721	5.21782e-05	-1.33635	-0.903255
116285294	chr6:116285294:G:A	1.7052e-05	-1.07819	-1.0676	8.03281e-05	-0.907982	-0.890447	8.00884e-05	-0.920211	-0.890929
116285410	chr6:116285410:C:T	1.75698e-05	-0.696442	-1.41943	6.68716e-05	-0.444386	-1.53739	6.63237e-05	-0.462247	-1.53748
116285468	chr6:116285468:G:A	6.27203e-05	-0.574325	-0.269044	0.00036187	-0.300511	0.00724598	0.000358166	-0.31998	0.00670613
116285615	chr6:116285615:T:C	2.28317e-05	-1.0327	-0.821206	7.37312e-05	-1.06958	-0.814543	7.45872e-05	-1.06678	-0.815527
116285644	chr6:116285644:G:A	2.46972e-05	-1.25596	-0.519408	5.52165e-05	-1.15946	-1.01383	5.53623e-05	-1.16843	-1.01195
116285720	chr6:116285720:A:G	3.1931e-05	-1.2879e-10	-1.51848	0.000105074	-1.2879e-10	-1.52988	0.000106094	-1.2879e-10	-1.52995
116286349	chr6:116286349:C:A	1.78142e-05	-1.08269	-1.01937	5.82826e-05	-1.06489	-1.05436	5.86842e-05	-1.06608	-1.05602
116286378	chr6:116286378:T:C	6.8278e-05	-1.2879e-10	-0.758467	0.000191112	-1.2879e-10	-0.93169	0.000192946	-1.2879e-10	-0.931863
116286406	chr6:116286406:G:A	3.15434e-05	-1.2879e-10	-1.53069	0.000103552	-1.2879e-10	-1.54447	0.000104549	-1.2879e-10	-1.54461
116286413	chr6:116286413:A:T	1.15861e-05	-1.05454	-1.47771	3.67271e-05	-1.09015	-1.49089	3.71692e-05	-1.0875	-1.49129
116286763	chr6:116286763:A:G	3.15443e-05	-1.2879e-10	-1.53066	0.000103555	-1.2879e-10	-1.54445	0.000104552	-1.2879e-10	-1.54459
116286785	chr6:116286785:A:G	6.38658e-05	-0.825271	-1.02668e-09	0.000220733	-0.787594	-1.02668e-09	0.00022198	-0.791686	-1.02668e-09
116286805	chr6:116286805:T:C	3.06741e-05	-1.2879e-10	-1.55864	0.000103976	-1.2879e-10	-1.54038	0.000105012	-1.2879e-10	-1.5402
116286845	chr6:116286845:A:G	8.58594e-05	-1.3638	0.834453	0.000283019	-1.36098	0.821948	0.000285487	-1.36111	0.821034
116288059	chr6:116288059:T:C	8.15356e-06	-1.34608	-1.53752	3.18044e-05	-1.35274	-1.3722	3.21116e-05	-1.35257	-1.37248
116288145	chr6:116288145:C:T	3.16432e-05	-1.2879e-10	-1.52753	0.000103323	-1.2879e-10	-1.54669	0.000104282	-1.2879e-10	-1.54717
116288274	chr6:116288274:T:C	2.73188e-05	-0.869426	-0.805053	8.526e-05	-0.916574	-0.82227	8.63325e-05	-0.912822	-0.823244
116289032	chr6:116289032:G:C	1.70507e-05	-1.08389	-1.06197	8.02651e-05	-0.915236	-0.883978	8.00336e-05	-0.927364	-0.884461
116289038	chr6:116289038:C:G	8.17141e-06	-1.33028	-1.55114	2.63179e-05	-1.35201	-1.56229	2.65922e-05	-1.35138	-1.56228
116289049	chr6:116289049:A:G	0.000319481	-1.2879e-10	0.784644	0.000914778	-1.2879e-10	0.634132	0.000927854	-1.2879e-10	0.638603
116289424	chr6:116289424:A:G	0.00015325	-1.08373	1.13374	0.000501983	-1.06752	1.10154	0.000505783	-1.06882	1.10066
116289740	chr6:116289740:T:A	3.13299e-05	-1.2879e-10	-1.53748	0.000102603	-1.2879e-10	-1.55368	0.000103565	-1.2879e-10	-1.55408
116290350	chr6:116290350:C:T	0.000158734	-1.2879e-10	0.0851755	0.000538702	-1.2879e-10	0.104613	0.000545507	-1.2879e-10	0.107444
116290422	chr6:116290422:G:A	3.13086e-05	-1.2879e-10	-1.53816	0.000102556	-1.2879e-10	-1.55414	0.000103518	-1.2879e-10	-1.55453
116290689	chr6:116290689:T:G	1.85318e-05	-0.652266	-1.4103	7.07149e-05	-0.39269	-1.5332	7.01001e-05	-0.41105	-1.5333
116291369	chr6:116291369:A:G	2.41331e-05	-0.99024	-0.808231	7.91005e-05	-0.970641	-0.843189	7.95765e-05	-0.971971	-0.845583
116292744	chr6:116292744:A:G	2.21117e-05	-1.26824	-0.617705	5.06e-05	-1.17638	-1.08422	5.07462e-05	-1.18498	-1.08246
116292755	chr6:116292755:C:T	3.12246e-05	-1.2879e-10	-1.54085	0.000102376	-1.2879e-10	-1.55589	0.000103339	-1.2879e-10	-1.55625
116292882	chr6:116292882:A:T	3.06668e-05	-1.25233	-0.306547	6.53474e-05	-1.15457	-0.850264	6.55343e-05	-1.16364	-0.848057
116292953	chr6:116292953:G:A	0.000104096	-1.2879e-10	-0.336745	0.000457863	-1.2879e-10	-0.0579794	0.000461952	-1.2879e-10	-0.0588095
116293138	chr6:116293138:A:G	9.44698e-05	-1.2879e-10	-0.433774	0.000311365	-1.2879e-10	-0.443584	0.000315371	-1.2879e-10	-0.44052
116293295	chr6:116293295:C:T	0.00010155	-1.2879e-10	-0.3615	0.000310418	-1.2879e-10	-0.446629	0.00031412	-1.2879e-10	-0.444497
116293476	chr6:116293476:T:A	1.71174e-05	-1.07773	-1.06423	8.06531e-05	-0.907384	-0.887008	8.04113e-05	-0.919623	-0.887494
116293497	chr6:116293497:G:A	3.04654e-05	-1.2879e-10	-1.56546	0.000102455	-1.2879e-10	-1.55512	0.000103468	-1.2879e-10	-1.55501
116294445	chr6:116294445:G:C	3.38962e-05	-0.986083	-0.472668	0.000113946	-1.02671	-0.422114	0.00011534	-1.02346	-0.422926
116294557	chr6:116294557:AG:A	1.15343e-05	-1.06729	-1.46944	3.65645e-05	-1.10216	-1.48331	3.70021e-05	-1.09957	-1.48372
116294645	chr6:116294645:T:C	3.06271e-05	-1.2879e-10	-1.56017	0.00010349	-1.2879e-10	-1.54507	0.000104516	-1.2879e-10	-1.54493
116294783	chr6:116294783:A:G	1.7692e-05	-0.690423	-1.41852	6.73708e-05	-0.437363	-1.53697	6.68141e-05	-0.455294	-1.53706
116295372	chr6:116295372:G:A	9.14949e-05	-1.2879e-10	-0.465772	0.000301602	-1.2879e-10	-0.475442	0.000305469	-1.2879e-10	-0.472422
116296089	chr6:116296089:G:A	3.96329e-05	-1.3024	-1.02668e-09	0.00013224	-1.29993	-1.02668e-09	0.000133414	-1.30082	-1.02668e-09
116296236	chr6:116296236:C:T	3.00022e-05	-1.27386	-0.306921	0.000173643	-1.26203	0.234479	0.00017506	-1.26155	0.232409
116296929	chr6:116296929:G:A	1.49391e-05	-0.810939	-1.46713	5.77664e-05	-0.580862	-1.54728	5.73806e-05	-0.597278	-1.54729
116297160	chr6:116297160:T:C	3.04023e-05	-1.2879e-10	-1.56754	0.000103546	-1.2879e-10	-1.54454	0.000104583	-1.2879e-10	-1.54429
116297279	chr6:116297279:TCTC:T	3.19057e-05	-1.2879e-10	-1.51927	0.000104502	-1.2879e-10	-1.53535	0.000105505	-1.2879e-10	-1.53551
116297758	chr6:116297758:G:A	5.22667e-05	-1.2879e-10	-1.02569	0.000209053	-1.2879e-10	-0.841963	0.000210841	-1.2879e-10	-0.843167
116298155	chr6:116298155:A:G	3.72252e-05	-1.36507	-1.02668e-09	0.00012359	-1.36758	-1.02668e-09	0.000124815	-1.36744	-1.02668e-09
116298159	chr6:116298159:A:C	3.16072e-05	-1.2879e-10	-1.52867	0.00010324	-1.2879e-10	-1.54749	0.0001042	-1.2879e-10	-1.54796
116298224	chr6:116298224:C:G	5.52564e-05	-0.97007	-1.02668e-09	0.000191655	-0.928852	-1.02668e-09	0.000193094	-0.931094	-1.02668e-09
116298311	chr6:116298311:G:A	3.09566e-05	-1.2879e-10	-1.54947	0.000109311	-1.2879e-10	-1.49035	0.000110375	-1.2879e-10	-1.49039
116298407	chr6:116298407:G:A	2.71768e-05	-0.986839	-0.692852	8.89201e-05	-0.967135	-0.729676	8.9438e-05	-0.968473	-0.732252
116298423	chr6:116298423:G:A	0.00014469	-1.08488	1.07742	0.000474842	-1.06873	1.04716	0.000478428	-1.07002	1.04626
116299645	chr6:116299645:GAGAT:G	2.85322e-05	-1.14504	-0.48598	9.35216e-05	-1.12579	-0.520562	9.40982e-05	-1.12709	-0.522845
116299873	chr6:116299873:T:C	2.04556e-05	-1.26724	-0.69656	4.91726e-05	-1.17503	-1.11419	4.93097e-05	-1.18365	-1.1125
116299887	chr6:116299887:A:G	1.89725e-05	-1.05217	-0.986891	6.20665e-05	-1.03339	-1.02295	6.24869e-05	-1.03465	-1.02467
116300033	chr6:116300033:A:C	3.04133e-05	-1.2879e-10	-1.56718	0.000103137	-1.2879e-10	-1.54849	0.000104168	-1.2879e-10	-1.54826
116300105	chr6:116300105:A:G	0.000138569	-1.2879e-10	-0.0506873	0.000668005	-1.2879e-10	0.319746	0.000673624	-1.2879e-10	0.3184
116300373	chr6:116300373:A:G	3.0487e-05	-1.2879e-10	-1.56475	0.000102624	-1.2879e-10	-1.55348	0.000103639	-1.2879e-10	-1.55336
116300445	chr6:116300445:G:T	2.56752e-05	-0.990788	-0.745742	8.40437e-05	-0.971204	-0.782009	8.45411e-05	-0.972533	-0.7845
116301353	chr6:116301353:C:T	8.34794e-06	-1.29261	-1.56743	2.76061e-05	-1.30115	-1.56536	2.79149e-05	-1.29978	-1.56533
116301781	chr6:116301781:C:T	3.07174e-05	-1.2879e-10	-1.55723	0.00010746	-1.2879e-10	-1.50743	0.000108506	-1.2879e-10	-1.50747
116301810	chr6:116301810:G:A	3.09119e-05	-1.2879e-10	-1.55091	0.000109002	-1.2879e-10	-1.49318	0.000110063	-1.2879e-10	-1.49322
116301820	chr6:116301820:G:A	1.75999e-05	-0.691794	-1.42237	6.71452e-05	-0.438988	-1.5387	6.65918e-05	-0.456899	-1.53879
116302046	chr6:116302046:T:G	3.04024e-05	-1.2879e-10	-1.56753	0.000103541	-1.2879e-10	-1.54458	0.000104579	-1.2879e-10	-1.54433
116302574	chr6:116302574:T:G	0.000185522	-1.2879e-10	0.241119	0.000567638	-1.2879e-10	0.156935	0.000573177	-1.2879e-10	0.156922
116303039	chr6:116303039:A:G	0.00014257	-1.2879e-10	-0.0222231	0.000483568	-1.2879e-10	-0.00335746	0.000489624	-1.2879e-10	-0.00063405
116303131	chr6:116303131:C:T	1.7633e-05	-0.688375	-1.42391	6.73668e-05	-0.434898	-1.5395	6.68091e-05	-0.452848	-1.53958
116303196	chr6:116303196:C:G	0.000128846	-1.12715	1.00371	0.000420886	-1.11446	0.972276	0.00042417	-1.11553	0.971388
116303342	chr6:116303342:G:T	1.78161e-05	-0.695585	-1.40637	6.73304e-05	-0.443559	-1.53138	6.67792e-05	-0.461412	-1.53147
116303612	chr6:116303612:A:G	1.41327e-05	-1.23955	-1.09401	5.50799e-05	-1.25669	-0.919073	5.56583e-05	-1.25434	-0.9207
116303669	chr6:116303669:TG:T	3.12549e-05	-1.2879e-10	-1.53988	0.000101751	-1.2879e-10	-1.56203	0.000102761	-1.2879e-10	-1.56187
116304009	chr6:116304009:G:A	4.31947e-05	-1.21634	-1.02668e-09	0.000142525	-1.22503	-1.02668e-09	0.000143901	-1.22515	-1.02668e-09
116304162	chr6:116304162:G:C	2.57006e-05	-0.894892	-0.840651	7.33804e-05	-0.689315	-1.19958	7.30556e-05	-0.703271	-1.19978
116304272	chr6:116304272:T:G	0.000181773	-1.2879e-10	0.220704	0.000609244	-1.2879e-10	0.227669	0.000617031	-1.2879e-10	0.230648
116304675	chr6:116304675:G:A	3.18924e-05	-1.2879e-10	-1.51969	0.000104471	-1.2879e-10	-1.53564	0.000105474	-1.2879e-10	-1.53581
116304980	chr6:116304980:A:T	3.9958e-05	-0.892972	-0.401255	0.000218189	-0.675137	-0.12405	0.000216835	-0.690483	-0.124652
116305145	chr6:116305145:T:A	0.000223145	-0.900026	1.32579	0.000743939	-0.879717	1.30713	0.000749297	-0.881383	1.30625
116305167	chr6:116305167:C:T	0.000239599	-0.906821	1.40373	0.000797163	-0.886647	1.38316	0.000802908	-0.888296	1.38227
116305177	chr6:116305177:T:G	4.36218e-05	-0.762798	-0.443699	0.000145348	-0.738382	-0.467038	0.000146124	-0.740079	-0.46974
116305932	chr6:116305932:G:A	1.93905e-05	-0.827681	-1.18959	6.4793e-05	-0.599501	-1.41385	6.43584e-05	-0.615766	-1.41404
116306096	chr6:116306096:G:A	9.17228e-06	-1.33629	-1.42957	3.2892e-05	-1.35484	-1.33648	3.32115e-05	-1.35438	-1.33699
116306104	chr6:116306104:A:G	3.09023e-05	-0.842173	-0.70905	0.000102473	-0.818445	-0.736506	0.000103108	-0.820066	-0.738427
116306485	chr6:116306485:A:G	0.000226797	-0.884577	1.32658	0.000755335	-0.863944	1.30656	0.000760744	-0.865636	1.30566
116307422	chr6:116307422:T:A	3.84836e-05	-0.89105	-0.440774	0.000209355	-0.672832	-0.167685	0.000208053	-0.688203	-0.168277
116307752	chr6:116307752:T:C	4.55179e-05	-0.752681	-0.411269	0.000151423	-0.728082	-0.43639	0.000152224	-0.729791	-0.439126
116307783	chr6:116307783:G:A	2.19433e-05	-0.747138	-1.14645	6.69238e-05	-0.503262	-1.47773	6.64025e-05	-0.520532	-1.47801
116307838	chr6:116307838:C:T	9.34535e-05	-1.2879e-10	-0.444591	0.000307938	-1.2879e-10	-0.454649	0.000311894	-1.2879e-10	-0.451609
116307964	chr6:116307964:G:C	2.96736e-05	-0.828113	-0.763686	9.85202e-05	-0.804075	-0.790213	9.91353e-05	-0.805717	-0.792069
116308238	chr6:116308238:A:T	3.11663e-05	-1.2879e-10	-1.54272	0.000102248	-1.2879e-10	-1.55715	0.000103212	-1.2879e-10	-1.55748
116308591	chr6:116308591:T:G	9.32176e-05	-1.2879e-10	-0.447118	0.000376289	-1.2879e-10	-0.254191	0.000379673	-1.2879e-10	-0.25496
116308638	chr6:116308638:A:G	0.00021892	-0.89922	1.30587	0.000728439	-0.878907	1.28526	0.000733676	-0.880573	1.28437
116308771	chr6:116308771:G:A	3.94736e-05	-1.2879e-10	-1.30642	0.000135122	-1.2879e-10	-1.27837	0.000136508	-1.2879e-10	-1.27789
116309110	chr6:116309110:CTTA:C	1.98113e-05	-0.784648	-1.21115	6.72508e-05	-0.548298	-1.42782	6.67644e-05	-0.565101	-1.428
116309373	chr6:116309373:G:A	1.11444e-05	-1.02622	-1.54489	3.54631e-05	-1.06277	-1.55329	3.59014e-05	-1.06005	-1.55345
116309697	chr6:116309697:C:T	8.26933e-05	-1.2879e-10	-0.566916	0.000272872	-1.2879e-10	-0.575547	0.00027633	-1.2879e-10	-0.572678
116309716	chr6:116309716:A:G	6.33053e-05	-0.834085	-1.02668e-09	0.000225647	-0.765579	-1.02668e-09	0.000227506	-0.767096	-1.02668e-09
116310537	chr6:116310537:G:A	1.44429e-05	-0.959484	-1.35237	5.12824e-05	-0.759463	-1.48774	5.10426e-05	-0.773875	-1.48774
116310657	chr6:116310657:A:C	3.55448e-05	-1.2879e-10	-1.41126	0.00011768	-1.2879e-10	-1.41658	0.000118844	-1.2879e-10	-1.41646
116310770	chr6:116310770:C:T	9.39516e-06	-1.33127	-1.41059	3.85041e-05	-1.35215	-1.18164	3.89087e-05	-1.35162	-1.18144
116310866	chr6:116310866:C:T	3.10285e-05	-0.84048	-0.706668	0.000102894	-0.81672	-0.734128	0.000103532	-0.818344	-0.73605
116311229	chr6:116311229:C:T	1.30168e-05	-1.35929	-1.05652	4.83645e-05	-1.33036	-0.97542	4.86181e-05	-1.33247	-0.977806
116312272	chr6:116312272:A:T	7.44445e-05	-1.2879e-10	-0.672001	0.000277827	-1.2879e-10	-0.557551	0.000280387	-1.2879e-10	-0.558099
116312326	chr6:116312326:A:G	5.80135e-05	-0.921379	-1.02668e-09	0.000206716	-0.853203	-1.02668e-09	0.000208362	-0.854995	-1.02668e-09
116312672	chr6:116312672:C:T	3.81097e-05	-0.889979	-0.451608	0.000207135	-0.67151	-0.179671	0.000205844	-0.686898	-0.180256
116313162	chr6:116313162:T:C	8.20405e-05	-0.841455	0.266613	0.000219685	-0.705246	-0.0871083	0.000219481	-0.717042	-0.0859655
116313299	chr6:116313299:C:T	4.45162e-05	-0.772018	-0.414184	0.000148086	-0.74781	-0.438946	0.000148875	-0.749492	-0.441675
116313684	chr6:116313684:G:A	3.21964e-05	-1.2879e-10	-1.5102	0.000117769	-1.2879e-10	-1.41583	0.000118909	-1.2879e-10	-1.41592
116313771	chr6:116313771:T:G	2.02041e-05	-0.785519	-1.19065	6.80642e-05	-0.549288	-1.41481	6.7572e-05	-0.566082	-1.415
116314847	chr6:116314847:T:A	0.000244809	-0.909907	1.42833	0.000815898	-0.889827	1.40957	0.000821759	-0.891476	1.40865
116315144	chr6:116315144:T:A	1.53105e-05	-0.929076	-1.32444	5.41648e-05	-0.722466	-1.47005	5.38883e-05	-0.737312	-1.47005
116315744	chr6:116315744:G:A	2.08357e-05	-1.24514	-0.700252	5.04299e-05	-1.14546	-1.11851	5.05387e-05	-1.15469	-1.11684
116315798	chr6:116315798:G:A	3.18924e-05	-1.2879e-10	-1.51969	0.000104471	-1.2879e-10	-1.53564	0.000105474	-1.2879e-10	-1.53581
116316145	chr6:116316145:T:C	3.16042e-05	-1.2879e-10	-1.52877	0.000114168	-1.2879e-10	-1.44687	0.000115275	-1.2879e-10	-1.44696
116316277	chr6:116316277:G:A	2.97616e-05	-1.24653	-0.342306	6.32752e-05	-1.14737	-0.889689	6.344e-05	-1.15656	-0.887617
116316543	chr6:116316543:A:G	4.76385e-05	-1.11841	-1.02668e-09	0.000155407	-1.1385	-1.02668e-09	0.000157331	-1.13592	-1.02668e-09
116317456	chr6:116317456:A:G	2.4957e-05	-1.26253	-0.502375	5.52955e-05	-1.16908	-1.00278	5.54554e-05	-1.1778	-1.00089
116317727	chr6:116317727:G:A	3.78825e-05	-1.2879e-10	-1.34757	0.000129494	-1.2879e-10	-1.32091	0.000130817	-1.2879e-10	-1.32047
116318111	chr6:116318111:T:C	3.19014e-05	-1.2879e-10	-1.5194	0.000104494	-1.2879e-10	-1.53542	0.000105498	-1.2879e-10	-1.53558
116318122	chr6:116318122:G:A	1.46038e-05	-0.954901	-1.34587	5.17916e-05	-0.753873	-1.48345	5.15462e-05	-0.76835	-1.48344
116318148	chr6:116318148:T:A	7.80079e-06	-1.36564	-1.56219	2.57665e-05	-1.36825	-1.56723	2.60175e-05	-1.36829	-1.56722
116318363	chr6:116318363:A:G	3.88175e-05	-0.894337	-0.428846	0.000211231	-0.67695	-0.154649	0.000209923	-0.692279	-0.155252
116318397	chr6:116318397:T:G	0.000122741	-1.2879e-10	-0.171979	0.000391979	-1.2879e-10	-0.213342	0.000396804	-1.2879e-10	-0.21083
116319779	chr6:116319779:T:C	5.7773e-05	-0.925534	-1.02668e-09	0.000185639	-0.960743	-1.02668e-09	0.000187926	-0.958221	-1.02668e-09
116319845	chr6:116319845:C:T	1.0829e-05	-1.32188	-1.27795	5.44402e-05	-1.33742	-0.85003	5.49779e-05	-1.33704	-0.850303
116320478	chr6:116320478:A:C	0.000227984	-0.895892	1.34311	0.000759047	-0.875444	1.32296	0.000764497	-0.877116	1.32206
116321037	chr6:116321037:T:G	3.14771e-05	-1.2879e-10	-1.53279	0.000112755	-1.2879e-10	-1.45933	0.000113848	-1.2879e-10	-1.4594
116321089	chr6:116321089:C:T	2.24805e-05	-0.722953	-1.14645	6.88631e-05	-0.474696	-1.47773	6.8307e-05	-0.492254	-1.47801
116321361	chr6:116321361:TG:T	2.02556e-05	-1.26473	-0.708892	4.88066e-05	-1.17193	-1.12475	4.89392e-05	-1.1806	-1.12309
116321517	chr6:116321517:A:G	8.02132e-06	-1.36268	-1.53727	2.61382e-05	-1.36817	-1.55298	2.63965e-05	-1.36811	-1.55292
116321678	chr6:116321678:G:T	3.88109e-05	-1.2879e-10	-1.32335	0.000124266	-1.2879e-10	-1.36213	0.000125286	-1.2879e-10	-1.36367
116321749	chr6:116321749:G:A	1.18603e-05	-1.23526	-1.27359	4.44351e-05	-1.27741	-1.1131	4.48986e-05	-1.27622	-1.11365
116321822	chr6:116321822:C:T	2.0358e-05	-0.772991	-1.19559	6.88864e-05	-0.534423	-1.41767	6.83778e-05	-0.55137	-1.41785
116322071	chr6:116322071:C:G	1.91029e-05	-1.27201	-0.760205	4.66164e-05	-1.18205	-1.16054	4.67508e-05	-1.19049	-1.15895
116322073	chr6:116322073:C:A	3.06096e-05	-1.2879e-10	-1.56074	0.000103445	-1.2879e-10	-1.54551	0.000104472	-1.2879e-10	-1.54536
116322200	chr6:116322200:C:CA	3.04589e-05	-1.2879e-10	-1.56568	0.000105101	-1.2879e-10	-1.52963	0.000106117	-1.2879e-10	-1.52973
116322201	chr6:116322201:T:G	3.04414e-05	-1.2879e-10	-1.56625	0.000104815	-1.2879e-10	-1.53235	0.000105829	-1.2879e-10	-1.53244
116322275	chr6:116322275:G:A	3.17121e-05	-1.2879e-10	-1.52536	0.000103986	-1.2879e-10	-1.54029	0.000104986	-1.2879e-10	-1.54045
116322846	chr6:116322846:A:G	6.83857e-05	-1.2879e-10	-0.756892	0.000215487	-1.2879e-10	-0.81165	0.00021716	-1.2879e-10	-0.813638
116322938	chr6:116322938:T:G	1.49726e-05	-0.996624	-1.27921	6.9761e-05	-0.977252	-0.962223	7.04195e-05	-0.976183	-0.963618
116322996	chr6:116322996:C:T	0.000107526	-1.2879e-10	-0.30432	0.000353303	-1.2879e-10	-0.317223	0.000357917	-1.2879e-10	-0.313972
116323325	chr6:116323325:C:T	8.43762e-06	-1.28178	-1.56758	2.90922e-05	-1.24779	-1.56629	2.93416e-05	-1.24896	-1.5663
116323408	chr6:116323408:T:G	0.000209861	-1.2879e-10	0.364391	0.000640596	-1.2879e-10	0.277849	0.000646846	-1.2879e-10	0.277837
116323446	chr6:116323446:G:A	1.15343e-05	-1.18126	-1.35546	4.74937e-05	-1.20312	-1.12083	4.80049e-05	-1.20119	-1.12178
116323546	chr6:116323546:G:A	3.10262e-05	-1.2879e-10	-1.54722	0.000109981	-1.2879e-10	-1.48424	0.000111048	-1.2879e-10	-1.48431
116323888	chr6:116323888:C:T	5.26234e-05	-1.01889	-1.02668e-09	0.00017843	-1.00035	-1.02668e-09	0.000179803	-1.00241	-1.02668e-09
116323956	chr6:116323956:T:A	3.97753e-05	-1.2879e-10	-1.29881	0.000143962	-1.2879e-10	-1.215	0.000145426	-1.2879e-10	-1.2146
116324028	chr6:116324028:T:C	1.15679e-05	-1.18592	-1.3479	4.76896e-05	-1.20759	-1.11225	4.82016e-05	-1.20568	-1.1132
116324303	chr6:116324303:C:T	1.83872e-05	-1.01794	-1.05246	5.84934e-05	-1.05499	-1.06065	5.91895e-05	-1.05214	-1.06138
116324560	chr6:116324560:G:A	3.05872e-05	-1.2879e-10	-1.56147	0.000106239	-1.2879e-10	-1.51886	0.000107271	-1.2879e-10	-1.51891
116325116	chr6:116325116:AT:A	1.72871e-05	-1.20476	-0.927329	4.84075e-05	-1.09126	-1.21363	4.84551e-05	-1.10161	-1.21203
116325334	chr6:116325334:A:G	5.92311e-05	-0.900608	-1.02668e-09	0.000201461	-0.878953	-1.02668e-09	0.000202899	-0.881563	-1.02668e-09
116325378	chr6:116325378:G:A	6.48431e-05	-0.810085	-1.02668e-09	0.000214279	-0.81727	-1.02668e-09	0.000216873	-0.81496	-1.02668e-09
116325838	chr6:116325838:T:G	3.0622e-05	-1.2879e-10	-1.56034	0.000101449	-1.2879e-10	-1.56499	0.000102435	-1.2879e-10	-1.56504
116326239	chr6:116326239:A:G	3.08788e-05	-1.2879e-10	-1.55199	0.000109171	-1.2879e-10	-1.49163	0.00011023	-1.2879e-10	-1.4917
116326406	chr6:116326406:A:G	0.000115652	-1.2879e-10	-0.231467	0.00039176	-1.2879e-10	-0.2139	0.000396596	-1.2879e-10	-0.211353
116326424	chr6:116326424:T:C	1.86146e-05	-1.17925	-0.878855	5.19038e-05	-1.05854	-1.17661	5.19287e-05	-1.06948	-1.17492
116326428	chr6:116326428:G:A	2.85921e-05	-0.155951	-1.47297	0.000147833	0.177239	-1.36571	0.000145782	0.154313	-1.36647
116327255	chr6:116327255:C:T	6.28773e-05	-1.2879e-10	-0.840869	0.000252167	-1.2879e-10	-0.654456	0.000254359	-1.2879e-10	-0.655524
116327379	chr6:116327379:T:C	9.77077e-05	-1.2879e-10	-0.400074	0.000321177	-1.2879e-10	-0.412558	0.000325324	-1.2879e-10	-0.409451
116327429	chr6:116327429:G:A	7.81223e-06	-1.36274	-1.56362	2.62144e-05	-1.35106	-1.56718	2.64599e-05	-1.35147	-1.56718
116328050	chr6:116328050:C:T	9.49587e-05	-1.2879e-10	-0.428613	0.000312188	-1.2879e-10	-0.440943	0.000316207	-1.2879e-10	-0.437874
116328075	chr6:116328075:C:T	9.22749e-05	-1.2879e-10	-0.457282	0.000303412	-1.2879e-10	-0.469456	0.000307306	-1.2879e-10	-0.466426
116328083	chr6:116328083:C:T	0.000109905	-1.2879e-10	-0.282439	0.000371476	-1.2879e-10	-0.267066	0.000376043	-1.2879e-10	-0.264567
116328224	chr6:116328224:G:A	4.12496e-05	-1.2879e-10	-1.26241	0.000131388	-1.2879e-10	-1.30639	0.000132902	-1.2879e-10	-1.30466
116328406	chr6:116328406:C:T	1.1766e-05	-1.18857	-1.32828	4.94295e-05	-1.20321	-1.0808	4.9956e-05	-1.20284	-1.08029
116328870	chr6:116328870:A:AGGG	3.1357e-05	-1.2879e-10	-1.53662	0.000102721	-1.2879e-10	-1.55253	0.000103682	-1.2879e-10	-1.55294
116328873	chr6:116328873:T:G	3.1357e-05	-1.2879e-10	-1.53662	0.000102721	-1.2879e-10	-1.55253	0.000103682	-1.2879e-10	-1.55294
116328874	chr6:116328874:C:A	3.12242e-05	-1.2879e-10	-1.54086	0.000102422	-1.2879e-10	-1.55545	0.000103385	-1.2879e-10	-1.55581
116329030	chr6:116329030:T:C	3.89007e-05	-1.32104	-1.02668e-09	0.000128386	-1.32951	-1.02668e-09	0.000129729	-1.32882	-1.02668e-09
116329308	chr6:116329308:A:G	2.72135e-05	-0.867126	-0.811215	9.03132e-05	-0.843987	-0.837278	9.08881e-05	-0.845566	-0.839077
116329395	chr6:116329395:A:G	2.96483e-05	-0.939929	-0.652721	9.81856e-05	-0.982702	-0.614988	9.9374e-05	-0.979751	-0.61563
116329589	chr6:116329589:T:C	3.06537e-05	-1.2879e-10	-1.5593	0.000107223	-1.2879e-10	-1.50964	0.000108264	-1.2879e-10	-1.5097
116329884	chr6:116329884:C:T	1.12951e-05	-1.20259	-1.35509	4.49765e-05	-1.05346	-1.32495	4.49436e-05	-1.06499	-1.32387
116329899	chr6:116329899:A:C	9.77077e-05	-1.2879e-10	-0.400074	0.000321177	-1.2879e-10	-0.412558	0.000325324	-1.2879e-10	-0.409451
116329977	chr6:116329977:T:G	3.1392e-05	-1.2879e-10	-1.5355	0.000102743	-1.2879e-10	-1.55232	0.000103704	-1.2879e-10	-1.55273
116330011	chr6:116330011:G:C	3.24347e-05	-1.2879e-10	-1.50282	0.000105272	-1.2879e-10	-1.528	0.00010623	-1.2879e-10	-1.52866
116330052	chr6:116330052:C:A	3.26447e-05	-1.2879e-10	-1.49637	0.00010521	-1.2879e-10	-1.52859	0.00010629	-1.2879e-10	-1.5281
116330131	chr6:116330131:A:C	7.85655e-06	-1.35486	-1.56585	2.75614e-05	-1.33795	-1.53018	2.78119e-05	-1.33852	-1.53029
116330441	chr6:116330441:A:G	3.783e-05	-1.34895	-1.02668e-09	0.000128506	-1.32857	-1.02668e-09	0.000129438	-1.33107	-1.02668e-09
116330669	chr6:116330669:A:C	2.17657e-05	-1.09152	-0.810195	7.37612e-05	-1.12517	-0.758545	7.46231e-05	-1.12265	-0.759172
116331621	chr6:116331621:T:C	3.63645e-05	-1.2879e-10	-1.38846	0.000118427	-1.2879e-10	-1.41025	0.000119592	-1.2879e-10	-1.41019
116331773	chr6:116331773:A:G	2.70826e-05	-0.215316	-1.46785	0.000135625	0.088974	-1.36363	0.000134034	0.0682407	-1.36442
116332125	chr6:116332125:A:G	3.26567e-05	-1.2879e-10	-1.49601	0.000105999	-1.2879e-10	-1.52112	0.000106957	-1.2879e-10	-1.52184
116332256	chr6:116332256:A:G	0.000121351	-1.2879e-10	-0.183369	0.000385924	-1.2879e-10	-0.228909	0.000390648	-1.2879e-10	-0.226465
116333188	chr6:116333188:T:G	9.12791e-05	-1.2879e-10	-0.468133	0.000300231	-1.2879e-10	-0.479998	0.000304081	-1.2879e-10	-0.476976
116333456	chr6:116333456:T:C	6.77902e-05	-0.765637	-1.02668e-09	0.00024263	-0.693011	-1.02668e-09	0.000244607	-0.69462	-1.02668e-09
116334887	chr6:116334887:T:C	3.09912e-05	-1.2879e-10	-1.54835	0.000105441	-1.2879e-10	-1.5264	0.000106491	-1.2879e-10	-1.52621
116335168	chr6:116335168:T:C	2.02718e-05	-1.02698	-0.945846	6.46726e-05	-1.06346	-0.95175	6.5434e-05	-1.06066	-0.952572
116335206	chr6:116335206:A:G	8.47216e-06	-1.32533	-1.51994	3.35956e-05	-1.33443	-1.33572	3.39215e-05	-1.33419	-1.33603
116335647	chr6:116335647:A:G	9.32674e-05	-1.2879e-10	-0.446585	0.000306735	-1.2879e-10	-0.458566	0.000310678	-1.2879e-10	-0.455515
116336367	chr6:116336367:T:C	3.04153e-05	-1.2879e-10	-1.56711	0.000101771	-1.2879e-10	-1.56183	0.000102749	-1.2879e-10	-1.56198
116337111	chr6:116337111:A:C	3.04265e-05	-1.2879e-10	-1.56674	0.000101664	-1.2879e-10	-1.56288	0.000102643	-1.2879e-10	-1.56302
116337439	chr6:116337439:G:A	9.27732e-05	-1.2879e-10	-0.451897	0.0003051	-1.2879e-10	-0.46391	0.000309019	-1.2879e-10	-0.460868
116337569	chr6:116337569:A:G	1.75281e-05	-1.17992	-0.938323	4.95325e-05	-1.05942	-1.2225	4.95516e-05	-1.07034	-1.22092
116337801	chr6:116337801:ACTT:A	1.19379e-05	-0.952635	-1.5497	4.53109e-05	-0.835212	-1.53579	4.52891e-05	-0.845528	-1.53568
116338608	chr6:116338608:G:A	2.20005e-05	-0.724971	-1.16602	7.43012e-05	-0.479939	-1.39648	7.37397e-05	-0.497063	-1.39667
116338828	chr6:116338828:A:G	6.4269e-05	-0.818978	-1.02668e-09	0.000229298	-0.749526	-1.02668e-09	0.000231183	-0.751061	-1.02668e-09
116339075	chr6:116339075:GTCT:G	3.16936e-05	-1.2879e-10	-1.52594	0.000102986	-1.2879e-10	-1.54995	0.000104026	-1.2879e-10	-1.54963
116339507	chr6:116339507:A:T	2.77246e-05	-1.24264	-0.417094	6.15605e-05	-1.14244	-0.922091	6.17134e-05	-1.15171	-0.920061
116339700	chr6:116339700:G:C	8.0343e-05	-1.2879e-10	-0.59575	0.000265652	-1.2879e-10	-0.602362	0.000269008	-1.2879e-10	-0.599529
116340229	chr6:116340229:C:T	5.80278e-05	-0.921133	-1.02668e-09	0.000195485	-0.909065	-1.02668e-09	0.000197044	-0.910844	-1.02668e-09
116340449	chr6:116340449:C:T	8.4546e-05	-1.2879e-10	-0.544759	0.000278862	-1.2879e-10	-0.553834	0.000282407	-1.2879e-10	-0.550924
116340734	chr6:116340734:T:A	3.70929e-05	-0.753198	-0.615431	0.000123018	-0.728304	-0.643916	0.000123694	-0.730093	-0.646368
116341319	chr6:116341319:C:T	0.000122717	-1.2879e-10	-0.17217	0.000586935	-1.2879e-10	0.190364	0.000591717	-1.2879e-10	0.188757
116341449	chr6:116341449:T:C	8.0347e-05	-1.2879e-10	-0.5957	0.000265031	-1.2879e-10	-0.604703	0.00026838	-1.2879e-10	-0.601867
116341542	chr6:116341542:G:T	3.20826e-05	-1.2879e-10	-1.51374	0.000103871	-1.2879e-10	-1.5414	0.000104928	-1.2879e-10	-1.541
116341850	chr6:116341850:T:C	8.44839e-05	-1.2879e-10	-0.545493	0.000231247	-1.2879e-10	-0.741064	0.000233465	-1.2879e-10	-0.741239
116342043	chr6:116342043:G:A	1.5215e-05	-1.2707	-0.98908	4.2203e-05	-1.17967	-1.26239	4.23171e-05	-1.18819	-1.26089
116342160	chr6:116342160:G:A	1.52227e-05	-1.27019	-0.98908	4.22321e-05	-1.17898	-1.26239	4.23456e-05	-1.18751	-1.26089
116342515	chr6:116342515:G:A	0.000563898	-1.2879e-10	1.35282	0.00186506	-1.2879e-10	1.3465	0.00188116	-1.2879e-10	1.34537
116342545	chr6:116342545:C:G	3.21085e-05	-1.2879e-10	-1.51293	0.000108877	-1.2879e-10	-1.49433	0.000109915	-1.2879e-10	-1.49457
116342568	chr6:116342568:C:T	3.08197e-05	-1.2879e-10	-1.5539	0.000106854	-1.2879e-10	-1.51309	0.000107852	-1.2879e-10	-1.51351
116342757	chr6:116342757:A:G	3.05394e-05	-1.2879e-10	-1.56304	0.000101274	-1.2879e-10	-1.56672	0.000102257	-1.2879e-10	-1.56678
116342865	chr6:116342865:C:T	3.04018e-05	-1.2879e-10	-1.56755	0.000102732	-1.2879e-10	-1.55242	0.00010371	-1.2879e-10	-1.55267
116343093	chr6:116343093:C:T	3.05007e-05	-1.2879e-10	-1.5643	0.000104635	-1.2879e-10	-1.53408	0.000105619	-1.2879e-10	-1.53444
116343204	chr6:116343204:C:T	8.20541e-05	-1.2879e-10	-0.574676	0.000270664	-1.2879e-10	-0.583673	0.000274092	-1.2879e-10	-0.580806
116343218	chr6:116343218:G:A	3.04517e-05	-1.2879e-10	-1.56591	0.000103707	-1.2879e-10	-1.54298	0.000104691	-1.2879e-10	-1.54326
116343273	chr6:116343273:G:T	3.82396e-05	-1.33818	-1.02668e-09	0.000128531	-1.32838	-1.02668e-09	0.000129686	-1.32916	-1.02668e-09
116344429	chr6:116344429:G:A	3.04088e-05	-1.2879e-10	-1.56732	0.000101986	-1.2879e-10	-1.55971	0.000102993	-1.2879e-10	-1.55961
116345015	chr6:116345015:G:A	8.23248e-06	-1.3359	-1.53807	2.72832e-05	-1.3107	-1.56758	2.75278e-05	-1.3115	-1.56758
116345083	chr6:116345083:A:G	8.33861e-05	-1.2879e-10	-0.558573	0.000275006	-1.2879e-10	-0.567756	0.000278496	-1.2879e-10	-0.564867
116346045	chr6:116346045:T:A	3.38078e-05	-1.2879e-10	-1.46136	0.000108972	-1.2879e-10	-1.49346	0.000109939	-1.2879e-10	-1.49434
116346150	chr6:116346150:C:T	1.58145e-05	-1.19138	-1.02974	5.05586e-05	-1.21757	-1.04385	5.11129e-05	-1.2156	-1.04463
116346309	chr6:116346309:C:A	1.52244e-05	-1.27007	-0.98908	4.22407e-05	-1.17878	-1.26239	4.2354e-05	-1.18732	-1.26089
116346694	chr6:116346694:A:C	1.81742e-05	-1.15825	-0.923804	5.80622e-05	-1.18684	-0.936196	5.87047e-05	-1.18468	-0.937073
116346993	chr6:116346993:A:C	9.73575e-05	-1.2879e-10	-0.403665	0.000260338	-1.2879e-10	-0.622568	0.000262896	-1.2879e-10	-0.622513
116347234	chr6:116347234:A:G	3.04543e-05	-1.2879e-10	-1.56583	0.000103742	-1.2879e-10	-1.54265	0.000104725	-1.2879e-10	-1.54293
116347388	chr6:116347388:AACCAAAACAGCATGGTACTGGT:A	0.000247423	0.529046	-1.02668e-09	0.000878077	0.593185	-1.02668e-09	0.000883283	0.589374	-1.02668e-09
116347592	chr6:116347592:T:A	7.82668e-05	-1.2879e-10	-0.621931	0.000258227	-1.2879e-10	-0.630711	0.00026148	-1.2879e-10	-0.627913
116347933	chr6:116347933:TAAAC:T	1.2226e-05	-1.11509	-1.3634	3.87324e-05	-1.14677	-1.3811	3.91788e-05	-1.14437	-1.38177
116348199	chr6:116348199:G:A	3.71121e-05	-1.36811	-1.02668e-09	0.00012351	-1.36823	-1.02668e-09	0.000124719	-1.36821	-1.02668e-09
116348285	chr6:116348285:G:A	3.21085e-05	-1.2879e-10	-1.51293	0.000108877	-1.2879e-10	-1.49433	0.000109915	-1.2879e-10	-1.49457
116348367	chr6:116348367:A:T	9.01279e-05	-0.480825	-1.02668e-09	0.000295003	-0.497565	-1.02668e-09	0.00029882	-0.49443	-1.02668e-09
116348572	chr6:116348572:C:G	3.70733e-05	-1.2879e-10	-1.36916	0.000117924	-1.2879e-10	-1.41451	0.000118928	-1.2879e-10	-1.41576
116348777	chr6:116348777:A:G	2.32759e-05	-1.19389	-0.640746	7.67062e-05	-1.17688	-0.667691	7.72009e-05	-1.17806	-0.669801
116348932	chr6:116348932:A:C	9.58842e-05	-1.2879e-10	-0.418914	0.000316068	-1.2879e-10	-0.428591	0.000320149	-1.2879e-10	-0.425486
116349201	chr6:116349201:A:G	1.52292e-05	-1.28537	-0.973468	4.18196e-05	-1.20036	-1.25082	4.19543e-05	-1.20839	-1.2493
116349473	chr6:116349473:G:A	1.49736e-05	-1.28669	-0.98908	4.12611e-05	-1.20224	-1.26239	4.13948e-05	-1.21022	-1.26089
116350033	chr6:116350033:A:T	3.24525e-05	-1.2879e-10	-1.50228	0.000109169	-1.2879e-10	-1.49165	0.000110256	-1.2879e-10	-1.49146
116350429	chr6:116350429:C:T	2.06998e-05	-0.881486	-1.07045	6.59213e-05	-0.666122	-1.32997	6.55519e-05	-0.681267	-1.33016
116350538	chr6:116350538:T:C	3.9215e-05	-1.313	-1.02668e-09	0.000129322	-1.32224	-1.02668e-09	0.000130683	-1.3215	-1.02668e-09
116350924	chr6:116350924:A:G	8.31747e-06	-1.34046	-1.52324	2.71589e-05	-1.31681	-1.56603	2.74026e-05	-1.31756	-1.56607
116351158	chr6:116351158:C:T	3.47962e-05	-1.2879e-10	-1.43255	0.000113056	-1.2879e-10	-1.45667	0.000114131	-1.2879e-10	-1.45693
116351197	chr6:116351197:T:C	1.84078e-05	-1.23337	-0.835912	6.24041e-05	-1.2558	-0.795115	6.3079e-05	-1.25411	-0.795771
116352139	chr6:116352139:T:TA	1.95614e-05	-1.33616	-0.67234	4.45538e-05	-1.27797	-1.10988	4.48036e-05	-1.28381	-1.10817
116352324	chr6:116352324:A:G	3.17278e-05	-1.2879e-10	-1.52486	0.0001031	-1.2879e-10	-1.54885	0.000104142	-1.2879e-10	-1.54851
116352336	chr6:116352336:A:G	3.93731e-05	-1.30897	-1.02668e-09	0.00013124	-1.30752	-1.02668e-09	0.000132435	-1.30818	-1.02668e-09
116353166	chr6:116353166:T:C	8.13757e-06	-1.32042	-1.56514	2.81335e-05	-1.29096	-1.55663	2.83811e-05	-1.29187	-1.55668
116353510	chr6:116353510:A:G	0.000126078	-1.2879e-10	-0.145153	0.000401724	-1.2879e-10	-0.188783	0.000406664	-1.2879e-10	-0.186284
116353675	chr6:116353675:C:G	1.0087e-05	-1.31496	-1.35584	2.82452e-05	-1.34467	-1.49895	2.8567e-05	-1.34298	-1.49904
116354201	chr6:116354201:A:G	3.50198e-05	-1.2879e-10	-1.42614	0.000118719	-1.2879e-10	-1.40779	0.000119919	-1.2879e-10	-1.40746
116354336	chr6:116354336:A:G	8.33916e-05	-1.2879e-10	-0.558507	0.00027535	-1.2879e-10	-0.566505	0.000278846	-1.2879e-10	-0.56361
116354539	chr6:116354539:A:G	8.33207e-05	-1.2879e-10	-0.559358	0.000275131	-1.2879e-10	-0.567302	0.000278624	-1.2879e-10	-0.564408
116354680	chr6:116354680:C:G	7.47655e-05	-1.2879e-10	-0.667698	0.000246899	-1.2879e-10	-0.675569	0.000249994	-1.2879e-10	-0.672836
116354940	chr6:116354940:C:T	4.32779e-05	-1.2879e-10	-1.21441	0.000153735	-1.2879e-10	-1.14932	0.000155192	-1.2879e-10	-1.14961
116355338	chr6:116355338:A:G	5.92426e-05	-1.2879e-10	-0.900414	0.000201527	-1.2879e-10	-0.878623	0.000202958	-1.2879e-10	-0.881272
116355522	chr6:116355522:G:A	8.93525e-06	-1.3203	-1.47175	2.8391e-05	-1.29038	-1.54809	2.86381e-05	-1.29131	-1.54822
116356228	chr6:116356228:A:G	4.15178e-05	-1.2879e-10	-1.25593	0.000132262	-1.2879e-10	-1.29976	0.00013379	-1.2879e-10	-1.298
116356634	chr6:116356634:A:G	3.56441e-05	-1.2879e-10	-1.40847	0.000120872	-1.2879e-10	-1.38982	0.0001221	-1.2879e-10	-1.38943
116356697	chr6:116356697:C:T	3.61806e-05	-1.2879e-10	-1.39353	0.000118289	-1.2879e-10	-1.41142	0.000119453	-1.2879e-10	-1.41135
116357222	chr6:116357222:A:C	3.11475e-05	-1.2879e-10	-1.54332	0.0001015	-1.2879e-10	-1.56449	0.000102503	-1.2879e-10	-1.56438
116357465	chr6:116357465:G:A	4.64849e-05	-1.2879e-10	-1.14293	0.000149685	-1.2879e-10	-1.17601	0.000151165	-1.2879e-10	-1.1759
116357808	chr6:116357808:C:G	4.06138e-05	-1.2879e-10	-1.27795	0.000127556	-1.2879e-10	-1.336	0.000128601	-1.2879e-10	-1.33756
116358112	chr6:116358112:A:G	1.4234e-05	-1.24434	-1.08208	4.13287e-05	-1.13968	-1.32331	4.13928e-05	-1.14919	-1.32197
116358161	chr6:116358161:T:G	3.86548e-05	-1.2879e-10	-1.32738	0.000130179	-1.2879e-10	-1.31564	0.000131456	-1.2879e-10	-1.3156
116358588	chr6:116358588:A:T	1.37607e-05	-1.23022	-1.13002	4.08988e-05	-1.12061	-1.35284	4.09429e-05	-1.13051	-1.35158
116358737	chr6:116358737:G:A	3.04342e-05	-1.2879e-10	-1.56649	0.000102395	-1.2879e-10	-1.55571	0.000103414	-1.2879e-10	-1.55553
116359327	chr6:116359327:C:A	3.34819e-05	-1.2879e-10	-1.47105	0.000107114	-1.2879e-10	-1.51066	0.000108224	-1.2879e-10	-1.51007
116359846	chr6:116359846:A:G	7.62623e-05	-1.2879e-10	-0.647876	0.000251541	-1.2879e-10	-0.656944	0.000254677	-1.2879e-10	-0.654277
116360052	chr6:116360052:C:G	3.14787e-05	-1.2879e-10	-1.53274	0.000102333	-1.2879e-10	-1.55632	0.000103302	-1.2879e-10	-1.55662
116360228	chr6:116360228:C:T	0.000159605	-1.2879e-10	0.0906493	0.000778266	-1.2879e-10	0.472519	0.000784735	-1.2879e-10	0.471074
116360261	chr6:116360261:G:T	3.04959e-05	-1.2879e-10	-1.56446	0.000102685	-1.2879e-10	-1.55288	0.000103701	-1.2879e-10	-1.55276
116360318	chr6:116360318:C:T	9.47708e-06	-1.17959	-1.55359	3.24943e-05	-1.17178	-1.5317	3.27663e-05	-1.17292	-1.53195
116360335	chr6:116360335:G:A	1.17965e-05	-1.05073	-1.46353	3.61858e-05	-1.06237	-1.53351	3.6559e-05	-1.06242	-1.53292
116360379	chr6:116360379:AT:A	3.27705e-05	-1.2879e-10	-1.49253	0.000104256	-1.2879e-10	-1.5377	0.000105318	-1.2879e-10	-1.53729
116360519	chr6:116360519:C:G	1.53114e-05	-1.23155	-1.02191	4.40603e-05	-1.12285	-1.27614	4.41201e-05	-1.13268	-1.27468
116360571	chr6:116360571:A:G	0.000126398	-1.2879e-10	-0.142619	0.000381057	-1.2879e-10	-0.2416	0.000385672	-1.2879e-10	-0.239286
116361344	chr6:116361344:C:A	1.19961e-05	-1.04232	-1.45515	4.58934e-05	-0.835997	-1.52223	4.56464e-05	-0.851255	-1.52209
116361355	chr6:116361355:G:A	3.08984e-05	-1.2879e-10	-1.55135	0.000103661	-1.2879e-10	-1.54343	0.000104688	-1.2879e-10	-1.54329
116362360	chr6:116362360:A:G	2.07212e-05	-0.419551	-1.53135	6.50762e-05	-0.442352	-1.56664	6.57183e-05	-0.442345	-1.56655
116362625	chr6:116362625:C:T	1.49504e-05	-1.22628	-1.05104	4.34501e-05	-1.11583	-1.29711	4.35008e-05	-1.12579	-1.2957
116363276	chr6:116363276:CTTGTGTGTGT:C	5.22495e-05	-1.2879e-10	-1.02603	0.00016252	-1.2879e-10	-1.09375	0.000164509	-1.2879e-10	-1.09131
116363296	chr6:116363296:TGATA:T	4.81016e-05	-1.2879e-10	-1.10874	0.000173207	-1.2879e-10	-1.03006	0.000175007	-1.2879e-10	-1.02945
116364116	chr6:116364116:A:G	2.11907e-05	-0.99993	-0.928563	5.80689e-05	-0.810508	-1.31241	5.78271e-05	-0.823875	-1.31294
116364138	chr6:116364138:A:C	9.57617e-06	-1.35125	-1.37153	4.56882e-05	-1.36	-1.00271	4.61311e-05	-1.35982	-1.00296
116364684	chr6:116364684:TAGAA:T	7.46514e-05	-1.2879e-10	-0.669226	0.000246236	-1.2879e-10	-0.67826	0.000249295	-1.2879e-10	-0.675635
116364691	chr6:116364691:A:G	0.000120157	-0.193257	-1.02668e-09	0.000386763	-0.226737	-1.02668e-09	0.000392412	-0.22196	-1.02668e-09
116365532	chr6:116365532:C:T	1.32544e-05	-0.965732	-1.43199	4.01005e-05	-0.979033	-1.51413	4.05202e-05	-0.979077	-1.51339
116365542	chr6:116365542:C:T	3.71049e-05	-1.36831	-1.02668e-09	0.000123702	-1.36668	-1.02668e-09	0.000124888	-1.36686	-1.02668e-09
116365560	chr6:116365560:C:G	3.08928e-05	-1.2879e-10	-1.55153	0.000103638	-1.2879e-10	-1.54365	0.000104665	-1.2879e-10	-1.54351
116365784	chr6:116365784:G:T	5.1371e-05	-1.2879e-10	-1.04298	0.000195065	-1.2879e-10	-0.911217	0.000196886	-1.2879e-10	-0.911646
116366012	chr6:116366012:T:C	2.13337e-05	-1.31099	-0.610776	7.32499e-05	-1.32721	-0.563463	7.39882e-05	-1.3261	-0.564263
116366443	chr6:116366443:A:G	5.48898e-05	-0.976728	-1.02668e-09	0.000196666	-0.903041	-1.02668e-09	0.000198016	-0.905921	-1.02668e-09
116366524	chr6:116366524:G:A	3.18319e-05	-1.2879e-10	-1.52159	0.000113284	-1.2879e-10	-1.45465	0.000114314	-1.2879e-10	-1.45532
116366701	chr6:116366701:A:T	3.16443e-05	-1.2879e-10	-1.5275	0.000102653	-1.2879e-10	-1.55319	0.000103621	-1.2879e-10	-1.55353
116366789	chr6:116366789:G:A	1.75581e-05	-1.26444	-0.852104	5.60521e-05	-1.28699	-0.871274	5.66344e-05	-1.28543	-0.872225
116366967	chr6:116366967:T:C	3.04162e-05	-1.2879e-10	-1.56708	0.000102055	-1.2879e-10	-1.55904	0.000103035	-1.2879e-10	-1.5592
116367078	chr6:116367078:T:C	3.18096e-05	-1.2879e-10	-1.52229	0.000107791	-1.2879e-10	-1.50435	0.000108823	-1.2879e-10	-1.50455
116367641	chr6:116367641:T:G	7.5387e-05	-1.2879e-10	-0.65942	0.000248568	-1.2879e-10	-0.668832	0.000251661	-1.2879e-10	-0.666189
116368733	chr6:116368733:C:G	8.0932e-06	-1.35832	-1.53271	2.67992e-05	-1.34399	-1.55218	2.70466e-05	-1.34446	-1.55225
116369088	chr6:116369088:C:T	3.78818e-05	-1.2879e-10	-1.34758	0.000120402	-1.2879e-10	-1.39372	0.000121732	-1.2879e-10	-1.39245
116369204	chr6:116369204:T:C	1.6241e-05	-1.33298	-0.861542	5.51683e-05	-1.34543	-0.828733	5.5717e-05	-1.3446	-0.829389
116369446	chr6:116369446:TA:T	5.04838e-05	-1.2879e-10	-1.0604	0.000156169	-1.2879e-10	-1.13361	0.000158002	-1.2879e-10	-1.13166
116369547	chr6:116369547:G:A	3.064e-05	-1.2879e-10	-1.55975	0.000106408	-1.2879e-10	-1.51727	0.000107476	-1.2879e-10	-1.517
116369639	chr6:116369639:G:A	1.72309e-05	-0.568847	-1.5665	6.23829e-05	-0.484209	-1.56705	6.28706e-05	-0.486176	-1.56702
116370590	chr6:116370590:C:T	3.20116e-05	-1.2879e-10	-1.51596	0.000108158	-1.2879e-10	-1.50095	0.000109245	-1.2879e-10	-1.50068
116370656	chr6:116370656:G:T	3.19995e-05	-1.2879e-10	-1.51633	0.000103878	-1.2879e-10	-1.54133	0.000104881	-1.2879e-10	-1.54145
116371743	chr6:116371743:C:G	3.97244e-05	-1.30009	-1.02668e-09	0.000134206	-1.28517	-1.02668e-09	0.000135347	-1.28643	-1.02668e-09
116372221	chr6:116372221:T:C	8.81004e-06	-1.24746	-1.5587	2.78794e-05	-1.30908	-1.54758	2.82611e-05	-1.30483	-1.54796
116372615	chr6:116372615:T:C	3.10158e-05	-1.2879e-10	-1.54756	0.000102214	-1.2879e-10	-1.55748	0.000103222	-1.2879e-10	-1.55739
116372945	chr6:116372945:G:T	3.06404e-05	-1.2879e-10	-1.55974	0.000103001	-1.2879e-10	-1.54981	0.000104	-1.2879e-10	-1.54988
116373221	chr6:116373221:G:T	0.000521771	-1.2879e-10	1.27517	0.00168617	-1.2879e-10	1.24566	0.00170837	-1.2879e-10	1.24902
116373235	chr6:116373235:C:T	9.94626e-05	-1.2879e-10	-0.382273	0.000387189	-1.2879e-10	-0.225635	0.000390637	-1.2879e-10	-0.226493
116373344	chr6:116373344:CAGA:C	6.08906e-05	-0.872975	-1.02668e-09	0.000216922	-0.805013	-1.02668e-09	0.000218699	-0.806576	-1.02668e-09
116373666	chr6:116373666:C:G	0.00019045	-0.698398	0.965731	0.000606558	-0.625096	0.848347	0.000612709	-0.626474	0.850092
116373960	chr6:116373960:A:C	3.44522e-05	-1.2879e-10	-1.44248	0.000115157	-1.2879e-10	-1.43825	0.00011648	-1.2879e-10	-1.43655
116374045	chr6:116374045:A:G	1.48185e-05	-1.29566	-0.990516	4.50309e-05	-1.28257	-1.09464	4.54148e-05	-1.28376	-1.09468
116374605	chr6:116374605:T:G	3.4439e-05	-1.2879e-10	-1.44287	0.000115114	-1.2879e-10	-1.43863	0.000116436	-1.2879e-10	-1.43693
116374671	chr6:116374671:TG:T	3.04732e-05	-1.2879e-10	-1.56521	0.000102053	-1.2879e-10	-1.55905	0.000103045	-1.2879e-10	-1.5591
116375129	chr6:116375129:G:A	3.98868e-05	-1.2879e-10	-1.29601	0.000132504	-1.2879e-10	-1.29794	0.000133941	-1.2879e-10	-1.29687
116375237	chr6:116375237:TAAC:T	1.07054e-05	-1.32682	-1.28449	3.17472e-05	-1.28303	-1.44371	3.19351e-05	-1.28671	-1.44386
116375323	chr6:116375323:CTG:C	9.73449e-06	-1.3279	-1.37848	2.99272e-05	-1.28457	-1.50121	3.01065e-05	-1.28821	-1.50132
116375468	chr6:116375468:C:G	3.72634e-05	-1.36404	-1.02668e-09	0.00012379	-1.36596	-1.02668e-09	0.00012502	-1.3658	-1.02668e-09
116375882	chr6:116375882:A:G	4.3082e-05	-1.2879e-10	-1.21895	0.000142956	-1.2879e-10	-1.22201	0.000144527	-1.2879e-10	-1.2208
116376346	chr6:116376346:A:G	3.04779e-05	-1.2879e-10	-1.56505	0.000101243	-1.2879e-10	-1.56703	0.000102235	-1.2879e-10	-1.567
116377341	chr6:116377341:T:C	4.25905e-05	-1.2879e-10	-1.23042	0.000141667	-1.2879e-10	-1.23107	0.000142818	-1.2879e-10	-1.2327
116377768	chr6:116377768:A:G	1.20677e-05	-1.36695	-1.12458	3.16861e-05	-1.34564	-1.38303	3.19424e-05	-1.34835	-1.38199
116378205	chr6:116378205:A:G	3.44433e-05	-1.2879e-10	-1.44274	0.000115127	-1.2879e-10	-1.43851	0.00011645	-1.2879e-10	-1.43681
116378286	chr6:116378286:A:G	1.17072e-05	-1.17109	-1.35076	4.20725e-05	-1.16275	-1.2824	4.24075e-05	-1.16389	-1.28305
116379048	chr6:116379048:T:C	0.000716206	-1.2879e-10	1.59191	0.00230823	-1.2879e-10	1.55969	0.00233963	-1.2879e-10	1.56348
116379229	chr6:116379229:G:C	9.9508e-05	-1.2879e-10	-0.381817	0.000387355	-1.2879e-10	-0.225208	0.000390804	-1.2879e-10	-0.226066
116379646	chr6:116379646:C:T	8.6082e-06	-1.27774	-1.5516	2.75812e-05	-1.32974	-1.53767	2.7934e-05	-1.32629	-1.53814
116379972	chr6:116379972:G:C	3.55387e-05	-1.2879e-10	-1.41143	0.000115833	-1.2879e-10	-1.4324	0.000116963	-1.2879e-10	-1.43241
116379984	chr6:116379984:A:C	3.32162e-05	-1.2879e-10	-1.47902	0.000117644	-1.2879e-10	-1.41688	0.000118894	-1.2879e-10	-1.41604
116380030	chr6:116380030:C:T	1.5618e-05	-0.666063	-1.56757	5.65113e-05	-0.58534	-1.56477	5.69595e-05	-0.587234	-1.5647
116380420	chr6:116380420:A:T	4.35505e-05	-1.2879e-10	-1.20813	0.000144399	-1.2879e-10	-1.21197	0.000145989	-1.2879e-10	-1.21074
116380459	chr6:116380459:G:A	5.65687e-05	-1.2879e-10	-0.946599	0.000160366	-1.2879e-10	-1.10709	0.000162143	-1.2879e-10	-1.10579
116380873	chr6:116380873:A:G	6.42772e-05	-0.818851	-1.02668e-09	0.000229781	-0.747425	-1.02668e-09	0.000231644	-0.749068	-1.02668e-09
116380960	chr6:116380960:A:C	3.05859e-05	-1.2879e-10	-1.56151	0.000103206	-1.2879e-10	-1.54783	0.00010423	-1.2879e-10	-1.54767
116381545	chr6:116381545:C:G	3.32006e-05	-1.2879e-10	-1.47949	0.000117847	-1.2879e-10	-1.41516	0.000119101	-1.2879e-10	-1.4143
116381693	chr6:116381693:G:A	5.82048e-05	-1.2879e-10	-0.918087	0.000180026	-1.2879e-10	-0.991446	0.000181365	-1.2879e-10	-0.993761
116381752	chr6:116381752:T:C	8.61249e-06	-1.26756	-1.56128	2.74217e-05	-1.32277	-1.55045	2.77833e-05	-1.31904	-1.5508
116382107	chr6:116382107:A:G	3.21477e-05	-1.2879e-10	-1.51171	0.000104413	-1.2879e-10	-1.53619	0.000105414	-1.2879e-10	-1.53638
116382555	chr6:116382555:A:G	5.3205e-05	-1.2879e-10	-1.0079	0.000209547	-1.2879e-10	-0.839599	0.000211358	-1.2879e-10	-0.840717
116382763	chr6:116382763:G:A	9.54653e-06	-1.20533	-1.52055	3.4348e-05	-1.16631	-1.4817	3.45844e-05	-1.16919	-1.48168
116383407	chr6:116383407:A:G	3.04421e-05	-1.2879e-10	-1.56623	0.000102497	-1.2879e-10	-1.55472	0.000103502	-1.2879e-10	-1.55468
116383534	chr6:116383534:A:G	2.43766e-05	-0.60776	-1.18067	7.48025e-05	-0.589622	-1.28008	7.56718e-05	-0.586919	-1.28095
116383590	chr6:116383590:A:G	2.27894e-05	-0.714442	-1.14132	8.16235e-05	-0.758945	-1.02349	8.25563e-05	-0.757676	-1.02312
116384045	chr6:116384045:T:G	1.31616e-05	-1.33699	-1.06776	3.93938e-05	-1.34931	-1.16163	3.98362e-05	-1.34866	-1.16084
116384368	chr6:116384368:C:A	3.83039e-05	-1.3365	-1.02668e-09	0.00012651	-1.34422	-1.02668e-09	0.000127842	-1.34347	-1.02668e-09
116384406	chr6:116384406:A:ATG	3.84079e-05	-1.2879e-10	-1.33379	0.000139838	-1.2879e-10	-1.24406	0.000141238	-1.2879e-10	-1.24382
116384928	chr6:116384928:G:A	0.000937571	-1.2879e-10	1.86124	0.00314818	-1.2879e-10	1.87003	0.00318993	-1.2879e-10	1.87348
116385093	chr6:116385093:G:A	3.16951e-05	-1.2879e-10	-1.52589	0.000111351	-1.2879e-10	-1.47186	0.000112404	-1.2879e-10	-1.47217
116385508	chr6:116385508:G:A	3.8406e-05	-1.2879e-10	-1.33384	0.000139609	-1.2879e-10	-1.2457	0.000141006	-1.2879e-10	-1.24547
116385564	chr6:116385564:A:T	4.36719e-05	-1.2879e-10	-1.20535	0.000169638	-1.2879e-10	-1.05088	0.000171194	-1.2879e-10	-1.05147
116385613	chr6:116385613:G:A	3.98424e-05	-1.2879e-10	-1.29712	0.000125641	-1.2879e-10	-1.35112	0.00012691	-1.2879e-10	-1.35079
116386352	chr6:116386352:G:A	3.87467e-05	-1.2879e-10	-1.32501	0.000141149	-1.2879e-10	-1.23474	0.000142562	-1.2879e-10	-1.2345
116387566	chr6:116387566:T:C	1.07114e-05	-1.33187	-1.27888	3.82134e-05	-1.35574	-1.18562	3.86074e-05	-1.35427	-1.18656
116387655	chr6:116387655:T:C	0.000233628	-1.2879e-10	0.471677	0.00075626	-1.2879e-10	0.443836	0.000765658	-1.2879e-10	0.446464
116387659	chr6:116387659:T:C	1.06409e-05	-1.32854	-1.28881	3.78498e-05	-1.35374	-1.19718	3.82448e-05	-1.35216	-1.19811
116387768	chr6:116387768:G:A	3.75155e-05	-1.3573	-1.02668e-09	0.000125969	-1.34851	-1.02668e-09	0.000127143	-1.34896	-1.02668e-09
116387811	chr6:116387811:G:A	7.12711e-05	-1.2879e-10	-0.715564	0.000248875	-1.2879e-10	-0.667597	0.00025158	-1.2879e-10	-0.666509
116388281	chr6:116388281:G:C	5.65727e-05	-1.2879e-10	-0.946529	0.000204928	-1.2879e-10	-0.861889	0.000206814	-1.2879e-10	-0.862451
116388405	chr6:116388405:C:A	0.000244957	-1.2879e-10	0.519028	0.000791557	-1.2879e-10	0.489452	0.000801424	-1.2879e-10	0.492119
116388545	chr6:116388545:A:G	6.82857e-05	-1.2879e-10	-0.758354	0.000209744	-1.2879e-10	-0.838663	0.000211934	-1.2879e-10	-0.837995
116388608	chr6:116388608:A:G	4.34519e-05	-1.2879e-10	-1.2104	0.000150532	-1.2879e-10	-1.17037	0.000152086	-1.2879e-10	-1.16983
116389275	chr6:116389275:T:G	3.33097e-05	-1.2879e-10	-1.47621	0.000107669	-1.2879e-10	-1.50548	0.000108729	-1.2879e-10	-1.50541
116389996	chr6:116389996:G:A	3.80934e-05	-1.2879e-10	-1.34201	0.000124562	-1.2879e-10	-1.35975	0.000125802	-1.2879e-10	-1.35956
116390137	chr6:116390137:G:A	8.01201e-06	-1.36547	-1.53564	2.78019e-05	-1.36506	-1.49439	2.80666e-05	-1.36524	-1.49445
116390348	chr6:116390348:A:G	3.69928e-05	-1.2879e-10	-1.37133	0.000129562	-1.2879e-10	-1.32039	0.000130859	-1.2879e-10	-1.32015
116390372	chr6:116390372:A:G	1.14041e-05	-1.25439	-1.2937	3.24481e-05	-1.22396	-1.48095	3.27174e-05	-1.22543	-1.48094
116390745	chr6:116390745:G:A	3.2429e-05	-1.2879e-10	-1.503	0.00010812	-1.2879e-10	-1.50131	0.000109194	-1.2879e-10	-1.50115
116390752	chr6:116390752:T:G	8.4575e-06	-1.34183	-1.50517	4.39633e-05	-1.31761	-1.08359	4.43496e-05	-1.31854	-1.08363
116390866	chr6:116390866:A:G	0.00040074	-1.2879e-10	1.01126	0.00127871	-1.2879e-10	0.969057	0.00129511	-1.2879e-10	0.972077
116391185	chr6:116391185:G:A	9.89128e-06	-1.24451	-1.44589	3.31501e-05	-1.2935	-1.39	3.35711e-05	-1.28998	-1.39063
116391292	chr6:116391292:A:G	1.1948e-05	-1.24089	-1.2606	4.60967e-05	-1.25056	-1.10325	4.65292e-05	-1.25023	-1.10396
116391525	chr6:116391525:G:A	1.21516e-05	-1.22857	-1.25602	4.69072e-05	-1.23867	-1.09771	4.73478e-05	-1.23833	-1.09843
116391548	chr6:116391548:C:T	1.23321e-05	-1.23037	-1.23947	4.77327e-05	-1.24033	-1.07861	4.81796e-05	-1.23998	-1.07935
116392208	chr6:116392208:A:G	6.46016e-05	0.663242	-1.47706	0.000232163	0.717014	-1.45412	0.000233982	0.714515	-1.45354
116392814	chr6:116392814:T:A	1.56136e-05	-1.34088	-0.893026	4.7642e-05	-1.34887	-0.971966	4.81496e-05	-1.34842	-0.971541
116393006	chr6:116393006:TCC:T	3.80989e-05	-1.2879e-10	-1.34187	0.000124582	-1.2879e-10	-1.35958	0.000125823	-1.2879e-10	-1.35939
116393090	chr6:116393090:C:T	3.36161e-05	-1.2879e-10	-1.46705	0.000112192	-1.2879e-10	-1.46434	0.000113313	-1.2879e-10	-1.46412
116393449	chr6:116393449:T:C	0.00019152	-1.2879e-10	0.272938	0.000734145	-1.2879e-10	0.414158	0.000740367	-1.2879e-10	0.412875
116393744	chr6:116393744:A:G	6.94223e-05	-0.741847	-1.02668e-09	0.000239374	-0.706521	-1.02668e-09	0.000241938	-0.70559	-1.02668e-09
116394003	chr6:116394003:C:CA	4.2345e-05	-1.2879e-10	-1.23621	0.000132649	-1.2879e-10	-1.29684	0.000133995	-1.2879e-10	-1.29647
116394771	chr6:116394771:A:C	7.8918e-05	-1.2879e-10	-0.613646	0.000310487	-1.2879e-10	-0.446407	0.000313705	-1.2879e-10	-0.44582
116394817	chr6:116394817:A:G	0.000182531	0.224865	-1.02668e-09	0.000639267	0.275773	-1.02668e-09	0.000643936	0.273328	-1.02668e-09
116394974	chr6:116394974:G:A	6.83445e-05	-0.757493	-1.02668e-09	0.000246789	-0.676017	-1.02668e-09	0.000248372	-0.679345	-1.02668e-09
116395163	chr6:116395163:C:T	9.73083e-05	-1.2879e-10	-0.40417	0.000327496	-1.2879e-10	-0.393073	0.000331116	-1.2879e-10	-0.391803
116395192	chr6:116395192:G:A	3.75838e-05	-1.35548	-1.02668e-09	0.000125379	-1.35321	-1.02668e-09	0.000126566	-1.3535	-1.02668e-09
116395228	chr6:116395228:A:G	0.000113867	-1.2879e-10	-0.247024	0.000380746	-1.2879e-10	-0.242416	0.000385002	-1.2879e-10	-0.241024
116395420	chr6:116395420:G:A	0.000202239	-1.2879e-10	0.327396	0.00102034	-1.2879e-10	0.743341	0.00103015	-1.2879e-10	0.743187
116395533	chr6:116395533:T:C	3.83452e-05	-1.33543	-1.02668e-09	0.000128206	-1.33091	-1.02668e-09	0.000129382	-1.3315	-1.02668e-09
116395781	chr6:116395781:G:A	0.000176115	0.189085	-1.02668e-09	0.000615816	0.2384	-1.02668e-09	0.000620342	0.235999	-1.02668e-09
116396008	chr6:116396008:C:T	9.11122e-06	-1.34909	-1.42346	3.39265e-05	-1.35209	-1.30827	3.42417e-05	-1.35201	-1.30882
116396120	chr6:116396120:G:A	5.21323e-05	-1.2879e-10	-1.02827	0.000152639	-1.2879e-10	-1.15647	0.000154193	-1.2879e-10	-1.15607
116396490	chr6:116396490:C:T	0.000226485	-1.2879e-10	0.440624	0.00074053	-1.2879e-10	0.422817	0.0007489	-1.2879e-10	0.424334
116396738	chr6:116396738:G:T	1.126e-05	-1.26595	-1.29485	3.19554e-05	-1.23815	-1.48205	3.22254e-05	-1.23947	-1.48205
116397065	chr6:116397065:G:T	4.08109e-05	-1.2879e-10	-1.2731	0.00012866	-1.2879e-10	-1.32737	0.000129784	-1.2879e-10	-1.3284
116397485	chr6:116397485:G:A	0.000149837	-1.2879e-10	0.0274935	0.000501251	-1.2879e-10	0.0325568	0.000506928	-1.2879e-10	0.0340969
116398085	chr6:116398085:GA:G	8.58004e-06	-1.36649	-1.46613	3.29635e-05	-1.36542	-1.32373	3.32361e-05	-1.3662	-1.32444
116398402	chr6:116398402:A:G	8.67913e-05	-0.518549	-1.02668e-09	0.000297675	-0.488546	-1.02668e-09	0.000300189	-0.489859	-1.02668e-09
116398492	chr6:116398492:G:C	3.12037e-05	-1.2879e-10	-1.54152	0.000102689	-1.2879e-10	-1.55284	0.000103702	-1.2879e-10	-1.55275
116398626	chr6:116398626:CTCTT:C	4.28618e-05	-1.2879e-10	-1.22407	0.000153018	-1.2879e-10	-1.15399	0.000154571	-1.2879e-10	-1.15362
116398790	chr6:116398790:T:C	3.09969e-05	-1.2879e-10	-1.54817	0.000101329	-1.2879e-10	-1.56617	0.000102321	-1.2879e-10	-1.56615
116399109	chr6:116399109:A:G	7.24149e-05	-1.2879e-10	-0.699643	0.000222899	-1.2879e-10	-0.777828	0.000224644	-1.2879e-10	-0.779757
116399324	chr6:116399324:C:T	7.7967e-06	-1.3649	-1.56345	2.64498e-05	-1.34399	-1.56531	2.66437e-05	-1.34634	-1.56538
116399962	chr6:116399962:A:G	3.38321e-05	-1.2879e-10	-1.46064	0.000118618	-1.2879e-10	-1.40864	0.000119804	-1.2879e-10	-1.40842
116400063	chr6:116400063:C:T	4.28618e-05	-1.2879e-10	-1.22407	0.000153018	-1.2879e-10	-1.15399	0.000154571	-1.2879e-10	-1.15362
116400208	chr6:116400208:C:T	1.14604e-05	-1.34684	-1.19632	3.68265e-05	-1.33029	-1.24805	3.712e-05	-1.33213	-1.24798
116400246	chr6:116400246:A:G	1.14655e-05	-1.33984	-1.20287	3.69458e-05	-1.32114	-1.25396	3.72324e-05	-1.3232	-1.25389
116400493	chr6:116400493:A:G	9.4131e-06	-1.35785	-1.3821	2.9823e-05	-1.36532	-1.42395	3.01121e-05	-1.36501	-1.42434
116400666	chr6:116400666:G:T	1.23953e-05	-0.904574	-1.56017	4.49148e-05	-0.812754	-1.56703	4.50749e-05	-0.81894	-1.56701
116401132	chr6:116401132:T:C	3.40548e-05	-1.2879e-10	-1.45409	0.000117585	-1.2879e-10	-1.41739	0.000118764	-1.2879e-10	-1.41714
116401406	chr6:116401406:T:C	0.00029656	-1.2879e-10	0.710195	0.000886797	-1.2879e-10	0.603066	0.000895822	-1.2879e-10	0.60347
116401894	chr6:116401894:A:G	3.30546e-05	-1.2879e-10	-1.48389	0.000115737	-1.2879e-10	-1.43323	0.000116885	-1.2879e-10	-1.43308
116402204	chr6:116402204:T:C	0.000100953	-1.2879e-10	-0.3674	0.000418123	-1.2879e-10	-0.148773	0.000421838	-1.2879e-10	-0.149649
116403126	chr6:116403126:G:A	8.06943e-06	-1.36786	-1.52611	2.61245e-05	-1.3541	-1.56757	2.63325e-05	-1.35589	-1.56758
116403128	chr6:116403128:C:T	1.10435e-05	-1.20073	-1.37948	4.95683e-05	-1.14224	-1.13896	4.98249e-05	-1.14692	-1.13883
116403634	chr6:116403634:A:G	0.000107927	-1.2879e-10	-0.300601	0.00040364	-1.2879e-10	-0.184026	0.000407244	-1.2879e-10	-0.184859
116403739	chr6:116403739:T:C	0.000223471	0.427227	-1.02668e-09	0.000785028	0.48117	-1.02668e-09	0.000790632	0.478561	-1.02668e-09
116404048	chr6:116404048:G:A	3.92192e-05	-1.2879e-10	-1.31289	0.000130256	-1.2879e-10	-1.31505	0.00013149	-1.2879e-10	-1.31534
116404476	chr6:116404476:C:T	2.14374e-05	-1.01415	-0.902766	5.98944e-05	-0.869071	-1.22289	5.98324e-05	-0.881064	-1.22166
116405169	chr6:116405169:G:T	2.2156e-05	-0.98416	-0.899784	6.21942e-05	-0.833526	-1.22076	6.21035e-05	-0.845946	-1.21952
116405859	chr6:116405859:A:G	4.43846e-05	-1.2879e-10	-1.18916	0.000138372	-1.2879e-10	-1.2546	0.000139564	-1.2879e-10	-1.25575
116406068	chr6:116406068:C:T	0.000270713	-1.2879e-10	0.619006	0.000749164	-1.2879e-10	0.434408	0.000757544	-1.2879e-10	0.43581
116406090	chr6:116406090:A:G	3.39065e-05	-1.2879e-10	-1.45845	0.000118935	-1.2879e-10	-1.40597	0.000120123	-1.2879e-10	-1.40575
116407250	chr6:116407250:G:A	9.78579e-06	-1.26859	-1.43253	3.28709e-05	-1.2329	-1.45906	3.30751e-05	-1.23647	-1.45902
116407347	chr6:116407347:A:G	3.04497e-05	-1.2879e-10	-1.56598	0.000101569	-1.2879e-10	-1.56381	0.000102558	-1.2879e-10	-1.56384
116407475	chr6:116407475:C:T	1.11712e-05	-1.25497	-1.31374	3.74436e-05	-1.2171	-1.34462	3.76681e-05	-1.22087	-1.34459
116408176	chr6:116408176:A:T	9.96539e-06	-1.33612	-1.34682	3.29363e-05	-1.34471	-1.34527	3.32583e-05	-1.34417	-1.34579
116408188	chr6:116408188:C:A	1.14103e-05	-1.25268	-1.29485	3.24345e-05	-1.22327	-1.48205	3.27062e-05	-1.22466	-1.48205
116408385	chr6:116408385:C:T	0.000125479	-0.149916	-1.02668e-09	0.000417706	-0.149771	-1.02668e-09	0.000421737	-0.149889	-1.02668e-09
116408393	chr6:116408393:C:T	1.13303e-05	-1.24712	-1.30745	3.80105e-05	-1.20807	-1.33862	3.82339e-05	-1.21194	-1.33861
116408923	chr6:116408923:G:A	3.05954e-05	-1.2879e-10	-1.5612	0.000101233	-1.2879e-10	-1.56712	0.000102221	-1.2879e-10	-1.56713
116409200	chr6:116409200:G:C	0.000129332	-1.2879e-10	-0.119674	0.000579871	-1.2879e-10	0.178257	0.000585115	-1.2879e-10	0.177537
116409447	chr6:116409447:T:G	1.52027e-05	-1.17403	-1.08656	4.20873e-05	-1.07423	-1.37057	4.21717e-05	-1.08286	-1.36966
116410355	chr6:116410355:G:C	7.88251e-06	-1.36711	-1.5503	2.99718e-05	-1.35604	-1.42826	3.02064e-05	-1.35746	-1.42876
116410536	chr6:116410536:A:G	0.00012593	-1.2879e-10	-0.146331	0.000562896	-1.2879e-10	0.148545	0.000568011	-1.2879e-10	0.14787
116410824	chr6:116410824:T:C	0.000173789	-1.2879e-10	0.175787	0.000615108	-1.2879e-10	0.237249	0.000622042	-1.2879e-10	0.238736
116410921	chr6:116410921:A:G	1.69974e-05	-1.24513	-0.90386	4.41639e-05	-1.16261	-1.23403	4.43277e-05	-1.16985	-1.23282
116411289	chr6:116411289:G:A	8.04174e-06	-1.33978	-1.55763	2.94134e-05	-1.35844	-1.44466	2.97249e-05	-1.35715	-1.44514
116411579	chr6:116411579:T:C	4.77796e-05	-1.2879e-10	-1.11546	0.000194703	-1.2879e-10	-0.913073	0.000196723	-1.2879e-10	-0.912474
116411850	chr6:116411850:G:T	4.51373e-05	-1.2879e-10	-1.17235	0.000150113	-1.2879e-10	-1.17316	0.000151569	-1.2879e-10	-1.17323
116412401	chr6:116412401:G:A	6.5881e-05	-1.2879e-10	-0.794205	0.000244356	-1.2879e-10	-0.685923	0.000246718	-1.2879e-10	-0.686026
116412836	chr6:116412836:A:G	3.72373e-05	-1.36474	-1.02668e-09	0.000124854	-1.3574	-1.02668e-09	0.000126018	-1.35784	-1.02668e-09
116412912	chr6:116412912:A:G	6.18473e-05	-1.2879e-10	-0.857387	0.000185936	-1.2879e-10	-0.959147	0.000187383	-1.2879e-10	-0.961114
116412964	chr6:116412964:T:C	9.97695e-05	-1.2879e-10	-0.379192	0.000412925	-1.2879e-10	-0.161284	0.00041659	-1.2879e-10	-0.162169
116413019	chr6:116413019:G:A	4.52808e-05	-1.2879e-10	-1.16917	0.000182439	-1.2879e-10	-0.978135	0.000184326	-1.2879e-10	-0.977565
116413541	chr6:116413541:A:G	8.49272e-05	-1.2879e-10	-0.54026	0.000284917	-1.2879e-10	-0.53235	0.000288047	-1.2879e-10	-0.531147
116413586	chr6:116413586:G:A	3.44142e-05	-1.2879e-10	-1.44359	0.000122329	-1.2879e-10	-1.37784	0.000123543	-1.2879e-10	-1.37768
116413697	chr6:116413697:T:G	9.18667e-05	-1.2879e-10	-0.461716	0.000307832	-1.2879e-10	-0.454995	0.00031122	-1.2879e-10	-0.453772
116413867	chr6:116413867:T:C	9.258e-05	-1.2879e-10	-0.453981	0.000310219	-1.2879e-10	-0.44727	0.000313634	-1.2879e-10	-0.446044
116413886	chr6:116413886:C:G	8.48139e-05	-1.2879e-10	-0.541595	0.000284546	-1.2879e-10	-0.533654	0.000287672	-1.2879e-10	-0.532452
116414175	chr6:116414175:G:A	7.23472e-05	-1.2879e-10	-0.700578	0.000243357	-1.2879e-10	-0.690021	0.000246008	-1.2879e-10	-0.688908
116414236	chr6:116414236:G:A	8.48139e-05	-1.2879e-10	-0.541595	0.000284546	-1.2879e-10	-0.533654	0.000287672	-1.2879e-10	-0.532452
116414274	chr6:116414274:G:A	8.48139e-05	-1.2879e-10	-0.541595	0.000284546	-1.2879e-10	-0.533654	0.000287672	-1.2879e-10	-0.532452
116414794	chr6:116414794:C:A	3.61156e-05	-1.2879e-10	-1.39533	0.000124231	-1.2879e-10	-1.36241	0.000125522	-1.2879e-10	-1.36179
116414886	chr6:116414886:C:CAG	1.95057e-05	-1.11417	-0.897179	7.62653e-05	-1.04537	-0.804963	7.66728e-05	-1.05092	-0.803808
116415309	chr6:116415309:AC:A	1.59508e-05	-1.26216	-0.950392	4.18187e-05	-1.18467	-1.26654	4.19878e-05	-1.1915	-1.26539
116415317	chr6:116415317:A:C	8.44061e-05	-1.2879e-10	-0.546415	0.000283406	-1.2879e-10	-0.537668	0.000286519	-1.2879e-10	-0.536465
116415362	chr6:116415362:A:T	3.85919e-05	-1.32901	-1.02668e-09	0.000128561	-1.32814	-1.02668e-09	0.000129755	-1.32863	-1.02668e-09
116415397	chr6:116415397:T:G	9.30172e-05	-1.2879e-10	-0.449271	0.000312102	-1.2879e-10	-0.441218	0.00031554	-1.2879e-10	-0.439987
116415489	chr6:116415489:C:G	5.12173e-05	-1.2879e-10	-1.04598	0.000168916	-1.2879e-10	-1.05515	0.000170645	-1.2879e-10	-1.05469
116415527	chr6:116415527:CCTTTTTT:C	9.22224e-05	-1.2879e-10	-0.457852	0.000310541	-1.2879e-10	-0.446234	0.000313971	-1.2879e-10	-0.444972
116415676	chr6:116415676:T:C	8.46706e-05	-1.2879e-10	-0.543286	0.000284486	-1.2879e-10	-0.533865	0.000287612	-1.2879e-10	-0.532659
116415796	chr6:116415796:G:C	9.23249e-06	-1.36626	-1.39307	2.88579e-05	-1.36834	-1.45382	2.9141e-05	-1.36834	-1.45378
116415973	chr6:116415973:G:A	3.21435e-05	-1.2879e-10	-1.51184	0.000114701	-1.2879e-10	-1.44222	0.000115718	-1.2879e-10	-1.44311
116416295	chr6:116416295:T:A	1.29358e-05	-1.34608	-1.07598	4.24907e-05	-1.32952	-1.10575	4.28393e-05	-1.33137	-1.10544
116416323	chr6:116416323:C:T	8.52391e-05	-1.2879e-10	-0.536594	0.000285392	-1.2879e-10	-0.530685	0.000288527	-1.2879e-10	-0.529482
116416420	chr6:116416420:T:C	9.18336e-05	-1.2879e-10	-0.462076	0.000306946	-1.2879e-10	-0.457876	0.000310329	-1.2879e-10	-0.45664
116416706	chr6:116416706:A:G	8.8161e-06	-1.36466	-1.44082	2.76945e-05	-1.36818	-1.49513	2.79701e-05	-1.36804	-1.4951
116416767	chr6:116416767:G:A	3.39435e-05	-1.2879e-10	-1.45736	0.000120287	-1.2879e-10	-1.39467	0.00012148	-1.2879e-10	-1.39452
116416832	chr6:116416832:A:G	3.49577e-05	-1.2879e-10	-1.42792	0.000124931	-1.2879e-10	-1.35679	0.000126171	-1.2879e-10	-1.35663
116417603	chr6:116417603:A:G	9.34687e-05	-1.2879e-10	-0.444428	0.000313504	-1.2879e-10	-0.436736	0.000316959	-1.2879e-10	-0.435501
116417614	chr6:116417614:A:G	9.34687e-05	-1.2879e-10	-0.444428	0.000313504	-1.2879e-10	-0.436736	0.000316959	-1.2879e-10	-0.435501
116417689	chr6:116417689:A:G	4.32176e-05	-1.2879e-10	-1.21581	0.000135087	-1.2879e-10	-1.27863	0.000136257	-1.2879e-10	-1.27973
116417749	chr6:116417749:T:A	8.15833e-05	-1.2879e-10	-0.58043	0.000274467	-1.2879e-10	-0.569718	0.000277472	-1.2879e-10	-0.568553
116417911	chr6:116417911:G:A	4.63954e-05	-1.2879e-10	-1.14485	0.000187921	-1.2879e-10	-0.948528	0.000189868	-1.2879e-10	-0.947943
116418115	chr6:116418115:G:T	3.45606e-05	-1.2879e-10	-1.43934	0.000123183	-1.2879e-10	-1.37088	0.000124405	-1.2879e-10	-1.37073
116418604	chr6:116418604:C:T	0.000220209	0.412522	-1.02668e-09	0.000773306	0.466125	-1.02668e-09	0.000778842	0.463537	-1.02668e-09
116418655	chr6:116418655:C:A	0.000232502	-1.2879e-10	0.466843	0.000787911	-1.2879e-10	0.484836	0.000794893	-1.2879e-10	0.483936
116418665	chr6:116418665:G:C	0.000232139	-1.2879e-10	0.465282	0.000786656	-1.2879e-10	0.483241	0.000793627	-1.2879e-10	0.482342
116418787	chr6:116418787:T:C	8.15833e-05	-1.2879e-10	-0.58043	0.000274467	-1.2879e-10	-0.569718	0.000277472	-1.2879e-10	-0.568553
116418840	chr6:116418840:T:C	1.90079e-05	-1.36776	-0.669445	6.3782e-05	-1.36771	-0.661372	6.44377e-05	-1.36793	-0.660642
116418895	chr6:116418895:C:T	7.78089e-06	-1.36284	-1.56754	2.64182e-05	-1.3533	-1.5572	2.66457e-05	-1.35448	-1.55716
116419186	chr6:116419186:G:A	8.95754e-06	-1.33594	-1.45362	2.91428e-05	-1.31451	-1.49783	2.93606e-05	-1.31679	-1.49783
116419393	chr6:116419393:A:G	3.38461e-05	-1.2879e-10	-1.46023	0.000119841	-1.2879e-10	-1.39838	0.00012103	-1.2879e-10	-1.39823
116419458	chr6:116419458:G:T	0.000228461	-1.2879e-10	0.449313	0.000728843	-1.2879e-10	0.406909	0.000737102	-1.2879e-10	0.408454
116419459	chr6:116419459:G:T	0.000228461	-1.2879e-10	0.449313	0.000728843	-1.2879e-10	0.406909	0.000737102	-1.2879e-10	0.408454
116420045	chr6:116420045:G:A	5.31137e-05	-1.00962	-1.02668e-09	0.00017179	-1.03828	-1.02668e-09	0.000173829	-1.0362	-1.02668e-09
116420055	chr6:116420055:G:A	3.41436e-05	-1.2879e-10	-1.45148	0.000121158	-1.2879e-10	-1.38746	0.00012236	-1.2879e-10	-1.3873
116420404	chr6:116420404:C:T	0.000333	-1.2879e-10	0.826088	0.00139306	-1.2879e-10	1.05471	0.00140494	-1.2879e-10	1.05348
116420408	chr6:116420408:G:C	0.000124567	-1.2879e-10	-0.157212	0.000560064	-1.2879e-10	0.143501	0.000565156	-1.2879e-10	0.14283
116420802	chr6:116420802:C:T	1.59912e-05	-0.783782	-1.42623	7.52802e-05	-0.671033	-1.1923	7.53804e-05	-0.679449	-1.19228
116420981	chr6:116420981:C:A	8.72221e-06	-1.342	-1.47418	2.82911e-05	-1.32236	-1.51964	2.85061e-05	-1.32447	-1.51968
116421214	chr6:116421214:T:C	1.75842e-05	-1.36733	-0.747724	5.91503e-05	-1.36097	-0.743497	5.96979e-05	-1.3618	-0.743173
116421380	chr6:116421380:A:G	8.57323e-05	-0.530825	-1.02668e-09	0.000298338	-0.486321	-1.02668e-09	0.000301515	-0.485451	-1.02668e-09
116421754	chr6:116421754:C:A	8.04121e-05	-1.2879e-10	-0.59489	0.00024448	-1.2879e-10	-0.685414	0.000246381	-1.2879e-10	-0.687393
116422181	chr6:116422181:G:A	7.82499e-06	-1.36216	-1.56257	2.59293e-05	-1.36558	-1.5636	2.6189e-05	-1.36539	-1.56354
116422192	chr6:116422192:C:T	3.71212e-05	-1.36787	-1.02668e-09	0.000123506	-1.36826	-1.02668e-09	0.000124708	-1.3683	-1.02668e-09
116422656	chr6:116422656:A:G	7.91499e-05	-1.2879e-10	-0.610712	0.000298717	-1.2879e-10	-0.485052	0.000301633	-1.2879e-10	-0.485061
116422842	chr6:116422842:G:A	1.22133e-05	-1.25662	-1.22291	3.36598e-05	-1.22738	-1.44086	3.39418e-05	-1.22877	-1.44085
116423373	chr6:116423373:AG:A	1.06536e-05	-1.31184	-1.30431	3.31477e-05	-1.28527	-1.39831	3.33763e-05	-1.28809	-1.39834
116423786	chr6:116423786:G:A	1.36978e-05	-1.36671	-0.998104	4.08503e-05	-1.35997	-1.11466	4.12187e-05	-1.36085	-1.11453
116423842	chr6:116423842:A:G	4.47165e-05	-1.2879e-10	-1.18171	0.000156222	-1.2879e-10	-1.13327	0.000157711	-1.2879e-10	-1.13351
116424497	chr6:116424497:T:A	3.7511e-05	-0.0309188	-1.3265	0.000143225	0.0309199	-1.25105	0.000144824	0.0316737	-1.25043
116424546	chr6:116424546:T:C	3.16607e-05	-0.256132	-1.27085	0.000122788	-0.199552	-1.17454	0.000124162	-0.198873	-1.17381
116425612	chr6:116425612:TA:T	8.30849e-06	-1.29786	-1.56692	2.79529e-05	-1.30162	-1.5524	2.8212e-05	-1.30201	-1.55251
116425616	chr6:116425616:TTTA:T	3.04614e-05	-1.2879e-10	-1.56559	0.000102035	-1.2879e-10	-1.55923	0.000103025	-1.2879e-10	-1.5593
116425869	chr6:116425869:G:A	3.49612e-05	-1.2879e-10	-1.42782	0.000124676	-1.2879e-10	-1.35883	0.000125914	-1.2879e-10	-1.35867
116426078	chr6:116426078:A:G	9.28003e-06	-1.34384	-1.41035	3.04908e-05	-1.3236	-1.44352	3.07337e-05	-1.3257	-1.44321
116426524	chr6:116426524:A:G	3.66609e-05	-1.2879e-10	-1.38034	0.000124073	-1.2879e-10	-1.36368	0.0001252	-1.2879e-10	-1.36436
116427071	chr6:116427071:T:C	4.47542e-05	-1.2879e-10	-1.18087	0.000156364	-1.2879e-10	-1.13236	0.000157854	-1.2879e-10	-1.1326
116427152	chr6:116427152:GA:G	9.00486e-06	-1.23687	-1.54742	2.92939e-05	-1.24008	-1.56709	2.95601e-05	-1.24078	-1.56706
116427423	chr6:116427423:G:A	0.000234525	0.475508	-1.02668e-09	0.000824081	0.52972	-1.02668e-09	0.000829967	0.527114	-1.02668e-09
116427557	chr6:116427557:G:A	1.26574e-05	-1.16009	-1.28372	4.19165e-05	-1.11263	-1.33624	4.2155e-05	-1.11714	-1.33578
116427562	chr6:116427562:G:A	0.000125787	-1.2879e-10	-0.147468	0.000411923	-1.2879e-10	-0.163712	0.000416493	-1.2879e-10	-0.162402
116427779	chr6:116427779:G:A	4.02277e-05	-1.2879e-10	-1.2875	0.000130775	-1.2879e-10	-1.31107	0.000132088	-1.2879e-10	-1.31081
116428738	chr6:116428738:G:A	3.91825e-05	-1.31383	-1.02668e-09	0.000131368	-1.30654	-1.02668e-09	0.000132547	-1.30733	-1.02668e-09
116429119	chr6:116429119:A:G	5.8223e-05	-0.917775	-1.02668e-09	0.000193524	-0.919147	-1.02668e-09	0.000195524	-0.918588	-1.02668e-09
116429562	chr6:116429562:G:A	0.000253839	-1.2879e-10	0.554647	0.00071708	-1.2879e-10	0.390639	0.000725552	-1.2879e-10	0.392661
116429585	chr6:116429585:C:CAT	0.000166942	-1.2879e-10	0.135589	0.000480352	-1.2879e-10	-0.0100305	0.000485903	-1.2879e-10	-0.00826241
116430608	chr6:116430608:C:T	0.000140579	-1.2879e-10	-0.0362846	0.000408519	-1.2879e-10	-0.17201	0.000413204	-1.2879e-10	-0.170331
116430668	chr6:116430668:A:G	4.61775e-05	-1.2879e-10	-1.14956	0.0001717	-1.2879e-10	-1.0388	0.000173418	-1.2879e-10	-1.03857
116430743	chr6:116430743:A:G	0.000166471	-1.2879e-10	0.132765	0.000478966	-1.2879e-10	-0.0129204	0.000484499	-1.2879e-10	-0.0111559
116430843	chr6:116430843:C:T	4.63998e-05	-1.2879e-10	-1.14476	0.000172609	-1.2879e-10	-1.03352	0.000174336	-1.2879e-10	-1.03329
116431127	chr6:116431127:A:G	5.47122e-05	-0.979968	-1.02668e-09	0.00020064	-0.883039	-1.02668e-09	0.00020146	-0.888683	-1.02668e-09
116431825	chr6:116431825:G:A	5.66679e-05	-0.944847	-1.02668e-09	0.00019842	-0.894164	-1.02668e-09	0.000199669	-0.897613	-1.02668e-09
116431977	chr6:116431977:T:C	4.48222e-05	-1.2879e-10	-1.17935	0.000156616	-1.2879e-10	-1.13075	0.000158109	-1.2879e-10	-1.13099
116432279	chr6:116432279:G:T	4.5345e-05	-0.0269612	-1.14079	0.000178351	0.0345487	-1.03534	0.000180355	0.0353298	-1.03468
116432679	chr6:116432679:T:C	9.61622e-05	-1.2879e-10	-0.416019	0.000282388	-1.2879e-10	-0.541267	0.000285578	-1.2879e-10	-0.539755
116432776	chr6:116432776:T:G	6.02366e-05	-0.431507	-0.452267	0.000131286	-0.297581	-1.00959	0.00013104	-0.310695	-1.00807
116432832	chr6:116432832:G:A	1.4363e-05	-0.820051	-1.49735	5.76408e-05	-0.720594	-1.40972	5.76319e-05	-0.730434	-1.40976
116432987	chr6:116432987:G:T	1.18291e-05	-0.976083	-1.53541	4.46622e-05	-0.894266	-1.49116	4.47429e-05	-0.902261	-1.49108
116433114	chr6:116433114:G:A	1.26728e-05	-1.17633	-1.26626	3.5885e-05	-1.13725	-1.46698	3.6168e-05	-1.13912	-1.46698
116433293	chr6:116433293:G:T	8.94597e-06	-1.25769	-1.53317	3.03545e-05	-1.22287	-1.54873	3.05435e-05	-1.22631	-1.5488
116433565	chr6:116433565:G:A	4.76418e-05	-1.2879e-10	-1.11834	0.000187913	-1.2879e-10	-0.948569	0.000189649	-1.2879e-10	-0.949098
116433593	chr6:116433593:G:A	0.000102826	-1.2879e-10	-0.349017	0.000301156	-1.2879e-10	-0.476921	0.000304582	-1.2879e-10	-0.475332
116433871	chr6:116433871:T:C	4.76239e-05	-0.0487181	-1.07	0.000146593	-0.0479855	-1.1489	0.000148331	-0.0464889	-1.14834
116434160	chr6:116434160:TA:T	8.10214e-06	-1.33858	-1.55135	2.78778e-05	-1.3372	-1.51952	2.81329e-05	-1.33776	-1.51957
116434162	chr6:116434162:A:T	8.09317e-06	-1.33969	-1.55135	2.78462e-05	-1.33833	-1.51952	2.81013e-05	-1.33888	-1.51957
116434219	chr6:116434219:G:A	8.961e-06	-1.26272	-1.52646	3.03308e-05	-1.22866	-1.54372	3.05216e-05	-1.23204	-1.5438
116434402	chr6:116434402:A:T	0.000313621	0.76613	-1.02668e-09	0.00110333	0.821535	-1.02668e-09	0.00111109	0.818829	-1.02668e-09
116434482	chr6:116434482:TTC:T	5.73037e-05	-0.259159	-0.674531	0.000122609	-0.114856	-1.26069	0.000122196	-0.129036	-1.25961
116434563	chr6:116434563:A:G	7.61753e-05	-1.2879e-10	-0.649018	0.000324397	-1.2879e-10	-0.402581	0.000327414	-1.2879e-10	-0.403045
116435302	chr6:116435302:C:G	4.63461e-05	-1.2879e-10	-1.14592	0.000172389	-1.2879e-10	-1.0348	0.000174114	-1.2879e-10	-1.03456
116435504	chr6:116435504:G:A	1.45853e-05	-0.81112	-1.49092	5.8804e-05	-0.71082	-1.39952	5.879e-05	-0.720737	-1.39956
116435507	chr6:116435507:T:C	4.11622e-05	-1.2879e-10	-1.26453	0.000150705	-1.2879e-10	-1.16922	0.000152078	-1.2879e-10	-1.16988
116435610	chr6:116435610:T:C	7.98302e-06	-1.36835	-1.53639	3.8115e-05	-1.36456	-1.17939	3.84754e-05	-1.36482	-1.17943
116436394	chr6:116436394:T:C	1.94797e-05	-1.08519	-0.927495	5.6206e-05	-1.07156	-1.08397	5.6653e-05	-1.07316	-1.08416
116437084	chr6:116437084:TGGG:T	0.000105098	-1.2879e-10	-0.327158	0.000307055	-1.2879e-10	-0.457522	0.000310559	-1.2879e-10	-0.455897
116437494	chr6:116437494:C:T	5.14838e-05	-1.2879e-10	-1.04079	0.000148566	-1.2879e-10	-1.18352	0.000150134	-1.2879e-10	-1.18274
116437555	chr6:116437555:A:G	3.96955e-05	-1.2879e-10	-1.30082	0.000131186	-1.2879e-10	-1.30793	0.0001323	-1.2879e-10	-1.3092
116437573	chr6:116437573:T:G	4.87697e-05	-1.2879e-10	-1.09495	0.000193169	-1.2879e-10	-0.920983	0.000194952	-1.2879e-10	-0.921519
116438406	chr6:116438406:AAAG:A	7.485e-05	-1.2879e-10	-0.666569	0.000245819	-1.2879e-10	-0.679956	0.000247809	-1.2879e-10	-0.681611
116438527	chr6:116438527:A:G	7.72923e-05	-1.2879e-10	-0.63446	0.000230438	-1.2879e-10	-0.744567	0.000233019	-1.2879e-10	-0.743153
116438811	chr6:116438811:A:G	1.00895e-05	-1.15573	-1.51483	4.02413e-05	-1.08982	-1.39984	4.04262e-05	-1.09504	-1.39976
116438910	chr6:116438910:G:A	4.735e-05	-1.2879e-10	-1.12449	0.000186562	-1.2879e-10	-0.955785	0.000188286	-1.2879e-10	-0.956311
116438991	chr6:116438991:G:GT	0.000146727	-1.2879e-10	0.00652086	0.000444753	-1.2879e-10	-0.0870305	0.000448001	-1.2879e-10	-0.0894755
116438998	chr6:116438998:A:G	0.000144535	-1.2879e-10	-0.0085332	0.000438263	-1.2879e-10	-0.10173	0.000441469	-1.2879e-10	-0.104164
116439178	chr6:116439178:A:G	1.42746e-05	-0.784863	-1.53871	4.90232e-05	-0.791583	-1.50067	4.94499e-05	-0.792506	-1.50081
116439432	chr6:116439432:T:G	1.47825e-05	-0.74824	-1.54037	5.34157e-05	-0.639158	-1.56729	5.33586e-05	-0.649959	-1.56728
116439827	chr6:116439827:A:G	1.46199e-05	-0.747778	-1.5519	4.982e-05	-0.75439	-1.52174	5.02526e-05	-0.755348	-1.52186
116439944	chr6:116439944:TC:T	1.26716e-05	-0.875799	-1.56689	4.44402e-05	-0.834901	-1.5555	4.47085e-05	-0.838571	-1.55554
116440043	chr6:116440043:T:C	7.96377e-06	-1.34781	-1.55934	2.70948e-05	-1.33129	-1.55392	2.73118e-05	-1.33313	-1.55382
116440048	chr6:116440048:G:C	3.96557e-05	-1.2879e-10	-1.30182	0.000131051	-1.2879e-10	-1.30897	0.000132163	-1.2879e-10	-1.31023
116440085	chr6:116440085:A:G	0.000220128	-1.2879e-10	0.412153	0.000656225	-1.2879e-10	0.301954	0.000663028	-1.2879e-10	0.302546
116440458	chr6:116440458:C:T	1.63409e-05	-0.637129	-1.55126	5.56847e-05	-0.644154	-1.52069	5.61635e-05	-0.645195	-1.52081
116440533	chr6:116440533:G:A	3.91146e-05	-1.2879e-10	-1.31556	0.00014023	-1.2879e-10	-1.24127	0.000141658	-1.2879e-10	-1.24086
116440857	chr6:116440857:A:G	5.64161e-05	-1.2879e-10	-0.949301	0.000211456	-1.2879e-10	-0.830532	0.000213469	-1.2879e-10	-0.830781
116440936	chr6:116440936:G:C	8.05712e-06	-1.36607	-1.52942	2.63849e-05	-1.36834	-1.54342	2.66448e-05	-1.36834	-1.54333
116441294	chr6:116441294:C:T	1.37899e-05	-1.23264	-1.12548	3.67991e-05	-1.19972	-1.37936	3.71004e-05	-1.2013	-1.37935
116441305	chr6:116441305:G:T	4.63051e-05	-1.2879e-10	-1.1468	0.000181723	-1.2879e-10	-0.982063	0.000183404	-1.2879e-10	-0.982578
116442239	chr6:116442239:T:G	5.35732e-05	-1.00101	-1.02668e-09	0.000195931	-0.906788	-1.02668e-09	0.00019676	-0.912288	-1.02668e-09
116442610	chr6:116442610:T:G	5.64096e-05	-0.364874	-0.58454	0.000129595	-0.226506	-1.09363	0.000129283	-0.240037	-1.09223
116442910	chr6:116442910:C:T	6.73365e-05	-0.772352	-1.02668e-09	0.000215026	-0.813789	-1.02668e-09	0.000217704	-0.811134	-1.02668e-09
116443001	chr6:116443001:C:T	4.62177e-05	-1.2879e-10	-1.14869	0.000149622	-1.2879e-10	-1.17644	0.000150942	-1.2879e-10	-1.17737
116443090	chr6:116443090:G:T	6.28066e-05	-1.2879e-10	-0.841995	0.000193183	-1.2879e-10	-0.920913	0.000194765	-1.2879e-10	-0.922478
116443312	chr6:116443312:G:A	0.000115638	0.196077	-0.427665	0.000357426	0.240693	-0.546314	0.000360477	0.238065	-0.544909
116443366	chr6:116443366:C:T	4.78145e-05	-1.2879e-10	-1.11473	0.000178562	-1.2879e-10	-0.999611	0.000180351	-1.2879e-10	-0.999369
116443400	chr6:116443400:G:A	1.21516e-05	-1.01331	-1.47128	4.32449e-05	-0.952579	-1.46509	4.34347e-05	-0.958303	-1.46471
116444431	chr6:116444431:C:CA	5.19709e-05	-1.2879e-10	-1.03137	0.000208994	-1.2879e-10	-0.842242	0.00021091	-1.2879e-10	-0.842838
116446047	chr6:116446047:A:G	3.05516e-05	-1.2879e-10	-1.56264	0.000101455	-1.2879e-10	-1.56494	0.000102452	-1.2879e-10	-1.56488
116446244	chr6:116446244:A:T	7.02127e-05	0.151337	-0.881862	0.000222977	0.195574	-0.973054	0.000224801	0.192975	-0.972029
116446623	chr6:116446623:T:C	4.50818e-05	-1.2879e-10	-1.17358	0.000132932	-1.2879e-10	-1.29471	0.000134319	-1.2879e-10	-1.29405
116446719	chr6:116446719:C:A	8.3402e-06	-1.2935	-1.56746	2.79804e-05	-1.30116	-1.55188	2.82544e-05	-1.30106	-1.55196
116446970	chr6:116446970:T:C	0.000222503	-1.2879e-10	0.422887	0.000643863	-1.2879e-10	0.282936	0.000651409	-1.2879e-10	0.284866
116446978	chr6:116446978:T:C	5.75291e-05	-1.2879e-10	-0.929763	0.000219328	-1.2879e-10	-0.79398	0.000221538	-1.2879e-10	-0.793676
116446999	chr6:116446999:A:G	7.19819e-05	-0.0925267	-0.613113	0.000216418	-0.06129	-0.746046	0.000218409	-0.0632294	-0.744674
116447150	chr6:116447150:A:G	3.84596e-05	-1.33245	-1.02668e-09	0.000128891	-1.32558	-1.02668e-09	0.000130071	-1.32619	-1.02668e-09
116447278	chr6:116447278:G:A	5.93347e-05	-1.2879e-10	-0.898861	0.000182784	-1.2879e-10	-0.976245	0.000184297	-1.2879e-10	-0.977723
116447291	chr6:116447291:G:A	7.71937e-05	-1.2879e-10	-0.635737	0.000230341	-1.2879e-10	-0.744987	0.000232841	-1.2879e-10	-0.743916
116447754	chr6:116447754:A:G	5.49244e-05	-0.487511	-0.488586	0.000125199	-0.382669	-0.971975	0.000125425	-0.391345	-0.971217
116448040	chr6:116448040:G:T	3.08281e-05	-1.2879e-10	-1.55363	0.000101247	-1.2879e-10	-1.56699	0.000102233	-1.2879e-10	-1.56702
116448290	chr6:116448290:T:C	5.06013e-05	-1.2879e-10	-1.05808	0.000200038	-1.2879e-10	-0.886042	0.000201864	-1.2879e-10	-0.886678
116448435	chr6:116448435:C:A	1.60664e-05	-1.36129	-0.844033	3.30749e-05	-1.35146	-1.33432	3.33894e-05	-1.35191	-1.33412
116448682	chr6:116448682:T:G	3.21162e-05	-0.831647	-0.681048	6.95585e-05	-0.753265	-1.18912	6.9813e-05	-0.759833	-1.18862
116448937	chr6:116448937:C:T	1.05817e-05	-1.15614	-1.46679	4.0553e-05	-1.15369	-1.32825	4.08992e-05	-1.15433	-1.32883
116449054	chr6:116449054:GAT:G	2.98259e-05	-0.760793	-0.825883	6.82886e-05	-0.67848	-1.28233	6.85139e-05	-0.685363	-1.28187
116449475	chr6:116449475:C:A	3.21407e-05	-1.2879e-10	-1.51193	0.000103219	-1.2879e-10	-1.5477	0.000104205	-1.2879e-10	-1.54791
116449609	chr6:116449609:A:G	1.94371e-05	-1.23876	-0.776115	4.99355e-05	-1.25224	-1.02158	5.05223e-05	-1.25189	-1.01997
116450091	chr6:116450091:T:G	4.37831e-05	-1.2879e-10	-1.20281	0.000144384	-1.2879e-10	-1.21207	0.000145587	-1.2879e-10	-1.2135
116450200	chr6:116450200:T:C	0.000100504	-1.2879e-10	-0.371857	0.000272796	-1.2879e-10	-0.575826	0.000275822	-1.2879e-10	-0.574515
116450351	chr6:116450351:G:T	9.70347e-06	-1.29138	-1.41819	3.13577e-05	-1.28201	-1.45708	3.16653e-05	-1.28232	-1.45673
116450509	chr6:116450509:T:TAA	2.1041e-05	-1.01797	-0.917607	5.80264e-05	-1.02142	-1.10223	5.86243e-05	-1.02066	-1.10247
116450793	chr6:116450793:G:A	3.05467e-05	-1.2879e-10	-1.5628	0.000101199	-1.2879e-10	-1.56746	0.000102188	-1.2879e-10	-1.56745
116451059	chr6:116451059:G:A	6.79873e-05	-1.2879e-10	-0.762734	0.000272197	-1.2879e-10	-0.578023	0.000274724	-1.2879e-10	-0.578504
116451225	chr6:116451225:T:A	3.62423e-05	-1.2879e-10	-1.39183	0.000127718	-1.2879e-10	-1.33472	0.00012895	-1.2879e-10	-1.33485
116451259	chr6:116451259:T:G	6.78955e-05	-1.2879e-10	-0.764085	0.000271796	-1.2879e-10	-0.579498	0.000274319	-1.2879e-10	-0.579979
116451501	chr6:116451501:T:C	8.55278e-06	-1.30448	-1.53132	3.0761e-05	-1.27584	-1.48246	3.09857e-05	-1.27809	-1.48266
116451679	chr6:116451679:TGGCATG:T	3.30759e-05	-1.2879e-10	-1.48325	0.000112235	-1.2879e-10	-1.46395	0.000113298	-1.2879e-10	-1.46425
116451734	chr6:116451734:A:G	3.48035e-05	-0.0746551	-1.35768	0.000124293	-0.011591	-1.35032	0.000125704	-0.0105073	-1.34984
116452237	chr6:116452237:G:A	1.07016e-05	-1.04565	-1.56601	3.61874e-05	-1.03571	-1.56013	3.64982e-05	-1.03681	-1.5602
116452402	chr6:116452402:C:T	8.65926e-06	-1.30092	-1.5225	3.11751e-05	-1.27192	-1.47301	3.14011e-05	-1.27421	-1.47322
116452558	chr6:116452558:A:T	5.42115e-05	-1.2879e-10	-0.989161	0.000218422	-1.2879e-10	-0.79812	0.000220394	-1.2879e-10	-0.798857
116452771	chr6:116452771:C:A	5.41143e-05	-1.2879e-10	-0.990956	0.00021795	-1.2879e-10	-0.800281	0.000219918	-1.2879e-10	-0.801017
116452996	chr6:116452996:A:T	7.93436e-06	-1.34981	-1.56104	3.33446e-05	-1.36363	-1.31402	3.36824e-05	-1.36323	-1.31406
116454506	chr6:116454506:T:C	8.8945e-06	-1.2966	-1.50002	3.23208e-05	-1.26679	-1.44205	3.25523e-05	-1.26914	-1.44228
116455029	chr6:116455029:T:C	4.8095e-05	-1.10888	-1.02668e-09	0.000157018	-1.12819	-1.02668e-09	0.000158781	-1.12675	-1.02668e-09
116455150	chr6:116455150:CATCACACATT:C	9.8289e-06	-1.13832	-1.55841	3.27813e-05	-1.13198	-1.56271	3.30724e-05	-1.13287	-1.5627
116455167	chr6:116455167:C:T	1.60989e-05	-1.22368	-0.97963	4.46201e-05	-1.22558	-1.16078	4.50669e-05	-1.22507	-1.16105
116455247	chr6:116455247:G:A	5.41314e-05	-1.2879e-10	-0.99064	0.000160293	-1.2879e-10	-1.10754	0.00016195	-1.2879e-10	-1.10698
116455264	chr6:116455264:A:T	1.57348e-05	-1.25769	-0.968487	4.36437e-05	-1.25935	-1.14915	4.40775e-05	-1.25891	-1.14942
116455334	chr6:116455334:C:T	3.41201e-05	-1.2879e-10	-1.45217	0.000107364	-1.2879e-10	-1.50833	0.000108375	-1.2879e-10	-1.50868
116455336	chr6:116455336:G:A	1.03443e-05	-1.07866	-1.56696	3.52118e-05	-1.06951	-1.55365	3.55175e-05	-1.07055	-1.5537
116455430	chr6:116455430:G:A	1.14943e-05	-1.07036	-1.46984	3.50717e-05	-1.0619	-1.56526	3.53726e-05	-1.06305	-1.56529
116455449	chr6:116455449:ATAAATTTG:A	0.000166609	-1.2879e-10	0.133598	0.000486371	-1.2879e-10	0.0024235	0.000491618	-1.2879e-10	0.00343059
116455726	chr6:116455726:T:C	6.32833e-05	-1.2879e-10	-0.834434	0.000248411	-1.2879e-10	-0.669466	0.000250764	-1.2879e-10	-0.669758
116455816	chr6:116455816:T:C	3.74735e-05	-1.35842	-1.02668e-09	0.000124573	-1.35966	-1.02668e-09	0.000125812	-1.35948	-1.02668e-09
116455826	chr6:116455826:A:G	3.44193e-05	-1.2879e-10	-1.44344	0.000119454	-1.2879e-10	-1.40162	0.000120604	-1.2879e-10	-1.40176
116456035	chr6:116456035:A:G	3.91001e-05	-1.31593	-1.02668e-09	0.000127711	-1.33478	-1.02668e-09	0.000129071	-1.33391	-1.02668e-09
116456075	chr6:116456075:C:G	8.97092e-06	-1.22507	-1.56299	3.38583e-05	-1.18026	-1.48211	3.4088e-05	-1.18319	-1.48214
116456678	chr6:116456678:A:C	1.68664e-05	-1.36551	-0.791223	7.13246e-05	-1.36705	-0.550253	7.19822e-05	-1.36692	-0.550931
116456734	chr6:116456734:A:G	3.73438e-05	-1.36189	-1.02668e-09	0.000124798	-1.35785	-1.02668e-09	0.00012598	-1.35815	-1.02668e-09
116456752	chr6:116456752:G:A	3.24671e-05	-1.2879e-10	-1.50183	0.00011133	-1.2879e-10	-1.47205	0.000112406	-1.2879e-10	-1.47215
116456817	chr6:116456817:TG:T	3.85803e-05	0.218642	-1.54795	0.000136829	0.288926	-1.55474	0.000138345	0.290111	-1.55463
116456828	chr6:116456828:T:C	3.25112e-05	-1.2879e-10	-1.50047	0.000108676	-1.2879e-10	-1.49617	0.000109721	-1.2879e-10	-1.49633
116457164	chr6:116457164:G:A	3.0664e-05	-1.2879e-10	-1.55897	0.000103276	-1.2879e-10	-1.54714	0.000104307	-1.2879e-10	-1.54693
116457240	chr6:116457240:T:C	9.03475e-05	-1.2879e-10	-0.478392	0.000374723	-1.2879e-10	-0.258361	0.000378201	-1.2879e-10	-0.258844
116457505	chr6:116457505:T:C	4.87467e-05	-1.09542	-1.02668e-09	0.000161049	-1.10284	-1.02668e-09	0.000162447	-1.10392	-1.02668e-09
116457605	chr6:116457605:T:C	0.000160381	-1.2879e-10	0.0954991	0.000588252	-1.2879e-10	0.192606	0.000593294	-1.2879e-10	0.191418
116457653	chr6:116457653:TCCAAGCGGCC:T	1.56967e-05	-1.19155	-1.03705	7.01957e-05	-1.15265	-0.780612	7.06748e-05	-1.15569	-0.780489
116457674	chr6:116457674:T:C	3.10707e-05	-0.605089	-0.940702	9.07081e-05	-0.548395	-1.12851	9.16982e-05	-0.547884	-1.12788
116457730	chr6:116457730:G:A	3.2857e-05	-1.2879e-10	-1.48989	0.000104451	-1.2879e-10	-1.53583	0.000105451	-1.2879e-10	-1.53602
116457784	chr6:116457784:A:T	2.8961e-05	-0.61291	-1.00319	8.56344e-05	-0.556371	-1.17809	8.65648e-05	-0.555867	-1.17751
116458099	chr6:116458099:C:G	3.72219e-05	-1.2879e-10	-1.36516	0.000114018	-1.2879e-10	-1.44819	0.000115147	-1.2879e-10	-1.44806
116458316	chr6:116458316:CTGT:C	3.36636e-05	0.0857851	-1.55142	0.000121186	0.152823	-1.54005	0.000122498	0.154001	-1.54017
116458457	chr6:116458457:C:T	7.59059e-05	-1.2879e-10	-0.652561	0.000227933	-1.2879e-10	-0.755498	0.00023015	-1.2879e-10	-0.755541
116458529	chr6:116458529:G:A	2.17868e-05	-1.36834	-0.532407	7.00316e-05	-1.36645	-0.569151	7.06804e-05	-1.36662	-0.569481
116458677	chr6:116458677:C:T	3.50964e-05	-1.2879e-10	-1.42396	0.000115011	-1.2879e-10	-1.43952	0.00011615	-1.2879e-10	-1.43939
116459030	chr6:116459030:G:A	0.000295098	-1.2879e-10	0.705254	0.00112818	-1.2879e-10	0.843814	0.00113738	-1.2879e-10	0.842215
116459258	chr6:116459258:T:C	9.66939e-05	-1.2879e-10	-0.410505	0.000288466	-1.2879e-10	-0.519973	0.000290808	-1.2879e-10	-0.521609
116459479	chr6:116459479:G:A	0.000100552	-1.2879e-10	-0.371384	0.000421223	-1.2879e-10	-0.141387	0.000425124	-1.2879e-10	-0.141892
116459530	chr6:116459530:A:G	4.17051e-05	-1.2879e-10	-1.25143	0.000131097	-1.2879e-10	-1.30861	0.000132412	-1.2879e-10	-1.30836
116459671	chr6:116459671:T:C	4.17051e-05	-1.2879e-10	-1.25143	0.000131097	-1.2879e-10	-1.30861	0.000132412	-1.2879e-10	-1.30836
116460228	chr6:116460228:A:G	3.16822e-05	-1.2879e-10	-1.5263	0.00010329	-1.2879e-10	-1.54701	0.000104308	-1.2879e-10	-1.54692
116460362	chr6:116460362:A:C	2.46425e-05	-1.36785	-0.409735	7.88783e-05	-1.36434	-0.452307	7.95986e-05	-1.36459	-0.45269
116460471	chr6:116460471:T:G	9.07799e-05	-1.2879e-10	-0.473617	0.000376653	-1.2879e-10	-0.253225	0.000380148	-1.2879e-10	-0.25371
116460778	chr6:116460778:C:A	3.94331e-05	-1.2879e-10	-1.30745	0.000119228	-1.2879e-10	-1.40351	0.00012041	-1.2879e-10	-1.40337
116460827	chr6:116460827:G:A	6.67828e-05	-1.2879e-10	-0.780609	0.000181761	-1.2879e-10	-0.981858	0.000183617	-1.2879e-10	-0.981419
116460830	chr6:116460830:C:T	7.94477e-06	-1.34877	-1.56077	2.66112e-05	-1.35333	-1.54989	2.68826e-05	-1.35288	-1.54991
116460941	chr6:116460941:C:T	9.386e-05	-0.44025	-1.02668e-09	0.000302223	-0.473385	-1.02668e-09	0.000306172	-0.470126	-1.02668e-09
116461006	chr6:116461006:G:A	8.99948e-06	-1.36569	-1.4192	2.91589e-05	-1.36414	-1.44765	2.94433e-05	-1.36414	-1.44767
116461018	chr6:116461018:C:T	3.46093e-05	-1.2879e-10	-1.43793	0.000110892	-1.2879e-10	-1.47599	0.000111905	-1.2879e-10	-1.47662
116461128	chr6:116461128:C:G	3.37948e-05	0.102986	-1.56473	0.00011999	0.170335	-1.56748	0.00012131	0.171547	-1.56747
116461340	chr6:116461340:C:A	5.26545e-05	-1.2879e-10	-1.0183	0.0001489	-1.2879e-10	-1.18128	0.000150403	-1.2879e-10	-1.18095
116462167	chr6:116462167:G:A	8.02965e-06	-1.36832	-1.53059	2.73529e-05	-1.36752	-1.50821	2.76162e-05	-1.36764	-1.50822
116462422	chr6:116462422:G:C	3.49219e-05	-1.2879e-10	-1.42894	0.000108611	-1.2879e-10	-1.49677	0.000109683	-1.2879e-10	-1.49667
116462435	chr6:116462435:A:G	9.28863e-05	-1.2879e-10	-0.450678	0.000277003	-1.2879e-10	-0.560522	0.000279696	-1.2879e-10	-0.560569
116462456	chr6:116462456:T:G	9.82676e-06	-1.14701	-1.54993	3.50136e-05	-1.13047	-1.49834	3.53067e-05	-1.13171	-1.49849
116462706	chr6:116462706:G:A	0.000130854	-1.2879e-10	-0.107974	0.000384804	-1.2879e-10	-0.231816	0.000388575	-1.2879e-10	-0.231785
116463101	chr6:116463101:G:A	6.48581e-05	-0.809853	-1.02668e-09	0.000218267	-0.798829	-1.02668e-09	0.000220019	-0.800556	-1.02668e-09
116463634	chr6:116463634:G:A	8.77335e-06	-1.33257	-1.47776	3.03214e-05	-1.33651	-1.43619	3.06141e-05	-1.33653	-1.43629
116464032	chr6:116464032:A:G	3.65765e-05	-1.24869	-0.133959	5.59487e-05	-1.22214	-0.937976	5.6381e-05	-1.22534	-0.936801
116464294	chr6:116464294:A:G	3.76159e-05	-1.35463	-1.02668e-09	0.000125684	-1.35078	-1.02668e-09	0.000126839	-1.35135	-1.02668e-09
116464456	chr6:116464456:G:A	9.79012e-06	-1.36676	-1.33393	3.33886e-05	-1.36781	-1.30853	3.36963e-05	-1.36772	-1.30916
116464622	chr6:116464622:C:G	3.00125e-05	-1.25667	-0.323766	4.92673e-05	-1.23094	-1.05635	4.96476e-05	-1.23404	-1.05528
116464903	chr6:116464903:AC:A	0.000130854	-1.2879e-10	-0.107974	0.000384804	-1.2879e-10	-0.231816	0.000388575	-1.2879e-10	-0.231785
116464909	chr6:116464909:G:A	1.10806e-05	-1.27795	-1.29891	3.77654e-05	-1.25187	-1.30128	3.8075e-05	-1.25325	-1.30146
116465022	chr6:116465022:G:A	4.43479e-05	-1.2879e-10	-1.18999	0.000139194	-1.2879e-10	-1.24868	0.00014042	-1.2879e-10	-1.24963
116465121	chr6:116465121:A:G	1.30032e-05	-1.36518	-1.05168	4.42755e-05	-1.36678	-1.02734	4.46764e-05	-1.36663	-1.02819
116465206	chr6:116465206:C:T	5.94626e-05	-0.896708	-1.02668e-09	0.000192633	-0.923764	-1.02668e-09	0.000194928	-0.921643	-1.02668e-09
116465854	chr6:116465854:T:G	2.84783e-05	-1.24575	-0.387163	4.78738e-05	-1.21891	-1.09707	4.8235e-05	-1.22214	-1.09604
116465872	chr6:116465872:T:A	2.86308e-05	-1.24041	-0.387163	4.81553e-05	-1.21305	-1.09707	4.85156e-05	-1.21634	-1.09604
116465887	chr6:116465887:C:T	2.84001e-05	-1.2485	-0.387163	4.77272e-05	-1.22198	-1.09707	4.8089e-05	-1.22517	-1.09604
116466034	chr6:116466034:TATC:T	0.000110194	-1.2879e-10	-0.279815	0.000465465	-1.2879e-10	-0.0415118	0.00046976	-1.2879e-10	-0.0420488
116466038	chr6:116466038:A:G	0.000110194	-1.2879e-10	-0.279815	0.000465465	-1.2879e-10	-0.0415118	0.00046976	-1.2879e-10	-0.0420488
116466073	chr6:116466073:C:T	2.83845e-05	-1.25427	-0.381942	4.75823e-05	-1.22834	-1.09375	4.79465e-05	-1.23147	-1.09272
116466091	chr6:116466091:A:G	2.88247e-05	-0.130463	-1.49036	0.000115803	0.0187968	-1.45146	0.000115901	0.0104149	-1.45195
116466215	chr6:116466215:T:C	1.38617e-05	-0.866154	-1.48677	4.69031e-05	-0.792296	-1.54417	4.70805e-05	-0.798274	-1.54414
116466501	chr6:116466501:G:A	1.62839e-05	-0.667108	-1.52477	5.5314e-05	-0.613463	-1.55806	5.58864e-05	-0.61296	-1.55799
116466525	chr6:116466525:C:A	1.0449e-05	-1.2919	-1.34365	3.55585e-05	-1.26783	-1.34554	3.58543e-05	-1.26911	-1.34569
116466559	chr6:116466559:G:A	0.000117337	-1.2879e-10	-0.217006	0.000483586	-1.2879e-10	-0.00332081	0.000488091	-1.2879e-10	-0.00376881
116467091	chr6:116467091:TG:CG	4.36483e-05	-1.2879e-10	-1.20589	0.000137241	-1.2879e-10	-1.26281	0.000138452	-1.2879e-10	-1.26375
116467237	chr6:116467237:A:G	3.61025e-05	-1.2879e-10	-1.39569	0.000125309	-1.2879e-10	-1.35376	0.000126514	-1.2879e-10	-1.35392
116467290	chr6:116467290:T:C	1.58239e-05	-0.872661	-1.34787	4.98839e-05	-0.851401	-1.42345	5.0283e-05	-0.853417	-1.42319
116467313	chr6:116467313:C:G	3.24534e-05	-1.2879e-10	-1.50225	0.000103513	-1.2879e-10	-1.54485	0.00010453	-1.2879e-10	-1.5448
116467600	chr6:116467600:G:A	0.000116208	-1.2879e-10	-0.226671	0.000351958	-1.2879e-10	-0.321036	0.000355437	-1.2879e-10	-0.320923
116468269	chr6:116468269:A:G	3.01563e-05	-1.26624	-0.309423	4.91845e-05	-1.24148	-1.04749	4.95704e-05	-1.24447	-1.04641
116468295	chr6:116468295:G:A	3.10818e-05	-1.2879e-10	-1.54543	0.000102957	-1.2879e-10	-1.55024	0.000103938	-1.2879e-10	-1.55047
116468661	chr6:116468661:A:G	1.04374e-05	-1.26132	-1.37534	3.21345e-05	-1.27557	-1.43905	3.25052e-05	-1.27381	-1.43906
116469039	chr6:116469039:A:G	0.000110581	-1.2879e-10	-0.27631	0.000467264	-1.2879e-10	-0.0376546	0.000471576	-1.2879e-10	-0.0381921
116469584	chr6:116469584:A:G	1.75029e-05	-0.554153	-1.56553	6.09341e-05	-0.507551	-1.56721	6.13521e-05	-0.510422	-1.56722
116469745	chr6:116469745:A:C	2.51791e-05	-0.191487	-1.56456	8.88514e-05	-0.130746	-1.56684	8.98172e-05	-0.129681	-1.56681
116470105	chr6:116470105:T:C	4.01952e-05	-1.2879e-10	-1.28831	0.000121476	-1.2879e-10	-1.38484	0.000122632	-1.2879e-10	-1.38509
116470288	chr6:116470288:G:A	3.82009e-05	-1.33919	-1.02668e-09	0.000127906	-1.33325	-1.02668e-09	0.000129086	-1.33379	-1.02668e-09
116470361	chr6:116470361:T:G	1.51209e-05	-0.856551	-1.40943	4.83043e-05	-0.834584	-1.47244	4.86864e-05	-0.836646	-1.47223
116470588	chr6:116470588:A:G	8.82858e-06	-1.3263	-1.47776	3.05043e-05	-1.33049	-1.43619	3.07987e-05	-1.33051	-1.43629
116471004	chr6:116471004:G:C	9.12352e-06	-1.29717	-1.47403	3.1293e-05	-1.27393	-1.46722	3.15564e-05	-1.27517	-1.46732
116471223	chr6:116471223:G:A	4.45893e-05	-1.2879e-10	-1.18456	0.000139958	-1.2879e-10	-1.24321	0.000141189	-1.2879e-10	-1.24417
116471451	chr6:116471451:G:A	3.80158e-05	-1.34405	-1.02668e-09	0.000126826	-1.34173	-1.02668e-09	0.000128019	-1.3421	-1.02668e-09
116471789	chr6:116471789:G:T	0.00012348	-0.165973	-1.02668e-09	0.000436958	-0.104712	-1.02668e-09	0.000441686	-0.103673	-1.02668e-09
116471992	chr6:116471992:CAT:C	3.87972e-05	-1.32371	-1.02668e-09	0.00013157	-1.30501	-1.02668e-09	0.000132763	-1.30571	-1.02668e-09
116472012	chr6:116472012:G:A	5.02354e-05	-1.06534	-1.02668e-09	0.000172018	-1.03695	-1.02668e-09	0.000173436	-1.03846	-1.02668e-09
116472049	chr6:116472049:C:T	4.224e-05	-1.2879e-10	-1.23869	0.000132769	-1.2879e-10	-1.29594	0.000133947	-1.2879e-10	-1.29683
116472178	chr6:116472178:C:A	3.07056e-05	-1.2879e-10	-1.55761	0.000102853	-1.2879e-10	-1.55125	0.000103848	-1.2879e-10	-1.55134
116472197	chr6:116472197:G:T	3.6892e-05	-1.28898	-0.0850758	5.52447e-05	-1.26702	-0.905757	5.57031e-05	-1.26969	-0.90455
116472204	chr6:116472204:C:T	3.63655e-05	-1.2879e-10	-1.38843	0.00011198	-1.2879e-10	-1.46623	0.000113087	-1.2879e-10	-1.46611
116473120	chr6:116473120:C:T	0.000109654	-1.2879e-10	-0.284727	0.000462972	-1.2879e-10	-0.0468831	0.000467243	-1.2879e-10	-0.0474213
116473172	chr6:116473172:G:A	3.15332e-05	-1.27101	-0.260001	5.0553e-05	-1.24684	-1.01469	5.09549e-05	-1.24975	-1.01358
116473365	chr6:116473365:C:T	2.69306e-05	-1.33285	-0.355944	4.41396e-05	-1.31783	-1.07937	4.45343e-05	-1.31969	-1.07832
116473418	chr6:116473418:A:G	8.86779e-06	-1.36739	-1.43224	2.98131e-05	-1.36624	-1.42336	3.00858e-05	-1.36639	-1.42382
116473767	chr6:116473767:C:T	3.1905e-05	-1.2879e-10	-1.51929	0.000102508	-1.2879e-10	-1.55461	0.000103516	-1.2879e-10	-1.55454
116473877	chr6:116473877:G:A	2.45026e-05	-1.29318	-0.490096	4.47389e-05	-1.27173	-1.11197	4.50812e-05	-1.27433	-1.11147
116474166	chr6:116474166:C:T	0.000164872	-1.2879e-10	0.123117	0.000611608	-1.2879e-10	0.231543	0.000616855	-1.2879e-10	0.230362
116474217	chr6:116474217:G:A	0.000130418	-0.111312	-1.02668e-09	0.000462023	-0.0489335	-1.02668e-09	0.000467043	-0.0478503	-1.02668e-09
116474634	chr6:116474634:C:CA	7.79905e-06	-1.36064	-1.56741	2.59475e-05	-1.36319	-1.56528	2.62073e-05	-1.36294	-1.56529
116474727	chr6:116474727:A:G	0.000359314	-1.2879e-10	0.902142	0.00152402	-1.2879e-10	1.14456	0.00153727	-1.2879e-10	1.14349
116474770	chr6:116474770:T:G	5.0234e-05	-1.2879e-10	-1.06536	0.000198467	-1.2879e-10	-0.893928	0.0002003	-1.2879e-10	-0.894455
116474778	chr6:116474778:C:T	3.21935e-05	-1.2879e-10	-1.51029	0.000105497	-1.2879e-10	-1.52587	0.000106547	-1.2879e-10	-1.52568
116474786	chr6:116474786:A:C	9.79229e-06	-1.32567	-1.37479	3.34139e-05	-1.30726	-1.36832	3.37022e-05	-1.30825	-1.36846
116475056	chr6:116475056:G:T	4.62901e-05	-1.14713	-1.02668e-09	0.00015343	-1.1513	-1.02668e-09	0.000155085	-1.1503	-1.02668e-09
116475203	chr6:116475203:C:T	0.000110194	-1.2879e-10	-0.279815	0.000465465	-1.2879e-10	-0.0415118	0.00046976	-1.2879e-10	-0.0420488
116475204	chr6:116475204:A:G	0.000110194	-1.2879e-10	-0.279815	0.000465465	-1.2879e-10	-0.0415118	0.00046976	-1.2879e-10	-0.0420488
116475379	chr6:116475379:A:G	3.60762e-05	-1.27987	-0.11655	5.46721e-05	-1.25675	-0.926442	5.51175e-05	-1.25955	-0.925257
116475559	chr6:116475559:A:G	1.03666e-05	-1.23395	-1.40952	3.20907e-05	-1.25011	-1.46587	3.2467e-05	-1.24812	-1.46592
116475606	chr6:116475606:TATAAAG:T	0.000177025	-1.2879e-10	0.194235	0.000583674	-1.2879e-10	0.184794	0.000589038	-1.2879e-10	0.18422
116476221	chr6:116476221:C:T	8.05152e-06	-1.34952	-1.54667	2.62914e-05	-1.35402	-1.56129	2.65597e-05	-1.35359	-1.56128
116476248	chr6:116476248:A:T	3.71316e-05	-1.36759	-1.02668e-09	0.000123735	-1.3664	-1.02668e-09	0.000124927	-1.36654	-1.02668e-09
116476251	chr6:116476251:T:TG	8.96921e-06	-1.22322	-1.56504	2.96306e-05	-1.23063	-1.56512	2.99583e-05	-1.22931	-1.56516
116476452	chr6:116476452:T:G	2.31237e-05	-1.34777	-0.493422	7.37063e-05	-1.33409	-0.550371	7.43437e-05	-1.33485	-0.550726
116476824	chr6:116476824:T:C	0.000106675	-1.2879e-10	-0.312271	0.000449249	-1.2879e-10	-0.0769722	0.000453391	-1.2879e-10	-0.0775177
116477942	chr6:116477942:T:C	0.000106521	-1.2879e-10	-0.313709	0.000448571	-1.2879e-10	-0.0784825	0.000452706	-1.2879e-10	-0.0790283
116478062	chr6:116478062:A:G	1.46682e-05	-0.950544	-1.34583	4.57308e-05	-0.93248	-1.4293	4.61047e-05	-0.934305	-1.42905
116478133	chr6:116478133:C:T	7.1118e-05	-1.2879e-10	-0.717714	0.000258142	-1.2879e-10	-0.631039	0.000260663	-1.2879e-10	-0.631045
116478134	chr6:116478134:G:A	2.87198e-05	-1.32213	-0.302336	4.64285e-05	-1.3058	-1.04084	4.68367e-05	-1.30786	-1.03974
116478636	chr6:116478636:A:T	1.22969e-05	-0.908847	-1.56386	4.10848e-05	-0.913189	-1.55572	4.15942e-05	-0.910616	-1.55569
116478646	chr6:116478646:A:G	6.55689e-05	-1.2879e-10	-0.798953	0.000271267	-1.2879e-10	-0.581445	0.000273753	-1.2879e-10	-0.582045
116479169	chr6:116479169:C:T	4.19762e-05	-1.2879e-10	-1.24495	0.000132769	-1.2879e-10	-1.29594	0.00013395	-1.2879e-10	-1.29681
116479400	chr6:116479400:T:C	3.02937e-05	-1.309	-0.262111	4.82802e-05	-1.29063	-1.0169	4.86936e-05	-1.29293	-1.01579
116479464	chr6:116479464:T:C	1.46101e-05	-0.90439	-1.39595	4.60873e-05	-0.885478	-1.46853	4.64581e-05	-0.887388	-1.46833
116480035	chr6:116480035:G:T	1.43482e-05	-0.923079	-1.39535	4.52373e-05	-0.90455	-1.46808	4.5603e-05	-0.906421	-1.46788
116480252	chr6:116480252:C:CA	1.49551e-05	-0.913379	-1.36362	4.70481e-05	-0.894983	-1.4384	4.74302e-05	-0.896864	-1.43815
116480285	chr6:116480285:A:T	1.04666e-05	-1.22259	-1.41127	3.25798e-05	-1.23922	-1.46164	3.29644e-05	-1.23716	-1.46169
116480410	chr6:116480410:T:C	1.27162e-05	-0.871653	-1.56753	4.22593e-05	-0.876307	-1.56442	4.27875e-05	-0.873622	-1.5644
116480775	chr6:116480775:G:A	3.24727e-05	-1.2879e-10	-1.50166	0.000105066	-1.2879e-10	-1.52996	0.000106104	-1.2879e-10	-1.52985
116481028	chr6:116481028:C:T	3.04026e-05	-1.2879e-10	-1.56753	0.000101321	-1.2879e-10	-1.56626	0.000102308	-1.2879e-10	-1.56629
116481037	chr6:116481037:A:T	1.06573e-05	-1.21452	-1.40129	3.30992e-05	-1.23159	-1.45345	3.34919e-05	-1.22947	-1.4535
116481391	chr6:116481391:A:T	1.12692e-05	-0.992513	-1.56747	3.75217e-05	-0.994604	-1.56503	3.79749e-05	-0.992331	-1.56502
116481400	chr6:116481400:G:A	0.000106378	-1.2879e-10	-0.315053	0.000447896	-1.2879e-10	-0.0799891	0.000452025	-1.2879e-10	-0.080535
116481498	chr6:116481498:G:A	5.42791e-05	-0.987915	-1.02668e-09	0.000184408	-0.967396	-1.02668e-09	0.000185726	-0.97	-1.02668e-09
116482090	chr6:116482090:C:T	1.21866e-05	-0.914192	-1.56753	4.0507e-05	-0.918509	-1.56457	4.1008e-05	-0.915951	-1.56455
116482165	chr6:116482165:T:C	2.60332e-05	-1.30295	-0.419735	4.39674e-05	-1.28384	-1.11726	4.43349e-05	-1.28624	-1.11626
116482213	chr6:116482213:CA:C	0.000193972	-1.2879e-10	0.28566	0.000558651	-1.2879e-10	0.140975	0.000564118	-1.2879e-10	0.140992
116482479	chr6:116482479:G:C	6.26616e-05	-1.2879e-10	-0.844306	0.000257607	-1.2879e-10	-0.633113	0.000260014	-1.2879e-10	-0.633535
116482496	chr6:116482496:TA:T	2.06636e-05	-1.35884	-0.594837	6.60826e-05	-1.34913	-0.644517	6.66708e-05	-1.34968	-0.644823
116482666	chr6:116482666:T:C	9.44002e-06	-1.34829	-1.38881	3.17847e-05	-1.33523	-1.39033	3.20676e-05	-1.33596	-1.39047
116482756	chr6:116482756:G:A	1.52643e-05	-0.872815	-1.38373	4.80318e-05	-0.853401	-1.45928	4.84154e-05	-0.855381	-1.45907
116482833	chr6:116482833:A:G	4.21141e-05	-1.2879e-10	-1.24167	0.000133182	-1.2879e-10	-1.29283	0.000134366	-1.2879e-10	-1.29371
116483079	chr6:116483079:C:T	3.47123e-05	-1.2879e-10	-1.43496	0.00010818	-1.2879e-10	-1.50075	0.000109247	-1.2879e-10	-1.50066
116483419	chr6:116483419:C:T	1.37598e-05	-0.956828	-1.40347	4.36902e-05	-0.937036	-1.47039	4.40432e-05	-0.938919	-1.47018
116483466	chr6:116483466:A:G	9.36219e-06	-1.35118	-1.3942	3.15009e-05	-1.33901	-1.39553	3.17828e-05	-1.33968	-1.39566
116483863	chr6:116483863:A:G	3.12469e-05	-1.2879e-10	-1.54013	0.000105119	-1.2879e-10	-1.52945	0.000106132	-1.2879e-10	-1.52959
116483971	chr6:116483971:C:T	8.12288e-05	-0.584785	-1.02668e-09	0.00026064	-0.621409	-1.02668e-09	0.000263924	-0.618612	-1.02668e-09
116484041	chr6:116484041:ACT:A	1.0399e-05	-1.28316	-1.35719	3.21022e-05	-1.29489	-1.42074	3.24633e-05	-1.29336	-1.4208
116484192	chr6:116484192:A:G	4.21197e-05	-1.2879e-10	-1.24154	0.000133192	-1.2879e-10	-1.29276	0.000134376	-1.2879e-10	-1.29363
116484202	chr6:116484202:A:C	0.000107242	-1.2879e-10	-0.306963	0.000451862	-1.2879e-10	-0.0711714	0.000456027	-1.2879e-10	-0.0717189
116484731	chr6:116484731:A:G	1.48676e-05	-0.899923	-1.38295	4.69797e-05	-0.881091	-1.45374	4.73587e-05	-0.883012	-1.45351
116484786	chr6:116484786:C:T	5.20953e-05	-1.2879e-10	-1.02898	0.000150171	-1.2879e-10	-1.17277	0.000151574	-1.2879e-10	-1.1732
116484874	chr6:116484874:C:T	3.33864e-05	-1.2879e-10	-1.47391	0.000105531	-1.2879e-10	-1.52555	0.00010657	-1.2879e-10	-1.52547
116485075	chr6:116485075:A:C	3.62876e-05	-1.2879e-10	-1.39058	0.000118327	-1.2879e-10	-1.4111	0.000119498	-1.2879e-10	-1.41097
116485357	chr6:116485357:C:A	3.1806e-05	-1.2879e-10	-1.5224	0.000103295	-1.2879e-10	-1.54696	0.000104299	-1.2879e-10	-1.54701
116485736	chr6:116485736:T:C	2.76458e-05	-0.221275	-1.4413	9.73777e-05	-0.161357	-1.44459	9.84614e-05	-0.160315	-1.44429
116485749	chr6:116485749:C:T	0.000194632	-1.2879e-10	0.289055	0.000560488	-1.2879e-10	0.144258	0.000565973	-1.2879e-10	0.144275
116485807	chr6:116485807:C:T	1.12949e-05	-0.990146	-1.56756	3.75618e-05	-0.992164	-1.5664	3.80153e-05	-0.989893	-1.56639
116485888	chr6:116485888:T:C	2.45051e-05	-1.31023	-0.472941	4.22054e-05	-1.29214	-1.14986	4.25617e-05	-1.29442	-1.14889
116486324	chr6:116486324:G:A	3.71561e-05	-1.36693	-1.02668e-09	0.00012368	-1.36685	-1.02668e-09	0.000124874	-1.36697	-1.02668e-09
116486333	chr6:116486333:A:G	3.33618e-05	-1.2879e-10	-1.47464	0.00011635	-1.2879e-10	-1.42795	0.000117471	-1.2879e-10	-1.42808
116486429	chr6:116486429:C:T	1.28759e-05	-1.36776	-1.05893	5.67979e-05	-1.36827	-0.776783	5.73144e-05	-1.36824	-0.777485
116486753	chr6:116486753:GAGAGAGAGAGAC:G	4.06571e-05	-1.27688	-1.02668e-09	0.00013841	-1.25433	-1.02668e-09	0.000139372	-1.25712	-1.02668e-09
116486892	chr6:116486892:A:G	4.20725e-05	-1.2879e-10	-1.24266	0.000133085	-1.2879e-10	-1.29356	0.000134268	-1.2879e-10	-1.29444
116487065	chr6:116487065:T:C	0.000107052	-1.2879e-10	-0.308744	0.00045097	-1.2879e-10	-0.0731485	0.000455127	-1.2879e-10	-0.0736954
116487724	chr6:116487724:C:T	9.01698e-06	-1.29757	-1.48537	2.85983e-05	-1.30763	-1.52357	2.89156e-05	-1.30629	-1.5236
116487725	chr6:116487725:A:T	9.33717e-06	-1.3534	-1.39465	3.13749e-05	-1.34193	-1.39661	3.16567e-05	-1.34257	-1.39675
116488077	chr6:116488077:T:C	3.33077e-05	-1.2879e-10	-1.47627	0.00010537	-1.2879e-10	-1.52707	0.000106408	-1.2879e-10	-1.52699
116488552	chr6:116488552:T:C	7.23826e-05	-1.27743	0.577343	0.000113003	-1.25524	-0.201892	0.000113936	-1.258	-0.200639
116488829	chr6:116488829:G:A	4.12158e-05	-1.2879e-10	-1.26323	0.000136083	-1.2879e-10	-1.27129	0.000137239	-1.2879e-10	-1.27255
116489013	chr6:116489013:G:T	5.45117e-05	-1.2879e-10	-0.983639	0.000220823	-1.2879e-10	-0.787188	0.000222895	-1.2879e-10	-0.787569
116489638	chr6:116489638:T:A	1.16368e-05	-0.961297	-1.56658	3.855e-05	-0.965268	-1.56733	3.90205e-05	-0.962862	-1.56732
116490056	chr6:116490056:C:G	2.48226e-05	-0.214006	-1.55629	8.722e-05	-0.153886	-1.56223	8.81717e-05	-0.152819	-1.56217
116490172	chr6:116490172:G:A	1.87544e-05	-0.77503	-1.2756	6.30649e-05	-0.736716	-1.30367	6.3506e-05	-0.7389	-1.30424
116490402	chr6:116490402:A:G	1.87596e-05	-0.862102	-1.18825	5.68865e-05	-0.842324	-1.30117	5.73465e-05	-0.844326	-1.30083
116490546	chr6:116490546:T:C	7.3433e-05	-1.26901	0.583333	0.000114633	-1.24565	-0.19716	0.000115565	-1.24853	-0.195905
116490582	chr6:116490582:C:T	4.25447e-05	-1.2879e-10	-1.2315	0.000134518	-1.2879e-10	-1.28285	0.000135711	-1.2879e-10	-1.28374
116490613	chr6:116490613:T:G	0.000105441	-0.323903	-1.02668e-09	0.00040268	-0.186407	-1.02668e-09	0.000403464	-0.194184	-1.02668e-09
116490701	chr6:116490701:C:T	1.73651e-05	-1.28934	-0.838256	4.35324e-05	-1.24143	-1.16961	4.38109e-05	-1.24567	-1.16872
116491043	chr6:116491043:T:C	9.36507e-06	-1.27187	-1.4732	2.96157e-05	-1.28456	-1.51168	2.99522e-05	-1.28295	-1.51172
116491232	chr6:116491232:C:A	9.98134e-05	-0.378752	-1.02668e-09	0.000327006	-0.39457	-1.02668e-09	0.000331086	-0.391894	-1.02668e-09
116491278	chr6:116491278:C:T	3.28704e-05	-1.2879e-10	-1.48948	0.000104544	-1.2879e-10	-1.53494	0.000105573	-1.2879e-10	-1.53487
116491787	chr6:116491787:A:T	1.13428e-05	-0.986318	-1.56715	3.76179e-05	-0.990094	-1.56698	3.80741e-05	-0.987768	-1.56697
116492569	chr6:116492569:T:C	0.00010657	-1.2879e-10	-0.313255	0.000448777	-1.2879e-10	-0.0780228	0.000452914	-1.2879e-10	-0.078569
116492770	chr6:116492770:A:G	2.44329e-05	-1.28254	-0.503583	4.27627e-05	-1.2608	-1.16808	4.31047e-05	-1.26351	-1.16713
116492819	chr6:116492819:G:A	0.000194632	-1.2879e-10	0.289055	0.000560488	-1.2879e-10	0.144258	0.000565973	-1.2879e-10	0.144275
116492990	chr6:116492990:T:A	0.000107052	-1.2879e-10	-0.308744	0.00045097	-1.2879e-10	-0.0731485	0.000455127	-1.2879e-10	-0.0736954
116493205	chr6:116493205:G:A	1.12286e-05	-0.996181	-1.56741	3.72689e-05	-0.999853	-1.56654	3.77196e-05	-0.997562	-1.56653
116493443	chr6:116493443:T:C	7.22818e-05	-1.27562	0.574139	0.000112882	-1.253	-0.205202	0.00011381	-1.25579	-0.203948
116493674	chr6:116493674:C:T	2.39975e-05	-1.26334	-0.540766	4.27106e-05	-1.23941	-1.1907	4.304e-05	-1.24237	-1.18977
116494049	chr6:116494049:A:G	7.57841e-05	-1.27287	0.6187	0.000117323	-1.24995	-0.169661	0.000118285	-1.25278	-0.168391
116494117	chr6:116494117:T:C	1.62478e-05	-0.982421	-1.21168	4.98618e-05	-0.961603	-1.31369	5.02714e-05	-0.963535	-1.3133
116494227	chr6:116494227:T:C	1.06078e-05	-1.36835	-1.25212	4.4159e-05	-1.36806	-1.02869	4.45603e-05	-1.36811	-1.02931
116494323	chr6:116494323:G:A	0.000106589	-1.2879e-10	-0.313075	0.000448961	-1.2879e-10	-0.0776127	0.000453098	-1.2879e-10	-0.0781625
116495868	chr6:116495868:ATTAATT:A	2.58989e-05	-0.169348	-1.55851	9.11479e-05	-0.107707	-1.56436	9.21413e-05	-0.106635	-1.56431
116495936	chr6:116495936:G:A	3.51465e-05	-1.2879e-10	-1.42253	0.000109467	-1.2879e-10	-1.48892	0.000110549	-1.2879e-10	-1.48881
116496772	chr6:116496772:G:A	5.67098e-05	-0.944107	-1.02668e-09	0.000192333	-0.925321	-1.02668e-09	0.000193995	-0.926439	-1.02668e-09
116496905	chr6:116496905:G:A	0.000107052	-1.2879e-10	-0.308744	0.00045097	-1.2879e-10	-0.0731485	0.000455127	-1.2879e-10	-0.0736954
116497313	chr6:116497313:C:A	2.37517e-05	-1.36259	-0.451806	7.50071e-05	-1.3547	-0.512263	7.56809e-05	-1.35517	-0.51258
116497560	chr6:116497560:G:C	9.3507e-06	-1.35059	-1.39601	3.14502e-05	-1.3382	-1.39794	3.17313e-05	-1.33889	-1.39808
116497724	chr6:116497724:A:G	2.2694e-05	-1.29042	-0.569535	4.08922e-05	-1.27013	-1.20348	4.12239e-05	-1.27268	-1.20257
116497825	chr6:116497825:G:C	0.000104965	-1.2879e-10	-0.328432	0.000440914	-1.2879e-10	-0.0956984	0.000444978	-1.2879e-10	-0.0962475
116497856	chr6:116497856:C:T	0.000160602	-1.2879e-10	0.0968722	0.000465929	-1.2879e-10	-0.0405164	0.000470479	-1.2879e-10	-0.0405207
116497857	chr6:116497857:A:G	1.04667e-05	-1.06628	-1.56757	3.47938e-05	-1.06933	-1.56578	3.52048e-05	-1.06732	-1.56577
116497987	chr6:116497987:G:A	0.000123719	-0.16404	-1.02668e-09	0.00043779	-0.10281	-1.02668e-09	0.000442531	-0.101761	-1.02668e-09
116498386	chr6:116498386:A:G	3.21613e-05	-1.2879e-10	-1.51129	0.000103734	-1.2879e-10	-1.54272	0.000104756	-1.2879e-10	-1.54264
116498538	chr6:116498538:T:A	4.03783e-05	-1.2879e-10	-1.28376	0.000140994	-1.2879e-10	-1.23583	0.000142347	-1.2879e-10	-1.236
116499508	chr6:116499508:G:A	3.55113e-05	-1.15316	-0.259045	0.000101402	-1.16181	-0.403642	0.000102542	-1.16109	-0.402914
116499512	chr6:116499512:T:A	4.00777e-05	-1.2879e-10	-1.29123	0.000137648	-1.2879e-10	-1.25985	0.000139003	-1.2879e-10	-1.25977
116499572	chr6:116499572:C:A	2.07292e-05	-1.35532	-0.595194	6.54921e-05	-1.34467	-0.657952	6.60544e-05	-1.34521	-0.658586
116499983	chr6:116499983:T:C	1.71812e-05	-1.19394	-0.944295	4.25653e-05	-1.1796	-1.25391	4.30169e-05	-1.17933	-1.25334
116500262	chr6:116500262:A:G	4.78028e-05	-1.2879e-10	-1.11497	0.000175282	-1.2879e-10	-1.01815	0.000177054	-1.2879e-10	-1.01782
116501030	chr6:116501030:C:T	3.45201e-05	-1.2879e-10	-1.44051	0.000110797	-1.2879e-10	-1.47685	0.000111957	-1.2879e-10	-1.47616
116501392	chr6:116501392:A:G	0.000211576	1.26336	-0.890833	0.000793228	1.43182	-0.94026	0.000798809	1.42846	-0.939606
116501810	chr6:116501810:C:T	1.18733e-05	-1.00829	-1.49947	4.24064e-05	-0.99948	-1.43777	4.28246e-05	-0.999568	-1.43759
116501858	chr6:116501858:C:T	1.87138e-05	-1.15085	-0.901941	4.57092e-05	-1.13585	-1.2264	4.62049e-05	-1.13548	-1.2257
116501952	chr6:116501952:C:T	6.58854e-05	-1.2879e-10	-0.794139	0.000200161	-1.2879e-10	-0.885426	0.000202089	-1.2879e-10	-0.885562
116501953	chr6:116501953:A:G	6.97537e-05	-1.2879e-10	-0.737084	0.000211345	-1.2879e-10	-0.831057	0.00021338	-1.2879e-10	-0.831199
116502076	chr6:116502076:C:T	1.18334e-05	-1.0278	-1.48333	4.2585e-05	-1.0192	-1.41384	4.30063e-05	-1.01929	-1.41364
116502140	chr6:116502140:G:A	9.9836e-05	-1.20274	0.824217	0.000142644	-1.18902	-0.0351773	0.000144177	-1.18871	-0.0345153
116502206	chr6:116502206:G:A	3.26746e-05	-1.2879e-10	-1.49546	0.000104474	-1.2879e-10	-1.53561	0.000105504	-1.2879e-10	-1.53553
116502418	chr6:116502418:C:T	0.000244372	1.40747	-0.890833	0.00092023	1.58033	-0.94026	0.000926626	1.57689	-0.939606
116503236	chr6:116503236:T:C	0.000133549	-1.2879e-10	-0.0875882	0.000574201	-1.2879e-10	0.168429	0.000579472	-1.2879e-10	0.167846
116503553	chr6:116503553:T:C	0.000248709	1.42506	-0.890833	0.000937065	1.59846	-0.94026	0.000943568	1.595	-0.939606
116503907	chr6:116503907:G:A	0.000216899	1.36266	-0.965287	0.000817978	1.53415	-1.01186	0.000823654	1.53073	-1.01125
116503950	chr6:116503950:A:G	3.73013e-05	-1.2879e-10	-1.36303	0.000118623	-1.2879e-10	-1.4086	0.000119713	-1.2879e-10	-1.40917
116504088	chr6:116504088:G:A	0.00023675	1.37578	-0.890833	0.000890672	1.54769	-0.94026	0.00089688	1.54426	-0.939606
116504127	chr6:116504127:C:T	1.69157e-05	-1.20018	-0.953637	4.4123e-05	-1.18718	-1.21039	4.4612e-05	-1.18686	-1.20941
116504155	chr6:116504155:A:G	0.000241352	1.39503	-0.890833	0.000908496	1.5675	-0.94026	0.000914819	1.56406	-0.939606
116504168	chr6:116504168:G:A	1.64249e-05	-1.22031	-0.962943	4.29056e-05	-1.2081	-1.21744	4.33798e-05	-1.2078	-1.21648
116504194	chr6:116504194:G:A	1.72727e-05	-1.22041	-0.912514	4.45789e-05	-1.20821	-1.17908	4.50738e-05	-1.20791	-1.17806
116504653	chr6:116504653:C:T	1.0986e-05	-1.32553	-1.2599	3.09586e-05	-1.3254	-1.4265	3.12694e-05	-1.32566	-1.42597
116504781	chr6:116504781:A:C	4.30957e-05	-1.2879e-10	-1.21863	0.000130959	-1.2879e-10	-1.30966	0.000132109	-1.2879e-10	-1.31065
116504814	chr6:116504814:A:G	1.36561e-05	-1.2932	-1.07467	3.31918e-05	-1.26121	-1.42103	3.34581e-05	-1.2631	-1.42088
116504915	chr6:116504915:T:A	4.59148e-05	-1.2879e-10	-1.15527	0.000138003	-1.2879e-10	-1.25727	0.000139203	-1.2879e-10	-1.25834
116504995	chr6:116504995:A:G	4.27297e-05	-1.2879e-10	-1.22716	0.000130015	-1.2879e-10	-1.3169	0.000131159	-1.2879e-10	-1.31786
116505123	chr6:116505123:T:C	9.18392e-06	-1.33	-1.43461	2.78739e-05	-1.32975	-1.52711	2.81474e-05	-1.33	-1.52682
116505292	chr6:116505292:C:T	5.39482e-05	-0.994031	-1.02668e-09	0.000187639	-0.95003	-1.02668e-09	0.000188855	-0.95329	-1.02668e-09
116505418	chr6:116505418:A:G	1.8279e-05	-1.22047	-0.855832	4.64033e-05	-1.20823	-1.13895	4.69254e-05	-1.20793	-1.13779
116505451	chr6:116505451:A:G	0.000225281	1.32613	-0.890833	0.000846202	1.49647	-0.94026	0.000852126	1.49307	-0.939606
116505699	chr6:116505699:C:T	6.67875e-05	-1.2879e-10	-0.780538	0.000202792	-1.2879e-10	-0.872369	0.000204745	-1.2879e-10	-0.872508
116505811	chr6:116505811:C:T	6.25848e-05	-1.2879e-10	-0.845532	0.000189731	-1.2879e-10	-0.93894	0.000191402	-1.2879e-10	-0.939895
116505966	chr6:116505966:T:C	0.00023954	1.3894	-0.892732	0.000901595	1.56172	-0.942105	0.00090787	1.55828	-0.941453
116505995	chr6:116505995:A:C	0.000259123	1.46797	-0.892722	0.000977635	1.64268	-0.942098	0.000984394	1.6392	-0.941445
116506004	chr6:116506004:C:T	0.000237832	1.38378	-0.894268	0.000895035	1.55591	-0.9436	0.000901268	1.55248	-0.942948
116506499	chr6:116506499:C:T	1.6284e-05	-1.2508	-0.941075	4.21491e-05	-1.2391	-1.20424	4.2612e-05	-1.23889	-1.20325
116506548	chr6:116506548:T:G	1.66886e-05	-1.24952	-0.917812	4.29709e-05	-1.23778	-1.18625	4.34441e-05	-1.23756	-1.18523
116506695	chr6:116506695:A:T	8.28125e-06	-1.34447	-1.52359	2.64296e-05	-1.34428	-1.56578	2.66842e-05	-1.34448	-1.56572
116507200	chr6:116507200:G:GAT	0.000242547	1.39998	-0.890833	0.000913145	1.57261	-0.94026	0.000919496	1.56916	-0.939606
116507304	chr6:116507304:A:G	3.35626e-05	-1.2879e-10	-1.46864	0.000109899	-1.2879e-10	-1.48498	0.000110932	-1.2879e-10	-1.48535
116507459	chr6:116507459:T:C	6.12694e-05	-0.866774	-1.02668e-09	0.000192796	-0.922919	-1.02668e-09	0.000195231	-0.920086	-1.02668e-09
116507615	chr6:116507615:A:C	1.68169e-05	-1.24695	-0.91272	4.32081e-05	-1.23508	-1.18344	4.36839e-05	-1.23487	-1.18243
116507808	chr6:116507808:CT:C	0.000108761	-1.23504	0.94214	0.00015167	-1.22245	0.0596057	0.000153297	-1.22218	0.0602897
116508160	chr6:116508160:C:T	1.65552e-05	-1.2554	-0.91995	4.26065e-05	-1.24395	-1.1886	4.30752e-05	-1.24373	-1.18759
116508225	chr6:116508225:GCA:G	3.72258e-05	-1.2879e-10	-1.36505	0.000117428	-1.2879e-10	-1.41872	0.000118627	-1.2879e-10	-1.41828
116508232	chr6:116508232:G:T	3.90235e-05	-1.2879e-10	-1.31789	0.000122316	-1.2879e-10	-1.37794	0.000123573	-1.2879e-10	-1.37744
116508603	chr6:116508603:G:A	3.07911e-05	-1.2879e-10	-1.55483	0.000104136	-1.2879e-10	-1.53885	0.000105164	-1.2879e-10	-1.53875
116508762	chr6:116508762:A:G	1.67214e-05	-1.03125	-1.13411	5.00405e-05	-1.02461	-1.24711	5.05183e-05	-1.02496	-1.24697
116509118	chr6:116509118:C:T	1.75971e-05	-1.24017	-0.874155	4.49448e-05	-1.22883	-1.15028	4.54445e-05	-1.22855	-1.14923
116509440	chr6:116509440:A:T	4.06255e-05	-1.2879e-10	-1.27766	0.000135783	-1.2879e-10	-1.27349	0.000137063	-1.2879e-10	-1.27383
116509671	chr6:116509671:A:C	9.41834e-06	-1.32952	-1.40987	2.82848e-05	-1.32929	-1.51294	2.85637e-05	-1.32954	-1.5126
116509753	chr6:116509753:G:C	3.0491e-05	-1.36654	-0.198082	9.35165e-05	-1.36158	-0.284831	9.43353e-05	-1.36186	-0.285554
116509765	chr6:116509765:G:C	3.87322e-05	-1.2879e-10	-1.32538	0.000135714	-1.2879e-10	-1.274	0.000137003	-1.2879e-10	-1.27427
116510132	chr6:116510132:C:T	0.000241479	1.39556	-0.890833	0.000908984	1.56804	-0.94026	0.00091531	1.5646	-0.939606
116510337	chr6:116510337:C:T	1.71961e-05	-1.2174	-0.919975	4.44658e-05	-1.20505	-1.18478	4.49593e-05	-1.20475	-1.18376
116510507	chr6:116510507:C:T	6.9412e-05	-1.2879e-10	-0.741995	0.000210343	-1.2879e-10	-0.835808	0.000212368	-1.2879e-10	-0.835949
116510647	chr6:116510647:T:C	1.10866e-05	-1.34257	-1.23375	3.10472e-05	-1.34212	-1.40692	3.13612e-05	-1.34235	-1.40635
116510694	chr6:116510694:A:T	3.79875e-05	-1.3448	-1.02668e-09	0.000125743	-1.35031	-1.02668e-09	0.000127024	-1.3499	-1.02668e-09
116510906	chr6:116510906:C:T	0.000174322	1.378	-1.19915	0.000669122	1.54931	-1.22789	0.000673847	1.54594	-1.22721
116511282	chr6:116511282:C:A	9.48937e-06	-1.21923	-1.51266	3.16407e-05	-1.21167	-1.51844	3.194e-05	-1.2123	-1.51811
116511326	chr6:116511326:ACCT:A	6.93449e-05	-1.2879e-10	-0.742962	0.000210142	-1.2879e-10	-0.836767	0.000212165	-1.2879e-10	-0.836909
116511355	chr6:116511355:A:C	4.71626e-05	-1.2879e-10	-1.12845	0.000143662	-1.2879e-10	-1.21709	0.000144928	-1.2879e-10	-1.21803
116511448	chr6:116511448:C:T	4.99979e-05	-1.2879e-10	-1.07007	0.000175585	-1.2879e-10	-1.01643	0.000177322	-1.2879e-10	-1.0163
116512096	chr6:116512096:A:C	4.79264e-05	-1.2879e-10	-1.11239	0.000165108	-1.2879e-10	-1.07795	0.00016674	-1.2879e-10	-1.07784
116512483	chr6:116512483:A:G	5.23638e-05	-1.23442	0.210585	8.52641e-05	-1.22104	-0.517755	8.61569e-05	-1.22083	-0.517269
116513186	chr6:116513186:C:T	6.9412e-05	-1.2879e-10	-0.741995	0.000210343	-1.2879e-10	-0.835808	0.000212368	-1.2879e-10	-0.835949
116513398	chr6:116513398:TATA:T	4.79264e-05	-1.2879e-10	-1.11239	0.000165108	-1.2879e-10	-1.07795	0.00016674	-1.2879e-10	-1.07784
116513537	chr6:116513537:T:A	5.15678e-05	-1.22997	0.190812	8.43755e-05	-1.21634	-0.532935	8.52589e-05	-1.21613	-0.532452
116513645	chr6:116513645:G:A	6.67547e-05	-1.2879e-10	-0.781031	0.000202673	-1.2879e-10	-0.872957	0.000204624	-1.2879e-10	-0.873097
116513921	chr6:116513921:T:C	3.57188e-05	-1.2879e-10	-1.40638	0.000120612	-1.2879e-10	-1.39197	0.000121754	-1.2879e-10	-1.39227
116514106	chr6:116514106:T:A	4.61717e-05	-1.28989	0.140201	7.74209e-05	-1.28055	-0.554739	7.82369e-05	-1.28034	-0.554194
116514328	chr6:116514328:G:A	4.45608e-05	-1.27076	0.0855602	7.57824e-05	-1.26036	-0.596327	7.65829e-05	-1.26012	-0.595783
116514335	chr6:116514335:C:G	4.46816e-05	-1.26805	0.0855602	7.59991e-05	-1.2575	-0.596327	7.6802e-05	-1.25726	-0.595783
116514519	chr6:116514519:A:G	2.85195e-05	-1.36828	-0.263187	8.7391e-05	-1.36603	-0.348125	8.81681e-05	-1.3662	-0.348831
116514831	chr6:116514831:A:G	1.18293e-05	-1.02306	-1.48841	3.84133e-05	-1.01469	-1.52145	3.87782e-05	-1.01481	-1.52161
116515312	chr6:116515312:T:C	1.97609e-05	-1.27215	-0.726197	3.81221e-05	-1.27519	-1.26856	3.85523e-05	-1.27437	-1.26788
116515952	chr6:116515952:C:T	5.06482e-05	-1.2879e-10	-1.05715	0.0001742	-1.2879e-10	-1.02435	0.000175922	-1.2879e-10	-1.02423
116516147	chr6:116516147:G:A	4.60474e-05	-1.27218	0.119796	7.75958e-05	-1.26187	-0.571165	7.84147e-05	-1.26163	-0.570631
116516393	chr6:116516393:A:G	3.43572e-05	-0.419714	-1.02553	9.29892e-05	-0.355374	-1.29669	9.37372e-05	-0.356541	-1.29723
116516627	chr6:116516627:G:A	4.18992e-05	-1.2879e-10	-1.24679	0.000144219	-1.2879e-10	-1.21321	0.000145644	-1.2879e-10	-1.2131
116517214	chr6:116517214:G:A	3.08134e-05	-1.2879e-10	-1.55411	0.000101247	-1.2879e-10	-1.56698	0.000102238	-1.2879e-10	-1.56697
116517221	chr6:116517221:G:A	3.06157e-05	-1.2879e-10	-1.56054	0.000101193	-1.2879e-10	-1.56752	0.000102181	-1.2879e-10	-1.56752
116517313	chr6:116517313:C:T	4.8302e-05	-1.2879e-10	-1.10458	0.000169165	-1.2879e-10	-1.05367	0.000170834	-1.2879e-10	-1.05358
116517390	chr6:116517390:T:C	3.36909e-05	-1.2879e-10	-1.46483	0.000112579	-1.2879e-10	-1.46089	0.000113662	-1.2879e-10	-1.46104
116517460	chr6:116517460:A:G	0.000218302	1.29326	-0.889437	0.000818976	1.46244	-0.938931	0.000824743	1.45908	-0.938277
116517709	chr6:116517709:C:T	4.70463e-05	-1.2879e-10	-1.13092	0.000161928	-1.2879e-10	-1.0974	0.000163525	-1.2879e-10	-1.0973
116518411	chr6:116518411:T:C	0.000585893	0.838221	0.552861	0.00207095	0.974078	0.477136	0.00208801	0.971888	0.477809
116518695	chr6:116518695:T:C	0.00019974	1.20544	-0.890472	0.000747323	1.37186	-0.939907	0.000752625	1.36855	-0.939253
116518877	chr6:116518877:G:A	1.40981e-05	-1.31546	-1.02056	3.42063e-05	-1.31498	-1.33716	3.45347e-05	-1.3153	-1.337
116519373	chr6:116519373:G:C	8.04469e-06	-1.33505	-1.56199	2.67153e-05	-1.33317	-1.56614	2.69683e-05	-1.33345	-1.56616
116519416	chr6:116519416:C:T	0.000102066	-1.27316	0.916727	0.000145863	-1.26357	0.0616904	0.000147446	-1.26328	0.0624689
116519547	chr6:116519547:T:C	0.000555277	0.9308	0.406612	0.00197315	1.06944	0.333401	0.00198927	1.0672	0.33405
116519720	chr6:116519720:C:T	1.7346e-05	-1.26809	-0.860601	3.5332e-05	-1.27119	-1.34858	3.57274e-05	-1.27035	-1.34801
116519944	chr6:116519944:A:AG	0.00010472	-1.25117	0.920407	0.000149707	-1.24054	0.0646706	0.000151336	-1.24022	0.0654498
116520554	chr6:116520554:A:C	1.37782e-05	-1.31075	-1.04822	3.38085e-05	-1.31024	-1.3536	3.41325e-05	-1.31058	-1.35344
116520909	chr6:116520909:T:C	3.06017e-05	-1.2879e-10	-1.561	0.000101199	-1.2879e-10	-1.56746	0.000102188	-1.2879e-10	-1.56746
116521100	chr6:116521100:G:GTA	6.95552e-05	-1.2879e-10	-0.739934	0.000210744	-1.2879e-10	-0.833905	0.000212773	-1.2879e-10	-0.834046
116521217	chr6:116521217:T:A	1.29715e-05	-0.982391	-1.43691	4.15994e-05	-0.974743	-1.48172	4.19957e-05	-0.974778	-1.48193
116521218	chr6:116521218:G:T	1.31399e-05	-0.973003	-1.4334	4.21188e-05	-0.96527	-1.47879	4.25198e-05	-0.965306	-1.479
116521306	chr6:116521306:G:A	4.79264e-05	-1.2879e-10	-1.11239	0.000165108	-1.2879e-10	-1.07795	0.00016674	-1.2879e-10	-1.07784
116521423	chr6:116521423:T:G	4.21496e-05	-1.2879e-10	-1.24083	0.000128502	-1.2879e-10	-1.32861	0.000129635	-1.2879e-10	-1.32955
116521714	chr6:116521714:G:A	0.000222904	1.31552	-0.890833	0.000836874	1.48538	-0.94026	0.000842754	1.48201	-0.939606
116521944	chr6:116521944:A:G	6.96843e-05	-1.2879e-10	-0.73808	0.000211121	-1.2879e-10	-0.832119	0.000213153	-1.2879e-10	-0.832261
116522120	chr6:116522120:C:T	3.71033e-05	-1.36835	-1.02668e-09	0.000123535	-1.36803	-1.02668e-09	0.000124735	-1.36808	-1.02668e-09
116522916	chr6:116522916:A:G	2.48592e-05	-1.24921	-0.519611	5.00753e-05	-1.24877	-1.02225	5.05511e-05	-1.24924	-1.02205
116523062	chr6:116523062:G:T	8.18209e-05	-1.2879e-10	-0.577522	0.000243408	-1.2879e-10	-0.689812	0.000245731	-1.2879e-10	-0.690034
116523368	chr6:116523368:G:A	2.16943e-05	-1.32043	-0.584571	4.4659e-05	-1.32011	-1.06539	4.50898e-05	-1.32041	-1.0652
116524071	chr6:116524071:C:T	2.33138e-05	-1.33459	-0.498422	4.69656e-05	-1.33392	-1.00122	4.74201e-05	-1.3342	-1.00102
116524078	chr6:116524078:T:C	5.73194e-05	-1.2879e-10	-0.933415	0.000164879	-1.2879e-10	-1.07934	0.000166286	-1.2879e-10	-1.08056
116524429	chr6:116524429:C:T	4.28185e-05	-1.22509	-1.02668e-09	0.000147981	-1.18747	-1.02668e-09	0.000149243	-1.1887	-1.02668e-09
116524623	chr6:116524623:T:C	3.9586e-05	-1.30358	-1.02668e-09	0.000128822	-1.32612	-1.02668e-09	0.000130237	-1.32492	-1.02668e-09
116524777	chr6:116524777:G:A	2.20478e-05	-1.32965	-0.559194	4.51046e-05	-1.32892	-1.04665	4.55393e-05	-1.32923	-1.04647
```
