## Supplementary material for "Characterization of shared and ancestry-specific signals driving complex traits using multi-ancestry fine-mapping": susiex_nc3.cs80.summary

```
# chr6:115525230-116525230
CS_ID	CS_LENGTH	CS_PURITY	MAX_PIP_SNP	BP	REF_ALLELE	ALT_ALLELE	REF_FRQ	BETA	SE	-LOG10P	MAX_PIP	POST-HOC_PROB_POP1	POST-HOC_PROB_POP2
1	106	0	chr6:115652374:C:T	115652374	T,T	C,C	1,1	inf,-inf	inf,inf	0.124229,5.55735	0.211343	0.295785	0.795452
2	1431	0	chr6:116087957:C:T	116087957	T,NA	C,NA	1,NA	inf,NA	inf,NA	3.83934,NA	0.0462647	0.491321	0.364524
3	1442	0	chr6:116087957:C:T	116087957	T,NA	C,NA	1,NA	inf,NA	inf,NA	3.83934,NA	0.0443764	0.487469	0.36574
```
