## Supplementary material for "Characterization of shared and ancestry-specific signals driving complex traits using multi-ancestry fine-mapping": susiex_nc1.cs80.cs

```
CS_ID	SNP	BP	REF_ALLELE	ALT_ALLELE	REF_FRQ	BETA	SE	-LOG10P	CS_PIP	OVRL_PIP
1	chr6:135106021:T:C	135106021	C,C	T,T	1,1	-inf,-inf	inf,inf	46.4944,13.0623	0.944694	0.944694
```
