## Supplementary material for "Characterization of shared and ancestry-specific signals driving complex traits using multi-ancestry fine-mapping": susiex_nc1.cs80.snp

```
BP	SNP	PIP(CS1)	LogBF(CS1,Pop1)	LogBF(CS1,Pop2)
134037379	chr6:134037379:C:T	4.74435e-57	-1.76968	-1.26982
134037421	chr6:134037421:A:G	5.41994e-57	-1.38384	-1.52253
134037543	chr6:134037543:C:T	3.40578e-56	-1.13622e-09	-1.06839
134037581	chr6:134037581:G:A	1.81906e-56	-1.13622e-09	-1.69555
134037752	chr6:134037752:G:A	4.51797e-57	-1.4604	-1.62799
134037882	chr6:134037882:A:T	9.99852e-58	-2.66807	-1.92853
134038471	chr6:134038471:A:C	6.30692e-57	-1.26631	-1.48849
134038486	chr6:134038486:C:T	3.72426e-56	-1.13622e-09	-0.978997
134038560	chr6:134038560:A:G	1.33331e-56	-1.13622e-09	-2.0062
134039188	chr6:134039188:T:C	1.43612e-56	-1.13622e-09	-1.93192
134039695	chr6:134039695:T:C	1.45057e-56	-1.13622e-09	-1.92191
134039712	chr6:134039712:G:A	1.49047e-56	-1.13622e-09	-1.89477
134039727	chr6:134039727:G:A	1.43684e-56	-1.13622e-09	-1.93142
134039974	chr6:134039974:G:T	1.68218e-56	-1.13622e-09	-1.77378
134041025	chr6:134041025:C:G	7.03217e-57	-2.64596	-1.39409e-09
134041136	chr6:134041136:C:G	9.7522e-58	-2.69281	-1.92874
134041284	chr6:134041284:A:G	1.32507e-56	-1.13622e-09	-2.0124
134041469	chr6:134041469:A:C	1.33968e-57	-2.32187	-1.98215
134041596	chr6:134041596:CT:C	1.32394e-57	-2.40263	-1.91321
134041792	chr6:134041792:G:A	1.26825e-57	-2.37129	-1.98752
134041867	chr6:134041867:G:A	2.31898e-56	-1.13622e-09	-1.45274
134042270	chr6:134042270:A:G	3.17807e-56	-1.13622e-09	-1.13759
134042339	chr6:134042339:A:C	1.1651e-57	-2.44337	-2.00028
134042670	chr6:134042670:A:G	2.26245e-56	-1.13622e-09	-1.47742
134042922	chr6:134042922:C:G	5.92137e-57	-2.42338	-0.394502
134042946	chr6:134042946:G:A	1.90922e-56	-1.13622e-09	-1.64717
134043073	chr6:134043073:C:T	1.7503e-56	-1.13622e-09	-1.73408
134043220	chr6:134043220:C:T	1.33835e-56	-1.13622e-09	-2.00243
134043420	chr6:134043420:G:A	1.08678e-56	-2.21064	-1.39409e-09
134043591	chr6:134043591:A:G	1.34443e-56	-1.13622e-09	-1.9979
134043905	chr6:134043905:T:C	5.80951e-57	-2.39083	-0.446123
134043935	chr6:134043935:C:T	2.41972e-56	-1.13622e-09	-1.41022
134044019	chr6:134044019:C:T	3.44941e-56	-1.13622e-09	-1.05566
134044076	chr6:134044076:C:T	3.54556e-56	-1.13622e-09	-1.02817
134044077	chr6:134044077:G:A	1.17897e-57	-2.5541	-1.87771
134044592	chr6:134044592:T:C	1.51127e-56	-1.13622e-09	-1.88092
134044647	chr6:134044647:A:G	3.25749e-57	-2.50641	-0.909083
134044663	chr6:134044663:G:A	1.26625e-57	-2.70079	-1.6596
134044803	chr6:134044803:T:G	1.39447e-56	-1.13622e-09	-1.96135
134044884	chr6:134044884:G:A	8.94179e-58	-2.69922	-2.00908
134045330	chr6:134045330:G:A	1.51284e-56	-1.13622e-09	-1.87987
134045563	chr6:134045563:C:T	1.96907e-56	-1.13622e-09	-1.61631
134045748	chr6:134045748:C:T	1.73187e-56	-1.13622e-09	-1.74466
134045912	chr6:134045912:C:A	2.50501e-56	-1.13622e-09	-1.37557
134046646	chr6:134046646:T:A	8.91006e-57	-2.40927	-1.39409e-09
134046703	chr6:134046703:T:C	4.3862e-57	-2.31069	-0.807296
134046726	chr6:134046726:G:A	1.29634e-57	-2.5269	-1.81
134046857	chr6:134046857:A:G	1.45982e-57	-2.54539	-1.67275
134046932	chr6:134046932:A:G	1.65502e-56	-1.13622e-09	-1.79005
134047120	chr6:134047120:C:T	1.33628e-56	-1.13622e-09	-2.00398
134047454	chr6:134047454:C:T	5.46159e-56	-1.13622e-09	-0.596126
134047815	chr6:134047815:G:A	1.04712e-57	-2.62627	-1.92414
134048105	chr6:134048105:A:C	1.38379e-56	-1.13622e-09	-1.96904
134048182	chr6:134048182:T:C	1.70643e-57	-2.66085	-1.40119
134048286	chr6:134048286:T:G	1.20069e-57	-2.39523	-2.01833
134048293	chr6:134048293:G:A	1.31709e-56	-1.13622e-09	-2.01844
134048455	chr6:134048455:G:A	1.42704e-56	-1.13622e-09	-1.93826
134048524	chr6:134048524:G:A	2.48335e-57	-2.70745	-0.979392
134048684	chr6:134048684:G:A	1.19129e-57	-2.5374	-1.88401
134049127	chr6:134049127:C:A	4.74924e-57	-2.69333	-0.345136
134049542	chr6:134049542:C:T	1.59985e-56	-1.13622e-09	-1.82396
134049655	chr6:134049655:G:GA	9.45164e-58	-2.63926	-2.01359
134050061	chr6:134050061:G:A	1.4418e-57	-2.64533	-1.58523
134050271	chr6:134050271:A:G	8.16971e-57	-2.49602	-1.39409e-09
134050411	chr6:134050411:T:A	6.61619e-57	-2.70693	-1.39409e-09
134050412	chr6:134050412:A:T	6.61801e-57	-2.70666	-1.39409e-09
134050557	chr6:134050557:T:C	1.31535e-56	-1.13622e-09	-2.01977
134050639	chr6:134050639:C:G	1.82671e-56	-1.13622e-09	-1.69135
134050830	chr6:134050830:T:C	1.37382e-56	-1.13622e-09	-1.97627
134051012	chr6:134051012:C:G	1.36418e-57	-2.5044	-1.7815
134051099	chr6:134051099:A:C	1.78708e-56	-1.13622e-09	-1.71328
134051392	chr6:134051392:T:C	1.80503e-57	-2.62797	-1.37791
134051573	chr6:134051573:G:T	1.21811e-57	-2.48093	-1.91822
134052082	chr6:134052082:G:C	1.57996e-56	-1.13622e-09	-1.83647
134052780	chr6:134052780:A:G	1.30609e-57	-2.56351	-1.76591
134053066	chr6:134053066:G:A	7.16605e-57	-2.23761	-0.38949
134053535	chr6:134053535:G:A	7.15606e-57	-2.22368	-0.404816
134054297	chr6:134054297:T:G	2.24236e-56	-1.13622e-09	-1.48634
134054323	chr6:134054323:T:C	2.94098e-56	-1.13622e-09	-1.21512
134054450	chr6:134054450:G:A	1.24932e-57	-2.7018	-1.67205
134054635	chr6:134054635:A:T	2.87819e-54	-1.13622e-09	3.36847
134054842	chr6:134054842:T:A	1.6872e-57	-2.56034	-1.51304
134055438	chr6:134055438:A:G	1.44781e-56	-1.13622e-09	-1.92382
134055481	chr6:134055481:G:A	1.43092e-56	-1.13622e-09	-1.93555
134055862	chr6:134055862:T:G	1.31541e-56	-1.13622e-09	-2.01972
134056012	chr6:134056012:C:T	1.54898e-56	-1.13622e-09	-1.85627
134056080	chr6:134056080:C:A	1.13084e-57	-2.67255	-1.80094
134056178	chr6:134056178:T:C	2.3207e-56	-1.13622e-09	-1.452
134056458	chr6:134056458:T:C	6.6156e-57	-2.70702	-1.39409e-09
134056581	chr6:134056581:GT:G	6.66678e-57	-2.69931	-1.39409e-09
134056618	chr6:134056618:C:A	1.16667e-57	-2.45803	-1.98427
134057013	chr6:134057013:T:A	1.19897e-57	-2.63147	-1.78352
134057795	chr6:134057795:G:C	7.26359e-57	-2.61358	-1.39409e-09
134058148	chr6:134058148:T:C	1.61958e-56	-1.13622e-09	-1.8117
134058731	chr6:134058731:A:T	1.29474e-57	-2.45177	-1.88636
134058957	chr6:134058957:A:T	1.24687e-57	-2.70896	-1.66685
134058992	chr6:134058992:T:C	1.87593e-56	-1.13622e-09	-1.66476
134059340	chr6:134059340:T:C	1.82872e-56	-1.13622e-09	-1.69025
134060582	chr6:134060582:G:T	7.28725e-57	-2.61033	-1.39409e-09
134060644	chr6:134060644:C:T	2.87596e-57	-2.58875	-0.951309
134060713	chr6:134060713:T:G	6.6038e-56	-1.13622e-09	-0.406221
134060774	chr6:134060774:CAA:C	1.17077e-57	-2.54295	-1.89584
134061125	chr6:134061125:A:C	1.77604e-56	-1.13622e-09	-1.71948
134061313	chr6:134061313:A:G	4.73893e-56	-1.25971	0.521657
134061318	chr6:134061318:C:T	1.75853e-57	-2.7042	-1.32777
134062085	chr6:134062085:A:C	1.43658e-56	-1.13622e-09	-1.9316
134062153	chr6:134062153:T:C	2.73222e-56	-1.13622e-09	-1.28875
134062532	chr6:134062532:T:C	1.36491e-56	-1.13622e-09	-1.98277
134062711	chr6:134062711:C:T	1.32087e-56	-1.13622e-09	-2.01557
134062826	chr6:134062826:A:G	4.42529e-56	-1.13622e-09	-0.806531
134062948	chr6:134062948:T:A	6.96005e-57	-2.65626	-1.39409e-09
134063214	chr6:134063214:C:A	6.30563e-56	-1.13622e-09	-0.452423
134063964	chr6:134063964:G:A	1.48727e-56	-1.13622e-09	-1.89692
134064263	chr6:134064263:T:C	6.94816e-57	-2.65797	-1.39409e-09
134064266	chr6:134064266:G:A	2.45593e-56	-1.13622e-09	-1.39536
134064352	chr6:134064352:C:T	3.28322e-56	-1.13622e-09	-1.10504
134064499	chr6:134064499:A:G	1.39423e-56	-1.13622e-09	-1.96152
134065269	chr6:134065269:A:G	1.3172e-56	-1.13622e-09	-2.01836
134065367	chr6:134065367:G:A	1.31555e-56	-1.13622e-09	-2.01961
134065553	chr6:134065553:T:C	1.31731e-56	-1.13622e-09	-2.01827
134065852	chr6:134065852:A:G	1.35958e-56	-1.13622e-09	-1.98669
134065888	chr6:134065888:C:CA	1.3163e-56	-1.13622e-09	-2.01904
134066341	chr6:134066341:A:G	1.40922e-56	-1.13622e-09	-1.95083
134066348	chr6:134066348:A:G	1.31535e-56	-1.13622e-09	-2.01976
134066649	chr6:134066649:T:C	1.41462e-57	-2.43343	-1.81616
134066757	chr6:134066757:T:C	1.46415e-56	-1.13622e-09	-1.91259
134067251	chr6:134067251:C:G	1.35259e-56	-1.13622e-09	-1.99185
134067557	chr6:134067557:C:A	1.32376e-56	-1.13622e-09	-2.01339
134067561	chr6:134067561:C:T	1.32799e-56	-1.13622e-09	-2.0102
134067706	chr6:134067706:ACT:A	1.31753e-56	-1.13622e-09	-2.01811
134067747	chr6:134067747:C:G	2.21593e-57	-1.86436	-1.93642
134068178	chr6:134068178:A:T	1.4645e-56	-1.13622e-09	-1.91235
134068394	chr6:134068394:A:G	5.61791e-57	-2.70133	-0.169158
134068933	chr6:134068933:C:A	1.05515e-55	-1.13622e-09	0.0624052
134068943	chr6:134068943:A:G	1.32437e-56	-1.13622e-09	-2.01293
134069021	chr6:134069021:C:T	1.51992e-56	-1.13622e-09	-1.87521
134069305	chr6:134069305:T:C	1.25857e-57	-2.43644	-1.93004
134069423	chr6:134069423:T:C	1.31683e-56	-1.13622e-09	-2.01864
134069437	chr6:134069437:C:A	1.43753e-56	-1.13622e-09	-1.93094
134069512	chr6:134069512:T:A	5.87998e-57	-2.7048	-0.120096
134069715	chr6:134069715:C:T	1.729e-56	-1.13622e-09	-1.74632
134069969	chr6:134069969:C:T	1.43643e-56	-1.13622e-09	-1.9317
134070235	chr6:134070235:T:C	1.89581e-57	-2.58767	-1.36913
134070322	chr6:134070322:A:G	1.31668e-56	-1.13622e-09	-2.01876
134070878	chr6:134070878:T:A	1.75749e-55	-1.13622e-09	0.572608
134070987	chr6:134070987:T:C	1.76842e-56	-1.13622e-09	-1.72378
134071074	chr6:134071074:A:G	1.52629e-56	-1.13622e-09	-1.87102
134071449	chr6:134071449:G:A	1.86341e-56	-1.13622e-09	-1.67146
134071677	chr6:134071677:C:T	2.72679e-57	-2.62954	-0.963788
134071838	chr6:134071838:A:G	1.32717e-56	-1.13622e-09	-2.01082
134072594	chr6:134072594:CAGAT:C	2.55878e-57	-1.933	-1.72392
134072679	chr6:134072679:T:G	1.32717e-56	-1.13622e-09	-2.01082
134073184	chr6:134073184:C:G	1.32095e-56	-1.13622e-09	-2.01552
134073198	chr6:134073198:T:A	1.32509e-56	-1.13622e-09	-2.01238
134073272	chr6:134073272:G:A	1.33101e-56	-1.13622e-09	-2.00792
134073306	chr6:134073306:A:G	1.32889e-56	-1.13622e-09	-2.00952
134073341	chr6:134073341:A:C	1.33179e-56	-1.13622e-09	-2.00734
134073352	chr6:134073352:G:A	1.3266e-56	-1.13622e-09	-2.01125
134073545	chr6:134073545:G:T	1.94377e-57	-2.01945	-1.91237
134073632	chr6:134073632:T:C	1.7273e-57	-2.63661	-1.41329
134073715	chr6:134073715:A:G	1.3294e-56	-1.13622e-09	-2.00914
134073815	chr6:134073815:G:A	1.32347e-56	-1.13622e-09	-2.01361
134073951	chr6:134073951:A:G	1.32653e-56	-1.13622e-09	-2.0113
134073961	chr6:134073961:G:T	1.32629e-56	-1.13622e-09	-2.01148
134074022	chr6:134074022:C:T	1.33844e-56	-1.13622e-09	-2.00236
134074038	chr6:134074038:A:G	1.33256e-56	-1.13622e-09	-2.00676
134074161	chr6:134074161:G:A	1.32995e-56	-1.13622e-09	-2.00873
134074170	chr6:134074170:A:G	1.32712e-56	-1.13622e-09	-2.01085
134074274	chr6:134074274:C:T	1.33349e-56	-1.13622e-09	-2.00607
134074283	chr6:134074283:G:A	1.33689e-56	-1.13622e-09	-2.00352
134075030	chr6:134075030:T:A	1.31577e-56	-1.13622e-09	-2.01944
134075376	chr6:134075376:A:G	1.33488e-56	-1.13622e-09	-2.00502
134076201	chr6:134076201:C:T	1.1418e-56	-2.16126	-1.39409e-09
134076318	chr6:134076318:A:G	1.33705e-56	-1.13622e-09	-2.0034
134076326	chr6:134076326:A:G	1.33495e-56	-1.13622e-09	-2.00497
134076418	chr6:134076418:G:A	1.35518e-56	-1.13622e-09	-1.98993
134076419	chr6:134076419:C:A	1.33303e-56	-1.13622e-09	-2.00641
134076541	chr6:134076541:T:A	1.72992e-56	-1.13622e-09	-1.74579
134076732	chr6:134076732:T:C	1.3333e-56	-1.13622e-09	-2.00621
134076738	chr6:134076738:A:G	1.33429e-56	-1.13622e-09	-2.00547
134076824	chr6:134076824:T:C	1.33391e-56	-1.13622e-09	-2.00576
134076930	chr6:134076930:A:G	4.02437e-57	-2.60044	-0.60364
134076950	chr6:134076950:A:G	3.74909e-56	-1.13622e-09	-0.972353
134077198	chr6:134077198:G:A	1.59957e-56	-1.13622e-09	-1.82413
134077698	chr6:134077698:T:A	3.68341e-57	-2.55814	-0.73447
134077734	chr6:134077734:C:T	1.82985e-55	-1.13622e-09	0.612953
134077920	chr6:134077920:C:T	2.66762e-57	-1.89416	-1.7211
134078035	chr6:134078035:C:G	3.64973e-57	-2.55546	-0.74634
134078186	chr6:134078186:T:C	6.09076e-56	-1.13622e-09	-0.487093
134078333	chr6:134078333:T:A	1.31602e-56	-1.13622e-09	-2.01925
134078464	chr6:134078464:G:C	1.31644e-56	-1.13622e-09	-2.01894
134078497	chr6:134078497:A:G	1.18119e-56	-2.12735	-1.39409e-09
134079135	chr6:134079135:C:T	1.37105e-56	-1.13622e-09	-1.97829
134079416	chr6:134079416:T:A	2.51719e-56	-1.13622e-09	-1.37072
134079538	chr6:134079538:C:T	1.46426e-56	-1.13622e-09	-1.91251
134079608	chr6:134079608:G:A	7.4328e-57	-2.59055	-1.39409e-09
134079752	chr6:134079752:A:G	8.18658e-57	-2.49395	-1.39409e-09
134080806	chr6:134080806:A:T	1.33356e-56	-1.13622e-09	-2.00601
134080920	chr6:134080920:T:A	7.09232e-57	-2.63744	-1.39409e-09
134081223	chr6:134081223:G:A	1.4825e-57	-2.19068	-2.01204
134081443	chr6:134081443:G:A	2.11269e-57	-1.97602	-1.87247
134081889	chr6:134081889:G:C	2.00898e-57	-2.00227	-1.89655
134081983	chr6:134081983:G:T	1.05885e-56	-2.23668	-1.39409e-09
134082072	chr6:134082072:G:A	2.02826e-57	-2.00445	-1.88482
134082541	chr6:134082541:T:C	1.21508e-57	-2.42243	-1.97921
134082981	chr6:134082981:A:G	9.25782e-57	-2.37098	-1.39409e-09
134083104	chr6:134083104:G:A	2.49436e-57	-2.17146	-1.51096
134083493	chr6:134083493:G:T	1.3536e-56	-1.13622e-09	-1.9911
134083592	chr6:134083592:T:C	2.1882e-57	-2.10168	-1.71169
134083724	chr6:134083724:G:A	1.44482e-56	-1.13622e-09	-1.92588
134083798	chr6:134083798:A:T	1.31801e-56	-1.13622e-09	-2.01774
134084543	chr6:134084543:T:C	2.81174e-56	-1.13622e-09	-1.26006
134084609	chr6:134084609:T:C	2.24101e-57	-2.04509	-1.74444
134084798	chr6:134084798:CA:C	1.50496e-56	-1.13622e-09	-1.8851
134085990	chr6:134085990:TG:T	2.31075e-57	-2.15715	-1.60173
134086055	chr6:134086055:T:G	2.81174e-56	-1.13622e-09	-1.26006
134086861	chr6:134086861:A:G	1.17903e-57	-2.46231	-1.96945
134086971	chr6:134086971:TGAAGA:T	6.06881e-56	-1.13622e-09	-0.490704
134087052	chr6:134087052:G:T	1.48373e-56	-1.13622e-09	-1.89931
134087127	chr6:134087127:C:T	9.06798e-57	-2.3917	-1.39409e-09
134087299	chr6:134087299:C:T	1.34809e-56	-1.13622e-09	-1.99518
134087368	chr6:134087368:G:C	4.69834e-56	-1.13622e-09	-0.746657
134087642	chr6:134087642:G:A	6.8589e-56	-0.368319	-1.39409e-09
134087856	chr6:134087856:G:A	2.81805e-56	-1.13622e-09	-1.25782
134087926	chr6:134087926:T:G	1.32135e-56	-1.13622e-09	-2.01522
134088442	chr6:134088442:A:T	3.9117e-56	-1.13622e-09	-0.929893
134088478	chr6:134088478:C:T	1.95788e-56	-1.622	-1.39409e-09
134088661	chr6:134088661:G:A	4.01943e-57	-2.69949	-0.50582
134090252	chr6:134090252:C:T	1.3358e-56	-1.13622e-09	-2.00433
134090609	chr6:134090609:C:T	2.64299e-56	-1.13622e-09	-1.32196
134090856	chr6:134090856:C:CA	2.05444e-57	-2.62512	-1.25133
134090898	chr6:134090898:C:T	1.24816e-55	-1.13622e-09	0.230393
134091154	chr6:134091154:T:C	3.84751e-57	-2.08497	-1.16406
134091537	chr6:134091537:A:T	2.60359e-57	-2.17377	-1.46579
134091548	chr6:134091548:T:G	2.83729e-57	-2.12593	-1.42768
134092399	chr6:134092399:A:G	1.25529e-57	-2.67817	-1.69092
134092469	chr6:134092469:G:A	1.89591e-55	-1.13622e-09	0.648418
134092798	chr6:134092798:T:C	6.63385e-57	-2.70427	-1.39409e-09
134093144	chr6:134093144:G:C	1.27884e-56	-2.04792	-1.39409e-09
134093418	chr6:134093418:T:G	1.09236e-56	-2.20552	-1.39409e-09
134093630	chr6:134093630:A:ATTTATCCAATTTCAAGT	1.33061e-56	-1.13622e-09	-2.00823
134093994	chr6:134093994:C:T	1.03651e-56	-2.25801	-1.39409e-09
134094187	chr6:134094187:A:G	1.60485e-56	-1.13622e-09	-1.82083
134094188	chr6:134094188:T:C	4.01717e-56	-1.13622e-09	-0.903289
134094764	chr6:134094764:G:A	1.50794e-56	-1.13622e-09	-1.88312
134094953	chr6:134094953:G:A	1.3179e-56	-1.13622e-09	-2.01783
134095180	chr6:134095180:G:C	3.10529e-57	-1.74411	-1.71923
134095181	chr6:134095181:A:G	3.07458e-57	-1.74599	-1.7273
134095838	chr6:134095838:T:A	2.82554e-56	-1.13622e-09	-1.25517
134096184	chr6:134096184:C:A	1.16642e-57	-2.6906	-1.75192
134096363	chr6:134096363:T:C	2.34217e-57	-1.76218	-1.98319
134096384	chr6:134096384:A:G	3.05646e-57	-1.74482	-1.73438
134096843	chr6:134096843:C:G	1.33631e-56	-1.13622e-09	-2.00395
134096962	chr6:134096962:G:A	2.43942e-57	-1.72926	-1.97543
134097063	chr6:134097063:CCAAT:C	2.35208e-57	-1.75767	-1.98348
134097287	chr6:134097287:G:A	2.68786e-56	-1.13622e-09	-1.30512
134097589	chr6:134097589:C:T	7.76378e-57	-0.579126	-1.96786
134097590	chr6:134097590:G:A	1.73455e-56	-1.13622e-09	-1.74312
134098094	chr6:134098094:G:T	1.38984e-56	-1.13622e-09	-1.96467
134098181	chr6:134098181:G:A	2.41066e-57	-2.10118	-1.61537
134098315	chr6:134098315:T:C	1.15609e-57	-2.69264	-1.75876
134098644	chr6:134098644:C:G	1.43339e-56	-1.13622e-09	-1.93382
134098874	chr6:134098874:G:A	2.45267e-57	-2.09147	-1.60781
134099209	chr6:134099209:G:A	1.65513e-57	-2.07452	-2.01806
134099331	chr6:134099331:T:G	1.43353e-56	-1.13622e-09	-1.93372
134099349	chr6:134099349:A:G	2.18833e-57	-2.02294	-1.79038
134099605	chr6:134099605:T:G	1.48181e-56	-1.13622e-09	-1.9006
134100013	chr6:134100013:A:T	1.32264e-56	-1.13622e-09	-2.01424
134100133	chr6:134100133:C:A	2.52316e-57	-1.85012	-1.82082
134100474	chr6:134100474:G:A	2.85693e-57	-1.63664	-1.91006
134100550	chr6:134100550:A:T	1.36066e-56	-1.13622e-09	-1.9859
134100784	chr6:134100784:T:C	1.89819e-56	-1.13622e-09	-1.65297
134100809	chr6:134100809:G:C	3.8304e-56	-1.13622e-09	-0.950897
134100890	chr6:134100890:C:T	1.34676e-56	-1.13622e-09	-1.99617
134100954	chr6:134100954:A:G	1.31533e-56	-1.13622e-09	-2.01978
134101108	chr6:134101108:TCA:T	2.04955e-57	-2.17713	-1.7017
134101781	chr6:134101781:T:A	1.31561e-56	-1.13622e-09	-2.01957
134101890	chr6:134101890:C:T	1.59876e-56	-1.13622e-09	-1.82463
134101978	chr6:134101978:G:A	2.38737e-57	-2.11526	-1.611
134102037	chr6:134102037:A:T	4.56606e-57	-2.17314	-0.904663
134102291	chr6:134102291:C:G	1.52477e-57	-2.42124	-1.75337
134102581	chr6:134102581:A:G	1.81238e-57	-2.06984	-1.93197
134102754	chr6:134102754:T:C	1.80111e-57	-2.08748	-1.92056
134102755	chr6:134102755:G:A	1.31655e-55	-1.13622e-09	0.283734
134102762	chr6:134102762:A:G	1.61158e-57	-2.16559	-1.95364
134102779	chr6:134102779:C:G	6.60681e-57	-2.70835	-1.39409e-09
134103080	chr6:134103080:C:T	3.84855e-56	-1.13622e-09	-0.946169
134103236	chr6:134103236:A:ATCTGGCTTCCTGCC	3.35718e-56	-1.13622e-09	-1.08276
134103237	chr6:134103237:A:AGTCTGACTTACAGCAGG	3.51021e-56	-1.13622e-09	-1.03819
134103239	chr6:134103239:T:G	1.3182e-56	-1.13622e-09	-2.0176
134103343	chr6:134103343:A:C	4.6843e-56	-1.13622e-09	-0.74965
134103463	chr6:134103463:G:A	4.26202e-57	-2.70911	-0.437593
134104369	chr6:134104369:C:T	2.85099e-56	-1.13622e-09	-1.2462
134104436	chr6:134104436:T:A	1.2903e-57	-2.34107	-2.00051
134104806	chr6:134104806:C:T	4.95945e-57	-2.68768	-0.307474
134104851	chr6:134104851:T:C	4.26887e-56	-1.13622e-09	-0.842518
134105008	chr6:134105008:A:G	4.46116e-56	-1.13622e-09	-0.798458
134105077	chr6:134105077:C:T	1.34678e-57	-2.30083	-1.99791
134105407	chr6:134105407:A:G	9.61368e-56	-1.13622e-09	-0.0306791
134105467	chr6:134105467:T:C	1.14182e-55	-1.13622e-09	0.141345
134105617	chr6:134105617:T:C	1.19351e-55	-1.13622e-09	0.185618
134105632	chr6:134105632:C:T	2.18865e-56	-1.13622e-09	-1.51058
134105677	chr6:134105677:C:T	2.15967e-56	-1.52391	-1.39409e-09
134105783	chr6:134105783:C:T	4.4381e-56	-1.13622e-09	-0.803639
134105822	chr6:134105822:C:T	1.18028e-57	-2.60994	-1.82076
134105976	chr6:134105976:A:G	2.15158e-56	-1.13622e-09	-1.52766
134106004	chr6:134106004:G:A	7.36468e-57	-2.59976	-1.39409e-09
134106344	chr6:134106344:A:G	1.04283e-57	-2.53577	-2.01874
134106519	chr6:134106519:T:C	1.60657e-57	-2.12523	-1.99712
134106749	chr6:134106749:A:ACTT	1.3168e-56	-1.13622e-09	-2.01866
134107140	chr6:134107140:G:A	9.49269e-58	-2.63157	-2.01695
134107144	chr6:134107144:T:A	4.28682e-56	-1.13622e-09	-0.838321
134107235	chr6:134107235:A:G	4.50805e-56	-1.13622e-09	-0.788001
134107533	chr6:134107533:A:C	2.15028e-56	-1.13622e-09	-1.52827
134107537	chr6:134107537:A:G	4.55501e-56	-1.13622e-09	-0.777639
134107611	chr6:134107611:G:A	1.24076e-55	-1.13622e-09	0.224442
134108024	chr6:134108024:A:G	6.98328e-56	-1.13622e-09	-0.350347
134108317	chr6:134108317:T:A	3.3126e-56	-0.874373	-0.22176
134108369	chr6:134108369:A:G	1.60193e-56	-1.13622e-09	-1.82266
134108417	chr6:134108417:T:C	1.35898e-56	-1.13622e-09	-1.98713
134108552	chr6:134108552:G:A	1.74743e-56	-1.13622e-09	-1.73572
134108597	chr6:134108597:G:A	1.36415e-56	-1.98333	-1.39409e-09
134108831	chr6:134108831:G:A	1.56566e-57	-2.69967	-1.44847
134108904	chr6:134108904:T:C	1.83899e-56	-1.13622e-09	-1.68465
134109331	chr6:134109331:C:G	1.07709e-57	-2.68136	-1.84084
134109430	chr6:134109430:C:A	1.32162e-56	-1.13622e-09	-2.01501
134109642	chr6:134109642:G:A	6.96437e-57	-2.65564	-1.39409e-09
134109654	chr6:134109654:T:C	2.27898e-57	-2.70224	-1.07048
134109720	chr6:134109720:A:G	2.07156e-55	-1.13622e-09	0.737021
134109737	chr6:134109737:C:T	2.70679e-57	-2.70909	-0.8916
134110039	chr6:134110039:T:C	1.81807e-57	-2.70909	-1.28959
134110164	chr6:134110164:C:T	9.63341e-58	-2.6309	-2.0029
134110165	chr6:134110165:A:G	2.14258e-57	-2.70061	-1.13383
134110186	chr6:134110186:G:A	7.53865e-57	-2.57641	-1.39409e-09
134110195	chr6:134110195:T:G	3.78186e-57	-2.57584	-0.690398
134110199	chr6:134110199:G:A	3.66864e-57	-2.40794	-0.888686
134110222	chr6:134110222:AACC:A	1.36786e-56	-1.13622e-09	-1.98062
134110443	chr6:134110443:G:C	2.97064e-57	-2.70353	-0.804143
134110640	chr6:134110640:C:T	2.83092e-57	-2.70682	-0.849035
134110646	chr6:134110646:C:T	1.31999e-56	-1.13622e-09	-2.01624
134110699	chr6:134110699:T:C	4.9346e-57	-2.44863	-0.551554
134110732	chr6:134110732:T:G	1.88986e-57	-2.70817	-1.25178
134110862	chr6:134110862:C:T	2.38319e-57	-2.70901	-1.019
134111056	chr6:134111056:A:G	2.14969e-57	-2.70911	-1.12202
134111076	chr6:134111076:G:A	2.24357e-57	-2.70517	-1.08321
134111170	chr6:134111170:G:A	1.31884e-56	-1.13622e-09	-2.01711
134111439	chr6:134111439:T:C	6.87227e-57	-2.42642	-0.242537
134111468	chr6:134111468:T:G	6.92724e-57	-2.41834	-0.242651
134111509	chr6:134111509:G:A	4.45334e-57	-2.40408	-0.698715
134111523	chr6:134111523:G:A	1.88954e-56	-1.13622e-09	-1.65753
134111541	chr6:134111541:G:A	1.90453e-56	-1.13622e-09	-1.64963
134111674	chr6:134111674:C:G	7.77167e-57	-2.54597	-1.39409e-09
134111829	chr6:134111829:T:G	1.49325e-56	-1.13622e-09	-1.89291
134111871	chr6:134111871:G:A	1.78305e-56	-1.13622e-09	-1.71554
134111884	chr6:134111884:G:T	1.47494e-56	-1.13622e-09	-1.90525
134112275	chr6:134112275:T:C	1.89008e-56	-1.13622e-09	-1.65725
134112323	chr6:134112323:G:A	1.47377e-56	-1.13622e-09	-1.90604
134112449	chr6:134112449:C:T	1.0139e-57	-2.57206	-2.01058
134112456	chr6:134112456:A:G	5.35803e-57	-2.2674	-0.650458
134112588	chr6:134112588:T:TTA	4.23735e-57	-2.29682	-0.855689
134112598	chr6:134112598:G:A	1.71714e-55	-1.13622e-09	0.549379
134112604	chr6:134112604:A:G	1.63337e-55	-1.13622e-09	0.499365
134112733	chr6:134112733:T:A	9.39767e-58	-2.63954	-2.01903
134112774	chr6:134112774:C:T	1.31557e-56	-1.13622e-09	-2.0196
134112818	chr6:134112818:T:C	1.75286e-56	-1.13622e-09	-1.73262
134112870	chr6:134112870:G:A	1.75802e-57	-2.69481	-1.33746
134113140	chr6:134113140:A:T	4.05932e-55	-1.13622e-09	1.40973
134113190	chr6:134113190:T:TA	3.14217e-57	-2.31025	-1.14129
134113237	chr6:134113237:G:A	3.03398e-57	-2.30361	-1.18297
134113404	chr6:134113404:C:T	1.31559e-56	-1.13622e-09	-2.01958
134113406	chr6:134113406:T:A	2.17127e-56	-1.13622e-09	-1.51855
134113571	chr6:134113571:G:A	7.03792e-57	-2.35211	-0.293031
134113614	chr6:134113614:C:T	1.65159e-56	-1.13622e-09	-1.79213
134113646	chr6:134113646:G:A	4.16469e-57	-2.48641	-0.6834
134114037	chr6:134114037:A:G	1.5767e-57	-2.69557	-1.44555
134114459	chr6:134114459:G:A	1.77672e-55	-1.13622e-09	0.583486
134114544	chr6:134114544:C:CA	5.90477e-57	-2.38826	-0.432429
134114567	chr6:134114567:A:G	5.61858e-57	-2.41468	-0.455688
134114639	chr6:134114639:G:A	2.06603e-57	-2.01601	-1.85482
134114661	chr6:134114661:G:T	5.61169e-57	-2.49193	-0.379668
134115158	chr6:134115158:G:A	1.51568e-57	-2.5321	-1.64848
134115313	chr6:134115313:G:T	1.0996e-56	-2.19892	-1.39409e-09
134115361	chr6:134115361:T:C	2.07035e-55	-1.13622e-09	0.736435
134115381	chr6:134115381:A:G	6.26387e-57	-2.26539	-0.496265
134115411	chr6:134115411:C:T	6.29266e-57	-2.1518	-0.605265
134115439	chr6:134115439:C:G	1.72155e-56	-1.13622e-09	-1.75064
134115455	chr6:134115455:G:A	7.44768e-57	-2.58855	-1.39409e-09
134115471	chr6:134115471:G:A	4.42426e-57	-2.2295	-0.879848
134115492	chr6:134115492:T:C	5.76619e-57	-2.31019	-0.534253
134115558	chr6:134115558:C:T	1.66448e-56	-1.13622e-09	-1.78435
134115591	chr6:134115591:T:G	1.4842e-56	-1.13622e-09	-1.89899
134115802	chr6:134115802:C:A	5.13897e-57	-2.46155	-0.498053
134115813	chr6:134115813:G:A	5.32246e-57	-2.45989	-0.464623
134115829	chr6:134115829:G:A	2.5065e-56	-1.13622e-09	-1.37498
134115986	chr6:134115986:T:C	1.75497e-57	-2.42674	-1.60726
134116264	chr6:134116264:C:T	9.19538e-58	-2.67033	-2.01001
134116400	chr6:134116400:G:A	3.7249e-57	-1.98696	-1.29445
134116412	chr6:134116412:G:T	1.36517e-56	-1.13622e-09	-1.98259
134116413	chr6:134116413:A:G	5.20468e-57	-2.48305	-0.463839
134116444	chr6:134116444:C:T	5.22699e-57	-2.47704	-0.46557
134116445	chr6:134116445:C:T	5.10112e-57	-2.48426	-0.482729
134116599	chr6:134116599:C:A	1.67824e-57	-2.51774	-1.56096
134116628	chr6:134116628:G:A	1.59154e-56	-1.13622e-09	-1.82917
134116642	chr6:134116642:A:C	8.00711e-57	-2.51612	-1.39409e-09
134116677	chr6:134116677:C:G	5.26507e-56	-1.13622e-09	-0.632772
134116737	chr6:134116737:T:A	1.78738e-57	-2.41288	-1.60282
134116789	chr6:134116789:G:C	4.05572e-57	-2.0032	-1.19313
134116800	chr6:134116800:A:G	6.34414e-56	-1.13622e-09	-0.446335
134116929	chr6:134116929:T:C	1.33196e-56	-1.13622e-09	-2.00722
134117063	chr6:134117063:A:G	9.75699e-57	-2.31847	-1.39409e-09
134117078	chr6:134117078:T:C	7.11748e-56	-1.13622e-09	-0.331313
134117139	chr6:134117139:A:G	1.48878e-56	-1.13622e-09	-1.89591
134117765	chr6:134117765:T:A	1.61615e-57	-2.37601	-1.7404
134117811	chr6:134117811:G:A	1.64169e-57	-2.38192	-1.7188
134117882	chr6:134117882:T:C	4.43103e-57	-2.50094	-0.606877
134117933	chr6:134117933:C:T	7.23282e-56	-1.13622e-09	-0.315238
134118034	chr6:134118034:A:G	1.61754e-57	-2.38938	-1.72617
134118115	chr6:134118115:T:A	1.6231e-57	-2.38676	-1.72535
134118139	chr6:134118139:T:C	1.82016e-56	-1.69494	-1.39409e-09
134118265	chr6:134118265:C:A	1.69387e-57	-2.35369	-1.71575
134118308	chr6:134118308:T:C	7.20673e-56	-1.13622e-09	-0.31885
134118420	chr6:134118420:C:G	1.31916e-56	-1.13622e-09	-2.01687
134118509	chr6:134118509:C:T	2.79882e-57	-2.35462	-1.21263
134118589	chr6:134118589:C:T	1.60741e-57	-2.36299	-1.75883
134118626	chr6:134118626:C:T	2.95253e-57	-2.49934	-1.01445
134118686	chr6:134118686:T:C	5.13695e-56	-0.657406	-1.39409e-09
134118687	chr6:134118687:G:A	6.60885e-57	-2.70804	-1.39409e-09
134118705	chr6:134118705:T:C	1.63661e-57	-2.40267	-1.70115
134118774	chr6:134118774:T:C	1.6797e-57	-2.37022	-1.70761
134118836	chr6:134118836:A:AAAAT	1.64389e-57	-2.37666	-1.72272
134118933	chr6:134118933:A:G	1.69296e-57	-2.36755	-1.70243
134118952	chr6:134118952:G:A	1.64489e-57	-2.38961	-1.70917
134119117	chr6:134119117:A:G	1.52073e-57	-2.49042	-1.68684
134119207	chr6:134119207:C:T	5.07489e-56	-1.13622e-09	-0.669561
134119303	chr6:134119303:C:T	1.70265e-57	-2.35653	-1.70773
134119387	chr6:134119387:C:A	1.3232e-56	-1.13622e-09	-2.01382
134119481	chr6:134119481:C:T	1.72134e-57	-2.3533	-1.70004
134119747	chr6:134119747:T:TCA	1.50205e-57	-2.67677	-1.51285
134119819	chr6:134119819:G:T	1.86834e-57	-2.30688	-1.66452
134119976	chr6:134119976:G:A	1.86224e-57	-2.32039	-1.65428
134120141	chr6:134120141:G:A	1.47555e-56	-1.13622e-09	-1.90484
134120206	chr6:134120206:C:T	4.76116e-57	-2.46361	-0.572354
134120343	chr6:134120343:C:A	3.9716e-56	-1.13622e-09	-0.914697
134120511	chr6:134120511:G:C	1.73267e-57	-2.3565	-1.69029
134120641	chr6:134120641:T:A	1.32704e-56	-1.13622e-09	-2.01092
134120687	chr6:134120687:G:A	3.36114e-55	-1.13622e-09	1.221
134120921	chr6:134120921:G:A	1.321e-56	-1.13622e-09	-2.01548
134120931	chr6:134120931:G:A	3.85758e-57	-2.47479	-0.77162
134121101	chr6:134121101:T:A	1.32369e-56	-1.13622e-09	-2.01344
134121431	chr6:134121431:G:A	5.90009e-57	-2.1493	-0.672183
134121470	chr6:134121470:C:T	1.66863e-57	-2.38058	-1.70387
134121578	chr6:134121578:G:A	4.53879e-57	-2.48853	-0.595257
134121650	chr6:134121650:A:G	1.71226e-56	-1.13622e-09	-1.75605
134121651	chr6:134121651:A:G	1.71396e-57	-2.36658	-1.69107
134121716	chr6:134121716:A:G	5.62314e-56	-1.13622e-09	-0.566976
134121767	chr6:134121767:G:A	7.22003e-56	-1.13622e-09	-0.317007
134121815	chr6:134121815:G:A	1.65488e-57	-2.38211	-1.71061
134121911	chr6:134121911:A:C	6.62705e-56	-1.13622e-09	-0.402706
134121958	chr6:134121958:G:A	4.89596e-57	-2.61993	-0.388117
134122124	chr6:134122124:T:C	1.31674e-56	-1.13622e-09	-2.0187
134122295	chr6:134122295:A:G	1.74385e-57	-2.38657	-1.65378
134122405	chr6:134122405:G:A	1.81954e-57	-2.36575	-1.63212
134122427	chr6:134122427:G:A	2.13363e-57	-2.40176	-1.43686
134122527	chr6:134122527:A:AG	2.54409e-57	-2.47357	-1.18911
134122530	chr6:134122530:A:AG	1.14494e-55	-1.13622e-09	0.144071
134122696	chr6:134122696:C:T	3.4322e-57	-2.07703	-1.28622
134122909	chr6:134122909:A:T	1.65111e-57	-2.39532	-1.69968
134123032	chr6:134123032:C:T	1.64622e-57	-2.38174	-1.71623
134123053	chr6:134123053:C:A	1.70459e-57	-2.36796	-1.69516
134123263	chr6:134123263:T:G	1.32304e-56	-1.13622e-09	-2.01394
134123340	chr6:134123340:C:T	7.20951e-57	-2.62105	-1.39409e-09
134123746	chr6:134123746:G:A	2.5262e-57	-2.35289	-1.31685
134123866	chr6:134123866:T:C	1.51207e-57	-2.32709	-1.85588
134124026	chr6:134124026:A:T	1.31567e-56	-1.13622e-09	-2.01952
134124033	chr6:134124033:T:G	1.31551e-56	-1.13622e-09	-2.01964
134124055	chr6:134124055:G:A	9.64093e-58	-2.70529	-1.92773
134124075	chr6:134124075:C:T	1.33794e-56	-1.13622e-09	-2.00274
134124315	chr6:134124315:C:T	1.37265e-57	-2.48021	-1.7995
134124409	chr6:134124409:G:A	1.32041e-56	-1.13622e-09	-2.01592
134124444	chr6:134124444:G:A	1.32294e-56	-1.13622e-09	-2.01401
134124513	chr6:134124513:G:T	4.09653e-55	-1.13622e-09	1.41886
134124611	chr6:134124611:G:T	1.60491e-56	-1.13622e-09	-1.8208
134124625	chr6:134124625:C:T	1.58893e-57	-2.18299	-1.9504
134124636	chr6:134124636:A:G	1.46745e-57	-2.47116	-1.74176
134124664	chr6:134124664:G:A	1.44921e-57	-2.46508	-1.76035
134125351	chr6:134125351:A:G	9.19448e-58	-2.70179	-1.97864
134125679	chr6:134125679:T:G	9.37798e-58	-2.69644	-1.96423
134125760	chr6:134125760:T:C	9.16166e-58	-2.70486	-1.97915
134125844	chr6:134125844:G:T	9.18675e-58	-2.69962	-1.98166
134125985	chr6:134125985:A:C	9.24376e-58	-2.70267	-1.97242
134126060	chr6:134126060:G:A	2.32316e-57	-2.46362	-1.2899
134126077	chr6:134126077:A:T	9.23233e-58	-2.69999	-1.97634
134126163	chr6:134126163:T:TGGGTG	1.4405e-57	-2.43948	-1.79198
134126166	chr6:134126166:TC:T	1.36563e-57	-2.47792	-1.80691
134126187	chr6:134126187:G:A	2.17746e-57	-2.48078	-1.33751
134126252	chr6:134126252:C:T	1.36336e-57	-2.48422	-1.80228
134126509	chr6:134126509:A:G	2.20599e-57	-2.49081	-1.31447
134126613	chr6:134126613:T:C	9.22171e-58	-2.7031	-1.97438
134126696	chr6:134126696:A:G	1.35365e-57	-2.49767	-1.79598
134126821	chr6:134126821:A:G	9.85363e-58	-2.70682	-1.90437
134127335	chr6:134127335:T:TAA	1.35336e-57	-2.507	-1.78686
134127812	chr6:134127812:A:T	1.44502e-56	-1.13622e-09	-1.92574
134127946	chr6:134127946:G:A	2.23761e-57	-2.468	-1.32304
134128016	chr6:134128016:A:C	6.9303e-56	-1.13622e-09	-0.357962
134128064	chr6:134128064:AAAT:A	8.91938e-58	-2.69639	-2.01442
134128218	chr6:134128218:A:G	2.16774e-57	-2.46769	-1.35507
134128290	chr6:134128290:C:G	1.31653e-56	-1.13622e-09	-2.01887
134128682	chr6:134128682:T:A	1.57706e-56	-1.13622e-09	-1.8383
134128749	chr6:134128749:A:G	9.08247e-58	-2.70782	-1.98487
134129004	chr6:134129004:C:T	3.52934e-55	-1.13622e-09	1.26983
134129005	chr6:134129005:G:A	1.40934e-56	-1.13622e-09	-1.95075
134129129	chr6:134129129:G:A	7.05632e-57	-2.64253	-1.39409e-09
134129147	chr6:134129147:G:A	1.73483e-56	-1.13622e-09	-1.74296
134129321	chr6:134129321:G:A	1.40969e-57	-2.47741	-1.77567
134129327	chr6:134129327:T:A	1.46008e-56	-1.13622e-09	-1.91537
134129332	chr6:134129332:G:A	3.87812e-55	-1.13622e-09	1.36407
134129489	chr6:134129489:T:C	2.23555e-57	-2.46652	-1.32544
134129822	chr6:134129822:AT:A	9.0327e-58	-2.70544	-1.99275
134130083	chr6:134130083:C:T	2.25358e-57	-2.45018	-1.33375
134130088	chr6:134130088:T:C	2.27465e-57	-2.43097	-1.34365
134130516	chr6:134130516:A:G	1.84582e-57	-2.09872	-1.8848
134130745	chr6:134130745:G:A	1.35765e-56	-1.13622e-09	-1.98811
134130747	chr6:134130747:C:A	4.04859e-55	-1.13622e-09	1.40709
134130777	chr6:134130777:A:C	2.79966e-56	-1.13622e-09	-1.26437
134130778	chr6:134130778:C:T	1.40278e-57	-2.45826	-1.79974
134130985	chr6:134130985:T:C	1.00583e-57	-2.65994	-1.9307
134131127	chr6:134131127:G:A	1.04502e-57	-2.68554	-1.86687
134131463	chr6:134131463:C:T	1.19315e-55	-1.13622e-09	0.185313
134131524	chr6:134131524:G:A	2.74493e-56	-1.13622e-09	-1.28411
134131737	chr6:134131737:A:G	2.20615e-57	-2.44905	-1.35615
134131885	chr6:134131885:T:C	1.71468e-56	-1.13622e-09	-1.75464
134131928	chr6:134131928:G:A	8.13834e-57	-2.49986	-1.39409e-09
134131961	chr6:134131961:C:T	2.54023e-56	-1.13622e-09	-1.36161
134132003	chr6:134132003:T:C	1.28453e-57	-2.58263	-1.76343
134132100	chr6:134132100:C:T	1.12856e-57	-2.57696	-1.89854
134132205	chr6:134132205:G:A	9.16567e-58	-2.70554	-1.97803
134132236	chr6:134132236:T:C	1.42302e-57	-2.6575	-1.58617
134132828	chr6:134132828:A:T	2.42641e-57	-2.42764	-1.2824
134132855	chr6:134132855:A:T	2.69042e-56	-1.13622e-09	-1.30417
134133015	chr6:134133015:C:T	4.27933e-55	-1.13622e-09	1.46251
134133069	chr6:134133069:A:G	1.00805e-57	-2.69898	-1.88946
134133138	chr6:134133138:G:C	1.47072e-57	-2.33272	-1.87798
134133453	chr6:134133453:A:G	1.82184e-56	-1.13622e-09	-1.69402
134133697	chr6:134133697:C:T	1.05893e-57	-2.59673	-1.94247
134133780	chr6:134133780:G:A	9.22595e-58	-2.7067	-1.97032
134133811	chr6:134133811:A:G	1.41101e-57	-2.2501	-2.00205
134134002	chr6:134134002:C:A	1.33311e-56	-1.13622e-09	-2.00635
134134016	chr6:134134016:C:T	2.38089e-57	-2.4863	-1.24268
134134438	chr6:134134438:A:G	1.06717e-57	-2.69103	-1.8404
134134506	chr6:134134506:C:T	3.69487e-56	-1.13622e-09	-0.986922
134135022	chr6:134135022:G:A	1.55874e-57	-2.46649	-1.68609
134135099	chr6:134135099:G:A	2.14352e-57	-2.46524	-1.36876
134135132	chr6:134135132:G:A	4.96885e-56	-1.13622e-09	-0.690677
134135400	chr6:134135400:A:G	9.04725e-58	-2.70925	-1.98733
134135454	chr6:134135454:A:G	1.74361e-56	-1.13622e-09	-1.73791
134135550	chr6:134135550:T:C	2.18027e-55	-1.13622e-09	0.788168
134136023	chr6:134136023:T:C	2.1233e-56	-1.13622e-09	-1.5409
134136030	chr6:134136030:C:CAGG	8.28341e-57	-2.6849	0.202702
134136368	chr6:134136368:T:TTA	6.16204e-57	-2.64734	-0.1307
134136781	chr6:134136781:A:G	1.89272e-56	-1.5419	-0.113947
134136887	chr6:134136887:C:T	1.50637e-56	-1.13622e-09	-1.88417
134136968	chr6:134136968:T:C	5.94752e-56	-1.13622e-09	-0.510891
134137060	chr6:134137060:C:T	1.53331e-57	-2.21305	-1.95598
134137506	chr6:134137506:G:A	4.61853e-56	-1.13622e-09	-0.763789
134138064	chr6:134138064:T:C	1.31837e-56	-1.13622e-09	-2.01747
134138074	chr6:134138074:C:T	4.65888e-56	-1.13622e-09	-0.755091
134138563	chr6:134138563:A:G	6.64037e-57	-2.70328	-1.39409e-09
134138779	chr6:134138779:A:G	1.99428e-56	-1.13622e-09	-1.60359
134138851	chr6:134138851:G:A	1.64824e-57	-2.15488	-1.94187
134139125	chr6:134139125:A:G	4.24449e-56	-1.13622e-09	-0.848245
134139226	chr6:134139226:G:A	1.48061e-55	-1.13622e-09	0.401174
134139243	chr6:134139243:A:G	1.75881e-56	-1.13622e-09	-1.72923
134139289	chr6:134139289:C:T	4.37585e-56	-1.13622e-09	-0.817765
134139393	chr6:134139393:G:A	1.76613e-57	-2.08933	-1.93833
134139578	chr6:134139578:G:A	1.04964e-57	-2.69371	-1.85429
134139582	chr6:134139582:A:T	4.44903e-56	-1.13622e-09	-0.80118
134139599	chr6:134139599:C:T	1.3991e-56	-1.13622e-09	-1.95804
134139696	chr6:134139696:A:G	7.34209e-57	-2.68659	0.083762
134139761	chr6:134139761:G:A	6.4785e-57	-2.68146	-0.0464984
134140288	chr6:134140288:T:G	2.33427e-56	-1.13622e-09	-1.44617
134140305	chr6:134140305:T:C	7.29167e-57	-2.67257	0.0628513
134140540	chr6:134140540:G:A	1.32566e-56	-1.13622e-09	-2.01195
134140593	chr6:134140593:T:C	1.37573e-57	-2.70465	-1.57282
134141049	chr6:134141049:G:A	1.58244e-57	-2.14781	-1.98968
134141178	chr6:134141178:C:A	1.50774e-56	-1.13622e-09	-1.88325
134141428	chr6:134141428:G:C	8.48415e-57	-2.67508	0.216825
134141496	chr6:134141496:C:T	1.95746e-55	-1.13622e-09	0.680367
134141518	chr6:134141518:T:A	2.33807e-57	-1.77359	-1.97354
134141635	chr6:134141635:TTTAA:T	1.39012e-56	-1.13622e-09	-1.96447
134141637	chr6:134141637:T:G	1.92198e-57	-1.92566	-2.01744
134141665	chr6:134141665:C:T	1.53052e-57	-2.18757	-1.98328
134141775	chr6:134141775:C:G	1.40663e-57	-2.7086	-1.54666
134141861	chr6:134141861:C:T	5.04059e-56	-1.13622e-09	-0.676342
134141985	chr6:134141985:C:T	5.59313e-56	-1.13622e-09	-0.572326
134142301	chr6:134142301:T:C	1.34936e-56	-1.13622e-09	-1.99424
134142575	chr6:134142575:G:A	1.32616e-56	-1.13622e-09	-2.01157
134142748	chr6:134142748:T:G	8.81363e-57	-2.6783	0.258147
134142874	chr6:134142874:T:G	1.44488e-57	-2.24805	-1.98037
134143021	chr6:134143021:A:G	1.3462e-56	-1.13622e-09	-1.99658
134143106	chr6:134143106:C:T	5.56574e-57	-2.61623	-0.26359
134143376	chr6:134143376:T:C	2.92335e-56	-2.70919	1.48805
134143635	chr6:134143635:G:A	6.04166e-57	-0.778097	-2.01968
134143640	chr6:134143640:A:G	1.33444e-56	-1.13622e-09	-2.00536
134143752	chr6:134143752:T:G	1.40827e-57	-2.27308	-1.98102
134143791	chr6:134143791:A:G	2.44752e-56	-1.68546	0.286667
134144112	chr6:134144112:G:A	5.70216e-56	-1.13622e-09	-0.553021
134144245	chr6:134144245:G:A	1.79824e-56	-1.13622e-09	-1.70706
134144249	chr6:134144249:G:A	1.94006e-56	-1.13622e-09	-1.63114
134144316	chr6:134144316:C:T	1.70848e-56	-1.13622e-09	-1.75826
134144762	chr6:134144762:T:C	1.50637e-56	-1.70043	-0.183739
134144812	chr6:134144812:AAT:A	1.26576e-55	-1.13622e-09	0.244394
134145115	chr6:134145115:C:A	3.36415e-56	-1.13622e-09	-1.08069
134145138	chr6:134145138:G:A	1.52559e-57	-2.26575	-1.90832
134145279	chr6:134145279:G:A	1.34683e-56	-1.13622e-09	-1.99611
134145335	chr6:134145335:T:C	2.3384e-57	-2.70924	-1.03774
134145340	chr6:134145340:T:C	1.76586e-56	-1.72523	-1.39409e-09
134145351	chr6:134145351:G:A	2.72094e-56	-1.13622e-09	-1.29289
134145424	chr6:134145424:G:A	1.37324e-56	-1.13622e-09	-1.97669
134145768	chr6:134145768:A:G	2.1751e-56	-1.13622e-09	-1.51679
134146362	chr6:134146362:A:T	4.10571e-57	-1.96049	-1.22359
134146703	chr6:134146703:T:C	1.72269e-57	-2.05231	-2.00026
134146799	chr6:134146799:A:G	1.96613e-57	-2.16879	-1.75159
134146931	chr6:134146931:G:A	4.60073e-57	-1.84684	-1.2234
134147150	chr6:134147150:G:A	2.37762e-57	-2.08286	-1.64749
134147285	chr6:134147285:G:A	2.20382e-57	-2.11698	-1.68928
134147423	chr6:134147423:G:A	3.17738e-57	-1.6478	-1.7926
134147838	chr6:134147838:A:G	1.53477e-56	-2.65906	0.793575
134148304	chr6:134148304:G:T	3.98426e-57	-1.61811	-1.59599
134148715	chr6:134148715:T:C	3.5695e-57	-1.62001	-1.70402
134148772	chr6:134148772:A:T	1.68682e-57	-2.70518	-1.36842
134149163	chr6:134149163:C:G	4.91931e-57	-1.8294	-1.17388
134149436	chr6:134149436:G:A	2.48091e-55	-1.13622e-09	0.917345
134149626	chr6:134149626:C:A	6.74034e-57	-2.68834	-1.39409e-09
134149721	chr6:134149721:T:C	5.68857e-57	-1.03096	-1.82703
134150422	chr6:134150422:A:C	2.72297e-56	-1.13622e-09	-1.29214
134150952	chr6:134150952:T:C	1.81674e-57	-2.68379	-1.31562
134150967	chr6:134150967:G:T	2.49037e-57	-1.76056	-1.92346
134151162	chr6:134151162:A:G	1.0351e-57	-2.55872	-2.00324
134151191	chr6:134151191:T:C	9.66206e-58	-2.63284	-1.99799
134151196	chr6:134151196:A:T	1.89851e-56	-1.18582	-0.466976
134151472	chr6:134151472:G:A	1.47441e-56	-1.17529	-0.730314
134151576	chr6:134151576:C:CAGAT	1.67108e-57	-2.09799	-1.985
134151818	chr6:134151818:G:A	1.94092e-56	-1.14155	-0.489156
134152047	chr6:134152047:G:A	1.31583e-56	-1.13622e-09	-2.0194
134152173	chr6:134152173:T:A	1.00693e-56	-0.479923	-1.80704
134152552	chr6:134152552:T:G	1.18355e-57	-2.59434	-1.83359
134152950	chr6:134152950:G:A	1.39641e-56	-1.13622e-09	-1.95996
134153142	chr6:134153142:G:A	1.4481e-56	-0.66008	-1.26353
134153227	chr6:134153227:A:G	1.03921e-57	-2.55967	-1.99832
134153270	chr6:134153270:G:A	3.85258e-57	-1.22837	-2.01933
134153465	chr6:134153465:C:T	2.24158e-56	-1.13622e-09	-1.48668
134153674	chr6:134153674:A:G	1.32688e-57	-2.48537	-1.82824
134153778	chr6:134153778:G:A	1.02851e-57	-2.6037	-1.96464
134153791	chr6:134153791:C:A	2.29133e-56	-1.13622e-09	-1.46473
134154057	chr6:134154057:C:T	1.52929e-56	-1.13622e-09	-1.86906
134154179	chr6:134154179:T:G	1.46165e-56	-1.13622e-09	-1.9143
134154287	chr6:134154287:T:C	1.38491e-56	-1.13622e-09	-1.96823
134155041	chr6:134155041:G:A	1.06364e-56	-2.23217	-1.39409e-09
134155834	chr6:134155834:A:T	2.75593e-56	-1.13622e-09	-1.28011
134155915	chr6:134155915:G:A	3.02775e-57	-2.64078	-0.847855
134156016	chr6:134156016:C:G	3.27047e-57	-2.62863	-0.78289
134156391	chr6:134156391:A:G	2.23768e-57	-2.54882	-1.24219
134156516	chr6:134156516:T:C	1.15657e-55	-1.38968	1.54386
134156798	chr6:134156798:TAAA:T	1.11138e-57	-2.69758	-1.79327
134157455	chr6:134157455:G:T	1.08338e-57	-2.70343	-1.81293
134157680	chr6:134157680:C:T	1.33488e-56	-1.13622e-09	-2.00502
134157707	chr6:134157707:AAGT:A	4.20548e-56	-1.13622e-09	-0.857479
134157710	chr6:134157710:T:A	2.36547e-57	-2.19835	-1.53712
134157759	chr6:134157759:C:T	2.65067e-57	-2.2046	-1.41704
134157971	chr6:134157971:C:T	1.09095e-56	-2.20682	-1.39409e-09
134158102	chr6:134158102:G:C	1.34141e-56	-1.13622e-09	-2.00015
134158205	chr6:134158205:G:A	1.34489e-56	-1.13622e-09	-1.99756
134158889	chr6:134158889:T:A	1.44405e-56	-1.13622e-09	-1.92641
134159013	chr6:134159013:T:C	1.3318e-56	-1.13622e-09	-2.00733
134159293	chr6:134159293:G:C	1.32213e-56	-1.13622e-09	-2.01463
134159331	chr6:134159331:T:C	1.34336e-56	-1.13622e-09	-1.99869
134159469	chr6:134159469:C:T	1.36075e-56	-1.13622e-09	-1.98583
134159765	chr6:134159765:C:T	2.38465e-56	-1.13622e-09	-1.42481
134159788	chr6:134159788:T:C	1.32046e-56	-1.13622e-09	-2.01588
134159809	chr6:134159809:C:T	1.53658e-56	-1.8643	-1.39409e-09
134159906	chr6:134159906:C:T	1.3571e-56	-1.13622e-09	-1.98851
134159929	chr6:134159929:T:G	1.51238e-56	-1.13622e-09	-1.88018
134160364	chr6:134160364:G:A	1.63809e-56	-1.13622e-09	-1.80034
134160385	chr6:134160385:C:T	1.40588e-56	-1.13622e-09	-1.95321
134160971	chr6:134160971:A:G	1.80926e-56	-1.70095	-1.39409e-09
134161890	chr6:134161890:T:C	3.92343e-56	-1.13622e-09	-0.926899
134162212	chr6:134162212:T:C	1.319e-56	-1.13622e-09	-2.01699
134162470	chr6:134162470:T:C	2.39563e-56	-1.13622e-09	-1.42022
134162796	chr6:134162796:AAAAG:A	1.32561e-56	-1.13622e-09	-2.012
134162877	chr6:134162877:C:T	1.74087e-56	-1.13622e-09	-1.73948
134163413	chr6:134163413:A:G	1.02714e-57	-2.5905	-1.97917
134163846	chr6:134163846:A:AT	1.99831e-56	-1.13622e-09	-1.60157
134164031	chr6:134164031:A:G	1.79061e-56	-1.13622e-09	-1.71131
134164235	chr6:134164235:C:T	1.69511e-55	-1.13622e-09	0.536465
134164538	chr6:134164538:G:A	2.04532e-56	-1.57831	-1.39409e-09
134164604	chr6:134164604:G:T	3.10378e-55	-1.13622e-09	1.14134
134164738	chr6:134164738:C:T	2.50418e-56	-1.13622e-09	-1.3759
134164935	chr6:134164935:T:A	1.40682e-56	-1.13622e-09	-1.95253
134165114	chr6:134165114:T:C	1.86438e-55	-1.13622e-09	0.631645
134165192	chr6:134165192:A:AT	6.9575e-57	-2.65663	-1.39409e-09
134165756	chr6:134165756:C:A	3.49889e-56	-1.13622e-09	-1.04142
134165766	chr6:134165766:T:C	8.86031e-57	-2.6396	0.224732
134165987	chr6:134165987:A:G	2.61529e-57	-1.63376	-2.00132
134166044	chr6:134166044:C:T	1.66356e-56	-1.13622e-09	-1.78491
134166192	chr6:134166192:C:T	6.77443e-57	-2.6833	-1.39409e-09
134166556	chr6:134166556:C:T	1.18738e-57	-2.62662	-1.79809
134166591	chr6:134166591:C:A	1.31533e-56	-1.13622e-09	-2.01978
134166859	chr6:134166859:T:C	2.80701e-56	-1.13622e-09	-1.26175
134166868	chr6:134166868:T:C	1.70634e-56	-1.13622e-09	-1.75952
134166959	chr6:134166959:C:G	1.67177e-56	-1.13622e-09	-1.77998
134167399	chr6:134167399:CAG:C	1.03303e-57	-2.66243	-1.90153
134167445	chr6:134167445:C:T	2.07994e-56	-1.13622e-09	-1.56153
134167462	chr6:134167462:C:T	1.75634e-56	-1.13622e-09	-1.73063
134167538	chr6:134167538:G:A	2.09685e-56	-1.13622e-09	-1.55343
134167775	chr6:134167775:G:T	2.82248e-57	-2.70567	-0.85317
134167822	chr6:134167822:T:G	5.90552e-57	-0.940831	-1.87973
134168017	chr6:134168017:G:C	2.04155e-56	-1.13622e-09	-1.58015
134168069	chr6:134168069:G:A	1.33665e-56	-1.13622e-09	-2.0037
134168075	chr6:134168075:T:G	1.40814e-56	-1.13622e-09	-1.9516
134168108	chr6:134168108:A:G	1.077e-57	-2.63134	-1.89094
134168165	chr6:134168165:A:ACC	1.48137e-56	-1.9009	-1.39409e-09
134168169	chr6:134168169:C:T	7.93709e-57	-2.5249	-1.39409e-09
134168191	chr6:134168191:C:T	1.72292e-56	-1.13622e-09	-1.74985
134168279	chr6:134168279:G:A	3.82134e-56	-1.13622e-09	-0.953264
134168439	chr6:134168439:A:T	1.63131e-56	-1.13622e-09	-1.80449
134168559	chr6:134168559:T:C	2.23854e-56	-1.13622e-09	-1.48804
134168810	chr6:134168810:G:A	1.34224e-56	-1.13622e-09	-1.99953
134168991	chr6:134168991:C:T	1.32581e-56	-1.13622e-09	-2.01184
134169413	chr6:134169413:T:C	1.3565e-56	-1.13622e-09	-1.98896
134169440	chr6:134169440:C:T	1.68815e-56	-1.13622e-09	-1.77023
134170319	chr6:134170319:G:A	1.31554e-56	-1.13622e-09	-2.01962
134170985	chr6:134170985:TCCCGG:T	5.8767e-56	-1.13622e-09	-0.52287
134171243	chr6:134171243:G:A	2.28334e-56	-1.13622e-09	-1.46823
134171247	chr6:134171247:A:T	2.28113e-56	-1.13622e-09	-1.46919
134171250	chr6:134171250:AGATAT:A	2.26902e-56	-1.13622e-09	-1.47452
134171255	chr6:134171255:T:A	1.49559e-56	-1.13622e-09	-1.89134
134171405	chr6:134171405:T:C	1.74152e-56	-1.13622e-09	-1.73911
134171497	chr6:134171497:T:C	6.62818e-57	-2.70512	-1.39409e-09
134171724	chr6:134171724:T:C	1.53126e-56	-1.13622e-09	-1.86778
134172259	chr6:134172259:G:A	9.13923e-58	-2.66753	-2.01893
134172809	chr6:134172809:A:G	2.05751e-57	-2.52928	-1.34567
134173761	chr6:134173761:G:C	6.9163e-57	-2.66257	-1.39409e-09
134174974	chr6:134174974:G:A	6.39109e-57	-0.971649	-1.7699
134176164	chr6:134176164:G:C	1.6437e-56	-1.13622e-09	-1.79692
134176299	chr6:134176299:C:T	3.47831e-56	-1.13622e-09	-1.04732
134176537	chr6:134176537:G:A	8.23055e-57	-0.889763	-1.59883
134178057	chr6:134178057:A:G	3.1455e-56	-1.13622e-09	-1.14789
134178426	chr6:134178426:G:A	2.76808e-57	-1.60581	-1.97249
134178606	chr6:134178606:G:T	1.46965e-56	-1.13622e-09	-1.90884
134178716	chr6:134178716:T:C	1.64246e-57	-2.56459	-1.53567
134178953	chr6:134178953:T:C	7.95864e-57	-2.52219	-1.39409e-09
134179520	chr6:134179520:AATG:A	2.40599e-56	-1.13622e-09	-1.4159
134180016	chr6:134180016:C:T	1.44589e-56	-1.13622e-09	-1.92514
134181747	chr6:134181747:G:A	1.1871e-57	-2.62348	-1.80146
134182318	chr6:134182318:T:G	1.3668e-56	-1.13622e-09	-1.9814
134182487	chr6:134182487:C:T	1.78357e-57	-2.64014	-1.3777
134182843	chr6:134182843:G:A	1.36314e-56	-1.13622e-09	-1.98407
134182896	chr6:134182896:A:C	4.10226e-56	-1.13622e-09	-0.882329
134183064	chr6:134183064:A:G	2.12497e-56	-1.13622e-09	-1.54011
134183159	chr6:134183159:A:G	2.10702e-56	-1.13622e-09	-1.54859
134183277	chr6:134183277:TCAAA:T	2.28516e-57	-1.75065	-2.01936
134183330	chr6:134183330:CTGTT:C	1.48615e-56	-1.13622e-09	-1.89767
134183663	chr6:134183663:T:C	1.05137e-56	-2.24377	-1.39409e-09
134183879	chr6:134183879:G:A	3.02953e-56	-1.13622e-09	-1.18546
134184106	chr6:134184106:G:C	1.64067e-56	-1.13622e-09	-1.79876
134184365	chr6:134184365:C:T	7.65383e-57	-2.56125	-1.39409e-09
134184376	chr6:134184376:G:A	1.97374e-56	-1.13622e-09	-1.61394
134184443	chr6:134184443:C:T	7.88394e-57	-1.63172	-0.899902
134185375	chr6:134185375:T:C	4.89155e-57	-1.46106	-1.54788
134185973	chr6:134185973:C:T	2.1796e-56	-1.13622e-09	-1.51473
134186031	chr6:134186031:CTT:C	2.487e-56	-1.13622e-09	-1.38279
134186283	chr6:134186283:G:C	3.02787e-57	-1.63468	-1.85391
134186556	chr6:134186556:C:T	1.76125e-55	0.574743	-1.39409e-09
134186786	chr6:134186786:C:T	1.52042e-56	-1.13622e-09	-1.87488
134186825	chr6:134186825:T:G	2.13107e-56	-1.13622e-09	-1.53724
134187353	chr6:134187353:G:A	2.4065e-57	-1.76018	-1.9581
134187371	chr6:134187371:A:T	9.24731e-57	-2.44403	0.0719112
134188116	chr6:134188116:T:C	3.56421e-57	-1.73693	-1.58858
134188729	chr6:134188729:C:T	2.36905e-56	-1.13622e-09	-1.43138
134189048	chr6:134189048:C:A	2.02198e-56	-2.48135	0.891561
134189668	chr6:134189668:G:A	2.58951e-57	-1.6659	-1.97908
134189737	chr6:134189737:G:A	2.551e-57	-1.68627	-1.9737
134190011	chr6:134190011:G:A	2.3478e-56	-2.46673	1.02635
134190067	chr6:134190067:C:A	1.34706e-56	-1.13622e-09	-1.99594
134190235	chr6:134190235:C:T	3.77131e-56	-1.13622e-09	-0.966445
134190367	chr6:134190367:A:C	2.43775e-57	-1.70388	-2.00149
134190372	chr6:134190372:G:A	1.6397e-56	-1.13622e-09	-1.79935
134190475	chr6:134190475:A:G	5.76688e-57	-1.12494	-1.71938
134191113	chr6:134191113:T:C	1.87968e-56	-1.13622e-09	-1.66277
134191414	chr6:134191414:C:G	1.34573e-56	-1.13622e-09	-1.99693
134191514	chr6:134191514:AC:A	1.5296e-56	-1.13622e-09	-1.86886
134192174	chr6:134192174:G:A	1.79726e-56	-1.13622e-09	-1.7076
134192195	chr6:134192195:C:T	1.29916e-57	-2.36294	-1.9718
134192211	chr6:134192211:C:T	3.06273e-56	-1.13622e-09	-1.17456
134192260	chr6:134192260:C:T	1.28934e-57	-2.38538	-1.95695
134192283	chr6:134192283:T:C	1.51105e-56	-1.13622e-09	-1.88106
134192414	chr6:134192414:T:A	1.60111e-56	-1.13622e-09	-1.82317
134192479	chr6:134192479:C:G	1.56284e-57	-2.24306	-1.90688
134192918	chr6:134192918:T:C	2.13515e-56	-1.13622e-09	-1.53533
134194647	chr6:134194647:G:A	1.57476e-56	-1.13622e-09	-1.83977
134194843	chr6:134194843:G:A	1.71222e-56	-1.13622e-09	-1.75607
134194881	chr6:134194881:C:A	9.28479e-58	-2.67424	-1.99642
134194974	chr6:134194974:G:C	9.44789e-58	-2.67169	-1.98155
134195227	chr6:134195227:C:T	6.60115e-57	-2.70921	-1.39409e-09
134196125	chr6:134196125:T:G	1.63764e-56	-1.13622e-09	-1.80061
134196224	chr6:134196224:T:A	1.53209e-55	0.43535	-1.39409e-09
134196549	chr6:134196549:C:T	2.14099e-57	-2.50438	-1.33081
134197374	chr6:134197374:G:C	1.21219e-57	-2.38459	-2.01943
134197805	chr6:134197805:C:T	1.41295e-56	-1.13622e-09	-1.94818
134197849	chr6:134197849:A:T	5.5642e-57	-2.59271	-0.287386
134198038	chr6:134198038:T:A	2.01782e-56	-1.13622e-09	-1.59185
134198302	chr6:134198302:T:C	9.84921e-58	-2.59972	-2.01193
134198685	chr6:134198685:C:T	6.77236e-57	-2.6836	-1.39409e-09
134198920	chr6:134198920:C:T	2.23539e-56	-1.13622e-09	-1.48945
134198980	chr6:134198980:G:C	5.24161e-56	-1.13622e-09	-0.637238
134199031	chr6:134199031:G:A	1.43928e-56	-1.13622e-09	-1.92973
134199671	chr6:134199671:T:A	1.21221e-57	-2.66444	-1.73956
134199758	chr6:134199758:T:C	1.18537e-57	-2.46959	-1.95681
134200314	chr6:134200314:T:A	1.3687e-56	-1.13622e-09	-1.98
134201041	chr6:134201041:T:A	1.32037e-56	-1.13622e-09	-2.01596
134201123	chr6:134201123:C:T	1.34412e-56	-1.13622e-09	-1.99812
134201311	chr6:134201311:C:T	1.35633e-56	-1.13622e-09	-1.98908
134201349	chr6:134201349:C:T	1.91731e-57	-2.48451	-1.46101
134201350	chr6:134201350:A:G	1.09561e-57	-2.4909	-2.01424
134201518	chr6:134201518:G:A	1.55184e-56	-1.13622e-09	-1.85442
134201762	chr6:134201762:A:C	2.16537e-56	-1.13622e-09	-1.52127
134201768	chr6:134201768:T:A	2.16351e-56	-1.13622e-09	-1.52213
134202192	chr6:134202192:A:G	1.39856e-56	-1.13622e-09	-1.95842
134202301	chr6:134202301:A:G	3.19851e-56	-1.13622e-09	-1.13118
134202498	chr6:134202498:A:G	1.43001e-56	-1.13622e-09	-1.93618
134202533	chr6:134202533:T:C	1.68017e-56	-1.13622e-09	-1.77497
134202534	chr6:134202534:G:A	1.60229e-56	-1.13622e-09	-1.82243
134202721	chr6:134202721:A:T	1.57407e-56	-1.13622e-09	-1.8402
134203518	chr6:134203518:G:A	1.62666e-55	0.495251	-1.39409e-09
134204159	chr6:134204159:A:G	2.76442e-56	-1.13622e-09	-1.27703
134204263	chr6:134204263:A:ATT	3.35494e-56	-1.13622e-09	-1.08343
134204401	chr6:134204401:G:A	2.09562e-56	-1.13622e-09	-1.55402
134204649	chr6:134204649:G:A	2.89575e-56	-1.13622e-09	-1.23062
134205156	chr6:134205156:T:G	1.39789e-56	-1.13622e-09	-1.9589
134205639	chr6:134205639:T:C	1.38533e-56	-1.13622e-09	-1.96793
134205777	chr6:134205777:T:C	1.39009e-56	-1.13622e-09	-1.96449
134205916	chr6:134205916:C:G	1.40867e-56	-1.13622e-09	-1.95122
134206036	chr6:134206036:C:T	1.46876e-56	-1.13622e-09	-1.90944
134206145	chr6:134206145:C:T	2.1103e-56	-1.13622e-09	-1.54704
134206225	chr6:134206225:A:G	1.3516e-56	-1.13622e-09	-1.99258
134206278	chr6:134206278:T:TA	1.9296e-56	-1.13622e-09	-1.63655
134206293	chr6:134206293:C:T	1.68549e-57	-2.70955	-1.36484
134206503	chr6:134206503:C:T	1.53014e-56	-1.13622e-09	-1.86851
134206525	chr6:134206525:C:T	1.44684e-57	-2.33822	-1.88885
134206548	chr6:134206548:C:T	2.90064e-56	-1.13622e-09	-1.22893
134206721	chr6:134206721:T:C	9.43305e-58	-2.63759	-2.01723
134206862	chr6:134206862:G:A	7.73796e-57	-2.55031	-1.39409e-09
134207142	chr6:134207142:C:T	2.42055e-57	-2.21306	-1.4994
134207920	chr6:134207920:TTTTG:T	1.25193e-57	-2.38571	-1.98605
134208492	chr6:134208492:A:G	1.06637e-57	-2.70672	-1.82547
134208539	chr6:134208539:C:T	1.69095e-56	-1.13622e-09	-1.76857
134208742	chr6:134208742:A:G	1.45587e-56	-1.13622e-09	-1.91826
134208766	chr6:134208766:ATATATGTG:A	4.3967e-57	-1.58619	-1.52941
134208834	chr6:134208834:ATG:A	1.96695e-56	-1.13622e-09	-1.61738
134209424	chr6:134209424:C:A	1.10646e-55	-0.922198	1.03208
134209710	chr6:134209710:T:A	2.05348e-56	-1.13622e-09	-1.57433
134209975	chr6:134209975:C:A	1.44099e-56	-1.13622e-09	-1.92853
134210459	chr6:134210459:G:T	1.42148e-56	-1.13622e-09	-1.94217
134210592	chr6:134210592:G:A	6.65191e-57	-2.70155	-1.39409e-09
134210699	chr6:134210699:C:G	9.27412e-58	-2.70903	-1.96277
134211207	chr6:134211207:T:C	1.4411e-56	-1.13622e-09	-1.92846
134211237	chr6:134211237:A:T	2.34327e-56	-1.13622e-09	-1.44232
134211440	chr6:134211440:G:A	1.55837e-56	-1.13622e-09	-1.85022
134211718	chr6:134211718:A:G	1.4594e-56	-1.13622e-09	-1.91584
134211978	chr6:134211978:T:C	3.25609e-57	-1.90761	-1.50831
134212374	chr6:134212374:T:C	1.19804e-57	-2.44447	-1.97129
134212585	chr6:134212585:G:A	1.79623e-57	-2.1119	-1.89887
134212728	chr6:134212728:G:A	7.54441e-56	-0.91041	0.637352
134213244	chr6:134213244:G:A	9.86017e-58	-2.70809	-1.90245
134213851	chr6:134213851:G:A	1.00443e-57	-2.7095	-1.88253
134214021	chr6:134214021:C:T	1.36806e-57	-2.41322	-1.86983
134214078	chr6:134214078:T:C	1.3702e-56	-1.13622e-09	-1.97891
134214610	chr6:134214610:AAGTTT:A	3.96825e-57	-1.79088	-1.42724
134215171	chr6:134215171:G:A	3.78638e-57	-1.86715	-1.39789
134215292	chr6:134215292:G:T	1.47885e-57	-2.31702	-1.88817
134215296	chr6:134215296:A:G	1.31779e-56	-1.13622e-09	-2.01791
134215560	chr6:134215560:T:C	1.83633e-56	-1.81439	0.128292
134215579	chr6:134215579:T:G	1.25051e-57	-2.63112	-1.74178
134215676	chr6:134215676:T:G	9.75203e-58	-2.70649	-1.91507
134215683	chr6:134215683:C:T	4.36592e-56	-1.13622e-09	-0.820037
134215748	chr6:134215748:G:A	2.45892e-56	-1.13622e-09	-1.39414
134215931	chr6:134215931:G:A	4.26498e-56	-1.13622e-09	-0.843428
134216310	chr6:134216310:G:C	1.11628e-56	-1.1058	-1.07806
134216452	chr6:134216452:T:C	2.75023e-56	-1.67713	0.394951
134216609	chr6:134216609:T:C	1.93988e-57	-1.91946	-2.01436
134216976	chr6:134216976:G:A	1.04198e-56	-2.25274	-1.39409e-09
134217038	chr6:134217038:G:A	1.36219e-56	-1.13622e-09	-1.98477
134217348	chr6:134217348:T:C	1.58227e-56	-1.13622e-09	-1.83501
134217743	chr6:134217743:A:G	7.56918e-56	-1.13622e-09	-0.269782
134217886	chr6:134217886:T:G	9.31321e-57	-1.75334	-0.611681
134218041	chr6:134218041:G:A	4.392e-57	-1.72513	-1.39153
134218498	chr6:134218498:C:T	1.12649e-56	-2.17476	-1.39409e-09
134218588	chr6:134218588:C:T	4.16242e-57	-1.80826	-1.36209
134219316	chr6:134219316:A:G	9.5303e-58	-2.70197	-1.94259
134219442	chr6:134219442:T:C	1.3242e-56	-1.13622e-09	-2.01306
134219484	chr6:134219484:G:A	2.36058e-56	-1.13622e-09	-1.43496
134219660	chr6:134219660:A:T	8.33907e-57	-1.33572	-1.13978
134219884	chr6:134219884:C:G	3.81349e-57	-1.29457	-1.96334
134220135	chr6:134220135:A:T	1.31887e-56	-1.13622e-09	-2.01709
134220707	chr6:134220707:CATCAACAT:C	1.52253e-56	-1.13622e-09	-1.87349
134220807	chr6:134220807:C:T	2.60424e-57	-1.64545	-1.99386
134220832	chr6:134220832:AT:A	1.29348e-57	-2.35868	-1.98044
134221133	chr6:134221133:G:T	2.7142e-57	-1.58314	-2.01481
134222410	chr6:134222410:A:C	1.57737e-56	-1.13622e-09	-1.8381
134222583	chr6:134222583:A:G	6.46707e-57	-1.34657	-1.38316
134222681	chr6:134222681:T:C	3.76037e-57	-1.54814	-1.72379
134222819	chr6:134222819:A:G	1.32229e-56	-1.13622e-09	-2.0145
134223167	chr6:134223167:G:A	1.28253e-57	-2.59719	-1.75043
134223292	chr6:134223292:C:T	1.17285e-57	-2.5314	-1.90562
134223299	chr6:134223299:T:C	3.5215e-56	-0.786093	-0.248887
134223317	chr6:134223317:G:A	2.34398e-56	-1.13622e-09	-1.44202
134223568	chr6:134223568:C:T	9.05609e-57	-0.915595	-1.47742
134223595	chr6:134223595:G:A	4.01501e-56	-0.837857	-0.0659681
134223670	chr6:134223670:T:C	1.34054e-57	-2.66384	-1.63954
134223852	chr6:134223852:A:G	9.12751e-58	-2.7095	-1.97824
134223964	chr6:134223964:G:A	1.55331e-56	-1.13622e-09	-1.85348
134224248	chr6:134224248:A:G	2.96061e-57	-1.52222	-1.98884
134224326	chr6:134224326:C:T	1.57332e-56	-1.13622e-09	-1.84068
134224751	chr6:134224751:A:G	2.75102e-57	-2.3551	-1.22938
134224802	chr6:134224802:C:T	4.93192e-56	-1.13622e-09	-0.698137
134224815	chr6:134224815:G:T	1.30252e-57	-2.59937	-1.73278
134224861	chr6:134224861:AAC:A	1.72016e-57	-2.58313	-1.47091
134224876	chr6:134224876:C:G	2.44806e-56	-1.13622e-09	-1.39857
134224903	chr6:134224903:C:T	1.31693e-56	-1.13622e-09	-2.01857
134224913	chr6:134224913:T:C	3.5643e-57	-2.2934	-1.03208
134225017	chr6:134225017:AAAAAAAG:A	6.74707e-57	-2.68734	-1.39409e-09
134225547	chr6:134225547:G:A	4.59552e-57	-1.34157	-1.7298
134225755	chr6:134225755:T:G	1.06364e-57	-2.669	-1.86575
134225834	chr6:134225834:A:G	1.0438e-57	-2.65655	-1.89703
134225904	chr6:134225904:C:T	1.07167e-57	-2.66883	-1.8584
134226107	chr6:134226107:G:A	1.10044e-57	-2.63058	-1.87016
134226221	chr6:134226221:A:G	1.06945e-57	-2.67032	-1.85898
134226232	chr6:134226232:C:A	1.06424e-57	-2.67434	-1.85985
134226453	chr6:134226453:C:A	2.00958e-57	-1.98056	-1.91797
134226681	chr6:134226681:G:A	7.26977e-56	-1.13622e-09	-0.310142
134226700	chr6:134226700:A:AT	1.91533e-56	-1.13622e-09	-1.64398
134226753	chr6:134226753:G:A	1.55633e-56	-1.13622e-09	-1.85154
134226765	chr6:134226765:A:T	2.13851e-56	-1.13622e-09	-1.53376
134227063	chr6:134227063:C:T	1.13567e-56	-2.16664	-1.39409e-09
134227496	chr6:134227496:A:T	6.48561e-57	-2.45817	-0.268698
134227789	chr6:134227789:A:C	1.08082e-57	-2.66723	-1.8515
134228188	chr6:134228188:C:T	1.68327e-57	-2.5578	-1.51791
134228425	chr6:134228425:T:C	1.3167e-56	-1.13622e-09	-2.01874
134228451	chr6:134228451:G:A	1.56439e-56	-1.13622e-09	-1.84637
134228595	chr6:134228595:C:T	1.1872e-57	-2.49782	-1.92703
134228813	chr6:134228813:G:T	1.62634e-56	-1.13622e-09	-1.80753
134229516	chr6:134229516:G:A	1.91713e-57	-2.14982	-1.7958
134229623	chr6:134229623:G:A	6.15694e-57	-1.04548	-1.73339
134229866	chr6:134229866:T:TC	1.28056e-56	-2.04657	-1.39409e-09
134229919	chr6:134229919:C:T	1.46521e-57	-2.29835	-1.9161
134230054	chr6:134230054:G:A	1.47025e-55	-1.13622e-09	0.39415
134231171	chr6:134231171:A:G	9.24066e-58	-2.66526	-2.01017
134231207	chr6:134231207:T:C	1.48999e-56	0.120069	-2.01517
134232170	chr6:134232170:C:T	2.71025e-56	-1.13622e-09	-1.29682
134232284	chr6:134232284:T:C	1.93904e-56	0.14871	-1.78038
134232638	chr6:134232638:T:C	2.38802e-56	-1.13622e-09	-1.4234
134232986	chr6:134232986:ATAT:A	8.24522e-57	-0.497062	-1.98975
134233114	chr6:134233114:A:T	1.03926e-56	-0.395586	-1.85977
134233229	chr6:134233229:T:A	7.04269e-57	-2.64446	-1.39409e-09
134233435	chr6:134233435:A:G	1.33395e-56	-1.13622e-09	-2.00572
134233647	chr6:134233647:A:T	1.36106e-56	-1.13622e-09	-1.9856
134233976	chr6:134233976:C:T	9.52131e-57	-0.57144	-1.77148
134234273	chr6:134234273:T:G	6.80762e-57	-0.98908	-1.68933
134234642	chr6:134234642:C:T	1.23528e-57	-2.47713	-1.90803
134234753	chr6:134234753:G:A	1.78854e-56	0.187595	-1.90006
134236069	chr6:134236069:T:C	1.23939e-56	-0.50705	-1.5722
134236079	chr6:134236079:A:G	9.68987e-58	-2.63481	-1.99314
134236112	chr6:134236112:C:T	7.04285e-57	-2.64444	-1.39409e-09
134236235	chr6:134236235:C:G	1.07819e-55	-1.13622e-09	0.0840011
134236251	chr6:134236251:T:G	1.40702e-56	-1.9524	-1.39409e-09
134236447	chr6:134236447:C:T	3.15969e-56	-1.13622e-09	-1.14339
134236639	chr6:134236639:G:A	2.56795e-57	-1.84522	-1.80813
134236641	chr6:134236641:A:G	2.18974e-56	0.424705	-1.93479
134236840	chr6:134236840:C:CA	1.89399e-57	-2.25217	-1.70559
134237327	chr6:134237327:G:A	1.37556e-56	-1.13622e-09	-1.97501
134237776	chr6:134237776:G:A	1.81807e-56	-1.13622e-09	-1.69609
134237951	chr6:134237951:C:A	2.66103e-57	-2.5995	-1.01823
134238054	chr6:134238054:G:T	1.9515e-57	-2.2274	-1.70046
134238274	chr6:134238274:A:G	5.61581e-57	-1.20179	-1.66907
134238371	chr6:134238371:C:T	1.35507e-56	-1.13622e-09	-1.99001
134238632	chr6:134238632:A:G	1.76109e-56	0.218024	-1.94595
134238652	chr6:134238652:A:G	8.66409e-57	-2.43726	-1.39409e-09
134238715	chr6:134238715:T:A	1.79783e-56	0.246484	-1.95377
134238834	chr6:134238834:A:T	2.64725e-57	-1.8228	-1.80013
134238836	chr6:134238836:T:C	1.37542e-56	-1.13622e-09	-1.97511
134238857	chr6:134238857:G:A	7.1583e-57	-0.817216	-1.81096
134238867	chr6:134238867:A:C	7.23796e-57	-0.807354	-1.80976
134238883	chr6:134238883:G:A	1.98698e-56	0.342637	-1.94989
134239380	chr6:134239380:C:T	2.46522e-57	-1.85844	-1.83573
134239426	chr6:134239426:G:A	2.12687e-56	-1.13622e-09	-1.53922
134239608	chr6:134239608:C:T	1.94575e-56	0.292118	-1.92034
134240005	chr6:134240005:C:T	2.0558e-57	-2.14218	-1.7336
134240109	chr6:134240109:T:C	1.93428e-56	0.289861	-1.92399
134240200	chr6:134240200:G:A	1.44216e-56	-0.433193	-1.49453
134240248	chr6:134240248:C:T	7.13202e-57	-0.762985	-1.86887
134241900	chr6:134241900:A:G	1.46653e-56	-0.311436	-1.59953
134242018	chr6:134242018:G:A	2.5283e-56	-0.00961276	-1.3567
134242209	chr6:134242209:G:A	2.84168e-56	-0.658944	-0.590527
134242215	chr6:134242215:G:A	1.31599e-56	-2.01927	-1.39409e-09
134242273	chr6:134242273:G:T	1.19057e-57	-2.49681	-1.92521
134242418	chr6:134242418:G:A	1.07103e-57	-2.51787	-2.00996
134242771	chr6:134242771:T:G	1.6849e-56	-1.13622e-09	-1.77216
134243079	chr6:134243079:T:C	6.04761e-56	-1.13622e-09	-0.494203
134243110	chr6:134243110:T:G	3.02997e-56	-1.13622e-09	-1.18531
134243665	chr6:134243665:G:A	1.13168e-57	-2.46731	-2.00544
134243728	chr6:134243728:C:A	1.06836e-57	-2.58223	-1.9481
134243970	chr6:134243970:T:C	1.42119e-56	-1.13622e-09	-1.94237
134244349	chr6:134244349:T:C	5.45008e-56	-1.13622e-09	-0.598235
134244652	chr6:134244652:C:G	1.34888e-56	-1.13622e-09	-1.99459
134245364	chr6:134245364:C:T	1.2491e-56	-1.13763	-0.933814
134246311	chr6:134246311:G:T	3.29031e-56	-1.13622e-09	-1.10288
134246358	chr6:134246358:T:C	5.57315e-57	-0.977409	-1.90108
134246359	chr6:134246359:G:A	6.54375e-57	-0.733291	-1.98465
134246801	chr6:134246801:T:C	7.40004e-56	-1.13622e-09	-0.29238
134246851	chr6:134246851:C:T	1.27449e-57	-2.49632	-1.85759
134246886	chr6:134246886:C:T	1.89985e-56	-1.13622e-09	-1.65209
134247021	chr6:134247021:A:G	1.4291e-56	-1.13622e-09	-1.93682
134247030	chr6:134247030:A:AAT	6.72616e-57	-2.69045	-1.39409e-09
134247276	chr6:134247276:C:T	7.80342e-57	-2.54189	-1.39409e-09
134247305	chr6:134247305:C:CT	2.92623e-56	-1.13622e-09	-1.22015
134247651	chr6:134247651:C:T	4.13593e-56	-1.13622e-09	-0.874155
134247783	chr6:134247783:C:T	7.23736e-57	-0.824742	-1.79245
134248221	chr6:134248221:C:T	9.94879e-58	-2.63735	-1.96424
134248539	chr6:134248539:C:T	1.32908e-56	-1.13622e-09	-2.00938
134248686	chr6:134248686:G:A	1.14164e-55	-1.13622e-09	0.141185
134248775	chr6:134248775:C:G	3.25791e-56	-1.13622e-09	-1.11278
134249344	chr6:134249344:C:T	2.66142e-56	-1.17695	-0.138056
134249384	chr6:134249384:G:T	7.08301e-56	-1.13622e-09	-0.336166
134249576	chr6:134249576:C:T	1.70884e-56	-1.13622e-09	-1.75805
134249725	chr6:134249725:T:C	7.85457e-57	-2.53536	-1.39409e-09
134250040	chr6:134250040:C:A	2.73141e-57	-1.75972	-1.83191
134250058	chr6:134250058:C:T	7.5764e-57	-2.57141	-1.39409e-09
134250369	chr6:134250369:A:T	2.19842e-57	-1.87383	-1.93489
134251046	chr6:134251046:G:A	3.55693e-56	-1.13622e-09	-1.02497
134251349	chr6:134251349:T:A	9.88287e-58	-2.69771	-1.91053
134251702	chr6:134251702:A:C	4.3332e-57	-2.52091	-0.609236
134251785	chr6:134251785:T:C	9.79894e-57	-2.31418	-1.39409e-09
134253139	chr6:134253139:T:C	1.74307e-56	-1.13622e-09	-1.73822
134253210	chr6:134253210:T:C	2.31395e-57	-1.81232	-1.94517
134253318	chr6:134253318:G:T	1.31888e-56	-1.13622e-09	-2.01709
134253457	chr6:134253457:C:A	2.53133e-57	-1.71717	-1.95053
134253796	chr6:134253796:C:T	1.32456e-57	-2.56354	-1.75183
134254450	chr6:134254450:C:CT	1.45322e-57	-2.33767	-1.885
134254728	chr6:134254728:CATAG:C	3.33821e-56	-1.13622e-09	-1.08843
134254961	chr6:134254961:C:T	3.44577e-56	-1.13622e-09	-1.05672
134255373	chr6:134255373:T:C	2.72821e-57	-1.65491	-1.9379
134255669	chr6:134255669:C:T	1.95902e-57	-2.22606	-1.69795
134255931	chr6:134255931:T:C	2.26163e-56	-1.13622e-09	-1.47778
134256588	chr6:134256588:G:A	1.54331e-56	-1.85994	-1.39409e-09
134256676	chr6:134256676:A:T	2.50432e-57	-2.36415	-1.31428
134256708	chr6:134256708:A:G	2.04882e-56	-1.13622e-09	-1.5766
134256997	chr6:134256997:ACAAAACAAC:A	6.7482e-57	-2.68718	-1.39409e-09
134256998	chr6:134256998:C:A	1.61837e-57	-2.15338	-1.96165
134257193	chr6:134257193:G:A	3.28427e-57	-1.4509	-1.95641
134257236	chr6:134257236:G:A	1.53938e-57	-2.2879	-1.87717
134257337	chr6:134257337:G:A	2.50233e-57	-2.70493	-0.974299
134257482	chr6:134257482:T:C	1.69742e-56	-1.13622e-09	-1.76476
134257529	chr6:134257529:T:C	2.48161e-57	-2.39189	-1.29566
134257782	chr6:134257782:G:A	3.73895e-57	-2.70938	-0.568263
134258002	chr6:134258002:A:C	4.17231e-57	-2.68724	-0.480741
134258248	chr6:134258248:A:C	2.93538e-57	-1.84882	-1.6708
134258432	chr6:134258432:T:C	1.91533e-57	-1.99411	-1.95245
134258574	chr6:134258574:G:A	2.38143e-56	-1.13622e-09	-1.42617
134258762	chr6:134258762:G:A	4.303e-56	-1.13622e-09	-0.834553
134258842	chr6:134258842:G:A	8.15913e-57	-2.49731	-1.39409e-09
134258911	chr6:134258911:C:T	2.76756e-57	-1.76043	-1.81806
134259072	chr6:134259072:A:T	7.00433e-56	-1.13622e-09	-0.347338
134259076	chr6:134259076:G:A	1.2149e-57	-2.4833	-1.9185
134259804	chr6:134259804:G:A	7.75116e-57	-2.54861	-1.39409e-09
134259878	chr6:134259878:G:A	8.89799e-58	-2.69509	-2.01812
134259980	chr6:134259980:T:C	2.02633e-57	-1.99106	-1.89916
134260773	chr6:134260773:G:GTCTTT	1.76152e-57	-2.03613	-1.99415
134261042	chr6:134261042:A:G	2.57602e-56	-1.13622e-09	-1.34762
134261206	chr6:134261206:C:T	1.45789e-57	-2.20101	-2.01845
134261233	chr6:134261233:G:A	7.90874e-57	-2.52848	-1.39409e-09
134261433	chr6:134261433:GA:G	7.4792e-57	-2.58433	-1.39409e-09
134262022	chr6:134262022:G:C	1.46943e-56	-1.90899	-1.39409e-09
134263804	chr6:134263804:C:T	7.88003e-57	-2.53212	-1.39409e-09
134263983	chr6:134263983:A:G	1.33422e-56	-1.13622e-09	-2.00552
134263984	chr6:134263984:T:G	1.5165e-56	-1.13622e-09	-1.87746
134264157	chr6:134264157:T:C	6.59983e-57	-2.70941	-1.39409e-09
134264163	chr6:134264163:T:A	6.59948e-57	-2.70946	-1.39409e-09
134264274	chr6:134264274:C:T	3.02678e-57	-1.4694	-2.01955
134264367	chr6:134264367:C:T	1.3299e-56	-1.13622e-09	-2.00876
134264389	chr6:134264389:T:G	9.38187e-58	-2.64073	-2.01953
134264512	chr6:134264512:A:T	1.32565e-56	-1.13622e-09	-2.01196
134264655	chr6:134264655:G:T	2.01685e-57	-2.51548	-1.37944
134264699	chr6:134264699:T:G	1.32774e-56	-1.13622e-09	-2.01039
134265017	chr6:134265017:A:G	1.3252e-56	-1.13622e-09	-2.0123
134265403	chr6:134265403:T:C	1.62063e-57	-2.37011	-1.74353
134265411	chr6:134265411:G:C	2.27269e-56	-1.13622e-09	-1.4729
134265501	chr6:134265501:T:C	1.48758e-56	-1.13622e-09	-1.89672
134265658	chr6:134265658:T:C	1.47943e-56	-1.13622e-09	-1.90221
134265829	chr6:134265829:G:A	1.32038e-56	-1.13622e-09	-2.01595
134266020	chr6:134266020:G:T	3.58332e-57	-2.43745	-0.882708
134266174	chr6:134266174:G:A	2.34107e-56	-1.13622e-09	-1.44326
134266220	chr6:134266220:G:T	7.61936e-57	-2.56576	-1.39409e-09
134266523	chr6:134266523:A:G	2.33016e-57	-2.68953	-1.06098
134266541	chr6:134266541:G:A	2.45477e-56	-1.13622e-09	-1.39583
134266572	chr6:134266572:T:C	1.32206e-56	-1.13622e-09	-2.01467
134266590	chr6:134266590:TG:T	7.97492e-57	-2.52015	-1.39409e-09
134266700	chr6:134266700:C:T	6.89951e-57	-2.665	-1.39409e-09
134267077	chr6:134267077:C:T	1.55694e-56	-1.85114	-1.39409e-09
134267157	chr6:134267157:G:A	1.43864e-56	-1.13622e-09	-1.93017
134267180	chr6:134267180:T:A	2.73073e-56	-1.13622e-09	-1.2893
134267197	chr6:134267197:T:C	1.40119e-56	-1.13622e-09	-1.95655
134267481	chr6:134267481:C:T	1.57646e-56	-0.594209	-1.24447
134267762	chr6:134267762:T:G	1.34333e-56	-1.13622e-09	-1.99872
134267981	chr6:134267981:A:C	3.35033e-56	-1.13622e-09	-1.08481
134268463	chr6:134268463:T:C	1.49077e-56	-1.13622e-09	-1.89457
134269029	chr6:134269029:C:G	2.36101e-56	-1.13622e-09	-1.43478
134269144	chr6:134269144:A:C	1.36608e-56	-1.13622e-09	-1.98192
134269549	chr6:134269549:T:C	3.04903e-56	-1.13622e-09	-1.17904
134269827	chr6:134269827:T:A	1.32707e-56	-1.13622e-09	-2.01089
134269927	chr6:134269927:T:TC	2.36522e-56	-1.13622e-09	-1.433
134269950	chr6:134269950:G:T	1.32693e-56	-1.13622e-09	-2.011
134270245	chr6:134270245:T:C	2.04435e-56	-1.13622e-09	-1.57879
134270430	chr6:134270430:A:T	1.34762e-56	-1.13622e-09	-1.99553
134270750	chr6:134270750:C:T	1.37245e-56	-1.13622e-09	-1.97727
134271093	chr6:134271093:G:C	1.32666e-56	-1.13622e-09	-2.0112
134271186	chr6:134271186:G:C	1.36772e-56	-1.13622e-09	-1.98072
134271347	chr6:134271347:G:A	1.32625e-56	-1.13622e-09	-2.01151
134271675	chr6:134271675:C:T	1.41641e-56	-1.13622e-09	-1.94574
134272137	chr6:134272137:C:T	1.90103e-56	-1.13622e-09	-1.65147
134272239	chr6:134272239:C:T	1.35658e-56	-1.13622e-09	-1.9889
134272558	chr6:134272558:G:A	1.42545e-56	-1.13622e-09	-1.93938
134272597	chr6:134272597:A:G	3.19849e-56	-1.13622e-09	-1.13119
134272696	chr6:134272696:T:C	3.16102e-56	-1.13622e-09	-1.14297
134273277	chr6:134273277:C:T	1.57464e-56	-1.13622e-09	-1.83984
134273327	chr6:134273327:C:G	1.72822e-56	-1.13622e-09	-1.74678
134273406	chr6:134273406:C:T	6.05727e-57	-2.07241	-0.722781
134274462	chr6:134274462:T:A	1.3837e-56	-1.13622e-09	-1.96911
134274785	chr6:134274785:T:A	1.34038e-56	-1.13622e-09	-2.00092
134274992	chr6:134274992:C:T	4.43786e-56	-1.13622e-09	-0.803694
134274995	chr6:134274995:G:A	4.32832e-56	-1.13622e-09	-0.828687
134275694	chr6:134275694:G:A	2.87636e-56	-1.13622e-09	-1.23734
134275718	chr6:134275718:G:A	1.01034e-57	-2.6727	-1.91347
134276099	chr6:134276099:A:T	1.38174e-56	-1.13622e-09	-1.97052
134276585	chr6:134276585:G:C	1.26686e-56	-2.05733	-1.39409e-09
134276789	chr6:134276789:C:T	2.02809e-56	-1.58677	-1.39409e-09
134277058	chr6:134277058:A:G	7.28775e-57	-2.61026	-1.39409e-09
134277093	chr6:134277093:G:A	2.10504e-56	-1.13622e-09	-1.54953
134277356	chr6:134277356:C:A	1.65751e-57	-2.08837	-2.00277
134277782	chr6:134277782:A:G	1.34987e-56	-1.13622e-09	-1.99386
134278077	chr6:134278077:A:G	1.23252e-57	-2.67327	-1.71412
134278109	chr6:134278109:T:C	7.07737e-57	-2.70754	0.067993
134278619	chr6:134278619:C:T	3.75837e-56	-1.13622e-09	-0.969882
134278688	chr6:134278688:A:G	1.57038e-57	-2.14374	-2.00139
134278736	chr6:134278736:G:A	4.99832e-56	-1.13622e-09	-0.684764
134278794	chr6:134278794:T:C	1.35473e-56	-1.13622e-09	-1.99026
134278951	chr6:134278951:G:A	3.45534e-56	-1.13622e-09	-1.05395
134279931	chr6:134279931:CA:C	3.47749e-56	-1.13622e-09	-1.04755
134280701	chr6:134280701:T:A	1.43058e-56	-1.13622e-09	-1.93579
134280762	chr6:134280762:G:A	1.53056e-56	-1.13622e-09	-1.86823
134281316	chr6:134281316:T:C	2.98893e-57	-1.48284	-2.01869
134281425	chr6:134281425:C:T	1.96755e-57	-2.60529	-1.31437
134281522	chr6:134281522:T:C	1.35556e-56	-1.13622e-09	-1.98965
134281817	chr6:134281817:T:C	1.98005e-57	-2.60332	-1.31001
134282055	chr6:134282055:T:G	7.81147e-56	-1.13622e-09	-0.238272
134283071	chr6:134283071:T:G	6.33436e-57	-0.771525	-1.97894
134283219	chr6:134283219:G:A	1.02589e-56	-0.249099	-2.01921
134283243	chr6:134283243:C:T	1.49737e-56	-1.13622e-09	-1.89016
134283326	chr6:134283326:A:G	1.74333e-56	-1.13622e-09	-1.73807
134283336	chr6:134283336:C:CA	2.42849e-56	-1.13622e-09	-1.40659
134283661	chr6:134283661:A:C	1.32219e-56	-1.13622e-09	-2.01458
134283991	chr6:134283991:T:C	1.39097e-56	-1.13622e-09	-1.96387
134284163	chr6:134284163:G:C	1.26451e-56	-0.073623	-1.98556
134284635	chr6:134284635:C:T	1.37476e-56	-1.13622e-09	-1.97559
134285194	chr6:134285194:C:T	1.36704e-56	-1.13622e-09	-1.98122
134285399	chr6:134285399:A:T	1.36437e-56	-1.13622e-09	-1.98317
134285519	chr6:134285519:C:T	1.32617e-56	-1.13622e-09	-2.01157
134286243	chr6:134286243:C:T	1.5822e-56	-1.83505	-1.39409e-09
134286560	chr6:134286560:G:A	1.89787e-57	-2.51768	-1.43804
134286567	chr6:134286567:A:C	1.36375e-56	-1.13622e-09	-1.98363
134286784	chr6:134286784:A:T	1.34812e-56	-1.13622e-09	-1.99516
134287339	chr6:134287339:T:G	1.32479e-56	-1.13622e-09	-2.01262
134287641	chr6:134287641:G:A	9.72498e-58	-2.62667	-1.99767
134288153	chr6:134288153:A:C	4.49697e-56	0.20878	-0.999241
134288252	chr6:134288252:A:G	2.42073e-56	-0.016568	-1.39323
134288843	chr6:134288843:T:A	7.82253e-56	1.30677	-1.54363
134288879	chr6:134288879:C:T	4.55924e-56	-1.13622e-09	-0.77671
134289092	chr6:134289092:T:C	5.55046e-56	1.19649	-1.77647
134289260	chr6:134289260:G:A	1.33418e-57	-2.66313	-1.645
134289618	chr6:134289618:C:A	3.40733e-57	-1.44723	-1.9233
134290118	chr6:134290118:C:T	1.44023e-57	-2.62722	-1.60443
134290247	chr6:134290247:G:A	1.45298e-56	-1.13622e-09	-1.92025
134290441	chr6:134290441:C:A	1.58864e-56	-1.13622e-09	-1.83099
134291507	chr6:134291507:A:C	2.16383e-56	-1.52199	-1.39409e-09
134291748	chr6:134291748:A:C	2.89492e-57	-1.56125	-1.97225
134292254	chr6:134292254:C:T	8.86761e-56	-1.13622e-09	-0.111461
134292518	chr6:134292518:A:G	1.63733e-57	-2.15792	-1.94547
134292594	chr6:134292594:A:C	1.39843e-56	-0.0507192	-1.9078
134292650	chr6:134292650:T:G	4.73934e-57	-2.18902	-0.85153
134292657	chr6:134292657:A:G	3.85284e-56	0.93006	-1.87512
134292979	chr6:134292979:T:C	2.59371e-56	-1.13622e-09	-1.34078
134292988	chr6:134292988:ATCT:A	2.55692e-56	-1.13622e-09	-1.35506
134293139	chr6:134293139:G:C	4.45739e-57	-2.28659	-0.815294
134293220	chr6:134293220:T:C	4.39008e-56	-1.13622e-09	-0.814519
134293623	chr6:134293623:G:A	2.3375e-57	-1.74029	-2.00708
134293892	chr6:134293892:A:G	3.0434e-57	-1.53254	-1.95093
134294679	chr6:134294679:T:C	1.11768e-57	-2.53508	-1.95012
134295053	chr6:134295053:T:C	1.0935e-57	-2.54829	-1.95878
134295563	chr6:134295563:G:A	1.32327e-56	-1.13622e-09	-2.01376
134295574	chr6:134295574:C:T	7.95558e-57	-2.52258	-1.39409e-09
134295658	chr6:134295658:G:A	9.22033e-57	-2.37504	-1.39409e-09
134295811	chr6:134295811:A:G	9.09457e-58	-2.70953	-1.98182
134295894	chr6:134295894:C:T	3.23188e-56	-1.13622e-09	-1.1208
134296043	chr6:134296043:A:G	1.24324e-56	-2.07615	-1.39409e-09
134296329	chr6:134296329:G:A	2.56443e-56	-1.13622e-09	-1.35213
134296391	chr6:134296391:C:T	1.31667e-56	-1.13622e-09	-2.01876
134296694	chr6:134296694:T:C	1.54157e-56	-1.86107	-1.39409e-09
134296884	chr6:134296884:A:G	8.79013e-58	-2.70952	-2.01589
134296983	chr6:134296983:C:T	1.40745e-56	-1.13622e-09	-1.95209
134296999	chr6:134296999:C:T	2.85426e-56	-1.13622e-09	-1.24505
134297359	chr6:134297359:C:T	9.90098e-58	-2.68364	-1.92277
134297407	chr6:134297407:C:T	1.27385e-57	-2.5386	-1.81581
134297436	chr6:134297436:A:G	1.46072e-56	-1.13622e-09	-1.91494
134297534	chr6:134297534:A:G	8.76889e-58	-2.70867	-2.01916
134297565	chr6:134297565:C:T	1.48519e-56	-1.13622e-09	-1.89833
134298196	chr6:134298196:T:A	1.63974e-56	-1.13622e-09	-1.79933
134298464	chr6:134298464:A:G	2.12111e-56	-1.54193	-1.39409e-09
134298473	chr6:134298473:G:C	6.96822e-57	-2.65509	-1.39409e-09
134298697	chr6:134298697:GGTGGAGGCAGGA:G	1.06211e-57	-2.66195	-1.87424
134298980	chr6:134298980:T:C	1.33255e-56	-1.13622e-09	-2.00677
134299077	chr6:134299077:G:C	2.74716e-57	-1.68508	-1.9008
134299731	chr6:134299731:T:C	1.42803e-57	-2.6273	-1.61285
134299732	chr6:134299732:G:A	9.84672e-58	-2.66954	-1.94235
134299933	chr6:134299933:T:G	1.47805e-56	0.0160965	-1.91924
134299969	chr6:134299969:A:G	1.40973e-56	-0.0748594	-1.87561
134299976	chr6:134299976:C:A	6.76381e-57	-2.68487	-1.39409e-09
134300077	chr6:134300077:A:C	1.78389e-56	0.187293	-1.90236
134300399	chr6:134300399:C:T	8.83162e-58	-2.70877	-2.01193
134300864	chr6:134300864:C:T	1.09595e-57	-2.62505	-1.87978
134300919	chr6:134300919:C:A	1.10576e-56	-0.179859	-2.01347
134300924	chr6:134300924:G:A	6.68735e-57	-2.69623	-1.39409e-09
134301349	chr6:134301349:T:C	1.4121e-56	-1.13622e-09	-1.94879
134301645	chr6:134301645:T:C	2.67173e-56	-1.13622e-09	-1.31114
134301659	chr6:134301659:T:C	2.67686e-56	-1.13622e-09	-1.30922
134301805	chr6:134301805:C:T	1.32823e-56	0.00847043	-2.01849
134301957	chr6:134301957:G:A	8.96867e-58	-2.70778	-1.99752
134302702	chr6:134302702:G:A	1.53633e-56	0.0924658	-1.95693
134303261	chr6:134303261:A:G	1.1654e-57	-2.70952	-1.73387
134303318	chr6:134303318:G:A	2.29671e-57	-1.82555	-1.93943
134303370	chr6:134303370:T:C	1.01381e-57	-2.68356	-1.89917
134303522	chr6:134303522:A:T	3.11768e-57	-1.68849	-1.77087
134303552	chr6:134303552:A:T	8.99114e-58	-2.68458	-2.01821
134303826	chr6:134303826:G:T	1.41059e-56	-1.13622e-09	-1.94986
134304557	chr6:134304557:G:A	3.227e-57	-1.455	-1.9699
134304643	chr6:134304643:A:G	1.43046e-56	-1.13622e-09	-1.93587
134305195	chr6:134305195:C:G	1.39128e-56	-1.13622e-09	-1.96364
134305208	chr6:134305208:A:G	2.65471e-56	-1.13622e-09	-1.31753
134305251	chr6:134305251:C:T	8.8139e-58	-2.70734	-2.01537
134305952	chr6:134305952:T:A	1.11597e-57	-2.69616	-1.79057
134306147	chr6:134306147:C:T	3.41969e-57	-1.38398	-1.98292
134306180	chr6:134306180:T:C	3.19164e-57	-1.46029	-1.97563
134306287	chr6:134306287:A:G	8.90292e-58	-2.69323	-2.01943
134306462	chr6:134306462:T:C	3.53177e-57	-1.36804	-1.96661
134306503	chr6:134306503:TG:T	1.31813e-56	-1.13622e-09	-2.01765
134306597	chr6:134306597:T:C	9.01964e-58	-2.70421	-1.99543
134307344	chr6:134307344:C:T	1.39962e-56	-1.13622e-09	-1.95766
134307405	chr6:134307405:C:T	7.52998e-57	-0.56233	-2.01523
134307476	chr6:134307476:C:T	7.29327e-56	-1.13622e-09	-0.306914
134307547	chr6:134307547:A:G	3.11842e-57	-1.45975	-1.99938
134307710	chr6:134307710:T:C	1.32041e-56	-1.13622e-09	-2.01592
134307932	chr6:134307932:C:G	2.92831e-57	-1.50568	-2.01635
134308192	chr6:134308192:A:ATCTG	1.33412e-56	-1.13622e-09	-2.0056
134308312	chr6:134308312:T:C	1.6633e-56	-1.13622e-09	-1.78506
134308588	chr6:134308588:T:C	1.14554e-56	-0.294616	-1.86337
134308832	chr6:134308832:C:T	1.60614e-56	-1.13622e-09	-1.82003
134309095	chr6:134309095:C:T	6.87408e-57	-2.66869	-1.39409e-09
134309262	chr6:134309262:A:T	1.05094e-56	-0.301534	-1.94265
134309371	chr6:134309371:G:C	9.14563e-58	-2.68235	-2.00341
134309506	chr6:134309506:C:G	1.33444e-56	-1.13622e-09	-2.00536
134309605	chr6:134309605:CT:C	5.93543e-57	-0.810028	-2.00548
134309645	chr6:134309645:C:T	9.4889e-58	-2.69969	-1.94922
134309674	chr6:134309674:C:T	2.78708e-57	-1.55411	-2.01734
134309726	chr6:134309726:G:A	1.31711e-56	-1.13622e-09	-2.01843
134309953	chr6:134309953:T:G	1.01552e-57	-2.67384	-1.90721
134310032	chr6:134310032:T:C	2.41706e-57	-1.69565	-2.01825
134310315	chr6:134310315:G:A	2.7248e-56	-1.13622e-09	-1.29147
134310336	chr6:134310336:T:C	9.18477e-58	-2.67254	-2.00895
134310568	chr6:134310568:C:T	1.45143e-57	-2.68196	-1.54194
134310701	chr6:134310701:C:T	8.63773e-57	-2.44031	-1.39409e-09
134310941	chr6:134310941:T:A	1.64987e-56	-1.13622e-09	-1.79317
134311385	chr6:134311385:G:A	8.79735e-58	-2.70875	-2.01584
134311848	chr6:134311848:A:G	3.60889e-56	-1.13622e-09	-1.01047
134311952	chr6:134311952:G:T	1.15175e-56	-2.15259	-1.39409e-09
134312170	chr6:134312170:C:T	1.21869e-57	-2.37895	-2.01973
134312489	chr6:134312489:T:A	4.0466e-56	-1.13622e-09	-0.895988
134312669	chr6:134312669:G:A	6.9323e-57	-2.66026	-1.39409e-09
134314165	chr6:134314165:TA:T	3.04393e-55	1.12187	-1.39409e-09
134314169	chr6:134314169:TCCAAAGGATTTTGTAGAACTAGCATCCGGA:T	3.01723e-55	1.11306	-1.39409e-09
134314415	chr6:134314415:G:A	6.61718e-57	-2.70678	-1.39409e-09
134314463	chr6:134314463:T:C	7.65397e-57	-2.56123	-1.39409e-09
134314842	chr6:134314842:G:A	9.27128e-58	-2.65486	-2.01725
134315251	chr6:134315251:T:TG	1.69716e-56	-1.13622e-09	-1.76491
134315501	chr6:134315501:CT:C	8.96878e-58	-2.68608	-2.0192
134315869	chr6:134315869:G:A	1.33893e-56	-1.13622e-09	-2.00199
134316423	chr6:134316423:G:A	1.34609e-56	-1.13622e-09	-1.99666
134316597	chr6:134316597:A:C	1.03658e-57	-2.67528	-1.88524
134316621	chr6:134316621:C:A	1.31636e-56	-1.13622e-09	-2.01899
134316970	chr6:134316970:T:A	1.79529e-57	-1.99314	-2.01814
134317301	chr6:134317301:C:T	6.25566e-56	-1.13622e-09	-0.46038
134317736	chr6:134317736:T:C	6.62663e-57	-2.70536	-1.39409e-09
134318088	chr6:134318088:G:A	4.25555e-56	-0.845641	-1.39409e-09
134319194	chr6:134319194:G:C	9.94638e-58	-2.6944	-1.90743
134319464	chr6:134319464:C:T	9.45613e-58	-2.69398	-1.95839
134319574	chr6:134319574:A:G	9.93334e-58	-2.6946	-1.90854
134319810	chr6:134319810:C:T	6.97591e-57	-2.65399	-1.39409e-09
134320056	chr6:134320056:C:T	6.8409e-57	-2.67353	-1.39409e-09
134320780	chr6:134320780:A:G	6.20123e-56	-1.13622e-09	-0.469119
134321095	chr6:134321095:AT:A	5.26825e-57	-0.983063	-1.95169
134321232	chr6:134321232:C:T	1.3407e-56	-0.775601	-1.22507
134321408	chr6:134321408:G:A	1.33929e-56	-1.13622e-09	-2.00173
134322192	chr6:134322192:A:G	6.87208e-57	-2.66898	-1.39409e-09
134322709	chr6:134322709:C:T	1.4847e-56	-0.737184	-1.16147
134323196	chr6:134323196:C:T	1.3161e-56	-1.13622e-09	-2.01919
134323279	chr6:134323279:G:A	1.34228e-56	-1.13622e-09	-1.9995
134323521	chr6:134323521:AT:A	9.95496e-57	-1.06121	-1.23717
134323587	chr6:134323587:G:A	1.90497e-57	-2.62407	-1.32791
134323967	chr6:134323967:T:G	5.51779e-56	-1.13622e-09	-0.585889
134324205	chr6:134324205:T:A	1.33854e-56	-1.13622e-09	-2.00229
134324349	chr6:134324349:G:A	7.72875e-56	-1.13622e-09	-0.248919
134324389	chr6:134324389:G:A	1.06059e-56	-0.847092	-1.38795
134324460	chr6:134324460:C:T	1.36288e-57	-2.70546	-1.58139
134324503	chr6:134324503:A:G	7.57652e-57	-2.5714	-1.39409e-09
134324771	chr6:134324771:C:G	1.05369e-57	-2.69849	-1.84567
134325235	chr6:134325235:A:G	1.26025e-57	-2.70728	-1.65786
134325605	chr6:134325605:A:G	6.00807e-57	-1.82985	-0.9735
134327207	chr6:134327207:A:G	1.05751e-57	-2.69595	-1.84459
134327276	chr6:134327276:C:T	1.46826e-56	-0.782434	-1.12735
134328423	chr6:134328423:T:C	1.90198e-57	-1.96866	-1.9849
134328811	chr6:134328811:G:A	6.23577e-56	-1.13622e-09	-0.463564
134328850	chr6:134328850:A:C	1.92441e-56	-1.13622e-09	-1.63925
134328878	chr6:134328878:A:G	1.35956e-56	-0.621108	-1.3656
134329256	chr6:134329256:T:G	6.23577e-56	-1.13622e-09	-0.463564
134329371	chr6:134329371:T:C	1.64015e-56	-1.13622e-09	-1.79908
134329383	chr6:134329383:A:T	6.9603e-56	-1.13622e-09	-0.353644
134329486	chr6:134329486:T:C	1.65544e-56	-1.13622e-09	-1.7898
134330092	chr6:134330092:T:G	1.71781e-56	-0.450389	-1.30243
134330411	chr6:134330411:G:A	8.86993e-58	-2.70269	-2.01368
134330429	chr6:134330429:T:C	1.34053e-56	-2.0008	-1.39409e-09
134330789	chr6:134330789:A:AT	1.89901e-56	-0.441244	-1.21129
134330956	chr6:134330956:T:C	1.33118e-56	-0.686099	-1.3217
134331328	chr6:134331328:CAT:C	3.26877e-56	-1.13622e-09	-1.10945
134331353	chr6:134331353:C:T	1.32809e-56	-1.13622e-09	-2.01012
134332576	chr6:134332576:G:T	1.33798e-56	-1.13622e-09	-2.0027
134332731	chr6:134332731:T:G	9.0675e-58	-2.69988	-1.99446
134333033	chr6:134333033:C:T	4.12722e-57	-1.19551	-1.98334
134333204	chr6:134333204:A:T	1.04663e-57	-2.70794	-1.84294
134333305	chr6:134333305:A:G	9.1604e-57	-0.653874	-1.72769
134333317	chr6:134333317:C:T	9.10339e-57	-0.761807	-1.626
134334005	chr6:134334005:G:T	1.37795e-56	-1.13622e-09	-1.97327
134334126	chr6:134334126:G:A	2.28812e-56	-1.13622e-09	-1.46613
134334362	chr6:134334362:T:A	1.36298e-56	-1.13622e-09	-1.98419
134334629	chr6:134334629:C:T	2.55859e-56	-1.13622e-09	-1.35441
134334749	chr6:134334749:G:T	1.31533e-56	-1.13622e-09	-2.01978
134334948	chr6:134334948:G:A	2.12917e-56	-1.13622e-09	-1.53813
134335004	chr6:134335004:A:G	1.78281e-56	-1.13622e-09	-1.71567
134335441	chr6:134335441:C:T	1.32238e-56	-1.13622e-09	-2.01443
134335483	chr6:134335483:C:G	2.39215e-56	-1.13622e-09	-1.42167
134335966	chr6:134335966:C:T	1.38772e-57	-2.65817	-1.61063
134336387	chr6:134336387:C:T	2.57642e-57	-1.67494	-1.97511
134336485	chr6:134336485:C:A	1.52719e-56	-1.13622e-09	-1.87044
134336591	chr6:134336591:G:T	1.13206e-57	-2.67967	-1.79274
134336651	chr6:134336651:G:A	1.32592e-56	-1.13622e-09	-2.01176
134336670	chr6:134336670:A:G	1.34363e-56	-1.13622e-09	-1.99849
134336811	chr6:134336811:A:C	6.22808e-57	-2.35134	-0.416043
134336854	chr6:134336854:T:A	1.02719e-57	-2.69702	-1.87261
134336907	chr6:134336907:G:A	4.21296e-56	-1.13622e-09	-0.855701
134337263	chr6:134337263:A:G	1.22674e-57	-2.69902	-1.69307
134337545	chr6:134337545:C:G	1.3275e-56	-1.13622e-09	-2.01057
134337546	chr6:134337546:T:C	1.02378e-57	-2.7014	-1.87155
134338148	chr6:134338148:A:T	1.07554e-57	-2.69598	-1.82765
134338260	chr6:134338260:C:T	1.13314e-56	-2.16887	-1.39409e-09
134338296	chr6:134338296:C:T	3.01656e-57	-1.4894	-2.00294
134338452	chr6:134338452:A:G	4.21057e-57	-2.51995	-0.638901
134338483	chr6:134338483:C:T	1.31601e-56	-1.13622e-09	-2.01926
134338504	chr6:134338504:G:A	1.09039e-57	-2.70346	-1.80646
134338744	chr6:134338744:T:C	3.44889e-56	-1.13622e-09	-1.05581
134338754	chr6:134338754:T:C	1.08835e-57	-2.67423	-1.83756
134339091	chr6:134339091:G:A	1.13535e-56	-2.27203	0.105101
134339402	chr6:134339402:C:A	1.53829e-55	-1.13622e-09	0.439393
134339588	chr6:134339588:A:G	4.18274e-56	-1.13622e-09	-0.862899
134340018	chr6:134340018:T:C	7.31148e-57	-2.60701	-1.39409e-09
134340672	chr6:134340672:G:A	1.3436e-56	-1.13622e-09	-1.99852
134340678	chr6:134340678:T:C	2.37024e-56	-1.13622e-09	-1.43087
134341191	chr6:134341191:T:C	1.40747e-56	-1.13622e-09	-1.95207
134341414	chr6:134341414:A:T	7.05802e-57	-2.26896	-0.37333
134341589	chr6:134341589:G:C	1.11862e-57	-2.70878	-1.77558
134341622	chr6:134341622:G:A	1.751e-56	-1.13622e-09	-1.73368
134341783	chr6:134341783:G:A	1.33306e-56	-1.13622e-09	-2.00639
134341808	chr6:134341808:AGAGT:A	1.3168e-56	-1.13622e-09	-2.01866
134341812	chr6:134341812:T:A	8.11254e-57	-2.13818	-0.364859
134341896	chr6:134341896:G:A	2.81838e-57	-1.54571	-2.01458
134342194	chr6:134342194:T:C	9.17798e-58	-2.67635	-2.00588
134342245	chr6:134342245:G:A	3.37097e-57	-1.59511	-1.78614
134342348	chr6:134342348:G:A	6.86513e-57	-1.74423	-0.925764
134342809	chr6:134342809:T:G	2.06611e-55	-1.13622e-09	0.734387
134343068	chr6:134343068:A:G	4.8976e-57	-2.53559	-0.472114
134343262	chr6:134343262:G:A	7.50299e-57	-2.31758	-0.263565
134343286	chr6:134343286:A:G	1.33113e-56	-1.13622e-09	-2.00784
134343572	chr6:134343572:C:T	9.94554e-58	-2.70259	-1.89932
134343649	chr6:134343649:G:A	7.48999e-57	-2.32867	-0.254213
134343677	chr6:134343677:A:G	9.48535e-57	-2.3467	-1.39409e-09
134343926	chr6:134343926:C:T	2.54863e-57	-2.06354	-1.59736
134343970	chr6:134343970:A:G	3.73681e-57	-2.58038	-0.697838
134344122	chr6:134344122:C:T	6.6774e-57	-2.69772	-1.39409e-09
134344473	chr6:134344473:C:G	3.93893e-56	-1.13622e-09	-0.922958
134344497	chr6:134344497:G:A	7.4976e-57	-2.42963	-0.152239
134344614	chr6:134344614:C:T	1.11362e-57	-2.68617	-1.80266
134344709	chr6:134344709:G:A	1.58771e-55	-1.13622e-09	0.471015
134344848	chr6:134344848:G:C	7.41523e-57	-2.32281	-0.270106
134345173	chr6:134345173:A:G	8.30862e-57	-2.33452	-0.144641
134345213	chr6:134345213:T:G	8.26598e-57	-2.36463	-0.119676
134345263	chr6:134345263:C:T	1.01361e-57	-2.70431	-1.87861
134345395	chr6:134345395:G:A	1.40788e-56	-1.13622e-09	-1.95178
134345451	chr6:134345451:G:A	9.52655e-57	-2.34237	-1.39409e-09
134345594	chr6:134345594:A:G	1.3273e-57	-2.3084	-2.0049
134345984	chr6:134345984:A:G	6.67926e-57	-2.69744	-1.39409e-09
134346078	chr6:134346078:T:G	5.3718e-57	-2.62004	-0.29525
134346182	chr6:134346182:A:G	5.10191e-57	-2.51373	-0.453109
134346262	chr6:134346262:A:G	1.95575e-57	-2.70744	-1.21824
134346296	chr6:134346296:A:G	1.01278e-57	-2.70391	-1.87984
134346547	chr6:134346547:G:A	1.01523e-57	-2.69724	-1.8841
134346549	chr6:134346549:A:G	3.39396e-57	-2.51733	-0.857126
134346675	chr6:134346675:G:A	1.57488e-56	-1.13622e-09	-1.83968
134346896	chr6:134346896:T:C	8.86551e-58	-2.70257	-2.0143
134347375	chr6:134347375:A:T	3.07562e-57	-2.48255	-0.990395
134347443	chr6:134347443:G:A	5.53627e-57	-1.6219	-1.26323
134347869	chr6:134347869:G:C	1.06984e-57	-2.69376	-1.83518
134347945	chr6:134347945:G:A	6.11804e-57	-2.15491	-0.630295
134348036	chr6:134348036:T:C	1.31578e-56	-1.13622e-09	-2.01944
134348138	chr6:134348138:G:A	8.1936e-56	-1.13622e-09	-0.190513
134348249	chr6:134348249:G:A	1.33942e-56	-1.13622e-09	-2.00163
134348305	chr6:134348305:G:A	1.31538e-56	-1.13622e-09	-2.01974
134348552	chr6:134348552:A:G	1.31945e-56	-1.13622e-09	-2.01665
134348588	chr6:134348588:G:A	6.62887e-57	-2.70502	-1.39409e-09
134348826	chr6:134348826:T:C	1.07064e-57	-2.69363	-1.83456
134349074	chr6:134349074:C:T	1.61143e-56	-1.13622e-09	-1.81675
134349391	chr6:134349391:G:A	1.96201e-57	-2.16342	-1.75907
134349848	chr6:134349848:G:A	1.31909e-56	-1.13622e-09	-2.01693
134349996	chr6:134349996:A:G	8.29267e-57	-2.31521	-0.165873
134350114	chr6:134350114:G:A	8.87675e-57	-2.41302	-1.39409e-09
134350136	chr6:134350136:TAC:T	1.39061e-56	-1.13622e-09	-1.96412
134350249	chr6:134350249:A:C	1.07059e-57	-2.69875	-1.82949
134350315	chr6:134350315:A:G	1.12088e-57	-2.51945	-1.96289
134351147	chr6:134351147:G:A	2.22409e-57	-2.58683	-1.21028
134351462	chr6:134351462:G:A	1.66946e-55	-1.13622e-09	0.521218
134351962	chr6:134351962:T:C	1.00694e-57	-2.70003	-1.8895
134352024	chr6:134352024:C:T	1.7531e-55	-1.13622e-09	0.570105
134352227	chr6:134352227:G:T	1.45752e-56	-1.13622e-09	-1.91713
134352312	chr6:134352312:T:C	1.83266e-56	-1.13622e-09	-1.6881
134352798	chr6:134352798:G:A	3.17893e-57	-1.50496	-1.93495
134352992	chr6:134352992:A:C	6.67673e-57	-2.51101	-0.186813
134353125	chr6:134353125:T:C	8.19341e-57	-2.06811	-0.425006
134354323	chr6:134354323:C:T	4.55835e-57	-1.464	-1.61549
134354413	chr6:134354413:C:T	4.31009e-57	-1.48042	-1.65507
134354510	chr6:134354510:C:T	1.48629e-56	-1.13622e-09	-1.89758
134354605	chr6:134354605:C:T	1.1336e-57	-2.52373	-1.94732
134354631	chr6:134354631:A:G	4.15911e-56	-0.868566	-1.39409e-09
134354633	chr6:134354633:G:A	1.22821e-57	-2.50662	-1.88427
134354792	chr6:134354792:A:G	7.32808e-57	-2.60474	-1.39409e-09
134355628	chr6:134355628:C:T	1.07673e-56	-2.21994	-1.39409e-09
134355932	chr6:134355932:C:T	5.22838e-56	-1.13622e-09	-0.639764
134356065	chr6:134356065:CA:C	1.55586e-56	-1.13622e-09	-1.85184
134356259	chr6:134356259:AG:A	2.77546e-56	-1.13622e-09	-1.27305
134356810	chr6:134356810:A:G	1.33864e-56	-1.13622e-09	-2.00221
134356907	chr6:134356907:A:T	5.67342e-55	-1.13622e-09	1.74451
134356998	chr6:134356998:T:C	1.93037e-56	-1.13622e-09	-1.63616
134357515	chr6:134357515:A:G	1.3155e-56	-1.13622e-09	-2.01965
134357531	chr6:134357531:A:T	4.24379e-56	-1.13622e-09	-0.848408
134357708	chr6:134357708:T:C	3.83511e-56	-1.13622e-09	-0.949668
134357949	chr6:134357949:G:C	1.52895e-56	-1.13622e-09	-1.86929
134358035	chr6:134358035:T:A	2.45773e-55	-1.13622e-09	0.907957
134358057	chr6:134358057:C:T	7.05335e-57	-2.64295	-1.39409e-09
134358068	chr6:134358068:C:T	1.63433e-57	-2.26772	-1.83749
134358087	chr6:134358087:T:G	3.88148e-55	-1.13622e-09	1.36494
134358119	chr6:134358119:G:A	1.50949e-56	-1.13622e-09	-1.88209
134358162	chr6:134358162:C:T	5.80671e-56	-1.13622e-09	-0.534851
134359085	chr6:134359085:C:T	1.34441e-56	-1.99791	-1.39409e-09
134359426	chr6:134359426:C:T	1.31767e-56	-1.13622e-09	-2.018
134359446	chr6:134359446:T:C	1.99236e-56	-1.13622e-09	-1.60454
134359460	chr6:134359460:A:G	1.35367e-57	-2.3198	-1.97384
134359602	chr6:134359602:G:C	1.0778e-57	-2.63968	-1.88185
134360203	chr6:134360203:A:G	1.08223e-57	-2.64278	-1.87464
134360418	chr6:134360418:T:C	1.85995e-56	-1.13622e-09	-1.67332
134360968	chr6:134360968:C:T	7.6158e-56	-1.13622e-09	-0.26364
134361096	chr6:134361096:G:A	1.35068e-56	-1.13622e-09	-1.99326
134361120	chr6:134361120:G:A	7.64545e-57	-2.56234	-1.39409e-09
134361860	chr6:134361860:C:T	1.31922e-56	-1.13622e-09	-2.01682
134362099	chr6:134362099:G:A	1.45342e-56	-1.13622e-09	-1.91995
134362553	chr6:134362553:G:A	9.21563e-58	-2.68847	-1.98967
134363042	chr6:134363042:G:C	1.43662e-56	-1.13622e-09	-1.93157
134363313	chr6:134363313:A:G	1.41193e-56	-1.13622e-09	-1.94891
134363393	chr6:134363393:A:AGAGAGCTT	4.73546e-56	-1.13622e-09	-0.738786
134363401	chr6:134363401:A:G	1.25463e-57	-2.67244	-1.69717
134363475	chr6:134363475:G:T	9.13956e-58	-2.7095	-1.97692
134363608	chr6:134363608:A:C	1.35233e-56	-1.13622e-09	-1.99204
134363661	chr6:134363661:G:A	2.66797e-56	-1.13622e-09	-1.31255
134363793	chr6:134363793:G:A	4.47889e-56	-0.0513899	-0.7431
134364104	chr6:134364104:G:C	1.89131e-56	-1.13622e-09	-1.65659
134364370	chr6:134364370:A:G	1.17661e-57	-2.41722	-2.01659
134364913	chr6:134364913:C:T	9.37186e-58	-2.70918	-1.95214
134365115	chr6:134365115:G:A	1.8972e-56	-1.13622e-09	-1.65348
134365183	chr6:134365183:C:T	1.49028e-56	-1.13622e-09	-1.8949
134365358	chr6:134365358:G:A	1.46599e-56	-1.13622e-09	-1.91134
134365685	chr6:134365685:A:G	1.39115e-56	-0.538024	-1.42571
134365722	chr6:134365722:C:T	3.85414e-57	-2.02829	-1.21901
134365821	chr6:134365821:C:T	1.34604e-57	-2.70814	-1.59115
134365877	chr6:134365877:C:T	1.42344e-56	-1.13622e-09	-1.94079
134365991	chr6:134365991:T:C	1.46948e-56	-1.13622e-09	-1.90895
134367033	chr6:134367033:G:A	1.45212e-56	-1.13622e-09	-1.92084
134367088	chr6:134367088:C:T	9.49077e-58	-2.70079	-1.94792
134367139	chr6:134367139:C:T	6.44717e-57	-1.06088	-1.67192
134367312	chr6:134367312:G:A	7.2203e-57	-2.63699	0.0174338
134367497	chr6:134367497:T:C	9.49472e-58	-2.70161	-1.9467
134367575	chr6:134367575:G:A	9.3303e-58	-2.70878	-1.95699
134367824	chr6:134367824:A:G	6.37315e-57	-2.06651	-0.677843
134368175	chr6:134368175:CCT:C	1.33255e-56	-1.13622e-09	-2.00677
134369301	chr6:134369301:C:G	7.27822e-55	-1.13622e-09	1.99361
134369519	chr6:134369519:A:G	1.5804e-57	-2.20971	-1.92906
134369607	chr6:134369607:G:A	3.72864e-57	-2.18737	-1.09303
134369649	chr6:134369649:T:C	6.72421e-57	-2.69074	-1.39409e-09
134369817	chr6:134369817:A:C	8.63633e-57	-2.44047	-1.39409e-09
134370090	chr6:134370090:C:T	2.13934e-55	-1.13622e-09	0.769217
134370395	chr6:134370395:G:A	1.32657e-56	-1.13622e-09	-2.01127
134370473	chr6:134370473:A:G	3.14244e-57	-2.49496	-0.956495
134370815	chr6:134370815:C:T	1.35034e-56	-1.13622e-09	-1.99351
134370816	chr6:134370816:G:A	9.2177e-58	-2.67389	-2.00402
134370834	chr6:134370834:A:G	7.54422e-56	-1.13622e-09	-0.273084
134371009	chr6:134371009:A:G	1.45603e-56	-1.13622e-09	-1.91815
134371039	chr6:134371039:T:C	7.05112e-57	-2.64327	-1.39409e-09
134371399	chr6:134371399:G:C	1.32273e-56	-1.13622e-09	-2.01417
134371440	chr6:134371440:G:A	1.189e-56	-0.701298	-1.41945
134371449	chr6:134371449:G:A	1.68165e-56	-1.13622e-09	-1.77409
134371580	chr6:134371580:C:T	1.26954e-55	-1.13622e-09	0.247372
134371951	chr6:134371951:T:C	1.33347e-56	-1.13622e-09	-2.00608
134372365	chr6:134372365:T:C	2.29347e-57	-1.96659	-1.7998
134372555	chr6:134372555:C:G	9.64882e-58	-2.68607	-1.94613
134372567	chr6:134372567:T:C	1.99573e-56	-1.13622e-09	-1.60286
134372628	chr6:134372628:A:G	2.78031e-56	-1.13622e-09	-1.27131
134372718	chr6:134372718:A:G	1.25923e-57	-2.69036	-1.67559
134372982	chr6:134372982:C:T	1.38201e-56	-1.13622e-09	-1.97033
134373645	chr6:134373645:G:T	1.76309e-56	-1.13622e-09	-1.7268
134373731	chr6:134373731:C:T	1.32151e-56	-1.13622e-09	-2.01509
134373945	chr6:134373945:A:G	4.13059e-57	-2.14289	-1.03514
134374102	chr6:134374102:T:C	1.32684e-56	-1.13622e-09	-2.01106
134374182	chr6:134374182:C:T	1.3223e-56	-1.13622e-09	-2.01449
134374192	chr6:134374192:G:A	1.39589e-56	-1.13622e-09	-1.96034
134374339	chr6:134374339:T:C	7.00071e-57	-2.65044	-1.39409e-09
134374588	chr6:134374588:C:G	1.09009e-55	-1.13622e-09	0.0949749
134374683	chr6:134374683:C:T	1.0249e-57	-2.68042	-1.89143
134374708	chr6:134374708:G:A	3.76084e-57	-2.14854	-1.12327
134374758	chr6:134374758:T:C	9.56784e-58	-2.69392	-1.94671
134375399	chr6:134375399:T:C	9.35537e-58	-2.69225	-1.97084
134375561	chr6:134375561:C:T	1.32564e-56	-1.13622e-09	-2.01197
134375574	chr6:134375574:A:C	1.33295e-56	-1.13622e-09	-2.00647
134375811	chr6:134375811:T:A	1.328e-56	-1.13622e-09	-2.01019
134376042	chr6:134376042:T:C	2.15823e-57	-2.10768	-1.71949
134376364	chr6:134376364:A:G	1.20905e-57	-2.49194	-1.91467
134376398	chr6:134376398:A:G	1.31925e-56	-1.13622e-09	-2.0168
134376729	chr6:134376729:C:T	1.61935e-56	-1.13622e-09	-1.81184
134376755	chr6:134376755:A:G	1.35508e-56	-1.13622e-09	-1.99
134376772	chr6:134376772:G:A	9.27486e-58	-2.68768	-1.98405
134376858	chr6:134376858:T:C	1.58266e-57	-2.48263	-1.65472
134377170	chr6:134377170:A:C	1.32463e-56	-1.13622e-09	-2.01273
134377227	chr6:134377227:A:T	1.32586e-56	-1.13622e-09	-2.01181
134377240	chr6:134377240:A:G	4.31558e-56	-1.13622e-09	-0.831633
134377243	chr6:134377243:T:A	1.32594e-56	-1.13622e-09	-2.01174
134377489	chr6:134377489:G:A	1.43631e-56	-1.13622e-09	-1.93179
134377689	chr6:134377689:C:T	1.31854e-56	-1.13622e-09	-2.01734
134377964	chr6:134377964:A:G	9.07097e-58	-2.68267	-2.01128
134378560	chr6:134378560:C:T	1.39341e-56	-1.13622e-09	-1.96211
134378659	chr6:134378659:C:T	2.05298e-56	-1.13622e-09	-1.57457
134379060	chr6:134379060:C:T	1.42584e-56	-1.13622e-09	-1.9391
134380574	chr6:134380574:A:G	3.00676e-56	0.0540825	-1.24709
134381214	chr6:134381214:A:C	7.72302e-57	-2.55225	-1.39409e-09
134381286	chr6:134381286:G:A	1.63147e-57	-2.29695	-1.81002
134381406	chr6:134381406:T:C	9.27567e-58	-2.69357	-1.97807
134382041	chr6:134382041:T:G	2.15879e-56	0.419704	-1.94402
134382042	chr6:134382042:G:T	2.25527e-56	0.455111	-1.93571
134382090	chr6:134382090:A:G	9.4339e-58	-2.69415	-1.96058
134382097	chr6:134382097:T:C	1.45122e-56	-1.13622e-09	-1.92146
134382120	chr6:134382120:C:T	3.56518e-56	-1.13622e-09	-1.02265
134382197	chr6:134382197:C:G	2.76494e-56	0.606804	-1.88365
134382399	chr6:134382399:G:A	1.92459e-56	-1.13622e-09	-1.63915
134382533	chr6:134382533:T:G	2.25516e-57	-1.81242	-1.97081
134382563	chr6:134382563:C:G	4.45545e-57	-1.79216	-1.31016
134382681	chr6:134382681:C:G	1.46954e-56	-1.13622e-09	-1.90891
134382708	chr6:134382708:A:G	1.38338e-56	-1.13622e-09	-1.96934
134382720	chr6:134382720:T:C	2.4051e-57	-2.62161	-1.09725
134382905	chr6:134382905:T:A	6.61352e-57	-2.70733	-1.39409e-09
134383048	chr6:134383048:A:T	1.37296e-56	-1.13622e-09	-1.9769
134383057	chr6:134383057:T:C	8.91614e-58	-2.69352	-2.01765
134383085	chr6:134383085:G:A	1.75312e-56	-1.13622e-09	-1.73247
134383125	chr6:134383125:C:T	8.9127e-58	-2.69403	-2.01753
134383583	chr6:134383583:G:A	1.68531e-57	-2.0738	-2.0007
134383935	chr6:134383935:C:A	1.58978e-56	-1.13622e-09	-1.83027
134384121	chr6:134384121:A:G	5.14383e-57	-2.31618	-0.642472
134384324	chr6:134384324:A:G	1.00522e-57	-2.64306	-1.94818
134384966	chr6:134384966:A:G	1.39483e-56	-1.13622e-09	-1.96109
134385195	chr6:134385195:G:A	5.00681e-57	-2.28343	-0.702223
134385523	chr6:134385523:C:T	4.5977e-56	-1.13622e-09	-0.768311
134385634	chr6:134385634:C:T	1.43939e-56	-1.13622e-09	-1.92965
134385676	chr6:134385676:T:C	4.62752e-57	-2.34077	-0.723661
134385747	chr6:134385747:G:A	1.03365e-57	-2.5781	-1.98526
134385850	chr6:134385850:C:G	1.45472e-57	-2.21511	-2.00653
134386319	chr6:134386319:C:A	9.81326e-58	-2.6995	-1.9158
134386613	chr6:134386613:A:G	1.51281e-56	-1.13622e-09	-1.8799
134386945	chr6:134386945:C:T	1.32171e-56	-1.13622e-09	-2.01494
134387605	chr6:134387605:A:G	1.32086e-56	-1.13622e-09	-2.01558
134387867	chr6:134387867:A:G	7.6443e-57	-2.56249	-1.39409e-09
134388465	chr6:134388465:T:C	4.01718e-56	-1.13622e-09	-0.903287
134388558	chr6:134388558:G:A	3.62839e-57	-1.34143	-1.96623
134388790	chr6:134388790:G:A	1.43417e-56	-1.13622e-09	-1.93328
134389421	chr6:134389421:A:G	4.24466e-57	-2.35726	-0.793529
134389537	chr6:134389537:G:A	3.3869e-57	-1.39668	-1.97985
134389626	chr6:134389626:A:G	3.66735e-56	-1.13622e-09	-0.994396
134389779	chr6:134389779:T:C	4.60162e-56	-1.13622e-09	-0.767458
134389892	chr6:134389892:G:C	1.32037e-56	-1.13622e-09	-2.01595
134390246	chr6:134390246:T:C	1.2968e-55	-1.13622e-09	0.268619
134390673	chr6:134390673:A:G	1.33591e-56	-1.13622e-09	-2.00426
134391326	chr6:134391326:C:A	7.98453e-57	-2.51895	-1.39409e-09
134391603	chr6:134391603:A:G	2.58748e-56	-1.13622e-09	-1.34318
134391612	chr6:134391612:A:G	1.57626e-56	-1.13622e-09	-1.83881
134392299	chr6:134392299:G:C	1.35237e-56	-1.13622e-09	-1.99201
134392636	chr6:134392636:C:T	4.70313e-57	-2.57659	-0.471628
134392718	chr6:134392718:A:T	5.73416e-56	-1.13622e-09	-0.547425
134392842	chr6:134392842:T:A	9.57296e-58	-2.69576	-1.94433
134392900	chr6:134392900:T:A	1.94459e-56	-1.13622e-09	-1.62882
134392931	chr6:134392931:A:C	9.46314e-58	-2.7073	-1.94433
134393611	chr6:134393611:C:T	4.8273e-56	-1.13622e-09	-0.719578
134393713	chr6:134393713:A:G	9.96606e-57	-2.29727	-1.39409e-09
134394241	chr6:134394241:C:T	1.31745e-56	-1.13622e-09	-2.01817
134394406	chr6:134394406:T:C	7.81044e-56	-1.13622e-09	-0.238405
134394465	chr6:134394465:C:G	9.80616e-58	-2.68657	-1.92946
134394516	chr6:134394516:T:C	1.41789e-57	-2.23132	-2.01596
134394832	chr6:134394832:C:T	5.96908e-56	-1.13622e-09	-0.507273
134394934	chr6:134394934:G:A	1.04049e-55	-1.13622e-09	0.0484071
134395350	chr6:134395350:A:G	3.05153e-57	-2.45696	-1.02384
134395472	chr6:134395472:AC:A	1.35977e-56	-1.13622e-09	-1.98655
134396520	chr6:134396520:C:T	1.02677e-57	-2.68367	-1.88636
134397134	chr6:134397134:C:T	2.61811e-56	-1.13622e-09	-1.33142
134397276	chr6:134397276:A:G	1.17707e-56	-2.13084	-1.39409e-09
134397390	chr6:134397390:C:T	4.66157e-57	-2.64827	-0.408828
134398063	chr6:134398063:C:T	3.85087e-56	-1.13622e-09	-0.945566
134398361	chr6:134398361:A:G	1.3263e-56	-1.13622e-09	-2.01147
134398522	chr6:134398522:T:C	1.00779e-57	-2.58519	-2.0035
134398599	chr6:134398599:T:G	1.3421e-56	-1.13622e-09	-1.99963
134398824	chr6:134398824:T:C	1.95837e-56	-1.13622e-09	-1.62175
134398826	chr6:134398826:G:A	1.43244e-56	-1.13622e-09	-1.93449
134398839	chr6:134398839:A:G	1.38086e-56	-1.13622e-09	-1.97116
134398929	chr6:134398929:G:A	3.23272e-57	-2.55321	-0.869917
134398987	chr6:134398987:T:A	1.76109e-56	-1.13622e-09	-1.72793
134399052	chr6:134399052:G:A	2.8199e-57	-2.56606	-0.993689
134399681	chr6:134399681:G:A	1.39719e-56	-1.13622e-09	-1.95941
134399703	chr6:134399703:TTTC:T	3.4522e-56	-1.13622e-09	-1.05485
134399799	chr6:134399799:T:C	1.47698e-56	-1.13622e-09	-1.90387
134400094	chr6:134400094:T:C	6.61554e-57	-2.70703	-1.39409e-09
134400360	chr6:134400360:C:T	1.41716e-56	-1.13622e-09	-1.94521
134400486	chr6:134400486:A:G	1.79009e-56	-1.13622e-09	-1.7116
134400802	chr6:134400802:C:A	1.89853e-56	-1.13622e-09	-1.65278
134400820	chr6:134400820:G:A	1.06088e-57	-2.57084	-1.96651
134401341	chr6:134401341:T:G	3.27348e-57	-2.66876	-0.741836
134401369	chr6:134401369:T:C	1.77907e-56	-1.13622e-09	-1.71778
134402085	chr6:134402085:A:G	1.23772e-57	-2.62948	-1.75371
134402385	chr6:134402385:T:A	2.48802e-57	-2.58537	-1.09959
134402400	chr6:134402400:A:G	1.55305e-57	-2.59963	-1.5566
134402519	chr6:134402519:T:C	1.56606e-57	-2.60863	-1.53926
134403234	chr6:134403234:C:A	1.72616e-56	-1.13622e-09	-1.74797
134403284	chr6:134403284:T:C	1.75183e-57	-2.59254	-1.44325
134403347	chr6:134403347:G:C	1.35899e-56	-1.13622e-09	-1.98712
134403741	chr6:134403741:T:C	9.46783e-58	-2.64254	-2.00859
134403830	chr6:134403830:G:T	2.86825e-56	-1.13622e-09	-1.24016
134404132	chr6:134404132:G:T	1.66995e-56	-1.13622e-09	-1.78107
134404641	chr6:134404641:T:C	8.97262e-58	-2.70907	-1.99579
134405882	chr6:134405882:A:C	1.12098e-57	-2.57871	-1.90355
134406090	chr6:134406090:A:G	2.16306e-56	-1.13622e-09	-1.52234
134406341	chr6:134406341:G:C	2.20162e-57	-2.60992	-1.19734
134406667	chr6:134406667:G:A	1.04153e-57	-2.59174	-1.96403
134406693	chr6:134406693:G:A	1.06709e-57	-2.56067	-1.97085
134406768	chr6:134406768:C:T	1.04227e-57	-2.59961	-1.95544
134407056	chr6:134407056:T:A	1.25527e-57	-2.65389	-1.71521
134407424	chr6:134407424:A:C	1.0435e-57	-2.63012	-1.92375
134407544	chr6:134407544:A:G	1.38209e-56	-1.13622e-09	-1.97027
134407836	chr6:134407836:T:C	1.21253e-57	-2.66894	-1.7348
134407907	chr6:134407907:T:C	4.9854e-56	-1.13622e-09	-0.687352
134408264	chr6:134408264:T:C	2.5331e-57	-1.87394	-1.79307
134408827	chr6:134408827:A:G	7.27228e-57	-2.61238	-1.39409e-09
134408830	chr6:134408830:G:A	2.44685e-56	-1.13622e-09	-1.39906
134409148	chr6:134409148:A:G	2.27033e-56	-1.13622e-09	-1.47394
134409214	chr6:134409214:G:A	1.29979e-57	-2.69097	-1.64329
134409682	chr6:134409682:C:T	1.78475e-56	-1.13622e-09	-1.71459
134409683	chr6:134409683:G:A	1.57574e-56	-1.83914	-1.39409e-09
134409795	chr6:134409795:G:A	1.85872e-56	-1.13622e-09	-1.67398
134409911	chr6:134409911:G:T	1.32613e-57	-2.6888	-1.62539
134410298	chr6:134410298:C:T	1.30036e-57	-2.69534	-1.63847
134410350	chr6:134410350:A:G	1.60329e-57	-2.62042	-1.50398
134410363	chr6:134410363:T:C	3.14331e-56	-1.13622e-09	-1.14859
134410474	chr6:134410474:G:T	1.29809e-57	-2.6905	-1.64506
134410559	chr6:134410559:T:C	1.54804e-57	-2.15247	-2.00699
134410674	chr6:134410674:T:C	2.03743e-57	-2.62245	-1.26231
134410745	chr6:134410745:T:C	1.42799e-56	-1.13622e-09	-1.9376
134410760	chr6:134410760:G:A	2.684e-56	-1.30656	-1.39409e-09
134411097	chr6:134411097:T:A	1.30505e-57	-2.65776	-1.67245
134411185	chr6:134411185:T:G	4.83729e-56	-1.13622e-09	-0.717512
134411210	chr6:134411210:T:C	4.13998e-57	-2.70775	-0.468007
134411225	chr6:134411225:G:A	1.32711e-57	-2.69289	-1.62056
134411336	chr6:134411336:C:T	8.93767e-58	-2.689	-2.01976
134411354	chr6:134411354:G:A	1.91664e-57	-2.62749	-1.31838
134411396	chr6:134411396:T:G	1.2263e-57	-2.66927	-1.72318
134411605	chr6:134411605:C:G	9.62574e-58	-2.6669	-1.9677
134411654	chr6:134411654:C:T	9.36452e-58	-2.69244	-1.96967
134411912	chr6:134411912:C:T	6.97046e-57	-2.65477	-1.39409e-09
134412177	chr6:134412177:T:G	1.63265e-56	-1.13622e-09	-1.80366
134412207	chr6:134412207:A:T	9.69458e-58	-2.65328	-1.97419
134412460	chr6:134412460:C:T	2.562e-57	-2.62578	-1.02988
134412500	chr6:134412500:T:C	2.40656e-57	-2.55811	-1.16014
134412580	chr6:134412580:C:A	2.80752e-56	-1.13622e-09	-1.26156
134412590	chr6:134412590:A:C	3.21601e-57	-2.6142	-0.814105
134412603	chr6:134412603:T:C	2.13467e-57	-2.61179	-1.22635
134412649	chr6:134412649:T:C	4.70169e-57	-2.58619	-0.462342
134412689	chr6:134412689:T:G	3.68724e-56	-1.13622e-09	-0.988987
134412944	chr6:134412944:A:G	2.0394e-57	-2.63157	-1.25223
134413109	chr6:134413109:A:C	2.08156e-57	-2.62234	-1.241
134413130	chr6:134413130:AC:A	2.08077e-57	-2.62318	-1.24054
134413205	chr6:134413205:T:C	1.22213e-57	-2.65979	-1.73606
134413242	chr6:134413242:T:A	2.07306e-56	-1.13622e-09	-1.56484
134413409	chr6:134413409:A:G	1.23956e-57	-2.6916	-1.69009
134413413	chr6:134413413:C:T	3.31279e-56	-1.13622e-09	-1.09608
134413535	chr6:134413535:C:T	3.09355e-56	-1.13622e-09	-1.16455
134413548	chr6:134413548:C:T	1.57863e-56	-1.13622e-09	-1.83731
134413582	chr6:134413582:A:G	1.99722e-57	-2.63471	-1.26998
134413667	chr6:134413667:T:C	2.18146e-57	-2.60621	-1.21025
134413826	chr6:134413826:A:G	2.09682e-56	-1.13622e-09	-1.55345
134414274	chr6:134414274:C:G	2.30862e-57	-2.63154	-1.12827
134414410	chr6:134414410:T:C	9.4128e-58	-2.63722	-2.01974
134414965	chr6:134414965:C:T	1.32991e-57	-2.64505	-1.66629
134415106	chr6:134415106:C:T	8.88113e-58	-2.70944	-2.00566
134415176	chr6:134415176:A:G	1.09835e-57	-2.65108	-1.85157
134415181	chr6:134415181:G:T	9.94891e-56	-1.13622e-09	0.00359673
134415449	chr6:134415449:T:C	1.49492e-57	-2.59865	-1.59573
134415639	chr6:134415639:T:C	1.17591e-57	-2.59328	-1.84113
134415666	chr6:134415666:T:C	1.21669e-57	-2.58464	-1.81568
134415733	chr6:134415733:C:G	1.03074e-57	-2.65446	-1.91171
134415884	chr6:134415884:C:T	4.00253e-56	-1.02784	0.120897
134416011	chr6:134416011:G:A	1.35339e-56	-1.13622e-09	-1.99126
134416271	chr6:134416271:G:A	1.1118e-57	-2.4883	-2.00218
134416332	chr6:134416332:A:G	2.64883e-57	-1.93563	-1.6867
134416470	chr6:134416470:T:C	6.21773e-56	-1.13622e-09	-0.466461
134416537	chr6:134416537:A:G	2.92973e-57	-1.65149	-1.87005
134416703	chr6:134416703:C:T	2.93369e-56	-1.13622e-09	-1.21761
134416709	chr6:134416709:G:A	1.90591e-56	-1.13622e-09	-1.64891
134416838	chr6:134416838:T:C	1.40822e-56	-1.13622e-09	-1.95154
134416850	chr6:134416850:C:T	3.48739e-56	-1.13622e-09	-1.04471
134416855	chr6:134416855:T:C	4.01901e-57	-2.10684	-1.09857
134416950	chr6:134416950:G:A	5.2016e-57	-2.68894	-0.258549
134417448	chr6:134417448:T:C	1.48727e-57	-2.40804	-1.79146
134417552	chr6:134417552:A:G	8.3576e-57	-2.30195	-0.171329
134417634	chr6:134417634:T:C	9.55416e-57	-0.899299	-1.44018
134417749	chr6:134417749:C:T	4.47252e-57	-1.12552	-1.97298
134417765	chr6:134417765:C:T	8.96864e-57	-2.40272	-1.39409e-09
134417770	chr6:134417770:C:T	1.14181e-56	-0.793852	-1.3674
134417781	chr6:134417781:G:A	2.31944e-56	-1.13622e-09	-1.45254
134417802	chr6:134417802:T:C	1.87961e-56	-1.13622e-09	-1.6628
134417990	chr6:134417990:A:T	2.66317e-57	-2.52211	-1.09482
134418031	chr6:134418031:G:A	2.73252e-57	-2.53475	-1.05648
134418062	chr6:134418062:G:A	9.84499e-57	-2.30949	-1.39409e-09
134418249	chr6:134418249:T:G	4.83825e-57	-1.05651	-1.96339
134418342	chr6:134418342:A:G	5.32656e-57	-0.971121	-1.95262
134418353	chr6:134418353:C:T	5.5203e-57	-0.870739	-2.01728
134418378	chr6:134418378:C:G	1.38468e-56	-1.13622e-09	-1.96839
134418441	chr6:134418441:C:T	2.78478e-57	-2.60125	-0.971036
134418580	chr6:134418580:A:G	3.708e-57	-2.67605	-0.609907
134418625	chr6:134418625:C:T	4.79034e-56	-1.13622e-09	-0.727265
134418713	chr6:134418713:C:T	8.19455e-57	-2.20644	-0.286538
134418964	chr6:134418964:C:G	7.17788e-57	-0.870993	-1.75445
134419025	chr6:134419025:A:G	4.7847e-57	-1.06997	-1.96106
134419068	chr6:134419068:C:T	3.7181e-57	-2.67823	-0.605007
134419326	chr6:134419326:T:G	2.33181e-56	-1.13622e-09	-1.44722
134419330	chr6:134419330:T:C	2.7645e-57	-2.54252	-1.03707
134419426	chr6:134419426:C:T	8.42352e-57	-2.28239	-0.183038
134419531	chr6:134419531:G:A	4.66251e-57	-2.6273	-0.429596
134419573	chr6:134419573:C:T	1.13833e-56	-2.27554	0.111236
134419586	chr6:134419586:C:A	4.31831e-56	-1.13622e-09	-0.831002
134419606	chr6:134419606:C:T	4.43631e-57	-1.189	-1.91763
134419935	chr6:134419935:T:G	4.20929e-57	-1.22261	-1.93654
134420051	chr6:134420051:G:T	2.43213e-56	-1.13622e-09	-1.4051
134420142	chr6:134420142:G:A	4.48033e-57	-1.5634	-1.53335
134420248	chr6:134420248:A:G	4.39547e-57	-2.63612	-0.479761
134420653	chr6:134420653:C:T	3.09239e-56	-1.13622e-09	-1.16492
134420675	chr6:134420675:AC:A	7.28964e-56	-1.13622e-09	-0.307411
134420677	chr6:134420677:C:T	3.37247e-56	-1.13622e-09	-1.07822
134421023	chr6:134421023:G:A	1.84195e-57	-1.98655	-1.99908
134421061	chr6:134421061:G:A	4.64065e-56	-1.13622e-09	-0.759012
134421183	chr6:134421183:C:T	2.61661e-56	-1.13622e-09	-1.33199
134421583	chr6:134421583:G:A	1.55034e-57	-2.27278	-1.8852
134421613	chr6:134421613:G:A	1.32404e-56	-1.13622e-09	-2.01318
134422032	chr6:134422032:G:GA	1.16657e-57	-2.43987	-2.00251
134422143	chr6:134422143:TTATTTATTTATG:T	2.42447e-56	-1.13622e-09	-1.40825
134422253	chr6:134422253:C:G	7.83277e-57	-2.53813	-1.39409e-09
134422254	chr6:134422254:C:T	1.21492e-57	-2.51347	-1.8883
134422758	chr6:134422758:G:A	4.02007e-57	-1.28268	-1.92247
134422772	chr6:134422772:T:C	2.58278e-57	-1.64684	-2.00074
134423046	chr6:134423046:A:G	1.48178e-57	-2.36241	-1.8408
134423136	chr6:134423136:A:G	6.68851e-57	-2.69606	-1.39409e-09
134423627	chr6:134423627:G:A	1.70839e-56	-1.13622e-09	-1.75831
134423725	chr6:134423725:T:G	1.41144e-57	-2.38986	-1.86198
134424187	chr6:134424187:T:A	1.34393e-57	-2.49874	-1.80212
134424688	chr6:134424688:A:G	9.32441e-58	-2.69921	-1.96719
134424691	chr6:134424691:C:T	1.44702e-56	-1.13622e-09	-1.92436
134424692	chr6:134424692:A:G	6.59916e-57	-1.13375	-1.57576
134424915	chr6:134424915:T:C	2.79931e-57	-1.99075	-1.57632
134425312	chr6:134425312:C:T	1.43984e-56	-1.13622e-09	-1.92933
134425344	chr6:134425344:G:A	1.39155e-56	-1.13622e-09	-1.96345
134425740	chr6:134425740:G:A	1.1648e-56	-0.639843	-1.50148
134425773	chr6:134425773:A:G	2.29626e-56	-1.13622e-09	-1.46259
134425800	chr6:134425800:C:T	1.35954e-56	-1.13622e-09	-1.98672
134425945	chr6:134425945:C:CA	2.7827e-56	-1.13622e-09	-1.27045
134425950	chr6:134425950:C:A	1.0954e-57	-2.62424	-1.8811
134426666	chr6:134426666:C:G	3.89527e-57	-1.94742	-1.28926
134426861	chr6:134426861:A:G	1.6192e-56	-1.13622e-09	-1.81194
134426924	chr6:134426924:G:A	8.80381e-58	-2.70576	-2.0181
134427256	chr6:134427256:T:C	4.52944e-56	-1.13622e-09	-0.783268
134427440	chr6:134427440:C:T	1.48939e-56	-1.13622e-09	-1.8955
134427528	chr6:134427528:A:C	1.71797e-57	-2.19428	-1.86102
134427644	chr6:134427644:A:C	6.68612e-57	-2.69642	-1.39409e-09
134427936	chr6:134427936:T:A	1.29407e-57	-2.40628	-1.93238
134428082	chr6:134428082:C:T	3.88307e-57	-1.22158	-2.01824
134428183	chr6:134428183:C:T	1.29073e-57	-2.42427	-1.91698
134428220	chr6:134428220:TAAAAC:T	2.23783e-57	-1.79791	-1.99304
134428426	chr6:134428426:A:G	1.85782e-57	-2.08933	-1.88772
134428458	chr6:134428458:G:A	1.07533e-55	-1.13622e-09	0.0813501
134428559	chr6:134428559:T:C	1.43917e-56	-1.13622e-09	-1.9298
134428745	chr6:134428745:A:G	1.51188e-56	-1.13622e-09	-1.88051
134428840	chr6:134428840:C:T	1.82196e-56	-1.13622e-09	-1.69395
134428899	chr6:134428899:A:G	1.44606e-56	-1.13622e-09	-1.92503
134429217	chr6:134429217:T:C	1.37472e-56	-1.13622e-09	-1.97562
134429237	chr6:134429237:T:G	2.25238e-56	-1.13622e-09	-1.48188
134429476	chr6:134429476:C:T	1.36507e-56	-1.13622e-09	-1.98266
134429569	chr6:134429569:G:A	1.35451e-56	-1.13622e-09	-1.99043
134429648	chr6:134429648:T:C	1.34623e-56	-1.13622e-09	-1.99656
134430276	chr6:134430276:C:T	1.76537e-56	-1.13622e-09	-1.72551
134430597	chr6:134430597:C:T	5.74983e-56	-1.13622e-09	-0.544696
134430828	chr6:134430828:C:A	6.41344e-56	-1.13622e-09	-0.435471
134430970	chr6:134430970:T:C	1.31533e-56	-1.13622e-09	-2.01978
134431203	chr6:134431203:C:G	6.70967e-57	-2.6929	-1.39409e-09
134431388	chr6:134431388:C:T	2.16093e-56	-1.13622e-09	-1.52333
134431448	chr6:134431448:C:T	3.99573e-56	-1.13622e-09	-0.90864
134431488	chr6:134431488:C:T	1.73321e-57	-2.4645	-1.58197
134431792	chr6:134431792:T:C	5.3492e-57	-1.6874	-1.2321
134432086	chr6:134432086:C:T	1.14083e-57	-2.63516	-1.82954
134432200	chr6:134432200:A:G	2.16219e-56	-2.4219	0.899153
134432242	chr6:134432242:G:C	6.46386e-57	-2.45596	-0.274261
134432336	chr6:134432336:A:T	1.53951e-56	-1.13622e-09	-1.8624
134432379	chr6:134432379:A:G	2.2835e-57	-1.7655	-2.00524
134432454	chr6:134432454:T:C	7.87885e-57	-2.53227	-1.39409e-09
134432692	chr6:134432692:C:T	1.98391e-57	-2.31441	-1.59697
134432785	chr6:134432785:T:G	3.9768e-56	-1.13622e-09	-0.91339
134433315	chr6:134433315:C:T	1.48834e-56	-1.13622e-09	-1.8962
134433320	chr6:134433320:C:T	1.78363e-56	-1.13622e-09	-1.71521
134433371	chr6:134433371:A:G	1.76292e-56	-1.13622e-09	-1.7269
134433418	chr6:134433418:G:C	1.75236e-56	-1.13622e-09	-1.7329
134433477	chr6:134433477:C:T	1.00856e-55	-1.13622e-09	0.0172433
134433580	chr6:134433580:A:T	4.60107e-57	-2.52294	-0.54722
134433831	chr6:134433831:A:G	3.48832e-57	-1.33783	-2.0092
134434128	chr6:134434128:C:T	2.02747e-56	-1.13622e-09	-1.58708
134434270	chr6:134434270:T:G	9.95009e-56	-1.13622e-09	0.00371513
134435123	chr6:134435123:C:T	4.01917e-56	-1.13622e-09	-0.902791
134435401	chr6:134435401:G:A	1.71411e-56	-1.13622e-09	-1.75497
134435456	chr6:134435456:A:G	6.25827e-56	-1.13622e-09	-0.459962
134435606	chr6:134435606:A:T	3.45544e-57	-1.47308	-1.88342
134435989	chr6:134435989:C:T	1.53911e-56	-1.13622e-09	-1.86266
134436358	chr6:134436358:A:G	4.27797e-56	-1.13622e-09	-0.840387
134436653	chr6:134436653:T:C	1.95398e-56	-2.53507	0.911074
134436696	chr6:134436696:C:T	2.16703e-56	-1.52051	-1.39409e-09
134436772	chr6:134436772:T:C	5.74895e-56	-1.13622e-09	-0.544849
134436838	chr6:134436838:T:C	6.64041e-57	-2.70328	-1.39409e-09
134436916	chr6:134436916:G:T	2.31002e-56	-1.13622e-09	-1.45661
134437175	chr6:134437175:A:T	2.23235e-57	-2.62272	-1.17068
134437298	chr6:134437298:A:T	6.69e-57	-2.69584	-1.39409e-09
134437342	chr6:134437342:G:A	2.40774e-57	-2.61039	-1.10737
134438576	chr6:134438576:G:A	7.40954e-57	-2.59368	-1.39409e-09
134438625	chr6:134438625:A:T	1.35552e-56	-1.13622e-09	-1.98968
134438858	chr6:134438858:G:A	5.6793e-57	-1.26274	-1.59688
134439031	chr6:134439031:G:A	1.35674e-56	-1.13622e-09	-1.98878
134439054	chr6:134439054:G:A	1.35351e-56	-1.13622e-09	-1.99116
134439132	chr6:134439132:A:T	1.67614e-56	-1.13622e-09	-1.77737
134439161	chr6:134439161:C:T	1.5767e-57	-2.69151	-1.44961
134439166	chr6:134439166:C:T	1.05636e-57	-2.61762	-1.924
134439276	chr6:134439276:A:G	1.74514e-56	-1.13622e-09	-1.73703
134439315	chr6:134439315:A:G	1.40375e-56	-1.13622e-09	-1.95472
134439547	chr6:134439547:T:C	9.03397e-58	-2.68079	-2.01725
134439637	chr6:134439637:T:C	7.03862e-57	-2.60617	-0.0388735
134439952	chr6:134439952:AG:A	1.08038e-56	-0.439764	-1.77679
134439978	chr6:134439978:G:A	7.46014e-57	-2.58748	0.000600156
134440127	chr6:134440127:A:C	3.87627e-56	-1.13622e-09	-0.938994
134440160	chr6:134440160:G:A	1.35809e-56	-1.13622e-09	-1.98779
134440283	chr6:134440283:C:T	1.98401e-56	-1.13622e-09	-1.60874
134440346	chr6:134440346:G:A	1.34901e-57	-2.65167	-1.64541
134440622	chr6:134440622:C:T	3.88282e-56	-1.13622e-09	-0.937304
134440833	chr6:134440833:C:T	8.39032e-57	-2.46937	-1.39409e-09
134440888	chr6:134440888:AC:A	8.17292e-56	-1.13622e-09	-0.193039
134440904	chr6:134440904:C:T	1.91862e-56	-1.13622e-09	-1.64226
134441088	chr6:134441088:T:C	3.33513e-57	-2.54127	-0.850668
134441383	chr6:134441383:A:G	1.95595e-56	-1.13622e-09	-1.62299
134441421	chr6:134441421:A:G	2.0026e-56	-1.13622e-09	-1.59942
134441696	chr6:134441696:G:A	1.32347e-56	-1.13622e-09	-2.01361
134442372	chr6:134442372:C:A	1.91571e-56	-1.13622e-09	-1.64378
134442533	chr6:134442533:C:A	1.96509e-56	-1.13622e-09	-1.61833
134442542	chr6:134442542:T:A	2.94208e-57	-2.57981	-0.937528
134442555	chr6:134442555:C:T	3.00537e-57	-2.56418	-0.931875
134442585	chr6:134442585:A:G	6.70382e-57	-2.69377	-1.39409e-09
134442866	chr6:134442866:G:A	2.99547e-57	-2.55765	-0.941697
134442898	chr6:134442898:C:T	2.05585e-57	-2.6732	-1.20257
134443046	chr6:134443046:T:C	3.02588e-57	-2.55206	-0.937189
134443115	chr6:134443115:A:G	2.97425e-57	-2.5603	-0.946164
134443162	chr6:134443162:C:T	2.98981e-57	-2.55426	-0.946984
134443249	chr6:134443249:C:T	2.87845e-57	-2.56524	-0.973962
134443311	chr6:134443311:G:C	3.053e-57	-2.56436	-0.915963
134443403	chr6:134443403:C:G	1.39353e-56	-1.13622e-09	-1.96202
134443517	chr6:134443517:T:C	3.04587e-57	-2.55351	-0.929153
134443550	chr6:134443550:T:G	1.34219e-56	-1.13622e-09	-1.99956
134443709	chr6:134443709:T:C	1.34185e-57	-2.40268	-1.89972
134443710	chr6:134443710:T:C	2.86918e-57	-2.55091	-0.991516
134443740	chr6:134443740:C:T	2.98465e-57	-2.55385	-0.949116
134443796	chr6:134443796:A:G	1.26325e-57	-2.35879	-2.00397
134443832	chr6:134443832:T:C	2.98535e-57	-2.53258	-0.970148
134443923	chr6:134443923:T:C	1.27093e-57	-2.34717	-2.00953
134443928	chr6:134443928:G:A	1.54823e-56	-1.13622e-09	-1.85675
134443937	chr6:134443937:A:T	1.26351e-56	-2.05997	-1.39409e-09
134443994	chr6:134443994:G:A	1.39325e-56	-1.13622e-09	-1.96223
134444054	chr6:134444054:A:G	2.36629e-56	-1.13622e-09	-1.43254
134444298	chr6:134444298:G:A	2.08195e-56	-1.13622e-09	-1.56056
134444353	chr6:134444353:C:T	1.31826e-56	-1.13622e-09	-2.01755
134444615	chr6:134444615:T:C	8.83276e-58	-2.70298	-2.01759
134444619	chr6:134444619:T:C	1.86045e-56	-1.13622e-09	-1.67305
134444731	chr6:134444731:C:T	2.77817e-57	-2.58999	-0.984673
134444913	chr6:134444913:G:A	2.79119e-57	-2.56327	-1.00671
134444940	chr6:134444940:G:A	1.52154e-56	-1.13622e-09	-1.87415
134445232	chr6:134445232:TTA:T	1.957e-56	-1.13622e-09	-1.62245
134445337	chr6:134445337:C:T	9.93562e-58	-2.70928	-1.89363
134445503	chr6:134445503:A:C	1.52856e-56	-1.13622e-09	-1.86954
134445508	chr6:134445508:G:C	1.33692e-56	-1.13622e-09	-2.0035
134445584	chr6:134445584:TTTTTTTTC:T	2.6744e-56	-1.13622e-09	-1.31014
134445605	chr6:134445605:G:A	3.87629e-57	-2.5773	-0.664272
134445615	chr6:134445615:C:T	2.6714e-57	-2.64487	-0.96898
134445690	chr6:134445690:C:A	1.66435e-56	-1.13622e-09	-1.78443
134445697	chr6:134445697:G:A	1.54759e-57	-2.2761	-1.88365
134445735	chr6:134445735:C:T	3.47115e-57	-2.53541	-0.816551
134445977	chr6:134445977:T:C	1.39379e-56	-1.13622e-09	-1.96184
134445986	chr6:134445986:C:T	3.42321e-57	-2.56068	-0.805192
134446030	chr6:134446030:A:G	1.48631e-56	-1.13622e-09	-1.89757
134446127	chr6:134446127:G:A	3.4175e-57	-2.55696	-0.810587
134446299	chr6:134446299:G:A	1.04607e-56	-2.24882	-1.39409e-09
134446357	chr6:134446357:T:C	2.61362e-57	-2.55249	-1.08322
134446419	chr6:134446419:G:A	4.61459e-57	-2.62904	-0.438184
134446432	chr6:134446432:C:T	3.33667e-57	-2.56127	-0.830205
134446623	chr6:134446623:A:G	3.65794e-57	-2.55979	-0.739759
134446958	chr6:134446958:A:C	3.26716e-57	-2.55603	-0.856502
134446993	chr6:134446993:A:T	3.19988e-57	-2.54118	-0.892156
134447086	chr6:134447086:C:A	2.80291e-57	-2.56132	-1.00447
134447144	chr6:134447144:A:G	8.79824e-58	-2.70725	-2.01723
134447150	chr6:134447150:C:T	2.82682e-57	-2.55985	-0.997448
134447332	chr6:134447332:T:C	2.95897e-57	-2.56434	-0.947269
134447459	chr6:134447459:A:G	2.83688e-57	-2.56344	-0.990302
134447721	chr6:134447721:G:C	1.37234e-56	-1.13622e-09	-1.97735
134447789	chr6:134447789:C:T	1.86833e-56	-1.13622e-09	-1.66882
134447875	chr6:134447875:G:A	3.05508e-57	-2.53981	-0.939835
134448687	chr6:134448687:A:G	2.80224e-57	-2.55119	-1.01484
134448838	chr6:134448838:A:G	6.64633e-57	-2.70239	-1.39409e-09
134448856	chr6:134448856:G:A	2.99725e-57	-2.55008	-0.948675
134448929	chr6:134448929:T:C	2.61676e-56	-1.13622e-09	-1.33193
134449059	chr6:134449059:T:C	1.55819e-56	-1.13622e-09	-1.85034
134449167	chr6:134449167:G:A	2.10329e-56	-1.13622e-09	-1.55036
134449189	chr6:134449189:C:T	1.92995e-56	-1.13622e-09	-1.63637
134449334	chr6:134449334:A:T	9.01814e-58	-2.70947	-1.99032
134449499	chr6:134449499:A:G	2.58062e-56	-1.13622e-09	-1.34584
134449661	chr6:134449661:C:T	1.3369e-57	-2.70241	-1.60368
134449701	chr6:134449701:G:C	1.86506e-56	-1.13622e-09	-1.67057
134449803	chr6:134449803:A:G	2.64705e-57	-2.58598	-1.03703
134449887	chr6:134449887:A:T	1.02201e-55	-1.13622e-09	0.0304869
134450188	chr6:134450188:G:C	2.31459e-56	-1.13622e-09	-1.45463
134450215	chr6:134450215:G:A	1.57509e-56	-1.13622e-09	-1.83955
134450324	chr6:134450324:G:A	4.79457e-56	-1.13622e-09	-0.726382
134450462	chr6:134450462:T:C	2.12561e-56	-1.13622e-09	-1.53981
134450465	chr6:134450465:G:A	1.37149e-56	-1.13622e-09	-1.97797
134450866	chr6:134450866:ATTTG:A	2.86983e-56	-1.13622e-09	-1.23961
134451186	chr6:134451186:T:A	3.55088e-56	-1.13622e-09	-1.02667
134451497	chr6:134451497:AC:A	3.64411e-57	-2.49299	-0.810349
134451568	chr6:134451568:T:A	4.02285e-57	-2.53607	-0.668386
134451737	chr6:134451737:G:T	1.68917e-57	-2.60011	-1.4721
134451875	chr6:134451875:C:T	1.49545e-56	-1.13622e-09	-1.89144
134451909	chr6:134451909:T:C	1.5944e-56	-1.13622e-09	-1.82737
134452089	chr6:134452089:C:T	1.91412e-57	-2.59833	-1.34887
134452270	chr6:134452270:T:C	1.08403e-57	-2.69329	-1.82247
134452453	chr6:134452453:A:G	1.60542e-56	-1.13622e-09	-1.82048
134453070	chr6:134453070:T:A	1.87147e-57	-2.59087	-1.37886
134453083	chr6:134453083:C:T	8.81018e-58	-2.70716	-2.01597
134453176	chr6:134453176:T:A	1.87765e-57	-2.59856	-1.36787
134453316	chr6:134453316:A:C	1.88859e-57	-2.58329	-1.37734
134453397	chr6:134453397:A:G	1.87085e-57	-2.59065	-1.37941
134453439	chr6:134453439:G:A	8.96705e-58	-2.70951	-1.99597
134453547	chr6:134453547:T:C	1.80698e-57	-2.61267	-1.39213
134453677	chr6:134453677:C:A	1.06196e-57	-2.7031	-1.83323
134453678	chr6:134453678:A:G	2.76732e-56	-1.13622e-09	-1.27599
134453899	chr6:134453899:G:C	9.21133e-58	-2.70829	-1.97031
134453987	chr6:134453987:A:G	1.37191e-56	-1.13622e-09	-1.97766
134454154	chr6:134454154:T:C	1.54135e-56	-1.13622e-09	-1.86121
134454181	chr6:134454181:T:C	1.63087e-56	-1.13622e-09	-1.80475
134454246	chr6:134454246:A:C	1.33641e-56	-1.13622e-09	-2.00388
134454341	chr6:134454341:G:A	1.9328e-57	-2.5897	-1.34778
134454367	chr6:134454367:C:A	2.04923e-57	-2.57447	-1.30452
134455327	chr6:134455327:C:T	1.37589e-56	-1.13622e-09	-1.97477
134455441	chr6:134455441:T:C	1.53617e-56	-1.13622e-09	-1.86458
134456025	chr6:134456025:T:C	2.7163e-56	-1.13622e-09	-1.29459
134456170	chr6:134456170:G:A	7.01643e-57	-2.6482	-1.39409e-09
134456777	chr6:134456777:A:G	2.55982e-56	-1.13622e-09	-1.35393
134456796	chr6:134456796:T:C	8.85758e-58	-2.6997	-2.01806
134457405	chr6:134457405:A:G	9.83449e-58	-2.65951	-1.95363
134457758	chr6:134457758:T:C	1.67676e-57	-2.57894	-1.50065
134458167	chr6:134458167:T:A	1.44225e-56	-1.13622e-09	-1.92766
134458420	chr6:134458420:C:T	1.33734e-56	-1.13622e-09	-2.00318
134458448	chr6:134458448:A:C	2.99766e-56	-1.19603	-1.39409e-09
134458479	chr6:134458479:C:T	3.09709e-56	-1.13622e-09	-1.1634
134458493	chr6:134458493:T:C	1.44225e-56	-1.13622e-09	-1.92766
134459008	chr6:134459008:G:A	1.42086e-56	-1.13622e-09	-1.94261
134459056	chr6:134459056:T:C	1.8035e-56	-1.13622e-09	-1.70413
134459060	chr6:134459060:C:T	3.29235e-57	-2.56072	-0.844133
134459137	chr6:134459137:T:C	9.76487e-58	-2.64726	-1.97299
134459413	chr6:134459413:C:T	6.46405e-56	-1.13622e-09	-0.42761
134459419	chr6:134459419:C:A	2.52843e-56	-1.13622e-09	-1.36627
134459473	chr6:134459473:T:C	1.27062e-57	-2.33904	-2.01791
134459507	chr6:134459507:C:T	1.04055e-57	-2.60218	-1.95453
134459608	chr6:134459608:C:T	2.18329e-56	-1.13622e-09	-1.51303
134459613	chr6:134459613:T:C	1.1991e-57	-2.47891	-1.93597
134459727	chr6:134459727:GA:G	5.71967e-56	-1.13622e-09	-0.549954
134459896	chr6:134459896:C:T	1.9789e-56	-1.13622e-09	-1.61133
134459899	chr6:134459899:T:C	1.5192e-56	-1.13622e-09	-1.87568
134460025	chr6:134460025:T:C	1.23165e-57	-2.46093	-1.92717
134460132	chr6:134460132:G:A	1.25298e-57	-2.44652	-1.92441
134460320	chr6:134460320:A:G	4.81628e-56	-1.13622e-09	-0.721865
134460803	chr6:134460803:T:C	4.10235e-56	-1.13622e-09	-0.882306
134461014	chr6:134461014:T:A	1.21994e-57	-2.45589	-1.94176
134461030	chr6:134461030:G:T	4.08508e-56	-1.13622e-09	-0.886524
134461073	chr6:134461073:A:G	2.5942e-56	-1.13622e-09	-1.34059
134461078	chr6:134461078:C:T	4.07044e-56	-1.13622e-09	-0.890116
134461247	chr6:134461247:C:A	1.00398e-57	-2.58016	-2.01231
134461256	chr6:134461256:C:T	1.78698e-56	-1.13622e-09	-1.71334
134461259	chr6:134461259:G:A	1.85061e-56	-1.13622e-09	-1.67835
134461297	chr6:134461297:A:G	1.56217e-57	-2.68958	-1.46079
134461492	chr6:134461492:T:C	1.33207e-56	-1.13622e-09	-2.00713
134461495	chr6:134461495:G:A	1.32718e-56	-1.13622e-09	-2.01081
134461521	chr6:134461521:A:G	1.0019e-57	-2.57938	-2.01517
134461592	chr6:134461592:G:A	4.00645e-56	-1.13622e-09	-0.90596
134461644	chr6:134461644:T:C	1.54485e-56	-1.13622e-09	-1.85894
134461752	chr6:134461752:A:G	1.39044e-56	-1.13622e-09	-1.96425
134461924	chr6:134461924:G:C	1.89345e-56	-1.13622e-09	-1.65546
134461925	chr6:134461925:T:TG	1.50108e-56	-1.13622e-09	-1.88768
134462346	chr6:134462346:T:A	1.04072e-57	-2.61674	-1.9398
134462347	chr6:134462347:T:C	1.01095e-57	-2.62601	-1.95955
134462356	chr6:134462356:A:G	1.04206e-57	-2.63236	-1.9229
134462390	chr6:134462390:C:A	2.06988e-56	-1.13622e-09	-1.56638
134462500	chr6:134462500:C:T	9.48482e-58	-2.64271	-2.00664
134462506	chr6:134462506:T:C	1.60503e-57	-2.41998	-1.70333
134462937	chr6:134462937:G:A	3.03683e-56	-1.13622e-09	-1.18305
134463017	chr6:134463017:T:A	2.90684e-56	-1.13622e-09	-1.2268
134463143	chr6:134463143:C:T	2.82886e-57	-1.8911	-1.66548
134463435	chr6:134463435:C:T	3.31082e-56	-1.13622e-09	-1.09667
134463475	chr6:134463475:G:T	1.5819e-56	-1.66435	-0.170894
134463592	chr6:134463592:AAG:A	2.60436e-57	-1.63732	-2.00194
134463908	chr6:134463908:G:A	2.77197e-56	-1.13622e-09	-1.27431
134464134	chr6:134464134:G:C	9.74076e-58	-2.60391	-2.01881
134464167	chr6:134464167:C:G	5.22709e-56	-1.13622e-09	-0.640011
134464195	chr6:134464195:C:A	1.40481e-57	-2.53666	-1.71989
134464288	chr6:134464288:C:T	1.08994e-57	-2.54526	-1.96507
134464328	chr6:134464328:G:A	2.25451e-56	-1.13622e-09	-1.48093
134464357	chr6:134464357:T:C	1.40489e-56	-1.13622e-09	-1.9539
134464400	chr6:134464400:G:A	2.02559e-56	-1.13622e-09	-1.58801
134464611	chr6:134464611:A:T	9.61193e-58	-2.62049	-2.01554
134465324	chr6:134465324:T:A	3.08725e-57	-1.78634	-1.68283
134465389	chr6:134465389:T:C	2.04875e-56	-1.13622e-09	-1.57664
134465395	chr6:134465395:A:G	4.63899e-56	-1.13622e-09	-0.759369
134465916	chr6:134465916:A:G	2.697e-57	-2.02117	-1.58314
134465961	chr6:134465961:T:A	1.97582e-56	-1.13622e-09	-1.61288
134466066	chr6:134466066:T:C	1.2613e-57	-2.3996	-1.96471
134466123	chr6:134466123:T:C	1.32626e-56	-1.13622e-09	-2.01151
134466288	chr6:134466288:T:A	3.22153e-56	-1.13622e-09	-1.12401
134466467	chr6:134466467:G:A	1.68131e-56	-1.13622e-09	-1.77429
134466522	chr6:134466522:T:C	1.31914e-56	-1.13622e-09	-2.01688
134467026	chr6:134467026:T:C	1.69121e-56	-1.13622e-09	-1.76842
134467129	chr6:134467129:A:T	1.09427e-57	-2.49831	-2.00806
134467357	chr6:134467357:G:A	1.37005e-56	-1.13622e-09	-1.97902
134467710	chr6:134467710:A:G	3.06962e-56	-1.13622e-09	-1.17231
134467735	chr6:134467735:T:C	1.99736e-56	-1.13622e-09	-1.60204
134467903	chr6:134467903:A:G	1.14246e-57	-2.68633	-1.77694
134467921	chr6:134467921:G:A	1.36841e-56	-1.13622e-09	-1.98021
134468010	chr6:134468010:A:AT	1.15731e-57	-2.70054	-1.74981
134468270	chr6:134468270:G:A	1.66654e-57	-2.47169	-1.61402
134468570	chr6:134468570:C:T	1.22407e-55	-1.13622e-09	0.210898
134468672	chr6:134468672:T:C	1.62435e-57	-2.63341	-1.47793
134468744	chr6:134468744:C:T	5.71454e-57	-1.73126	-1.12217
134469167	chr6:134469167:T:C	1.37874e-57	-2.68438	-1.59091
134469230	chr6:134469230:T:C	9.82227e-58	-2.70893	-1.90545
134469326	chr6:134469326:C:G	1.73495e-56	-1.13622e-09	-1.74289
134469345	chr6:134469345:C:T	1.06709e-57	-2.6772	-1.85432
134469384	chr6:134469384:T:A	1.71836e-56	-1.13622e-09	-1.75249
134469650	chr6:134469650:C:T	1.43577e-56	-1.13622e-09	-1.93217
134469662	chr6:134469662:T:C	1.28163e-57	-2.70472	-1.6436
134469834	chr6:134469834:TG:T	1.29212e-57	-2.703	-1.63716
134469937	chr6:134469937:G:A	1.27434e-57	-2.7065	-1.64753
134469950	chr6:134469950:C:T	1.28156e-57	-2.70503	-1.64335
134470118	chr6:134470118:T:G	1.25017e-57	-2.70948	-1.6637
134470403	chr6:134470403:G:A	2.74586e-56	-1.13622e-09	-1.28377
134470663	chr6:134470663:A:C	1.13952e-57	-2.68784	-1.778
134470945	chr6:134470945:A:G	1.34678e-56	-1.13622e-09	-1.99615
134471010	chr6:134471010:A:ATC	1.22783e-57	-2.5964	-1.7948
134471011	chr6:134471011:G:C	1.22899e-57	-2.597	-1.79326
134471163	chr6:134471163:A:G	1.11119e-57	-2.68879	-1.80222
134471187	chr6:134471187:C:T	1.32994e-56	-1.13622e-09	-2.00873
134471272	chr6:134471272:ATGT:A	2.22378e-56	-1.13622e-09	-1.49466
134471597	chr6:134471597:C:T	2.99905e-56	-1.13622e-09	-1.19557
134471646	chr6:134471646:T:C	2.0659e-57	-1.94978	-1.9211
134471697	chr6:134471697:C:T	1.40492e-55	-1.13622e-09	0.3487
134471788	chr6:134471788:G:A	1.03002e-57	-2.70168	-1.8652
134471790	chr6:134471790:G:A	7.35347e-55	-1.13622e-09	2.00389
134471846	chr6:134471846:T:C	1.04581e-57	-2.6968	-1.85486
134472193	chr6:134472193:G:A	2.26925e-56	-1.13622e-09	-1.47442
134472415	chr6:134472415:G:A	1.31893e-56	-1.13622e-09	-2.01704
134473104	chr6:134473104:A:G	1.92831e-57	-2.1655	-1.7743
134473293	chr6:134473293:T:A	4.43009e-56	-1.13622e-09	-0.805446
134473512	chr6:134473512:T:C	1.18668e-57	-2.62842	-1.79687
134473685	chr6:134473685:A:G	1.82308e-56	-1.13622e-09	-1.69334
134473693	chr6:134473693:A:G	6.77525e-57	-2.68318	-1.39409e-09
134473810	chr6:134473810:G:A	1.75088e-57	-2.08908	-1.94725
134474021	chr6:134474021:G:C	1.94555e-57	-2.69987	-1.23104
134474704	chr6:134474704:A:T	1.71686e-57	-2.69532	-1.36064
134474905	chr6:134474905:C:T	9.05788e-58	-2.67565	-2.01976
134475424	chr6:134475424:G:A	1.532e-56	-1.13622e-09	-1.86729
134475438	chr6:134475438:T:G	1.41112e-56	-1.13622e-09	-1.94948
134475485	chr6:134475485:G:T	2.30697e-56	-1.13622e-09	-1.45793
134475585	chr6:134475585:G:C	1.40394e-56	-1.13622e-09	-1.95458
134475623	chr6:134475623:A:T	1.70918e-56	-1.13622e-09	-1.75785
134476272	chr6:134476272:C:T	6.76763e-56	-1.13622e-09	-0.381715
134476487	chr6:134476487:G:A	2.54496e-56	-1.13622e-09	-1.35975
134476533	chr6:134476533:T:A	2.50447e-56	-1.13622e-09	-1.37579
134476775	chr6:134476775:T:A	2.35626e-57	-2.38999	-1.34939
134476799	chr6:134476799:A:AT	1.72979e-56	-1.13622e-09	-1.74587
134476803	chr6:134476803:C:T	1.71435e-56	-1.13622e-09	-1.75483
134477151	chr6:134477151:G:C	1.53321e-56	-1.13622e-09	-1.8665
134477186	chr6:134477186:T:C	1.60358e-56	-1.13622e-09	-1.82163
134477291	chr6:134477291:C:T	5.77284e-56	-1.13622e-09	-0.540702
134477708	chr6:134477708:C:T	1.61106e-56	-1.13622e-09	-1.81697
134478121	chr6:134478121:G:A	1.47365e-56	-1.13622e-09	-1.90613
134478134	chr6:134478134:A:G	1.3266e-56	-1.13622e-09	-2.01124
134478229	chr6:134478229:T:A	4.00388e-56	-1.13622e-09	-0.906602
134478540	chr6:134478540:T:C	1.5524e-56	-1.13622e-09	-1.85406
134478576	chr6:134478576:C:T	3.89245e-56	-1.13622e-09	-0.934826
134478856	chr6:134478856:G:A	4.41191e-56	-1.13622e-09	-0.809557
134479007	chr6:134479007:A:G	1.50926e-56	-1.88224	-1.39409e-09
134479474	chr6:134479474:A:T	1.37533e-56	-1.13622e-09	-1.97517
134479780	chr6:134479780:C:G	1.72417e-56	-1.13622e-09	-1.74912
134479835	chr6:134479835:A:G	1.46239e-56	-1.13622e-09	-1.9138
134479967	chr6:134479967:G:A	1.95689e-56	-1.13622e-09	-1.62251
134480066	chr6:134480066:C:T	8.9509e-58	-2.70618	-2.0011
134480127	chr6:134480127:A:G	1.41199e-56	-1.13622e-09	-1.94887
134480442	chr6:134480442:C:T	1.10155e-57	-2.70136	-1.79837
134481035	chr6:134481035:T:C	1.03952e-57	-2.68563	-1.87206
134481179	chr6:134481179:G:A	1.89212e-57	-2.52945	-1.4293
134481632	chr6:134481632:A:G	9.97057e-56	-1.13622e-09	0.00577154
134481909	chr6:134481909:G:A	1.89077e-56	-1.13622e-09	-1.65688
134482202	chr6:134482202:G:A	4.42864e-56	-1.13622e-09	-0.805773
134482286	chr6:134482286:C:T	1.83267e-56	-1.13622e-09	-1.68809
134482451	chr6:134482451:C:CAA	9.17392e-58	-2.66296	-2.01971
134482620	chr6:134482620:A:G	9.19033e-58	-2.66572	-2.01516
134482874	chr6:134482874:T:C	9.62589e-58	-2.64334	-1.99124
134482886	chr6:134482886:G:A	1.79266e-56	-1.13622e-09	-1.71016
134483303	chr6:134483303:C:T	1.13382e-57	-2.48282	-1.98805
134483997	chr6:134483997:G:T	1.43004e-57	-2.35133	-1.88742
134484111	chr6:134484111:C:G	1.31751e-56	-1.13622e-09	-2.01812
134484219	chr6:134484219:C:A	1.577e-56	-1.13622e-09	-1.83834
134484372	chr6:134484372:GTTTTCAGTCTC:G	1.57738e-56	-1.13622e-09	-1.8381
134484562	chr6:134484562:C:T	2.02686e-57	-2.59259	-1.29737
134484570	chr6:134484570:A:G	1.32902e-56	-1.13622e-09	-2.00942
134484688	chr6:134484688:TTTC:T	1.48348e-57	-2.69795	-1.50412
134484870	chr6:134484870:A:G	1.50488e-57	-2.63865	-1.54909
134484954	chr6:134484954:C:T	1.33879e-56	-1.13622e-09	-2.0021
134484955	chr6:134484955:G:A	3.14792e-56	-1.13622e-09	-1.14712
134485013	chr6:134485013:C:T	2.55687e-56	-1.13622e-09	-1.35508
134485045	chr6:134485045:A:G	3.02443e-56	-1.13622e-09	-1.18714
134485073	chr6:134485073:C:T	1.61607e-56	-1.13622e-09	-1.81387
134485276	chr6:134485276:C:A	4.69154e-56	-1.13622e-09	-0.748104
134485880	chr6:134485880:A:T	1.29808e-56	-0.648022	-1.38496
134486021	chr6:134486021:T:C	4.27961e-57	-2.04198	-1.1006
134486050	chr6:134486050:G:C	5.71663e-57	-0.83408	-2.01899
134486078	chr6:134486078:A:G	1.07444e-55	-1.13622e-09	0.0805215
134486519	chr6:134486519:C:T	3.24659e-56	-1.13622e-09	-1.11626
134486748	chr6:134486748:A:G	1.42159e-56	-1.13622e-09	-1.94209
134486933	chr6:134486933:G:T	1.06088e-55	-1.13622e-09	0.0678174
134487310	chr6:134487310:C:A	1.60054e-57	-2.2183	-1.9078
134487444	chr6:134487444:T:C	1.37581e-56	-1.13622e-09	-1.97483
134487549	chr6:134487549:G:C	1.35222e-55	-1.13622e-09	0.31047
134487560	chr6:134487560:C:A	1.1035e-55	-1.13622e-09	0.107207
134487597	chr6:134487597:T:C	7.33756e-56	-1.13622e-09	-0.30086
134487730	chr6:134487730:A:G	4.59044e-57	-1.05622	-2.01626
134488040	chr6:134488040:CA:C	1.439e-56	-1.13622e-09	-1.92992
134488628	chr6:134488628:C:A	1.80977e-56	-1.13622e-09	-1.70067
134488694	chr6:134488694:G:A	1.65959e-56	-0.739143	-1.04815
134488728	chr6:134488728:G:A	1.54905e-55	-1.13622e-09	0.44636
134489179	chr6:134489179:T:C	1.44361e-56	-0.782076	-1.14464
134489338	chr6:134489338:T:C	5.49965e-57	-0.885576	-2.00619
134489853	chr6:134489853:G:A	7.14134e-57	-1.24591	-1.38464
134490128	chr6:134490128:A:G	5.33811e-57	-0.905118	-2.01646
134490201	chr6:134490201:C:T	1.48187e-56	-1.13622e-09	-1.90056
134490240	chr6:134490240:A:G	5.80013e-57	-0.822477	-2.01609
134490619	chr6:134490619:C:T	1.64612e-56	-0.651016	-1.14443
134490673	chr6:134490673:A:G	1.59822e-56	-1.13622e-09	-1.82498
134490862	chr6:134490862:G:A	1.24972e-55	-1.13622e-09	0.231637
134490950	chr6:134490950:A:G	1.59515e-56	-1.13622e-09	-1.8269
134491061	chr6:134491061:C:T	1.62923e-56	-0.691104	-1.11466
134491087	chr6:134491087:T:C	1.3155e-56	-1.13622e-09	-2.01965
134491227	chr6:134491227:C:T	1.87289e-56	-0.610273	-1.05611
134491350	chr6:134491350:C:A	7.15979e-57	-1.36156	-1.26641
134491477	chr6:134491477:T:C	3.25396e-56	-1.13622e-09	-1.11399
134492143	chr6:134492143:T:C	7.11891e-57	-2.6337	-1.39409e-09
134492186	chr6:134492186:C:T	3.28005e-57	-1.5952	-1.81339
134492247	chr6:134492247:T:C	6.84259e-56	-1.13622e-09	-0.3707
134492255	chr6:134492255:G:A	1.54734e-55	-1.13622e-09	0.445259
134492792	chr6:134492792:G:C	1.50408e-56	-1.13622e-09	-1.88568
134492879	chr6:134492879:G:A	1.47364e-55	-1.13622e-09	0.396453
134493016	chr6:134493016:A:G	1.52281e-55	-1.13622e-09	0.42928
134493213	chr6:134493213:T:C	1.11265e-57	-2.58042	-1.90928
134493450	chr6:134493450:T:A	1.72969e-56	-1.13622e-09	-1.74592
134493653	chr6:134493653:A:G	1.32768e-56	-1.13622e-09	-2.01043
134493718	chr6:134493718:T:C	1.48164e-55	-1.13622e-09	0.401866
134494072	chr6:134494072:TA:T	1.53234e-55	-1.13622e-09	0.435513
134494232	chr6:134494232:A:G	6.758e-57	-2.68572	-1.39409e-09
134494608	chr6:134494608:C:T	7.24377e-56	-1.13622e-09	-0.313725
134494669	chr6:134494669:G:A	1.53521e-55	-1.13622e-09	0.437385
134494876	chr6:134494876:T:C	1.30039e-55	-1.13622e-09	0.271383
134494886	chr6:134494886:G:C	2.1615e-56	-1.13622e-09	-1.52306
134494961	chr6:134494961:A:G	1.47328e-55	-1.13622e-09	0.396213
134495153	chr6:134495153:A:G	1.53917e-55	-1.13622e-09	0.439961
134495338	chr6:134495338:T:C	1.33419e-56	-1.13622e-09	-2.00554
134495820	chr6:134495820:A:C	1.44741e-55	-1.13622e-09	0.378497
134495899	chr6:134495899:G:A	1.62474e-55	-1.13622e-09	0.494064
134495997	chr6:134495997:C:T	4.89108e-57	-1.73079	-1.27825
134496791	chr6:134496791:T:TTA	1.52925e-55	-1.13622e-09	0.433493
134497176	chr6:134497176:T:C	1.60883e-57	-2.17941	-1.94153
134497280	chr6:134497280:T:A	1.74067e-57	-2.02271	-2.01947
134497419	chr6:134497419:TAA:T	1.8778e-56	-1.13622e-09	-1.66377
134497653	chr6:134497653:C:T	1.79159e-56	-1.13622e-09	-1.71076
134497682	chr6:134497682:T:C	1.87401e-56	-1.13622e-09	-1.66578
134497690	chr6:134497690:C:T	2.50553e-55	0.92722	-1.39409e-09
134497699	chr6:134497699:A:G	3.36443e-57	-2.65541	-0.72778
134498125	chr6:134498125:T:C	1.46358e-56	-0.256106	-1.65687
134498755	chr6:134498755:A:G	2.4297e-57	-2.50573	-1.20295
134499082	chr6:134499082:G:A	2.30869e-56	-1.13622e-09	-1.45718
134499263	chr6:134499263:TCCTGAC:T	1.53669e-56	-1.13622e-09	-1.86423
134499327	chr6:134499327:C:G	1.94595e-57	-1.91317	-2.01753
134500147	chr6:134500147:A:G	1.98581e-56	-1.13622e-09	-1.60784
134500369	chr6:134500369:A:G	6.67566e-57	-2.69798	-1.39409e-09
134500739	chr6:134500739:G:T	6.71139e-57	-1.31898	-1.37367
134501103	chr6:134501103:A:T	1.09666e-57	-2.48444	-2.01975
134501126	chr6:134501126:C:T	9.71013e-57	-0.36154	-1.96174
134501176	chr6:134501176:G:T	1.64996e-56	-1.13622e-09	-1.79312
134501750	chr6:134501750:C:G	4.56735e-56	-1.13622e-09	-0.774933
134501832	chr6:134501832:T:C	9.99031e-58	-2.60977	-1.98765
134501887	chr6:134501887:T:C	1.90247e-56	-1.13622e-09	-1.65071
134501990	chr6:134501990:A:T	1.14191e-57	-2.45032	-2.01343
134502018	chr6:134502018:C:T	1.34548e-57	-2.31396	-1.98574
134502322	chr6:134502322:C:T	1.41308e-56	-1.13622e-09	-1.94809
134502702	chr6:134502702:T:C	1.4138e-56	-1.13622e-09	-1.94759
134502781	chr6:134502781:A:G	1.74969e-57	-2.39772	-1.6393
134503143	chr6:134503143:G:T	1.3154e-56	-1.13622e-09	-2.01973
134503460	chr6:134503460:A:T	1.61533e-56	-0.755056	-1.05927
134504037	chr6:134504037:G:A	1.32002e-56	-1.13622e-09	-2.01622
134504175	chr6:134504175:A:C	1.15332e-55	1.19663	-1.04527
134504349	chr6:134504349:T:C	1.32353e-56	-1.13622e-09	-2.01357
134504363	chr6:134504363:T:A	1.32273e-56	-1.13622e-09	-2.01417
134504364	chr6:134504364:G:T	4.85866e-56	-1.13622e-09	-0.713103
134505185	chr6:134505185:T:C	1.44573e-56	-1.13622e-09	-1.92525
134505191	chr6:134505191:G:A	1.33779e-56	-2.00285	-1.39409e-09
134505226	chr6:134505226:A:G	8.24089e-57	-2.48734	-1.39409e-09
134505435	chr6:134505435:G:C	1.34533e-56	-1.13622e-09	-1.99723
134505620	chr6:134505620:G:A	2.54426e-56	-1.13622e-09	-1.36002
134505768	chr6:134505768:G:A	7.14355e-56	-1.13622e-09	-0.327656
134505867	chr6:134505867:G:A	1.64397e-56	-1.13622e-09	-1.79675
134506034	chr6:134506034:G:A	8.5718e-56	-1.13622e-09	-0.145388
134506112	chr6:134506112:A:C	8.35903e-56	-1.13622e-09	-0.170524
134506138	chr6:134506138:T:C	2.5625e-56	0.473916	-1.8268
134506327	chr6:134506327:A:T	4.73035e-56	0.976035	-1.7159
134506389	chr6:134506389:T:A	1.31534e-56	-1.13622e-09	-2.01977
134506668	chr6:134506668:T:C	1.88095e-56	0.14253	-1.80462
134506836	chr6:134506836:C:T	1.37773e-56	-1.13622e-09	-1.97343
134507023	chr6:134507023:T:C	8.96621e-56	0.925632	-1.02603
134507199	chr6:134507199:T:G	1.01344e-56	-2.28051	-1.39409e-09
134507364	chr6:134507364:C:T	8.95645e-56	-1.13622e-09	-0.101492
134507396	chr6:134507396:C:T	9.49181e-58	-2.7029	-1.9457
134507466	chr6:134507466:C:T	7.03201e-57	-2.64598	-1.39409e-09
134507715	chr6:134507715:G:A	7.28178e-56	0.855353	-1.16384
134508004	chr6:134508004:G:GA	2.70797e-56	-1.13622e-09	-1.29767
134508026	chr6:134508026:G:A	2.73544e-56	0.547085	-1.83466
134508372	chr6:134508372:C:A	1.51204e-56	-1.13622e-09	-1.88041
134509272	chr6:134509272:T:C	1.91956e-56	0.221776	-1.86355
134509565	chr6:134509565:T:A	5.54892e-56	-1.13622e-09	-0.580262
134509951	chr6:134509951:T:C	2.19388e-56	-1.13622e-09	-1.50819
134510067	chr6:134510067:C:T	1.22611e-57	-2.381	-2.0116
134510170	chr6:134510170:A:C	1.41479e-56	-1.13622e-09	-1.94688
134510184	chr6:134510184:C:T	9.13462e-58	-2.68263	-2.00433
134510200	chr6:134510200:C:T	4.07634e-56	-1.13622e-09	-0.888667
134510254	chr6:134510254:CAA:C	5.09831e-56	-1.13622e-09	-0.664958
134510875	chr6:134510875:G:C	4.85054e-56	-1.13622e-09	-0.714777
134510954	chr6:134510954:G:A	8.90297e-56	-1.13622e-09	-0.107481
134511584	chr6:134511584:G:T	1.35459e-57	-2.39231	-1.90064
134511595	chr6:134511595:C:T	4.02798e-57	-2.5569	-0.646289
134511989	chr6:134511989:A:C	1.31572e-57	-2.45806	-1.864
134512068	chr6:134512068:A:G	2.8316e-56	-1.13622e-09	-1.25303
134512194	chr6:134512194:TTG:T	1.28169e-57	-2.39117	-1.9571
134512417	chr6:134512417:C:T	1.86952e-56	0.171677	-1.83986
134512454	chr6:134512454:T:C	1.31866e-56	-1.13622e-09	-2.01725
134513019	chr6:134513019:ACTT:A	3.18876e-56	-1.13622e-09	-1.13423
134513120	chr6:134513120:T:C	8.79562e-56	0.940906	-1.06052
134513400	chr6:134513400:G:A	1.10828e-55	1.1492	-1.03767
134513454	chr6:134513454:G:C	1.44432e-56	-1.13622e-09	-1.92623
134513535	chr6:134513535:T:C	6.73587e-57	-2.689	-1.39409e-09
134513612	chr6:134513612:C:T	1.19617e-57	-2.44811	-1.96922
134513820	chr6:134513820:T:C	1.47776e-56	-1.13622e-09	-1.90334
134514001	chr6:134514001:G:T	8.87902e-58	-2.69598	-2.01936
134514051	chr6:134514051:T:C	1.13631e-56	-0.348829	-1.81725
134514336	chr6:134514336:G:A	1.9686e-56	-1.13622e-09	-1.61654
134514464	chr6:134514464:A:T	1.62741e-57	-2.24011	-1.86935
134514485	chr6:134514485:A:G	1.32466e-56	-1.13622e-09	-2.01271
134514536	chr6:134514536:G:A	1.31192e-55	1.21319	-0.932979
134515101	chr6:134515101:T:C	9.1249e-56	-1.13622e-09	-0.0828594
134515153	chr6:134515153:C:T	2.76327e-56	-1.13622e-09	-1.27745
134515228	chr6:134515228:A:C	1.68327e-56	-1.13622e-09	-1.77313
134515450	chr6:134515450:A:G	1.71219e-55	-0.734404	1.2809
134515518	chr6:134515518:C:T	1.31548e-56	-1.13622e-09	-2.01966
134516327	chr6:134516327:C:T	1.31574e-56	-1.13622e-09	-2.01947
134516333	chr6:134516333:T:C	7.31854e-56	-1.13622e-09	-0.303456
134516470	chr6:134516470:C:G	1.44416e-56	-1.13622e-09	-1.92634
134516497	chr6:134516497:G:T	5.98688e-56	-1.13622e-09	-0.504296
134516940	chr6:134516940:C:T	7.00955e-56	-1.13622e-09	-0.346592
134517138	chr6:134517138:G:C	5.17875e-56	-0.906703	0.257401
134517403	chr6:134517403:C:T	9.40196e-56	-0.591566	0.538618
134517577	chr6:134517577:T:G	6.55438e-56	-1.13622e-09	-0.413733
134517595	chr6:134517595:A:G	1.07274e-55	-0.523246	0.602176
134518578	chr6:134518578:GT:G	6.67515e-56	-0.897645	0.502171
134519139	chr6:134519139:G:A	1.35932e-56	-1.13622e-09	-1.98688
134519249	chr6:134519249:G:C	1.97449e-56	-1.13622e-09	-1.61355
134519493	chr6:134519493:G:A	6.60233e-57	-2.70903	-1.39409e-09
134519810	chr6:134519810:C:A	3.83651e-56	-0.702803	-0.2465
134520005	chr6:134520005:G:A	2.51209e-56	-0.722824	-0.649927
134520160	chr6:134520160:C:T	1.31196e-55	-0.246397	0.526641
134520215	chr6:134520215:C:T	4.99354e-56	1.31354	-1.99926
134520220	chr6:134520220:G:T	1.36672e-56	-1.13622e-09	-1.98145
134520318	chr6:134520318:A:G	9.48696e-56	1.66673	-1.71068
134520402	chr6:134520402:T:C	9.87207e-56	-0.276413	0.272257
134520413	chr6:134520413:A:T	1.33476e-56	-1.13622e-09	-2.00512
134521057	chr6:134521057:C:G	6.60122e-57	-1.11143	-1.59777
134521101	chr6:134521101:A:G	7.70676e-57	-0.540337	-2.01402
134521209	chr6:134521209:T:G	2.19346e-56	-1.13622e-09	-1.50838
134521414	chr6:134521414:A:G	1.43232e-56	-1.13622e-09	-1.93457
134521930	chr6:134521930:T:A	1.5965e-56	-1.13622e-09	-1.82605
134522131	chr6:134522131:G:A	1.91419e-57	-2.01653	-1.93062
134522292	chr6:134522292:A:G	2.17238e-57	-1.80978	-2.01085
134523180	chr6:134523180:T:A	4.14879e-56	-0.297768	-0.573282
134523360	chr6:134523360:T:A	2.55944e-56	-0.737518	-0.61656
134523395	chr6:134523395:G:A	1.31533e-56	-1.13622e-09	-2.01978
134523617	chr6:134523617:C:T	4.94648e-56	1.32132	-2.01651
134523623	chr6:134523623:T:C	1.64686e-56	-1.79499	-1.39409e-09
134523687	chr6:134523687:C:G	1.58428e-56	-1.13622e-09	-1.83374
134523693	chr6:134523693:A:C	1.33229e-56	-1.13622e-09	-2.00697
134524001	chr6:134524001:A:G	1.11489e-57	-2.47121	-2.01648
134524195	chr6:134524195:G:A	4.86339e-56	-1.13622e-09	-0.712131
134525074	chr6:134525074:A:G	1.6104e-56	-1.13622e-09	-1.81738
134525095	chr6:134525095:C:T	1.31989e-56	-1.13622e-09	-2.01632
134525219	chr6:134525219:A:G	2.66408e-56	-1.13622e-09	-1.31401
134525415	chr6:134525415:C:T	2.41544e-56	-1.13622e-09	-1.41199
134525663	chr6:134525663:C:T	4.00192e-57	-2.62982	-0.579855
134525695	chr6:134525695:T:C	8.1575e-56	1.35488	-1.54981
134525887	chr6:134525887:T:C	1.31975e-56	-1.13622e-09	-2.01643
134525923	chr6:134525923:T:C	1.36297e-56	-1.13622e-09	-1.9842
134525924	chr6:134525924:G:C	2.41155e-57	-1.72835	-1.98783
134525975	chr6:134525975:C:T	1.05374e-57	-2.63176	-1.91234
134526029	chr6:134526029:A:G	1.33673e-56	-1.13622e-09	-2.00364
134526037	chr6:134526037:A:G	1.30693e-57	-2.49854	-1.83023
134526109	chr6:134526109:C:G	6.5973e-57	-2.17923	-0.530558
134526163	chr6:134526163:AC:A	6.40136e-57	-2.14543	-0.594513
134526167	chr6:134526167:A:T	6.29107e-57	-2.13583	-0.621491
134526660	chr6:134526660:A:G	4.77235e-57	-1.46306	-1.57056
134526800	chr6:134526800:A:G	1.73658e-57	-2.22045	-1.82408
134526940	chr6:134526940:A:G	1.11892e-56	-2.1815	-1.39409e-09
134527217	chr6:134527217:C:T	5.80833e-57	-1.29638	-1.54077
134527427	chr6:134527427:A:G	3.10878e-57	-1.57466	-1.88757
134527442	chr6:134527442:C:T	1.41156e-56	-1.13622e-09	-1.94917
134528022	chr6:134528022:T:C	4.36969e-57	-1.3753	-1.74646
134528386	chr6:134528386:C:T	2.7405e-57	-2.42015	-1.16816
134528543	chr6:134528543:A:G	3.20229e-56	-1.13622e-09	-1.13
134528764	chr6:134528764:G:A	1.50426e-56	-1.13622e-09	-1.88556
134528875	chr6:134528875:G:A	1.33008e-56	-1.13622e-09	-2.00862
134529463	chr6:134529463:T:C	1.50774e-56	-1.93895	0.0556944
134529471	chr6:134529471:T:C	9.6364e-58	-2.68161	-1.95187
134529759	chr6:134529759:T:C	1.91135e-56	-1.13622e-09	-1.64606
134530636	chr6:134530636:C:T	4.60709e-56	-1.13622e-09	-0.766269
134530672	chr6:134530672:G:A	4.60709e-56	-1.13622e-09	-0.766269
134530841	chr6:134530841:T:C	4.82602e-56	-1.13622e-09	-0.719844
134530952	chr6:134530952:A:C	9.6065e-58	-2.68324	-1.95335
134531008	chr6:134531008:C:A	1.03177e-56	-1.25512	-1.00747
134531313	chr6:134531313:T:C	3.76736e-56	-1.13622e-09	-0.967491
134532056	chr6:134532056:G:A	2.45547e-55	1.27876	-0.371719
134532277	chr6:134532277:T:C	5.08946e-56	-1.13622e-09	-0.666694
134533229	chr6:134533229:T:C	1.40184e-56	-1.13622e-09	-1.95608
134533233	chr6:134533233:A:G	3.52041e-55	1.94784	-0.680539
134533366	chr6:134533366:T:C	5.42718e-56	-1.13622e-09	-0.602446
134533433	chr6:134533433:A:C	1.55115e-56	-1.35642	-0.498449
134533552	chr6:134533552:A:G	4.83836e-57	-1.13239	-1.88749
134533736	chr6:134533736:C:T	7.81992e-55	1.91816	0.147237
134534322	chr6:134534322:T:C	1.216e-56	-1.2129	-0.8854
134534413	chr6:134534413:G:A	1.47861e-56	-1.13622e-09	-1.90276
134534415	chr6:134534415:A:C	3.40927e-56	-1.13622e-09	-1.06737
134534570	chr6:134534570:T:G	2.83557e-57	-1.67959	-1.87462
134534731	chr6:134534731:T:C	5.54899e-57	-1.04512	-1.83772
134534751	chr6:134534751:C:T	6.60642e-57	-2.70841	-1.39409e-09
134534835	chr6:134534835:C:T	2.71595e-57	-1.94407	-1.65324
134534885	chr6:134534885:T:C	2.73852e-57	-1.94314	-1.64589
134534964	chr6:134534964:T:G	2.00902e-56	-0.736483	-0.859738
134535143	chr6:134535143:TTTC:T	8.28241e-56	-1.13622e-09	-0.179732
134535215	chr6:134535215:C:T	1.02393e-57	-2.64688	-1.92593
134535444	chr6:134535444:T:C	1.3412e-56	-1.13622e-09	-2.0003
134535716	chr6:134535716:C:T	1.56894e-56	-1.13622e-09	-1.84347
134536031	chr6:134536031:GACTTAACC:G	1.48301e-56	-1.13622e-09	-1.89979
134536083	chr6:134536083:C:A	1.60975e-56	-1.13622e-09	-1.81779
134536309	chr6:134536309:T:G	5.18924e-56	-1.13622e-09	-0.647279
134536430	chr6:134536430:C:T	1.65928e-56	-0.902757	-0.884724
134536743	chr6:134536743:C:A	9.42478e-57	-0.513973	-1.83914
134536814	chr6:134536814:C:T	1.63508e-56	-1.13622e-09	-1.80217
134537122	chr6:134537122:A:G	2.77737e-56	-1.13622e-09	-1.27236
134537209	chr6:134537209:T:C	1.71185e-56	-0.87163	-0.884661
134537361	chr6:134537361:A:G	4.39683e-55	0.366179	1.12342
134537473	chr6:134537473:A:G	1.53107e-56	-1.13622e-09	-1.8679
134537870	chr6:134537870:G:A	1.7445e-56	-1.13622e-09	-1.7374
134538528	chr6:134538528:A:G	2.70252e-56	-1.29968	-1.39409e-09
134538780	chr6:134538780:T:C	3.41474e-56	-1.13622e-09	-1.06576
134539324	chr6:134539324:T:C	3.34901e-56	-1.13622e-09	-1.0852
134539547	chr6:134539547:G:A	1.12441e-54	1.96264	0.465927
134539643	chr6:134539643:T:A	1.45014e-56	-1.13622e-09	-1.92221
134539834	chr6:134539834:T:C	1.68465e-56	-1.13622e-09	-1.77231
134540051	chr6:134540051:A:T	1.3219e-56	-1.13622e-09	-2.0148
134541399	chr6:134541399:A:T	7.93733e-55	1.72712	0.353178
134541445	chr6:134541445:T:G	1.62945e-56	-1.13622e-09	-1.80562
134541605	chr6:134541605:G:A	1.35388e-56	-1.13622e-09	-1.99089
134541824	chr6:134541824:A:G	4.12823e-54	1.92093	1.80823
134542094	chr6:134542094:A:G	1.79411e-56	-1.13622e-09	-1.70936
134542120	chr6:134542120:G:A	3.96296e-57	-2.13058	-1.08888
134542336	chr6:134542336:G:A	2.46044e-56	-1.13622e-09	-1.39353
134542368	chr6:134542368:C:T	1.31533e-56	-1.13622e-09	-2.01978
134542847	chr6:134542847:T:C	1.31578e-56	-1.13622e-09	-2.01944
134543859	chr6:134543859:T:C	4.49917e-57	-1.15152	-1.94103
134544022	chr6:134544022:C:T	4.05586e-57	-1.27587	-1.92042
134544340	chr6:134544340:G:A	6.19941e-56	-1.13622e-09	-0.469412
134544468	chr6:134544468:C:T	1.68684e-55	0.459061	0.0725152
134544994	chr6:134544994:G:A	1.95805e-56	-1.13622e-09	-1.62192
134545111	chr6:134545111:C:T	4.3984e-56	-1.13622e-09	-0.812626
134545480	chr6:134545480:A:T	9.71121e-54	1.81305	2.77154
134545529	chr6:134545529:G:A	3.47712e-57	-1.47715	-1.8731
134546342	chr6:134546342:T:A	6.37929e-56	-1.13622e-09	-0.440809
134546654	chr6:134546654:C:T	5.06878e-56	-1.13622e-09	-0.670766
134546672	chr6:134546672:TACTC:T	1.91433e-56	-1.13622e-09	-1.6445
134547421	chr6:134547421:G:A	3.74484e-56	-1.13622e-09	-0.973486
134547546	chr6:134547546:A:T	1.33428e-56	-1.13622e-09	-2.00547
134548120	chr6:134548120:C:T	1.96467e-56	-1.13622e-09	-1.61854
134549068	chr6:134549068:C:T	1.53674e-56	-1.13622e-09	-1.8642
134549479	chr6:134549479:G:A	2.1534e-56	-0.124229	-1.40259
134549687	chr6:134549687:A:G	2.92506e-57	-2.67747	-0.845664
134549835	chr6:134549835:A:G	3.58051e-56	0.513559	-1.53192
134550332	chr6:134550332:T:C	3.67224e-56	-0.993065	-1.39409e-09
134550981	chr6:134550981:A:G	5.94814e-56	-0.0791515	-0.431636
134550983	chr6:134550983:T:C	2.40185e-55	-0.309393	1.19435
134551492	chr6:134551492:T:C	2.74661e-56	-1.13622e-09	-1.2835
134551588	chr6:134551588:C:T	1.76528e-56	-1.72556	-1.39409e-09
134552275	chr6:134552275:T:C	6.39581e-56	-1.13622e-09	-0.438223
134552849	chr6:134552849:T:C	4.24625e-56	0.538572	-1.3864
134552933	chr6:134552933:G:A	1.32355e-56	-1.13622e-09	-2.01355
134553032	chr6:134553032:G:A	2.7658e-56	-1.13622e-09	-1.27654
134553117	chr6:134553117:A:C	3.74552e-56	-1.13622e-09	-0.973306
134553568	chr6:134553568:G:T	1.69521e-56	-1.13622e-09	-1.76606
134553929	chr6:134553929:T:C	7.09003e-56	-1.13622e-09	-0.335176
134554358	chr6:134554358:C:T	2.4971e-57	-2.17105	-1.51027
134554899	chr6:134554899:A:G	5.07442e-57	-1.09333	-1.87891
134554990	chr6:134554990:T:C	2.7737e-56	-0.463181	-0.810504
134555007	chr6:134555007:G:A	9.2833e-57	-2.36823	-1.39409e-09
134555169	chr6:134555169:A:C	1.59493e-56	-1.13622e-09	-1.82704
134555170	chr6:134555170:A:G	3.24418e-56	-1.13622e-09	-1.117
134555629	chr6:134555629:G:A	1.76399e-56	-1.13622e-09	-1.72629
134555858	chr6:134555858:A:C	1.43922e-56	-0.504221	-1.42554
134556171	chr6:134556171:C:G	1.20849e-57	-2.39416	-2.01291
134556384	chr6:134556384:C:T	3.16044e-56	-1.13622e-09	-1.14315
134556413	chr6:134556413:C:T	1.25375e-57	-2.35557	-2.01475
134556528	chr6:134556528:T:C	1.23998e-57	-2.36431	-2.01704
134556703	chr6:134556703:C:A	9.5779e-55	2.12711	0.141063
134556723	chr6:134556723:T:G	1.44228e-57	-2.34626	-1.88396
134557432	chr6:134557432:C:T	2.51282e-55	1.89349	-0.963369
134557664	chr6:134557664:A:G	1.53337e-57	-2.42293	-1.74606
134557924	chr6:134557924:A:G	1.59744e-56	-1.13622e-09	-1.82546
134558128	chr6:134558128:CT:C	9.45098e-55	2.05113	0.203707
134558567	chr6:134558567:C:T	1.23708e-57	-2.50528	-1.87841
134558752	chr6:134558752:C:T	4.82642e-56	-1.13622e-09	-0.71976
134559087	chr6:134559087:G:A	2.19176e-56	-1.13622e-09	-1.50916
134559233	chr6:134559233:T:A	6.96504e-57	-2.65555	-1.39409e-09
134559566	chr6:134559566:C:T	9.02974e-57	-1.64013	-0.755797
134560013	chr6:134560013:A:G	2.03983e-56	-1.13622e-09	-1.581
134560705	chr6:134560705:T:G	2.0991e-57	-2.23868	-1.61626
134560954	chr6:134560954:T:C	1.90892e-56	-1.13622e-09	-1.64733
134561431	chr6:134561431:G:T	6.67126e-57	-0.699221	-1.99942
134561620	chr6:134561620:T:C	2.84403e-57	-1.6958	-1.85543
134561629	chr6:134561629:G:GT	2.85596e-57	-1.54597	-2.00108
134561894	chr6:134561894:C:T	2.95411e-57	-1.55052	-1.96273
134562012	chr6:134562012:TG:T	2.62928e-56	-1.13622e-09	-1.32715
134562191	chr6:134562191:A:G	4.08975e-56	-0.885383	-1.39409e-09
134562864	chr6:134562864:C:G	3.48418e-56	-1.04563	-1.39409e-09
134563205	chr6:134563205:G:A	9.76139e-56	-1.13622e-09	-0.0154311
134563215	chr6:134563215:CT:C	2.69401e-56	0.596919	-1.89975
134563393	chr6:134563393:T:C	1.317e-56	-1.13622e-09	-2.01851
134563415	chr6:134563415:A:G	1.35915e-56	-1.458	-0.529004
134564068	chr6:134564068:T:G	1.3208e-56	-1.13622e-09	-2.01563
134564171	chr6:134564171:T:C	1.16427e-56	-2.14177	-1.39409e-09
134564556	chr6:134564556:T:C	5.25352e-55	-1.13622e-09	1.66762
134565152	chr6:134565152:T:G	3.47241e-56	-1.13622e-09	-1.04902
134565206	chr6:134565206:G:T	3.32561e-56	-1.13622e-09	-1.09221
134565236	chr6:134565236:G:C	1.19567e-55	-1.27911	1.46654
134565541	chr6:134565541:T:C	1.43918e-56	-1.13622e-09	-1.92979
134565543	chr6:134565543:T:A	1.68296e-56	-1.13622e-09	-1.77331
134565852	chr6:134565852:GA:G	4.1411e-55	-1.13622e-09	1.42968
134565890	chr6:134565890:C:G	3.20221e-56	-1.13622e-09	-1.13002
134565909	chr6:134565909:G:A	4.78657e-55	-0.0288405	1.60337
134566242	chr6:134566242:T:C	4.42798e-55	-0.0449597	1.54162
134566272	chr6:134566272:T:C	5.9459e-56	-1.13622e-09	-0.511164
134566514	chr6:134566514:A:G	7.3367e-55	-0.0717276	2.07334
134566565	chr6:134566565:T:G	5.54563e-56	-1.38456	0.803707
134566724	chr6:134566724:A:G	2.46542e-57	-1.89559	-1.7985
134566741	chr6:134566741:C:T	1.90528e-56	-2.21614	0.566906
134566976	chr6:134566976:G:A	1.52816e-56	-1.8698	-1.39409e-09
134567087	chr6:134567087:A:G	9.48781e-57	-2.34644	-1.39409e-09
134567650	chr6:134567650:T:C	2.29605e-57	-2.14273	-1.62253
134567963	chr6:134567963:T:G	2.47349e-57	-2.0914	-1.59942
134568019	chr6:134568019:G:T	1.35499e-56	-1.13622e-09	-1.99007
134568478	chr6:134568478:G:A	4.61471e-57	-1.1253	-1.9419
134568989	chr6:134568989:TAAAAAGCAAAAAG:T	3.22057e-56	-1.13622e-09	-1.12431
134569034	chr6:134569034:A:G	6.1541e-56	-1.64656	1.16981
134569384	chr6:134569384:C:T	2.23822e-56	-1.13622e-09	-1.48818
134569481	chr6:134569481:G:T	7.16018e-57	-2.62792	-1.39409e-09
134569546	chr6:134569546:G:A	8.09527e-57	-0.891988	-1.61318
134569615	chr6:134569615:T:C	2.16425e-56	-1.52179	-1.39409e-09
134569680	chr6:134569680:C:T	1.26832e-54	0.392001	2.157
134570398	chr6:134570398:C:CA	1.3391e-56	-1.13622e-09	-2.00187
134570601	chr6:134570601:T:C	2.33325e-56	-1.13622e-09	-1.44661
134570648	chr6:134570648:T:C	3.89128e-57	-1.57331	-1.66441
134570751	chr6:134570751:T:G	1.34129e-56	-1.13622e-09	-2.00023
134570822	chr6:134570822:T:G	1.61759e-55	-1.0585	1.54815
134571149	chr6:134571149:C:T	4.06182e-57	-1.57281	-1.62201
134571373	chr6:134571373:T:C	3.70843e-57	-1.65429	-1.63156
134571525	chr6:134571525:T:C	3.5285e-57	-1.51784	-1.81774
134571535	chr6:134571535:A:C	4.26563e-57	-1.51485	-1.63101
134571708	chr6:134571708:T:C	1.34537e-56	-1.13622e-09	-1.9972
134571741	chr6:134571741:G:C	2.2082e-55	-1.61003	2.41092
134571846	chr6:134571846:T:C	8.19359e-57	-1.5071	-0.985997
134571853	chr6:134571853:A:G	1.33099e-56	-1.13622e-09	-2.00794
134571906	chr6:134571906:T:G	9.38559e-57	-2.35728	-1.39409e-09
134572105	chr6:134572105:G:A	2.525e-56	-1.13622e-09	-1.36762
134572120	chr6:134572120:G:A	2.52363e-56	-1.13622e-09	-1.36817
134572713	chr6:134572713:T:C	3.9937e-56	-0.82806	-0.0810877
134572844	chr6:134572844:T:C	2.65423e-56	-1.13622e-09	-1.31771
134573684	chr6:134573684:G:A	2.83613e-55	0.161026	0.890135
134574053	chr6:134574053:A:T	3.14514e-55	0.055207	1.09937
134574139	chr6:134574139:A:C	6.63372e-57	-2.70429	-1.39409e-09
134574313	chr6:134574313:G:A	1.89682e-56	-1.72797	0.0742827
134574762	chr6:134574762:G:A	2.0921e-56	0.404622	-1.96032
134574997	chr6:134574997:T:G	6.19087e-56	-1.13622e-09	-0.47079
134575076	chr6:134575076:G:A	1.12108e-56	-1.2912	-0.888379
134575390	chr6:134575390:C:T	1.13141e-56	-0.658988	-1.51141
134575637	chr6:134575637:G:A	2.00701e-57	-2.03709	-1.86272
134575775	chr6:134575775:T:A	2.31006e-57	-1.7539	-2.00528
134575840	chr6:134575840:T:C	1.47532e-56	-1.90499	-1.39409e-09
134576304	chr6:134576304:T:G	9.2074e-57	-2.37644	-1.39409e-09
134576373	chr6:134576373:C:T	1.8853e-57	-2.18741	-1.77495
134577044	chr6:134577044:TC:T	3.7156e-57	-2.40908	-0.874829
134577223	chr6:134577223:T:C	1.60447e-57	-2.12623	-1.99743
134577354	chr6:134577354:G:T	1.35521e-56	-0.315893	-1.67402
134577818	chr6:134577818:T:A	1.20149e-57	-2.39376	-2.01913
134577835	chr6:134577835:C:T	1.59253e-56	-1.13622e-09	-1.82855
134578003	chr6:134578003:A:G	9.11671e-57	-2.38634	-1.39409e-09
134578242	chr6:134578242:A:G	1.46847e-56	-0.237805	-1.67184
134578793	chr6:134578793:C:T	3.70245e-57	-1.27351	-2.01395
134578856	chr6:134578856:A:G	4.53811e-57	-1.30387	-1.78008
134579089	chr6:134579089:C:T	5.49732e-53	1.34135	4.9768
134579327	chr6:134579327:G:A	4.277e-57	-1.72834	-1.41486
134579537	chr6:134579537:T:C	8.91662e-57	-2.40853	-1.39409e-09
134579538	chr6:134579538:G:A	2.01297e-57	-2.18005	-1.71679
134579999	chr6:134579999:G:A	1.29562e-56	-0.359468	-1.67541
134580080	chr6:134580080:C:T	3.77143e-57	-1.2495	-2.0195
134580337	chr6:134580337:T:G	9.51326e-57	-2.34376	-1.39409e-09
134580804	chr6:134580804:A:T	1.02239e-57	-2.60606	-1.96825
134581056	chr6:134581056:A:T	2.93952e-56	-1.13622e-09	-1.21562
134581152	chr6:134581152:G:T	1.82157e-56	-1.69417	-1.39409e-09
134581585	chr6:134581585:G:C	3.42138e-57	-1.70336	-1.66305
134581765	chr6:134581765:C:T	3.16631e-57	-1.43232	-2.01157
134581977	chr6:134581977:G:A	1.82984e-57	-2.06375	-1.92847
134582170	chr6:134582170:C:T	1.88437e-57	-1.94365	-2.01921
134582491	chr6:134582491:A:G	3.35063e-57	-1.37239	-2.01492
134583177	chr6:134583177:T:A	1.74856e-56	-1.13622e-09	-1.73507
134583304	chr6:134583304:C:T	1.0298e-56	-0.466749	-1.79775
134583386	chr6:134583386:G:A	6.00637e-57	-1.57496	-1.22867
134583396	chr6:134583396:C:T	8.12761e-57	-2.50118	-1.39409e-09
134583450	chr6:134583450:A:G	6.39938e-57	-0.768059	-1.97219
134584029	chr6:134584029:C:T	8.95011e-57	-2.40479	-1.39409e-09
134584358	chr6:134584358:ACT:A	9.329e-57	-0.515372	-1.84795
134584429	chr6:134584429:C:T	1.22923e-57	-2.7093	-1.68077
134584457	chr6:134584457:A:G	4.01786e-56	-1.13622e-09	-0.903116
134584935	chr6:134584935:G:T	4.57849e-57	-1.77152	-1.30356
134585465	chr6:134585465:A:C	4.18859e-57	-1.29898	-1.8651
134585529	chr6:134585529:T:G	1.90211e-57	-1.93992	-2.01356
134585561	chr6:134585561:G:A	9.25373e-57	-2.37142	-1.39409e-09
134585666	chr6:134585666:A:G	9.98602e-58	-2.67089	-1.92696
134585946	chr6:134585946:T:C	1.75768e-57	-2.29208	-1.74038
134586285	chr6:134586285:T:C	1.60043e-57	-2.32915	-1.79703
134586425	chr6:134586425:A:T	2.63723e-56	-0.0736455	-1.25049
134586966	chr6:134586966:G:A	1.59872e-57	-2.20242	-1.92483
134587359	chr6:134587359:C:G	1.44488e-56	-1.13622e-09	-1.92584
134587458	chr6:134587458:T:A	1.91604e-56	-1.13622e-09	-1.64361
134587809	chr6:134587809:T:C	2.90064e-56	-1.13622e-09	-1.22893
134588134	chr6:134588134:C:T	1.36523e-56	-1.98254	-1.39409e-09
134588527	chr6:134588527:G:A	2.72709e-57	-1.75106	-1.84215
134588710	chr6:134588710:C:T	1.98029e-56	-1.13622e-09	-1.61062
134588813	chr6:134588813:T:C	2.20132e-56	-1.13622e-09	-1.50481
134588917	chr6:134588917:A:C	7.44085e-57	-0.569904	-2.01956
134588998	chr6:134588998:T:C	1.84766e-57	-1.98183	-2.0007
134589031	chr6:134589031:C:T	1.05431e-55	-1.13622e-09	0.0616011
134589900	chr6:134589900:A:G	1.05515e-56	-0.56667	-1.67351
134590033	chr6:134590033:G:T	1.65948e-56	-1.13622e-09	-1.78736
134590423	chr6:134590423:G:A	1.83859e-57	-2.36917	-1.61828
134590465	chr6:134590465:G:C	9.80191e-57	-2.31387	-1.39409e-09
134590474	chr6:134590474:T:G	7.99574e-57	-2.51754	-1.39409e-09
134590539	chr6:134590539:C:T	2.45638e-57	-1.70096	-1.9968
134590678	chr6:134590678:G:A	4.65918e-57	-1.18853	-1.86908
134591289	chr6:134591289:AAACAAACC:TAACAAACC	2.77385e-56	-1.13622e-09	-1.27363
134591309	chr6:134591309:C:T	2.51381e-57	-1.99847	-1.67618
134591551	chr6:134591551:T:C	1.88937e-57	-2.68968	-1.27052
134591692	chr6:134591692:C:T	1.32081e-56	-1.13622e-09	-2.01562
134592017	chr6:134592017:G:A	2.63112e-56	-1.13622e-09	-1.32646
134592350	chr6:134592350:TTAA:T	1.85833e-56	-1.13622e-09	-1.67419
134592706	chr6:134592706:A:G	1.27616e-56	-2.05001	-1.39409e-09
134592965	chr6:134592965:T:G	2.59838e-57	-1.87145	-1.77012
134593170	chr6:134593170:A:C	4.12786e-57	-1.99325	-1.18544
134593745	chr6:134593745:C:T	9.50384e-57	-0.351062	-1.99369
134593792	chr6:134593792:A:AC	3.87708e-57	-1.9632	-1.27817
134593810	chr6:134593810:G:A	1.89549e-56	-1.13622e-09	-1.65439
134593940	chr6:134593940:G:A	8.62246e-57	-2.44208	-1.39409e-09
134594144	chr6:134594144:T:G	9.32348e-57	-2.36391	-1.39409e-09
134594201	chr6:134594201:C:T	9.20016e-57	-0.394855	-1.98238
134594353	chr6:134594353:T:A	7.72011e-57	-0.559524	-1.9931
134594589	chr6:134594589:GT:G	6.41137e-57	-0.740586	-1.99779
134595333	chr6:134595333:A:G	1.84069e-57	-2.02549	-1.96082
134595509	chr6:134595509:A:G	2.86098e-57	-1.99768	-1.54761
134595825	chr6:134595825:A:G	2.46982e-56	0.535981	-1.9257
134595874	chr6:134595874:G:A	1.90029e-57	-2.02175	-1.93269
134596021	chr6:134596021:C:T	1.39683e-56	-1.13622e-09	-1.95966
134596070	chr6:134596070:G:A	8.89275e-57	-2.41122	-1.39409e-09
134596237	chr6:134596237:C:T	1.32629e-56	-1.13622e-09	-2.01148
134596335	chr6:134596335:G:C	7.30243e-57	-0.752188	-1.85606
134596909	chr6:134596909:G:T	2.05725e-56	-1.13622e-09	-1.5725
134597008	chr6:134597008:T:TC	2.67627e-57	-1.75245	-1.85958
134597124	chr6:134597124:T:C	1.83478e-56	-1.13622e-09	-1.68694
134597171	chr6:134597171:C:T	5.22448e-57	-1.03558	-1.90752
134597465	chr6:134597465:G:A	1.50987e-57	-2.17586	-2.00857
134597488	chr6:134597488:G:A	1.36077e-56	-1.13622e-09	-1.98582
134597566	chr6:134597566:G:T	2.32902e-56	-1.13622e-09	-1.44842
134597877	chr6:134597877:A:G	6.7121e-57	-2.69254	-1.39409e-09
134598009	chr6:134598009:G:A	9.50536e-57	-0.337798	-2.0068
134598066	chr6:134598066:G:A	1.57243e-56	-1.13622e-09	-1.84125
134598216	chr6:134598216:A:G	1.41225e-57	-2.23216	-2.01911
134598284	chr6:134598284:A:G	3.60863e-56	-1.13622e-09	-1.01054
134598530	chr6:134598530:A:T	1.44381e-57	-2.21506	-2.0141
134599217	chr6:134599217:C:CAGAA	2.87044e-56	-1.13622e-09	-1.2394
134599583	chr6:134599583:A:C	9.7564e-57	-2.31853	-1.39409e-09
134600029	chr6:134600029:C:T	6.8781e-57	-2.66811	-1.39409e-09
134600213	chr6:134600213:G:A	2.27925e-56	-1.13622e-09	-1.47002
134600226	chr6:134600226:C:T	2.82574e-56	-1.25509	-1.39409e-09
134600399	chr6:134600399:AG:A	1.38576e-57	-2.25675	-2.01346
134600862	chr6:134600862:G:A	1.49836e-57	-2.17456	-2.01752
134601230	chr6:134601230:A:G	1.39088e-57	-2.2519	-2.01461
134601591	chr6:134601591:C:T	1.43744e-57	-2.21511	-2.01848
134602153	chr6:134602153:G:A	1.33026e-56	-1.13622e-09	-2.0085
134602201	chr6:134602201:A:T	2.27194e-57	-1.82376	-1.95205
134602314	chr6:134602314:T:C	9.45182e-57	-2.35024	-1.39409e-09
134602331	chr6:134602331:G:C	1.73268e-56	-1.13622e-09	-1.7442
134603087	chr6:134603087:A:G	1.74507e-57	-2.08275	-1.9569
134603309	chr6:134603309:T:C	1.85075e-56	-1.67827	-1.39409e-09
134603489	chr6:134603489:C:T	1.54401e-57	-2.23744	-1.92463
134603824	chr6:134603824:C:T	1.13127e-53	-0.0277317	4.76496
134603942	chr6:134603942:C:T	3.6701e-56	-1.13622e-09	-0.993646
134604088	chr6:134604088:C:T	9.54308e-57	-2.34064	-1.39409e-09
134604168	chr6:134604168:G:A	1.24326e-57	-2.3661	-2.01261
134604188	chr6:134604188:C:CA	8.63975e-56	-1.13622e-09	-0.137493
134604196	chr6:134604196:GA:G	9.962e-57	-2.29767	-1.39409e-09
134604211	chr6:134604211:C:T	4.33787e-57	-1.22826	-1.9008
134604272	chr6:134604272:G:A	3.09547e-56	-1.13622e-09	-1.16393
134604385	chr6:134604385:C:A	1.36549e-56	-1.13622e-09	-1.98235
134604581	chr6:134604581:G:A	1.51335e-57	-2.45368	-1.72845
134604675	chr6:134604675:G:A	1.73654e-56	-1.13622e-09	-1.74197
134604751	chr6:134604751:G:A	1.34556e-56	-1.13622e-09	-1.99705
134604772	chr6:134604772:A:G	6.87125e-56	-1.13622e-09	-0.36652
134605510	chr6:134605510:T:A	2.01892e-56	-1.13622e-09	-1.5913
134605824	chr6:134605824:T:G	4.54934e-57	-1.95343	-1.12804
134606062	chr6:134606062:AG:A	3.8795e-57	-1.31168	-1.92907
134606324	chr6:134606324:T:A	7.20757e-57	-0.665876	-1.95544
134606751	chr6:134606751:C:T	1.35411e-56	-1.13622e-09	-1.99072
134606832	chr6:134606832:T:C	1.34707e-56	-1.13622e-09	-1.99593
134606878	chr6:134606878:G:A	1.14922e-56	-0.270552	-1.88423
134607083	chr6:134607083:A:G	1.81816e-56	-1.13622e-09	-1.69604
134607488	chr6:134607488:C:T	8.05462e-57	-2.51021	-1.39409e-09
134608354	chr6:134608354:C:T	4.50004e-56	-0.789781	-1.39409e-09
134608373	chr6:134608373:C:A	1.16976e-56	-2.13706	-1.39409e-09
134608541	chr6:134608541:T:G	8.0694e-57	-2.50837	-1.39409e-09
134608729	chr6:134608729:C:T	1.49283e-56	-1.8932	-1.39409e-09
134609330	chr6:134609330:G:A	1.34339e-56	-1.13622e-09	-1.99867
134609723	chr6:134609723:G:T	8.04489e-57	-2.51141	-1.39409e-09
134609755	chr6:134609755:C:T	1.95001e-57	-1.97292	-1.95569
134609793	chr6:134609793:T:C	1.35453e-57	-2.28107	-2.01193
134610062	chr6:134610062:C:CA	1.59488e-57	-2.51777	-1.61189
134610591	chr6:134610591:G:A	8.10535e-57	-2.50393	-1.39409e-09
134611397	chr6:134611397:G:A	1.96044e-57	-1.97678	-1.9465
134611433	chr6:134611433:C:A	2.08636e-54	-0.118475	3.1652
134611923	chr6:134611923:G:A	3.53164e-57	-1.31766	-2.01703
134611992	chr6:134611992:A:T	1.45605e-57	-2.22737	-1.99336
134612260	chr6:134612260:A:G	1.95179e-56	-1.13622e-09	-1.62512
134612774	chr6:134612774:T:C	5.40311e-57	-0.997565	-1.91191
134612891	chr6:134612891:G:A	2.82573e-56	-1.13622e-09	-1.2551
134613376	chr6:134613376:C:G	6.92904e-57	-2.66073	-1.39409e-09
134613429	chr6:134613429:A:G	1.94845e-56	-1.13622e-09	-1.62683
134614107	chr6:134614107:T:C	1.83076e-56	-1.13622e-09	-1.68914
134614178	chr6:134614178:G:C	2.64691e-56	-1.13622e-09	-1.32047
134614206	chr6:134614206:A:G	1.83779e-56	-1.13622e-09	-1.6853
134614503	chr6:134614503:A:C	1.30002e-57	-2.33967	-1.9944
134614626	chr6:134614626:G:T	7.52099e-57	-0.559357	-2.0194
134614748	chr6:134614748:G:A	8.09437e-57	-2.50528	-1.39409e-09
134615431	chr6:134615431:T:G	7.96944e-57	-2.52084	-1.39409e-09
134615942	chr6:134615942:A:C	2.10229e-57	-2.49731	-1.35611
134616375	chr6:134616375:G:A	1.64347e-56	-1.13622e-09	-1.79705
134616666	chr6:134616666:G:A	7.79381e-56	-0.240536	-1.39409e-09
134616746	chr6:134616746:T:C	3.51175e-56	-1.13622e-09	-1.03775
134616945	chr6:134616945:G:A	1.90487e-56	-1.13622e-09	-1.64945
134617082	chr6:134617082:A:G	5.60938e-54	0.107066	3.92868
134617300	chr6:134617300:G:A	6.36296e-57	-0.887192	-1.85877
134617541	chr6:134617541:A:G	4.11696e-56	-0.878751	-1.39409e-09
134617605	chr6:134617605:A:C	1.39971e-56	-1.13622e-09	-1.9576
134617716	chr6:134617716:A:G	1.91198e-56	-1.13622e-09	-1.64573
134617776	chr6:134617776:A:C	2.541e-56	-1.13622e-09	-1.36131
134617783	chr6:134617783:G:A	1.60778e-56	-1.13622e-09	-1.81901
134617817	chr6:134617817:C:T	3.30076e-56	-1.13622e-09	-1.09971
134618290	chr6:134618290:C:T	2.17569e-54	-0.0188971	3.10755
134618421	chr6:134618421:C:G	4.58703e-54	-0.14402	3.97856
134618480	chr6:134618480:A:G	5.27259e-57	-0.973494	-1.96044
134618490	chr6:134618490:C:A	8.59541e-57	-0.435214	-2.01001
134618597	chr6:134618597:T:C	1.33451e-56	-1.13622e-09	-2.0053
134618874	chr6:134618874:C:T	2.41945e-56	-1.13622e-09	-1.41033
134619024	chr6:134619024:A:C	1.91273e-56	-1.13622e-09	-1.64533
134619474	chr6:134619474:A:G	1.56207e-57	-2.15186	-1.99858
134620375	chr6:134620375:G:A	2.08723e-57	-1.87849	-1.98212
134621190	chr6:134621190:G:A	1.32304e-56	-2.01393	-1.39409e-09
134621418	chr6:134621418:C:CAAAT	2.34014e-57	-2.29946	-1.44678
134621451	chr6:134621451:T:C	1.33074e-56	-1.13622e-09	-2.00813
134621563	chr6:134621563:T:C	7.95768e-57	-2.52231	-1.39409e-09
134621691	chr6:134621691:T:C	6.33361e-56	-1.13622e-09	-0.447995
134621958	chr6:134621958:G:T	2.42505e-56	-1.13622e-09	-1.40801
134622228	chr6:134622228:T:G	3.15702e-56	-1.13622e-09	-1.14424
134622821	chr6:134622821:T:C	8.31771e-57	-2.47806	-1.39409e-09
134623222	chr6:134623222:TCAAA:T	1.35399e-56	-1.13622e-09	-1.99081
134623366	chr6:134623366:C:T	1.874e-56	-1.13622e-09	-1.66579
134623468	chr6:134623468:T:C	2.01063e-56	-1.13622e-09	-1.59542
134623473	chr6:134623473:T:C	2.45822e-56	-1.39443	-1.39409e-09
134624094	chr6:134624094:T:C	1.0921e-57	-2.49273	-2.01562
134624698	chr6:134624698:C:T	1.76221e-57	-2.04896	-1.98092
134624963	chr6:134624963:T:C	1.57791e-57	-2.12143	-2.01891
134625124	chr6:134625124:G:A	1.60431e-57	-2.10457	-2.01919
134625228	chr6:134625228:A:T	1.87534e-56	-1.13622e-09	-1.66507
134625403	chr6:134625403:G:A	1.87973e-57	-1.95016	-2.01517
134625529	chr6:134625529:T:C	1.43879e-56	-1.13622e-09	-1.93007
134625746	chr6:134625746:C:A	1.8206e-57	-1.9784	-2.01889
134625749	chr6:134625749:C:G	4.27006e-56	-1.13622e-09	-0.842239
134625889	chr6:134625889:C:T	1.77781e-57	-2.00267	-2.01839
134625943	chr6:134625943:A:AGG	8.86168e-58	-2.69906	-2.01824
134626305	chr6:134626305:C:A	9.70209e-56	-1.13622e-09	-0.0215244
134626382	chr6:134626382:T:G	3.46162e-57	-1.33749	-2.01723
134626545	chr6:134626545:T:C	3.73845e-55	-1.13622e-09	1.32739
134627437	chr6:134627437:G:A	2.53119e-56	-1.13622e-09	-1.36518
134627547	chr6:134627547:AGACAACTGT:A	1.82604e-57	-1.97485	-2.01945
134627575	chr6:134627575:TCC:T	1.82671e-57	-1.97434	-2.01959
134627835	chr6:134627835:T:G	1.97515e-56	-1.13622e-09	-1.61322
134627987	chr6:134627987:T:G	2.594e-56	-1.13622e-09	-1.34067
134628443	chr6:134628443:C:T	1.36322e-57	-2.38567	-1.90093
134628617	chr6:134628617:A:C	1.24085e-57	-2.57558	-1.80508
134628773	chr6:134628773:A:C	3.22516e-56	-1.13622e-09	-1.12288
134628821	chr6:134628821:C:T	1.98102e-56	-1.13622e-09	-1.61025
134628857	chr6:134628857:G:C	1.9752e-56	-1.13622e-09	-1.6132
134629145	chr6:134629145:G:C	1.72377e-57	-2.03682	-2.01512
134629222	chr6:134629222:C:T	1.4405e-56	-1.13622e-09	-1.92887
134629730	chr6:134629730:T:C	1.34485e-56	-1.99758	-1.39409e-09
134629980	chr6:134629980:T:A	1.1294e-57	-2.47291	-2.00186
134630546	chr6:134630546:G:C	1.75315e-56	-1.13622e-09	-1.73245
134630855	chr6:134630855:C:T	1.75383e-57	-2.01552	-2.01913
134630940	chr6:134630940:G:A	1.31557e-56	-1.13622e-09	-2.0196
134631062	chr6:134631062:C:T	3.46038e-56	-1.13622e-09	-1.05249
134631294	chr6:134631294:T:C	1.3666e-56	-1.13622e-09	-1.98154
134631686	chr6:134631686:C:A	5.57893e-56	-1.13622e-09	-0.574869
134632416	chr6:134632416:A:AC	8.93808e-57	-2.40613	-1.39409e-09
134632698	chr6:134632698:A:G	2.57301e-57	-1.95607	-1.6953
134633134	chr6:134633134:C:T	5.409e-53	5.55135	0.750607
134633233	chr6:134633233:G:A	1.35482e-56	-1.13622e-09	-1.99019
134633381	chr6:134633381:C:T	4.69622e-57	-1.42336	-1.62634
134633537	chr6:134633537:C:T	1.60793e-57	-2.29009	-1.83142
134634060	chr6:134634060:C:T	5.62891e-57	-1.29748	-1.57105
134634442	chr6:134634442:T:C	1.05541e-57	-2.59296	-1.94955
134634541	chr6:134634541:T:G	1.19215e-57	-2.53267	-1.88802
134634847	chr6:134634847:T:C	2.02716e-56	-1.13622e-09	-1.58723
134634904	chr6:134634904:G:A	1.32616e-56	-1.13622e-09	-2.01158
134634961	chr6:134634961:C:T	1.34534e-56	-1.13622e-09	-1.99722
134636247	chr6:134636247:C:T	5.25376e-57	-1.28261	-1.6549
134636320	chr6:134636320:T:G	2.05444e-56	-1.13622e-09	-1.57386
134636518	chr6:134636518:G:A	1.65107e-56	-1.13622e-09	-1.79244
134637006	chr6:134637006:A:G	1.40751e-56	-1.13622e-09	-1.95204
134637324	chr6:134637324:A:G	1.34662e-56	-1.13622e-09	-1.99627
134638222	chr6:134638222:G:A	1.35665e-56	-1.13622e-09	-1.98885
134638884	chr6:134638884:T:C	1.36462e-56	-1.13622e-09	-1.98299
134639233	chr6:134639233:A:G	1.59649e-56	-1.13622e-09	-1.82606
134639323	chr6:134639323:C:T	8.69226e-57	-2.43402	-1.39409e-09
134639326	chr6:134639326:T:C	1.93e-56	-1.13622e-09	-1.63634
134639340	chr6:134639340:G:A	3.822e-56	0.611352	-1.56445
134639939	chr6:134639939:G:A	1.53406e-56	-1.13622e-09	-1.86595
134640178	chr6:134640178:T:C	6.72417e-57	-1.3572	-1.33354
134640474	chr6:134640474:C:A	1.48521e-56	-1.13622e-09	-1.89831
134640588	chr6:134640588:G:A	1.48761e-56	-1.13622e-09	-1.8967
134640637	chr6:134640637:A:G	1.31544e-56	-1.13622e-09	-2.01969
134640785	chr6:134640785:C:T	5.1438e-57	-1.37115	-1.58751
134640835	chr6:134640835:C:T	8.22688e-57	-0.792706	-1.69634
134641399	chr6:134641399:G:A	1.34676e-56	-1.13622e-09	-1.99616
134641642	chr6:134641642:C:T	1.47644e-56	-1.13622e-09	-1.90424
134641778	chr6:134641778:C:T	4.66046e-57	-1.45686	-1.60048
134641806	chr6:134641806:G:A	1.35335e-56	-1.13622e-09	-1.99128
134641923	chr6:134641923:T:C	3.98685e-57	-2.05515	-1.1583
134642142	chr6:134642142:A:G	1.32326e-56	-1.13622e-09	-2.01377
134642403	chr6:134642403:G:A	1.41576e-56	-1.13622e-09	-1.9462
134642419	chr6:134642419:C:A	1.40755e-56	-1.13622e-09	-1.95202
134642744	chr6:134642744:A:G	1.32698e-56	-1.13622e-09	-2.01096
134642771	chr6:134642771:G:A	4.36942e-56	-0.819236	-1.39409e-09
134643260	chr6:134643260:G:A	1.35416e-56	-1.13622e-09	-1.99068
134643436	chr6:134643436:C:A	1.3185e-56	-1.13622e-09	-2.01737
134643442	chr6:134643442:T:A	6.32092e-57	-1.32772	-1.42487
134643508	chr6:134643508:A:G	6.89311e-57	-1.30227	-1.36366
134643609	chr6:134643609:A:G	1.89367e-57	-2.2515	-1.70644
134643841	chr6:134643841:T:C	1.65523e-56	-1.78993	-1.39409e-09
134644092	chr6:134644092:C:T	1.94594e-56	-1.13622e-09	-1.62812
134644372	chr6:134644372:C:T	1.4067e-56	-1.13622e-09	-1.95262
134644719	chr6:134644719:A:T	4.26817e-57	-1.15188	-1.99339
134644770	chr6:134644770:G:GAT	1.26713e-56	-2.05711	-1.39409e-09
134645598	chr6:134645598:T:C	8.27572e-57	-2.48313	-1.39409e-09
134645738	chr6:134645738:A:G	1.00479e-57	-2.57597	-2.0157
134646174	chr6:134646174:C:T	1.3166e-56	-1.13622e-09	-2.01881
134646477	chr6:134646477:T:G	1.71686e-56	-0.151627	-1.60174
134646829	chr6:134646829:C:T	4.08519e-57	-1.19112	-1.99796
134647715	chr6:134647715:A:G	2.69338e-57	-2.26202	-1.34364
134647863	chr6:134647863:G:A	4.58309e-57	-1.06191	-2.01216
134647990	chr6:134647990:C:A	4.16438e-57	-1.17027	-1.99962
134648063	chr6:134648063:G:A	1.20877e-52	1.97319	5.13289
134648556	chr6:134648556:T:C	2.29734e-57	-2.4486	-1.3161
134648771	chr6:134648771:A:G	1.83688e-56	-1.13622e-09	-1.6858
134648869	chr6:134648869:T:A	2.93593e-57	-1.71489	-1.80454
134649617	chr6:134649617:C:T	1.37301e-56	-1.13622e-09	-1.97686
134649826	chr6:134649826:T:A	1.28125e-57	-2.45104	-1.89758
134649859	chr6:134649859:G:A	1.03861e-57	-2.67292	-1.88565
134650146	chr6:134650146:C:T	1.42804e-56	-1.13622e-09	-1.93756
134650763	chr6:134650763:G:A	4.05783e-57	-1.28249	-1.91331
134651570	chr6:134651570:T:A	1.59591e-56	-1.13622e-09	-1.82642
134651857	chr6:134651857:G:C	9.30743e-57	-2.36564	-1.39409e-09
134652672	chr6:134652672:GTTTATT:G	4.52001e-56	-1.13622e-09	-0.785352
134653564	chr6:134653564:G:A	1.17681e-57	-2.69398	-1.73967
134653828	chr6:134653828:T:C	9.3475e-56	-0.0248708	-0.0338863
134654610	chr6:134654610:C:T	2.72262e-54	1.60419	1.70871
134654746	chr6:134654746:G:A	2.47351e-56	-0.291693	-1.09654
134655349	chr6:134655349:C:T	1.55709e-57	-2.30398	-1.84966
134655438	chr6:134655438:A:G	1.36726e-56	-1.13622e-09	-1.98106
134655541	chr6:134655541:C:T	6.74252e-57	-2.68802	-1.39409e-09
134655542	chr6:134655542:A:C	1.35903e-56	-1.9871	-1.39409e-09
134655554	chr6:134655554:T:G	8.53053e-56	-1.13622e-09	-0.150215
134656261	chr6:134656261:TAG:T	1.3182e-56	-1.13622e-09	-2.0176
134656951	chr6:134656951:C:T	1.21067e-57	-2.69579	-1.70949
134657013	chr6:134657013:C:T	3.82451e-56	-1.13622e-09	-0.952437
134657030	chr6:134657030:G:A	1.88229e-56	-1.13622e-09	-1.66138
134657803	chr6:134657803:GCTC:G	1.45262e-56	-1.13622e-09	-1.92049
134657869	chr6:134657869:G:A	3.94891e-57	-1.23084	-1.99218
134658094	chr6:134658094:A:G	3.59208e-57	-1.3068	-2.01092
134658259	chr6:134658259:T:C	1.24511e-57	-2.50641	-1.87082
134658845	chr6:134658845:C:G	1.47819e-57	-2.36259	-1.84305
134659035	chr6:134659035:T:C	1.52759e-56	-1.13622e-09	-1.87017
134660356	chr6:134660356:G:A	1.55552e-57	-2.2845	-1.87014
134660517	chr6:134660517:C:A	9.7937e-56	-1.13622e-09	-0.0121266
134660809	chr6:134660809:T:G	2.46495e-57	-2.49785	-1.19643
134660814	chr6:134660814:A:C	2.40605e-57	-2.47048	-1.24799
134660900	chr6:134660900:G:T	3.71434e-56	-1.13622e-09	-0.981664
134661712	chr6:134661712:G:A	2.56479e-56	-1.13622e-09	-1.35199
134662020	chr6:134662020:G:A	5.68762e-57	-0.852814	-2.00535
134662683	chr6:134662683:C:T	1.3591e-56	-1.13622e-09	-1.98704
134662852	chr6:134662852:G:A	1.83415e-56	-1.13622e-09	-1.68728
134663025	chr6:134663025:T:G	1.47341e-56	-1.90628	-1.39409e-09
134663070	chr6:134663070:G:A	3.02788e-56	-1.13622e-09	-1.186
134663733	chr6:134663733:T:C	6.45655e-57	-0.730973	-2.00038
134663913	chr6:134663913:T:C	1.44874e-54	2.0313	0.650699
134663953	chr6:134663953:T:C	1.52781e-56	-1.13622e-09	-1.87003
134664186	chr6:134664186:G:A	2.57577e-56	-1.13622e-09	-1.34772
134664781	chr6:134664781:G:A	6.6539e-57	-2.70125	-1.39409e-09
134664923	chr6:134664923:G:A	3.40996e-57	-1.35611	-2.01364
134665651	chr6:134665651:T:C	2.20551e-56	-1.13622e-09	-1.50291
134665659	chr6:134665659:A:G	2.21559e-56	-1.13622e-09	-1.49835
134665989	chr6:134665989:T:C	6.67822e-57	-2.6976	-1.39409e-09
134666384	chr6:134666384:G:A	1.34728e-56	-1.13622e-09	-1.99578
134666519	chr6:134666519:A:T	2.26849e-55	1.70211	-0.874273
134666547	chr6:134666547:A:G	2.06275e-55	1.60703	-0.874273
134666689	chr6:134666689:A:C	2.59615e-55	1.82211	-0.859362
134666753	chr6:134666753:A:G	2.09592e-55	1.62448	-0.875765
134666811	chr6:134666811:G:A	3.79447e-57	-1.46658	-1.79633
134667128	chr6:134667128:C:A	2.10839e-56	-1.54794	-1.39409e-09
134667196	chr6:134667196:A:T	1.50005e-55	-1.13622e-09	0.414219
134667311	chr6:134667311:T:C	1.54333e-54	3.43514	-0.689895
134667424	chr6:134667424:T:C	1.21884e-53	3.73464	1.07715
134667436	chr6:134667436:C:T	1.35773e-56	-1.13622e-09	-1.98805
134668188	chr6:134668188:A:G	8.05023e-57	-2.51075	-1.39409e-09
134668302	chr6:134668302:A:G	3.24735e-55	1.7807	-0.594138
134668932	chr6:134668932:C:T	1.62124e-56	-1.13622e-09	-1.81067
134668956	chr6:134668956:A:G	1.5883e-56	-1.13622e-09	-1.8312
134668957	chr6:134668957:C:T	1.37382e-55	1.83963	-1.51332
134669749	chr6:134669749:C:G	1.49428e-56	-1.13622e-09	-1.89222
134670174	chr6:134670174:C:G	1.47668e-56	-1.13622e-09	-1.90407
134670282	chr6:134670282:G:A	8.86423e-57	-0.422607	-1.99182
134670387	chr6:134670387:C:T	8.84694e-57	-2.41638	-1.39409e-09
134670404	chr6:134670404:A:G	7.58232e-57	-2.57063	-1.39409e-09
134670409	chr6:134670409:C:G	2.23128e-56	-1.13622e-09	-1.49129
134670649	chr6:134670649:T:C	4.96663e-56	-1.13622e-09	-0.691124
134671059	chr6:134671059:T:G	2.22589e-55	2.20203	-1.39316
134671340	chr6:134671340:A:T	4.9644e-56	-1.13622e-09	-0.691574
134671657	chr6:134671657:C:T	4.93735e-56	-1.13622e-09	-0.697038
134671854	chr6:134671854:A:T	4.09971e-55	2.95199	-1.53236
134672182	chr6:134672182:AAAAG:A	2.40212e-57	-2.24057	-1.47953
134672571	chr6:134672571:C:T	1.67082e-56	-1.13622e-09	-1.78055
134672826	chr6:134672826:G:A	6.66792e-57	-2.69914	-1.39409e-09
134673193	chr6:134673193:A:G	5.11712e-56	1.33465	-1.99593
134673351	chr6:134673351:A:AG	2.36104e-56	-1.13622e-09	-1.43476
134673503	chr6:134673503:TG:T	1.69535e-56	-1.13622e-09	-1.76598
134673556	chr6:134673556:C:T	1.34609e-56	-1.13622e-09	-1.99666
134673953	chr6:134673953:G:A	9.44039e-58	-2.63448	-2.01956
134674012	chr6:134674012:T:C	6.66332e-57	-2.69983	-1.39409e-09
134674071	chr6:134674071:TATG:T	1.82497e-56	-1.13622e-09	-1.6923
134674230	chr6:134674230:T:C	1.3989e-56	-1.13622e-09	-1.95818
134674259	chr6:134674259:G:GAAT	3.96524e-55	2.85002	-1.46373
134674513	chr6:134674513:A:C	5.39227e-56	1.38226	-1.99115
134674518	chr6:134674518:T:C	1.51127e-56	-1.13622e-09	-1.88092
134674820	chr6:134674820:T:G	1.5364e-56	-1.13622e-09	-1.86443
134674966	chr6:134674966:C:T	9.77661e-57	-0.457575	-1.85888
134675329	chr6:134675329:C:T	1.31545e-56	-1.13622e-09	-2.01969
134675597	chr6:134675597:T:C	5.02317e-56	-1.13622e-09	-0.679805
134675609	chr6:134675609:T:C	1.73842e-56	-1.13622e-09	-1.74089
134675652	chr6:134675652:A:G	1.48837e-56	-1.13622e-09	-1.89618
134675856	chr6:134675856:G:A	1.56971e-56	-1.13622e-09	-1.84298
134675985	chr6:134675985:A:C	1.54177e-56	-1.13622e-09	-1.86093
134676066	chr6:134676066:G:A	1.60957e-56	-1.13622e-09	-1.8179
134676084	chr6:134676084:ACT:A	7.95536e-57	-2.5226	-1.39409e-09
134676208	chr6:134676208:T:C	4.28754e-55	3.00517	-1.54074
134676227	chr6:134676227:T:C	1.48495e-56	-1.13622e-09	-1.89849
134676364	chr6:134676364:T:C	1.31545e-56	-1.13622e-09	-2.01969
134676941	chr6:134676941:C:A	4.24492e-56	-1.13622e-09	-0.848142
134677050	chr6:134677050:T:C	4.9206e-55	3.16825	-1.5661
134677384	chr6:134677384:A:G	2.43428e-57	-2.07931	-1.62749
134677709	chr6:134677709:A:G	5.09641e-55	3.17091	-1.53366
134677748	chr6:134677748:G:A	2.67506e-57	-1.98335	-1.62913
134678001	chr6:134678001:C:A	3.03603e-54	3.56289	-0.141035
134678397	chr6:134678397:T:C	1.32904e-56	-1.13622e-09	-2.00941
134678645	chr6:134678645:C:T	1.70597e-56	-1.75973	-1.39409e-09
134678741	chr6:134678741:C:G	7.22691e-57	-0.786338	-1.8323
134679103	chr6:134679103:T:C	1.90901e-56	-1.13622e-09	-1.64728
134679420	chr6:134679420:C:T	1.31555e-56	-1.13622e-09	-2.01961
134679499	chr6:134679499:C:G	1.40853e-56	-1.13622e-09	-1.95132
134679726	chr6:134679726:T:C	1.36834e-56	-1.13622e-09	-1.98027
134679915	chr6:134679915:T:C	3.84162e-54	3.72509	-0.0678975
134680000	chr6:134680000:AG:A	1.53135e-55	-1.13622e-09	0.434868
134680012	chr6:134680012:G:A	1.86756e-56	-1.13622e-09	-1.66924
134680063	chr6:134680063:A:C	1.12602e-56	-0.290059	-1.88512
134680900	chr6:134680900:G:T	1.58698e-56	-1.13622e-09	-1.83204
134680973	chr6:134680973:C:T	1.50712e-56	-1.13622e-09	-1.88367
134680999	chr6:134680999:T:G	1.59454e-56	-1.13622e-09	-1.82728
134681303	chr6:134681303:T:C	1.55241e-56	-1.13622e-09	-1.85405
134681586	chr6:134681586:TGAAA:T	9.38612e-56	1.95185	-2.00648
134682177	chr6:134682177:C:T	3.75925e-57	-1.36404	-1.90819
134682519	chr6:134682519:CTTCT:C	1.23578e-56	-2.08217	-1.39409e-09
134682556	chr6:134682556:C:T	1.38478e-56	-1.13622e-09	-1.96832
134682567	chr6:134682567:ACT:A	7.70219e-56	1.73903	-1.9914
134682626	chr6:134682626:T:C	5.14044e-57	-1.03404	-1.92527
134682664	chr6:134682664:G:C	5.02072e-57	-1.05547	-1.92741
134682965	chr6:134682965:G:C	8.1981e-56	1.78672	-1.97668
134683252	chr6:134683252:T:C	4.30386e-56	-1.13622e-09	-0.834354
134683610	chr6:134683610:G:A	3.45818e-57	-1.44793	-1.90778
134684110	chr6:134684110:T:G	8.39338e-57	-0.62236	-1.84665
134684157	chr6:134684157:G:A	8.4754e-57	-0.671642	-1.78764
134684223	chr6:134684223:T:A	1.81436e-56	-1.13622e-09	-1.69814
134684274	chr6:134684274:T:C	7.68137e-57	-2.55765	-1.39409e-09
134684408	chr6:134684408:T:C	1.28589e-56	-0.681618	-1.3608
134684510	chr6:134684510:T:A	1.33574e-56	-1.13622e-09	-2.00438
134684577	chr6:134684577:G:A	3.29731e-56	0.147734	-1.24849
134684748	chr6:134684748:C:T	3.44859e-57	-1.44878	-1.9097
134685343	chr6:134685343:TTTTC:T	2.56796e-56	-0.495926	-0.854827
134685378	chr6:134685378:C:T	3.63266e-56	-1.13622e-09	-1.0039
134685438	chr6:134685438:C:T	4.02842e-56	-1.13622e-09	-0.900491
134685446	chr6:134685446:C:T	3.23455e-56	0.176166	-1.29614
134685664	chr6:134685664:C:T	1.44823e-56	-1.13622e-09	-1.92353
134686107	chr6:134686107:A:G	1.33003e-56	-1.13622e-09	-2.00867
134686119	chr6:134686119:A:G	2.41037e-56	-1.13622e-09	-1.41408
134686466	chr6:134686466:T:C	1.46171e-56	-1.13622e-09	-1.91426
134686901	chr6:134686901:G:A	1.31579e-56	-1.13622e-09	-2.01943
134687005	chr6:134687005:T:C	2.46215e-56	-1.13622e-09	-1.39283
134687054	chr6:134687054:A:C	1.89244e-56	-1.656	-1.39409e-09
134687154	chr6:134687154:C:T	2.55349e-57	-1.94712	-1.71187
134687204	chr6:134687204:A:G	1.41849e-57	-2.30128	-1.94558
134687223	chr6:134687223:C:T	4.03678e-57	-1.31836	-1.88265
134687389	chr6:134687389:T:C	1.48353e-56	-0.0111738	-1.88827
134688228	chr6:134688228:G:A	1.47122e-57	-2.67243	-1.53793
134688409	chr6:134688409:A:C	1.29171e-57	-2.64378	-1.6967
134688463	chr6:134688463:T:C	1.36129e-56	-1.13622e-09	-1.98543
134688586	chr6:134688586:A:C	1.35984e-56	-1.13622e-09	-1.9865
134688593	chr6:134688593:A:G	1.4958e-56	-1.13622e-09	-1.89121
134688615	chr6:134688615:A:G	1.41479e-57	-2.54246	-1.70701
134688792	chr6:134688792:G:C	7.10481e-57	-1.16022	-1.47546
134689100	chr6:134689100:T:C	1.43464e-56	-1.13622e-09	-1.93295
134689398	chr6:134689398:A:G	1.54799e-50	8.6282	3.33039
134689408	chr6:134689408:T:C	1.76559e-56	-1.72538	-1.39409e-09
134690195	chr6:134690195:G:A	1.67741e-57	-2.69707	-1.38213
134690250	chr6:134690250:C:T	2.17101e-51	9.48722	0.507036
134690307	chr6:134690307:TCCCGGATGGAATGTGCACTC:T	1.48887e-56	-1.89585	-1.39409e-09
134690324	chr6:134690324:A:T	1.60102e-56	-1.13622e-09	-1.82322
134690438	chr6:134690438:G:A	9.6802e-56	1.20099	-1.22478
134690563	chr6:134690563:T:C	1.71868e-56	-1.13622e-09	-1.75231
134690609	chr6:134690609:T:A	2.36868e-57	-2.70691	-1.02721
134690921	chr6:134690921:A:G	1.22419e-57	-2.70716	-1.687
134691696	chr6:134691696:T:C	1.42498e-56	-1.13622e-09	-1.93971
134692170	chr6:134692170:A:G	3.38705e-57	-2.70842	-0.668076
134692590	chr6:134692590:C:T	1.83267e-56	-1.13622e-09	-1.68809
134692705	chr6:134692705:T:C	5.92152e-56	-1.13622e-09	-0.515274
134693221	chr6:134693221:T:C	1.39225e-56	-1.13622e-09	-1.96294
134693239	chr6:134693239:C:T	3.20271e-57	-2.70525	-0.727204
134693420	chr6:134693420:T:C	1.51555e-56	-1.13622e-09	-1.87808
134693828	chr6:134693828:G:A	2.90194e-55	1.5245	-0.450398
134693911	chr6:134693911:A:G	8.08497e-56	1.00804	-1.2119
134693984	chr6:134693984:A:G	1.01951e-55	1.19709	-1.16905
134694201	chr6:134694201:T:G	1.49492e-56	-1.13622e-09	-1.89179
134694423	chr6:134694423:T:C	1.5075e-56	-1.13622e-09	-1.88341
134694783	chr6:134694783:A:G	8.61835e-57	-0.776521	-1.66604
134695372	chr6:134695372:GT:G	1.54958e-56	-1.85588	-1.39409e-09
134695407	chr6:134695407:CTCTT:C	1.4671e-57	-2.69985	-1.51331
134695765	chr6:134695765:A:AT	4.70698e-56	-1.13622e-09	-0.74482
134695790	chr6:134695790:C:T	9.7071e-57	-2.32359	-1.39409e-09
134695804	chr6:134695804:T:A	1.11312e-56	-0.547266	-1.63944
134696072	chr6:134696072:C:T	1.32924e-56	-1.13622e-09	-2.00926
134696188	chr6:134696188:C:T	2.34813e-56	-1.13622e-09	-1.44025
134696392	chr6:134696392:A:C	2.3008e-56	-1.13622e-09	-1.46061
134696580	chr6:134696580:TTGAGG:T	1.52143e-57	-2.70276	-1.47405
134696691	chr6:134696691:C:G	1.48073e-57	-2.69704	-1.50687
134696872	chr6:134696872:TCTTTC:T	1.38908e-56	-1.13622e-09	-1.96523
134697357	chr6:134697357:T:C	1.41714e-56	-1.13622e-09	-1.94523
134697851	chr6:134697851:A:G	6.92696e-57	-0.650229	-2.0108
134697876	chr6:134697876:A:T	1.99122e-56	-1.13622e-09	-1.60512
134698216	chr6:134698216:T:A	3.41107e-56	0.426194	-1.49303
134698358	chr6:134698358:T:C	1.99207e-56	-1.13622e-09	-1.60469
134698378	chr6:134698378:G:A	1.42687e-57	-2.70397	-1.537
134698443	chr6:134698443:TGAG:T	1.02918e-51	9.18462	0.0632094
134698715	chr6:134698715:A:G	2.05586e-56	-1.13622e-09	-1.57317
134698758	chr6:134698758:T:C	2.0282e-56	-1.13622e-09	-1.58672
134698871	chr6:134698871:TA:T	2.11099e-56	-1.13622e-09	-1.54671
134699095	chr6:134699095:C:T	8.9486e-56	-1.13622e-09	-0.102369
134699201	chr6:134699201:T:A	1.35428e-57	-2.70947	-1.58371
134699275	chr6:134699275:C:T	1.49674e-56	-1.13622e-09	-1.89057
134699432	chr6:134699432:G:T	2.05074e-56	-1.13622e-09	-1.57567
134699503	chr6:134699503:C:T	1.3651e-56	-1.13622e-09	-1.98264
134699705	chr6:134699705:C:T	1.62011e-56	-1.13622e-09	-1.81137
134700991	chr6:134700991:G:A	5.3995e-55	3.68567	-1.99065
134701052	chr6:134701052:T:A	1.57574e-56	-1.13622e-09	-1.83914
134701115	chr6:134701115:A:G	8.11983e-55	1.99849	0.104542
134701218	chr6:134701218:C:G	2.27661e-56	-1.13622e-09	-1.47118
134701258	chr6:134701258:CAAAACCCA:C	5.32645e-56	0.29764	-0.918822
134701268	chr6:134701268:C:CT	5.33712e-56	0.311514	-0.930694
134701481	chr6:134701481:G:T	1.00825e-57	-2.5698	-2.01844
134701503	chr6:134701503:C:A	1.31654e-56	-1.13622e-09	-2.01886
134701876	chr6:134701876:A:G	1.68874e-56	-1.13622e-09	-1.76988
134701881	chr6:134701881:T:A	1.3348e-56	-1.13622e-09	-2.00508
134702268	chr6:134702268:T:G	1.43634e-56	-1.13622e-09	-1.93177
134702270	chr6:134702270:G:C	1.22209e-57	-2.59512	-1.80078
134702402	chr6:134702402:T:C	1.78746e-56	-1.13622e-09	-1.71307
134702437	chr6:134702437:G:A	1.31542e-56	-1.13622e-09	-2.01971
134702611	chr6:134702611:A:G	6.65343e-57	-2.70132	-1.39409e-09
134702617	chr6:134702617:T:C	8.74069e-57	-1.26296	-1.1655
134702988	chr6:134702988:G:GT	2.3963e-56	-1.13622e-09	-1.41994
134702991	chr6:134702991:T:G	1.84143e-56	-1.13622e-09	-1.68332
134703043	chr6:134703043:A:G	1.84103e-56	-1.13622e-09	-1.68354
134703469	chr6:134703469:T:C	2.35174e-56	-1.13622e-09	-1.43871
134703974	chr6:134703974:T:C	4.21148e-55	3.17091	-1.72437
134704028	chr6:134704028:A:C	1.2052e-57	-2.64507	-1.76473
134704091	chr6:134704091:C:T	1.81406e-54	4.262	-1.35513
134704250	chr6:134704250:G:GT	1.69299e-56	-1.13622e-09	-1.76737
134704329	chr6:134704329:A:G	2.47929e-56	-1.13622e-09	-1.38589
134704397	chr6:134704397:A:G	1.69302e-56	-1.13622e-09	-1.76735
134704590	chr6:134704590:GC:G	6.21218e-55	3.30498	-1.46975
134704615	chr6:134704615:A:G	6.87162e-54	4.6071	-0.368395
134704970	chr6:134704970:G:A	7.72505e-57	-2.55198	-1.39409e-09
134705057	chr6:134705057:C:T	1.32645e-56	-1.13622e-09	-2.01136
134705224	chr6:134705224:T:C	6.13616e-55	3.21359	-1.39067
134705399	chr6:134705399:C:T	1.14183e-57	-2.67076	-1.79305
134705703	chr6:134705703:T:C	1.68083e-56	-1.13622e-09	-1.77458
134706177	chr6:134706177:A:G	2.71166e-55	-1.13622e-09	1.00628
134706592	chr6:134706592:A:G	1.30359e-57	-2.33288	-1.99845
134706829	chr6:134706829:G:A	7.62753e-57	-0.827587	-1.7371
134707296	chr6:134707296:ACT:A	4.6836e-56	-1.13622e-09	-0.7498
134707400	chr6:134707400:G:A	1.33998e-56	-1.13622e-09	-2.00121
134707712	chr6:134707712:G:A	3.85872e-57	-1.86565	-1.38047
134707734	chr6:134707734:G:C	1.65451e-57	-2.17673	-1.91622
134707948	chr6:134707948:C:T	1.61633e-54	4.39282	-1.60136
134708075	chr6:134708075:G:A	1.34979e-56	-1.13622e-09	-1.99392
134708081	chr6:134708081:T:G	1.6481e-56	-1.13622e-09	-1.79424
134708289	chr6:134708289:G:A	1.6025e-57	-2.57204	-1.55285
134708907	chr6:134708907:T:C	5.02893e-57	-1.67087	-1.31038
134708995	chr6:134708995:A:C	1.43178e-56	-1.13622e-09	-1.93495
134709743	chr6:134709743:C:T	8.93462e-57	-1.03052	-1.376
134709941	chr6:134709941:C:A	1.53807e-56	-1.13622e-09	-1.86334
134709985	chr6:134709985:T:C	1.34762e-56	-1.13622e-09	-1.99552
134710009	chr6:134710009:C:T	3.30435e-57	-1.94835	-1.45287
134710514	chr6:134710514:G:A	3.86611e-57	-1.82978	-1.41442
134710863	chr6:134710863:A:G	6.29293e-57	-1.03698	-1.72005
134711596	chr6:134711596:C:T	2.88296e-49	13.4492	1.43389
134711687	chr6:134711687:T:C	7.7751e-57	-2.54552	-1.39409e-09
134711704	chr6:134711704:T:C	7.8215e-55	2.97864	-0.913044
134711900	chr6:134711900:A:G	1.84744e-57	-2.07709	-1.90556
134711945	chr6:134711945:A:G	2.81356e-49	13.2738	1.58492
134712153	chr6:134712153:A:C	1.48088e-56	-1.13622e-09	-1.90123
134712177	chr6:134712177:A:G	4.28303e-57	-1.5188	-1.62299
134712178	chr6:134712178:A:T	1.43329e-56	-1.13622e-09	-1.93389
134712253	chr6:134712253:G:A	1.7526e-56	-1.13622e-09	-1.73277
134712492	chr6:134712492:G:A	1.3814e-56	-1.13622e-09	-1.97077
134712742	chr6:134712742:T:A	1.38175e-56	-1.97052	-1.39409e-09
134712810	chr6:134712810:T:C	2.14468e-57	-2.56793	-1.26554
134713029	chr6:134713029:A:G	7.55078e-57	-2.5748	-1.39409e-09
134713089	chr6:134713089:C:T	2.05791e-57	-2.58495	-1.28981
134713278	chr6:134713278:C:T	1.32685e-56	-1.13622e-09	-2.01106
134713596	chr6:134713596:G:A	2.6258e-56	-1.32848	-1.39409e-09
134713598	chr6:134713598:G:A	1.50257e-56	-1.13622e-09	-1.88669
134714458	chr6:134714458:A:C	1.53636e-56	-1.13622e-09	-1.86445
134714471	chr6:134714471:C:T	3.79856e-57	-1.53095	-1.73088
134714574	chr6:134714574:T:C	1.36121e-57	-2.28038	-2.0077
134714741	chr6:134714741:T:C	1.40174e-56	-1.13622e-09	-1.95615
134714754	chr6:134714754:A:G	1.60166e-49	13.0027	1.29258
134714935	chr6:134714935:G:A	1.62066e-57	-2.44763	-1.66599
134714983	chr6:134714983:C:T	1.11992e-49	13.1952	0.742249
134715039	chr6:134715039:A:G	1.40413e-56	-1.13622e-09	-1.95445
134715364	chr6:134715364:G:A	6.73144e-57	-0.773996	-1.91567
134715900	chr6:134715900:C:G	5.42316e-56	1.34687	-1.95006
134716271	chr6:134716271:A:AT	1.32141e-56	-1.13622e-09	-2.01516
134716274	chr6:134716274:T:A	9.40773e-57	-0.335144	-2.01977
134716787	chr6:134716787:C:T	2.32803e-48	13.2086	3.76319
134717396	chr6:134717396:C:T	2.40288e-56	-1.13622e-09	-1.4172
134717400	chr6:134717400:C:T	1.29069e-57	-2.63071	-1.71056
134717544	chr6:134717544:G:A	4.07134e-56	-1.32835	0.438452
134717616	chr6:134717616:C:T	1.32372e-56	-1.13622e-09	-2.01342
134718013	chr6:134718013:G:A	1.82013e-48	12.9618	3.76391
134718376	chr6:134718376:A:T	2.07412e-48	13.0418	3.81454
134718954	chr6:134718954:C:T	2.34856e-48	13.069	3.9116
134719438	chr6:134719438:T:C	1.38913e-56	-1.13622e-09	-1.96519
134719489	chr6:134719489:G:A	1.33254e-56	-1.13622e-09	-2.00678
134719654	chr6:134719654:A:G	2.53951e-48	13.2979	3.76086
134719960	chr6:134719960:G:A	5.30245e-57	-1.00307	-1.92522
134719986	chr6:134719986:C:T	1.33004e-56	-1.13622e-09	-2.00866
134720720	chr6:134720720:C:A	3.05361e-56	-1.13622e-09	-1.17754
134720889	chr6:134720889:A:G	1.33252e-56	-1.13622e-09	-2.0068
134721003	chr6:134721003:G:A	1.38901e-51	9.82801	-0.280363
134721222	chr6:134721222:A:C	5.40599e-57	-1.06302	-1.84593
134721234	chr6:134721234:A:G	1.66474e-56	-1.13622e-09	-1.7842
134721458	chr6:134721458:G:A	2.35061e-48	13.0651	3.91644
134721730	chr6:134721730:T:C	1.3188e-56	-1.13622e-09	-2.01714
134721804	chr6:134721804:C:T	5.75028e-57	-1.00359	-1.84361
134722257	chr6:134722257:A:G	3.99876e-57	-1.69274	-1.51773
134722262	chr6:134722262:G:A	4.41556e-57	-1.18476	-1.92655
134722593	chr6:134722593:C:T	3.4672e-48	13.2148	4.15533
134722931	chr6:134722931:A:T	7.17681e-54	4.66409	-0.381931
134723238	chr6:134723238:C:T	4.31519e-57	-1.58051	-1.5538
134723430	chr6:134723430:A:G	4.17302e-56	-1.13622e-09	-0.865225
134723504	chr6:134723504:ATC:A	9.19385e-58	-2.68266	-1.99785
134724687	chr6:134724687:G:A	6.84619e-57	-0.800565	-1.87219
134724733	chr6:134724733:G:A	1.33796e-56	-1.13622e-09	-2.00272
134725714	chr6:134725714:T:C	1.22909e-57	-2.66978	-1.7204
134725719	chr6:134725719:T:C	1.78635e-56	-1.13622e-09	-1.71369
134725909	chr6:134725909:TAAAGG:T	1.34541e-48	12.9794	3.44409
134726131	chr6:134726131:A:G	1.33544e-56	-1.13622e-09	-2.0046
134726141	chr6:134726141:G:A	1.33415e-56	-1.13622e-09	-2.00557
134726168	chr6:134726168:C:T	6.77113e-57	-2.68378	-1.39409e-09
134726336	chr6:134726336:G:A	1.33352e-56	-1.13622e-09	-2.00604
134726613	chr6:134726613:T:C	2.74982e-55	-1.13622e-09	1.02026
134726615	chr6:134726615:G:A	1.36557e-56	-1.13622e-09	-1.98229
134726812	chr6:134726812:T:A	1.36593e-56	-1.13622e-09	-1.98203
134727209	chr6:134727209:A:G	2.10991e-56	-1.13622e-09	-1.54722
134727426	chr6:134727426:A:G	1.50957e-48	13.1113	3.42735
134727710	chr6:134727710:G:A	6.03379e-57	-0.909786	-1.88929
134727886	chr6:134727886:A:G	9.95105e-56	-1.13622e-09	0.0038125
134728100	chr6:134728100:A:G	6.64411e-57	-0.817304	-1.88542
134728982	chr6:134728982:A:G	5.74632e-57	-1.08033	-1.76756
134729273	chr6:134729273:C:T	1.32583e-56	-1.13622e-09	-2.01182
134730128	chr6:134730128:A:G	6.40757e-56	-1.13622e-09	-0.436386
134730269	chr6:134730269:A:G	1.52556e-48	12.9403	3.60891
134730531	chr6:134730531:G:A	5.22268e-56	1.32842	-1.96927
134730675	chr6:134730675:G:A	6.03673e-56	1.48107	-1.97707
134730756	chr6:134730756:T:C	6.32964e-56	0.0172987	-0.465922
134730894	chr6:134730894:G:A	4.20069e-57	-1.6978	-1.4634
134730908	chr6:134730908:C:A	8.95936e-56	0.332224	-0.433391
134731353	chr6:134731353:T:C	8.17589e-57	-2.49526	-1.39409e-09
134731530	chr6:134731530:G:A	1.34598e-56	-1.13622e-09	-1.99674
134731546	chr6:134731546:A:G	3.12562e-57	-1.52053	-1.93629
134731549	chr6:134731549:T:C	1.0237e-52	8.4831	-1.5432
134731573	chr6:134731573:G:A	2.98356e-57	-1.55552	-1.94781
134731833	chr6:134731833:T:G	2.04967e-56	-1.13622e-09	-1.57619
134731986	chr6:134731986:A:AG	6.50559e-53	7.9504	-1.46385
134732459	chr6:134732459:G:A	6.36435e-53	7.91292	-1.44832
134732676	chr6:134732676:T:C	6.41772e-53	7.95199	-1.47904
134732839	chr6:134732839:AT:A	1.32543e-56	-1.13622e-09	-2.01213
134732840	chr6:134732840:T:A	5.66537e-57	-1.37872	-1.48336
134732843	chr6:134732843:T:A	1.34054e-56	-1.13622e-09	-2.0008
134732846	chr6:134732846:T:C	1.93471e-57	-1.93397	-2.00253
134733230	chr6:134733230:T:C	6.20884e-57	-1.45733	-1.31315
134733410	chr6:134733410:TTTTG:T	2.7322e-57	-1.64196	-1.94939
134733500	chr6:134733500:T:G	7.08495e-52	9.8737	-0.99925
134733730	chr6:134733730:G:T	5.18409e-56	-1.13622e-09	-0.648271
134733750	chr6:134733750:A:G	2.62123e-57	-1.69296	-1.93985
134733843	chr6:134733843:A:G	3.10607e-51	9.50945	0.842962
134734150	chr6:134734150:G:A	1.81186e-56	-1.13622e-09	-1.69951
134734603	chr6:134734603:C:T	1.79905e-57	-2.36946	-1.63973
134735106	chr6:134735106:G:A	5.55651e-53	7.89623	-1.56738
134735619	chr6:134735619:T:C	3.54737e-52	9.49936	-1.31667
134735776	chr6:134735776:C:G	3.91135e-57	-1.47277	-1.7598
134735911	chr6:134735911:C:A	8.2069e-53	8.3656	-1.64674
134736106	chr6:134736106:T:C	6.06743e-53	7.96532	-1.5485
134736200	chr6:134736200:G:A	5.65183e-53	7.89881	-1.55294
134736342	chr6:134736342:A:G	5.83949e-53	7.9117	-1.53317
134736974	chr6:134736974:G:A	1.34387e-56	-1.13622e-09	-1.99832
134737262	chr6:134737262:A:G	6.11241e-53	7.98691	-1.5627
134737403	chr6:134737403:G:A	1.34168e-53	6.46829	-1.56048
134737869	chr6:134737869:T:G	9.5438e-57	-2.34056	-1.39409e-09
134738020	chr6:134738020:C:T	1.62814e-57	-2.43609	-1.67293
134738079	chr6:134738079:C:T	1.31348e-53	6.44501	-1.55844
134738420	chr6:134738420:T:C	9.34853e-58	-2.65901	-2.0048
134738556	chr6:134738556:C:T	4.31745e-52	9.47893	-1.09979
134738697	chr6:134738697:G:A	1.82702e-56	-1.13622e-09	-1.69118
134738960	chr6:134738960:C:G	9.6677e-58	-2.64851	-1.98174
134739088	chr6:134739088:C:T	2.92234e-56	-1.13622e-09	-1.22148
134739124	chr6:134739124:G:A	1.64426e-56	-1.13622e-09	-1.79658
134739134	chr6:134739134:T:C	1.28828e-53	6.41404	-1.54685
134739168	chr6:134739168:C:T	2.46481e-52	9.44137	-1.62278
134739309	chr6:134739309:G:A	2.00711e-51	9.56786	0.3479
134739515	chr6:134739515:T:A	1.31351e-53	6.45255	-1.56596
134739759	chr6:134739759:C:T	1.31588e-56	-1.13622e-09	-2.01936
134739898	chr6:134739898:G:A	2.0117e-56	-1.13622e-09	-1.59489
134739983	chr6:134739983:C:A	6.388e-57	-1.13658	-1.60545
134740089	chr6:134740089:G:C	1.48004e-57	-2.50847	-1.69591
134740288	chr6:134740288:A:G	1.31642e-56	-1.13622e-09	-2.01895
134740352	chr6:134740352:A:C	9.82011e-56	-1.13622e-09	-0.00943351
134740612	chr6:134740612:T:G	2.74659e-53	7.33715	-1.71289
134740726	chr6:134740726:TCAGA:T	1.05258e-57	-2.56381	-1.98139
134740942	chr6:134740942:A:G	2.2558e-53	7.10767	-1.68028
134740973	chr6:134740973:G:C	6.56018e-56	-1.13622e-09	-0.412849
134741100	chr6:134741100:GGCTGCAGGACCTAA:G	1.15247e-51	9.04465	0.316317
134741113	chr6:134741113:A:C	1.39768e-56	-1.13622e-09	-1.95905
134741317	chr6:134741317:T:C	6.60634e-57	-2.70842	-1.39409e-09
134741340	chr6:134741340:C:T	2.34398e-53	7.12375	-1.65801
134741404	chr6:134741404:G:A	2.25872e-53	7.08038	-1.65169
134741437	chr6:134741437:C:T	2.24287e-53	7.083	-1.66135
134741480	chr6:134741480:AAAG:A	1.82097e-56	-1.13622e-09	-1.6945
134741487	chr6:134741487:A:T	1.61632e-56	-1.13622e-09	-1.81371
134741488	chr6:134741488:T:C	1.63742e-56	-1.13622e-09	-1.80074
134741540	chr6:134741540:T:C	2.57477e-53	7.24049	-1.68084
134741594	chr6:134741594:A:G	2.27221e-53	7.11548	-1.68084
134741708	chr6:134741708:A:G	1.91663e-53	6.94214	-1.67769
134741743	chr6:134741743:A:G	2.50077e-53	7.20234	-1.67186
134742070	chr6:134742070:AC:A	1.09694e-57	-2.66552	-1.83841
134742113	chr6:134742113:G:A	2.07417e-53	7.03493	-1.69148
134742234	chr6:134742234:C:A	1.71174e-57	-2.07247	-1.98648
134742308	chr6:134742308:G:T	1.31589e-56	-1.13622e-09	-2.01935
134742311	chr6:134742311:G:A	2.60644e-53	7.24037	-1.66849
134742402	chr6:134742402:G:A	1.07198e-57	-2.55871	-1.96823
134742511	chr6:134742511:C:T	2.14731e-53	7.07119	-1.69308
134742735	chr6:134742735:C:T	1.04036e-57	-2.58284	-1.97404
134743638	chr6:134743638:A:G	1.42984e-51	9.16182	0.414805
134743652	chr6:134743652:T:A	1.52236e-56	-1.13622e-09	-1.8736
134743752	chr6:134743752:T:C	5.57836e-52	9.40108	-0.765713
134743787	chr6:134743787:G:A	7.03615e-57	-2.64539	-1.39409e-09
134743819	chr6:134743819:C:G	1.31568e-56	-2.01951	-1.39409e-09
134744001	chr6:134744001:A:G	1.04139e-57	-2.59595	-1.95995
134744192	chr6:134744192:C:A	7.12177e-52	9.67715	-0.797519
134744266	chr6:134744266:C:G	5.29251e-52	9.42194	-0.839178
134744341	chr6:134744341:G:A	6.20024e-52	9.56569	-0.824632
134744453	chr6:134744453:A:G	1.38106e-48	12.2445	4.20515
134744593	chr6:134744593:T:C	1.31638e-56	-1.13622e-09	-2.01898
134744718	chr6:134744718:G:A	1.73423e-57	-2.067	-1.97889
134744813	chr6:134744813:C:T	5.46285e-52	9.4857	-0.871252
134745023	chr6:134745023:C:T	1.25249e-53	6.57341	-1.73439
134745051	chr6:134745051:T:C	1.31629e-56	-1.13622e-09	-2.01905
134745346	chr6:134745346:A:G	5.41008e-52	9.45956	-0.854825
134745537	chr6:134745537:C:T	6.95996e-52	9.60916	-0.752514
134745610	chr6:134745610:T:C	1.53901e-57	-2.49191	-1.6734
134745682	chr6:134745682:G:A	1.85694e-51	9.44293	0.39506
134745717	chr6:134745717:C:T	5.79888e-52	9.44296	-0.768819
134745746	chr6:134745746:T:C	6.49978e-52	9.58449	-0.796246
134746137	chr6:134746137:C:T	3.66702e-52	9.23419	-1.01834
134746217	chr6:134746217:A:G	1.06851e-57	-2.56255	-1.96764
134746229	chr6:134746229:C:T	1.06304e-57	-2.56038	-1.97494
134746295	chr6:134746295:C:T	3.32141e-56	-1.13622e-09	-1.09348
134746375	chr6:134746375:A:G	5.75397e-52	9.54498	-0.878616
134746383	chr6:134746383:C:T	5.81765e-52	9.59067	-0.913298
134746416	chr6:134746416:C:T	2.67026e-56	-1.13622e-09	-1.31169
134746486	chr6:134746486:G:A	5.67321e-52	9.51742	-0.86519
134746515	chr6:134746515:G:C	5.59281e-52	9.48119	-0.843229
134746579	chr6:134746579:TC:T	2.41968e-53	7.23128	-1.73375
134747020	chr6:134747020:TTCACTCATATTA:T	1.5613e-56	-1.13622e-09	-1.84835
134747234	chr6:134747234:T:C	1.54091e-56	-1.13622e-09	-1.86149
134747273	chr6:134747273:T:G	5.72833e-52	9.54967	-0.88777
134747365	chr6:134747365:C:T	3.09483e-51	9.65262	0.696176
134747440	chr6:134747440:C:T	5.62586e-52	9.54952	-0.905672
134747547	chr6:134747547:G:A	1.51965e-57	-2.50797	-1.67001
134747553	chr6:134747553:C:T	2.2307e-56	-1.13622e-09	-1.49155
134747688	chr6:134747688:A:G	5.10525e-52	9.43264	-0.885892
134747713	chr6:134747713:T:C	1.46725e-57	-2.52085	-1.69221
134747875	chr6:134747875:C:T	2.60908e-57	-1.70429	-1.93317
134747927	chr6:134747927:C:T	1.0435e-57	-2.5789	-1.97497
134747947	chr6:134747947:A:G	6.25607e-52	9.72282	-0.972797
134747948	chr6:134747948:G:A	1.39658e-56	-1.13622e-09	-1.95984
134748160	chr6:134748160:C:G	5.76441e-52	9.53229	-0.864114
134748489	chr6:134748489:A:G	1.32626e-56	-1.13622e-09	-2.0115
134749088	chr6:134749088:A:G	5.14197e-52	9.38147	-0.827555
134749116	chr6:134749116:T:C	2.67103e-56	-1.13622e-09	-1.3114
134749620	chr6:134749620:T:A	1.91603e-56	-1.13622e-09	-1.64361
134749639	chr6:134749639:T:C	7.97434e-53	8.31882	-1.62871
134749684	chr6:134749684:G:A	2.35857e-56	-1.13622e-09	-1.43581
134749838	chr6:134749838:T:C	5.00337e-52	9.41592	-0.889338
134750098	chr6:134750098:T:G	1.94659e-56	-1.13622e-09	-1.62779
134750199	chr6:134750199:A:G	6.47996e-52	9.61829	-0.833107
134750355	chr6:134750355:A:T	4.27405e-56	-1.13622e-09	-0.841304
134750391	chr6:134750391:A:G	5.6908e-52	9.53556	-0.880239
134750487	chr6:134750487:A:G	1.3167e-56	-1.13622e-09	-2.01873
134750660	chr6:134750660:G:A	4.65522e-52	9.31698	-0.862512
134750688	chr6:134750688:G:A	3.44709e-57	-1.47293	-1.886
134750722	chr6:134750722:T:A	5.34328e-52	9.47065	-0.878333
134751009	chr6:134751009:C:T	2.00698e-56	-1.13622e-09	-1.59724
134751261	chr6:134751261:A:G	4.19788e-52	9.25966	-0.908601
134751349	chr6:134751349:C:G	1.31781e-56	-1.13622e-09	-2.0179
134751503	chr6:134751503:C:T	1.75563e-57	-2.06908	-1.96454
134751522	chr6:134751522:C:A	6.47779e-56	-1.13622e-09	-0.425487
134752444	chr6:134752444:T:TA	1.95105e-56	-1.13622e-09	-1.6255
134752557	chr6:134752557:C:G	1.00793e-57	-2.59465	-1.9939
134752627	chr6:134752627:C:A	2.09297e-52	8.71697	-1.06191
134752628	chr6:134752628:C:T	2.14072e-52	8.73953	-1.06191
134752891	chr6:134752891:T:C	1.033e-57	-2.56939	-1.9946
134752925	chr6:134752925:G:C	1.99606e-52	8.48525	-0.877594
134752964	chr6:134752964:A:G	6.16332e-52	9.59624	-0.861149
134753119	chr6:134753119:C:T	1.93141e-56	-1.13622e-09	-1.63561
134753191	chr6:134753191:C:T	1.4272e-57	-2.70412	-1.53661
134753195	chr6:134753195:T:C	1.43135e-57	-2.70234	-1.5355
134753203	chr6:134753203:T:C	1.71226e-56	-1.13622e-09	-1.75605
134753257	chr6:134753257:C:T	2.23442e-52	8.63824	-0.917787
134754040	chr6:134754040:A:G	3.87236e-55	-1.13622e-09	1.36258
134754316	chr6:134754316:A:G	1.74411e-56	-1.13622e-09	-1.73762
134754898	chr6:134754898:A:G	2.29483e-53	6.79959	-1.35504
134755007	chr6:134755007:A:G	1.87534e-56	-1.13622e-09	-1.66508
134755098	chr6:134755098:C:T	1.65117e-57	-2.42463	-1.67034
134755134	chr6:134755134:A:G	6.57415e-52	9.81417	-1.01455
134755206	chr6:134755206:C:T	8.22652e-57	-2.48909	-1.39409e-09
134755237	chr6:134755237:A:G	1.57801e-56	-1.13622e-09	-1.8377
134755392	chr6:134755392:G:C	3.67942e-56	-1.13622e-09	-0.991111
134755482	chr6:134755482:C:G	1.52935e-51	9.15398	0.489923
134755582	chr6:134755582:T:C	1.53204e-53	6.73833	-1.69784
134755707	chr6:134755707:A:G	5.65035e-52	9.63039	-0.982198
134756020	chr6:134756020:A:C	5.06304e-52	9.57784	-1.0394
134756030	chr6:134756030:C:A	3.5761e-51	10.0118	0.481495
134756048	chr6:134756048:A:G	7.82728e-57	-0.819997	-1.71884
134756102	chr6:134756102:G:A	1.55669e-57	-2.2539	-1.89999
134756287	chr6:134756287:C:T	2.57052e-51	9.42969	0.73348
134756289	chr6:134756289:A:G	2.67313e-51	9.46848	0.733825
134757524	chr6:134757524:A:G	1.74411e-56	-1.13622e-09	-1.73762
134757565	chr6:134757565:T:C	4.07776e-57	-1.44184	-1.74906
134757902	chr6:134757902:T:C	6.24144e-52	9.68003	-0.932348
134757954	chr6:134757954:T:C	2.56245e-56	-1.13622e-09	-1.3529
134758181	chr6:134758181:G:C	4.36688e-56	-1.13622e-09	-0.819816
134758305	chr6:134758305:C:T	5.03114e-52	9.26395	-0.731827
134758479	chr6:134758479:G:A	2.30289e-53	7.07772	-1.62967
134758890	chr6:134758890:A:G	9.01329e-57	-2.39775	-1.39409e-09
134758923	chr6:134758923:A:G	4.752e-52	9.42575	-0.950707
134759139	chr6:134759139:T:C	4.38922e-52	9.37389	-0.978263
134759140	chr6:134759140:G:A	2.5531e-56	-1.13622e-09	-1.35656
134759156	chr6:134759156:G:A	2.24025e-56	-1.13622e-09	-1.48728
134759417	chr6:134759417:CAA:C	9.8695e-58	-2.60028	-2.00931
134759569	chr6:134759569:T:C	1.41896e-57	-2.70802	-1.5385
134759577	chr6:134759577:G:A	1.15597e-51	9.05759	0.306401
134759974	chr6:134759974:A:G	1.39481e-51	10.5388	-0.987029
134760168	chr6:134760168:C:T	1.63296e-57	-2.39143	-1.71463
134760169	chr6:134760169:G:A	1.62273e-56	-1.13622e-09	-1.80976
134760431	chr6:134760431:T:C	1.27738e-54	3.47972	-0.923606
134760554	chr6:134760554:A:T	1.11897e-52	6.6279	0.400982
134760598	chr6:134760598:T:C	1.8804e-56	-1.13622e-09	-1.66238
134760694	chr6:134760694:C:T	1.27508e-56	-2.05086	-1.39409e-09
134760695	chr6:134760695:G:A	1.22881e-57	-2.40095	-1.98945
134761225	chr6:134761225:G:A	8.29952e-57	-0.469069	-2.01118
134761267	chr6:134761267:C:T	1.39372e-56	-1.13622e-09	-1.96189
134761394	chr6:134761394:G:A	1.26721e-57	-2.64539	-1.71424
134761426	chr6:134761426:G:C	1.03523e-56	-0.239797	-2.01945
134761885	chr6:134761885:G:A	1.40168e-56	-1.13622e-09	-1.95619
134762015	chr6:134762015:C:T	1.31533e-57	-2.51798	-1.80438
134762136	chr6:134762136:T:C	1.30024e-57	-2.61017	-1.72373
134762363	chr6:134762363:G:A	1.17728e-57	-2.48838	-1.94487
134762856	chr6:134762856:C:T	1.11561e-57	-2.50298	-1.98406
134763145	chr6:134763145:T:C	1.2955e-57	-2.62528	-1.71227
134763569	chr6:134763569:T:A	1.32121e-56	-1.13622e-09	-2.01532
134763633	chr6:134763633:G:A	1.29142e-57	-2.63058	-1.71013
134763820	chr6:134763820:C:T	5.15567e-56	-0.653769	-1.39409e-09
134764687	chr6:134764687:TGAA:T	1.43538e-56	-1.13622e-09	-1.93244
134764753	chr6:134764753:A:G	1.23423e-57	-2.49435	-1.89166
134765256	chr6:134765256:G:C	1.43192e-56	-1.13622e-09	-1.93485
134765328	chr6:134765328:G:A	1.41679e-56	-1.13622e-09	-1.94547
134765495	chr6:134765495:T:C	1.33212e-56	-1.13622e-09	-2.0071
134765708	chr6:134765708:T:TAGAGTA	1.14868e-57	-2.45647	-2.00137
134765885	chr6:134765885:T:C	1.02071e-57	-2.62236	-1.95359
134766316	chr6:134766316:C:T	1.0447e-57	-2.67666	-1.87607
134766520	chr6:134766520:G:A	1.33056e-57	-2.64616	-1.66469
134766864	chr6:134766864:T:C	1.09729e-57	-2.68167	-1.82193
134766995	chr6:134766995:C:T	1.44075e-56	-1.13622e-09	-1.9287
134767147	chr6:134767147:T:C	1.33487e-56	-1.13622e-09	-2.00503
134768013	chr6:134768013:A:G	1.23183e-57	-2.5721	-1.81585
134768284	chr6:134768284:G:A	1.33636e-56	-1.13622e-09	-2.00392
134768399	chr6:134768399:T:A	9.71997e-58	-2.66819	-1.95666
134768416	chr6:134768416:C:T	1.16545e-57	-2.68702	-1.75632
134768530	chr6:134768530:T:C	1.34088e-56	-1.13622e-09	-2.00054
134770133	chr6:134770133:T:A	4.39698e-57	-1.78927	-1.32627
134770160	chr6:134770160:G:A	1.55818e-56	-1.13622e-09	-1.85035
134770168	chr6:134770168:T:C	2.8121e-56	-1.13622e-09	-1.25993
134770443	chr6:134770443:G:A	1.32503e-57	-2.49658	-1.81844
134770599	chr6:134770599:G:A	1.65061e-56	-1.13622e-09	-1.79272
134770746	chr6:134770746:T:C	6.90722e-57	-2.66388	-1.39409e-09
134770926	chr6:134770926:A:C	1.08057e-57	-2.49921	-2.01975
134771063	chr6:134771063:C:T	1.16904e-57	-2.51004	-1.93024
134771135	chr6:134771135:C:T	1.35553e-56	-1.13622e-09	-1.98967
134771375	chr6:134771375:T:A	1.33558e-56	-1.13622e-09	-2.0045
134771681	chr6:134771681:C:T	9.53329e-58	-2.66019	-1.98406
134771690	chr6:134771690:G:A	4.24122e-57	-1.32056	-1.83104
134771866	chr6:134771866:CAAAT:C	1.43185e-56	-1.13622e-09	-1.9349
134771975	chr6:134771975:G:A	1.41673e-56	-1.13622e-09	-1.94551
134771989	chr6:134771989:C:T	9.52866e-58	-2.66157	-1.98316
134772090	chr6:134772090:T:C	1.18504e-57	-2.40714	-2.01954
134772124	chr6:134772124:A:G	2.32497e-56	-1.13622e-09	-1.45016
134772162	chr6:134772162:GCT:G	1.92968e-56	-1.13622e-09	-1.63651
134772681	chr6:134772681:A:T	1.20305e-57	-2.39281	-2.01878
134772689	chr6:134772689:GC:G	1.92667e-56	-1.13622e-09	-1.63807
134773009	chr6:134773009:T:C	7.95962e-57	-0.514274	-2.0078
134773124	chr6:134773124:T:C	9.81236e-58	-2.65817	-1.95723
134773134	chr6:134773134:C:T	4.55118e-57	-1.21023	-1.87084
134773154	chr6:134773154:G:C	6.72379e-57	-2.6908	-1.39409e-09
134773318	chr6:134773318:G:A	1.94329e-56	-1.62949	-1.39409e-09
134773444	chr6:134773444:G:T	1.32124e-56	-1.13622e-09	-2.01529
134773449	chr6:134773449:A:G	1.16848e-57	-2.4212	-2.01955
134774358	chr6:134774358:C:T	1.0929e-57	-2.49682	-2.01079
134774402	chr6:134774402:C:T	2.4266e-56	-1.40738	-1.39409e-09
134774999	chr6:134774999:T:C	1.28668e-57	-2.51349	-1.8309
134775023	chr6:134775023:C:T	1.29367e-57	-2.46606	-1.87291
134775223	chr6:134775223:A:G	1.26564e-57	-2.47906	-1.88181
134775283	chr6:134775283:GACAAAA:G	1.29426e-57	-2.49137	-1.84714
134775751	chr6:134775751:A:G	1.24376e-57	-2.55201	-1.82631
134776281	chr6:134776281:G:A	1.31584e-56	-1.13622e-09	-2.01939
134776519	chr6:134776519:CTA:C	1.39912e-56	-1.13622e-09	-1.95802
134776993	chr6:134776993:G:A	1.33455e-56	-1.13622e-09	-2.00527
134777240	chr6:134777240:C:A	1.0926e-57	-2.59297	-1.91492
134777251	chr6:134777251:C:CA	1.93066e-56	-1.13622e-09	-1.636
134777285	chr6:134777285:T:C	1.75114e-56	0.28546	-2.01906
134777932	chr6:134777932:G:A	1.27254e-57	-2.52369	-1.83175
134778262	chr6:134778262:T:C	3.0174e-56	-1.13622e-09	-1.18947
134778503	chr6:134778503:C:CT	1.63697e-56	-1.13622e-09	-1.80102
134778629	chr6:134778629:C:T	1.3309e-56	-1.13622e-09	-2.00801
134778789	chr6:134778789:T:C	1.44081e-56	-1.13622e-09	-1.92866
134778876	chr6:134778876:G:C	1.41236e-56	-1.13622e-09	-1.9486
134779368	chr6:134779368:A:T	1.29763e-57	-2.48634	-1.84958
134779414	chr6:134779414:G:A	1.42143e-56	-1.13622e-09	-1.9422
134779499	chr6:134779499:T:C	1.41468e-56	-1.13622e-09	-1.94696
134779718	chr6:134779718:A:G	1.43457e-56	-1.13622e-09	-1.933
134779835	chr6:134779835:A:C	4.69409e-57	-1.27697	-1.77317
134779843	chr6:134779843:C:T	3.1535e-56	-1.13622e-09	-1.14535
134779877	chr6:134779877:G:A	7.80909e-56	-1.13622e-09	-0.238577
134779980	chr6:134779980:T:C	1.34406e-56	-1.13622e-09	-1.99817
134780050	chr6:134780050:G:C	1.27561e-57	-2.67612	-1.67691
134780139	chr6:134780139:T:C	1.40969e-56	-1.13622e-09	-1.9505
134781075	chr6:134781075:T:C	1.4161e-56	-1.13622e-09	-1.94596
134781991	chr6:134781991:A:T	1.5646e-56	-1.13622e-09	-1.84624
134782017	chr6:134782017:T:C	1.18335e-57	-2.5963	-1.83181
134782153	chr6:134782153:G:A	1.12224e-57	-2.63135	-1.84977
134782306	chr6:134782306:T:C	1.20382e-57	-2.3992	-2.01175
134783028	chr6:134783028:T:A	1.77964e-56	-1.13622e-09	-1.71745
134783086	chr6:134783086:C:T	2.07507e-57	-1.87435	-1.9921
134783442	chr6:134783442:C:T	4.89637e-57	-1.37503	-1.63293
134784092	chr6:134784092:A:G	1.16442e-57	-2.43196	-2.01226
134784167	chr6:134784167:C:T	1.69426e-56	-1.13622e-09	-1.76662
134784348	chr6:134784348:A:G	1.46292e-56	-1.13622e-09	-1.91343
134786305	chr6:134786305:C:T	1.31742e-56	-1.13622e-09	-2.01819
134786798	chr6:134786798:T:C	1.21838e-57	-2.39708	-2.00184
134786904	chr6:134786904:C:T	8.93188e-58	-2.70711	-2.0023
134787140	chr6:134787140:T:C	1.32414e-56	-1.13622e-09	-2.01311
134787379	chr6:134787379:C:T	6.90819e-57	-2.66374	-1.39409e-09
134787484	chr6:134787484:T:C	1.11883e-57	-2.46954	-2.01463
134788435	chr6:134788435:G:T	1.56401e-56	-1.13622e-09	-1.84661
134788697	chr6:134788697:A:T	1.41611e-56	-1.13622e-09	-1.94595
134788899	chr6:134788899:AAAT:A	1.36744e-56	-1.13622e-09	-1.98093
134788952	chr6:134788952:T:C	2.30792e-56	-1.45752	-1.39409e-09
134789741	chr6:134789741:C:T	2.05785e-57	-2.02615	-1.84864
134789934	chr6:134789934:G:C	1.31976e-56	-1.13622e-09	-2.01642
134790617	chr6:134790617:A:G	1.18505e-57	-2.58608	-1.84058
134791046	chr6:134791046:C:T	1.51811e-57	-2.31665	-1.86233
134791219	chr6:134791219:A:G	1.21458e-57	-2.59464	-1.80742
134791226	chr6:134791226:G:A	6.96983e-57	-2.65486	-1.39409e-09
134791652	chr6:134791652:A:G	1.18337e-57	-2.58653	-1.84155
134792328	chr6:134792328:T:C	1.33326e-56	-1.13622e-09	-2.00624
134792358	chr6:134792358:G:A	1.67151e-56	-1.13622e-09	-1.78014
134792476	chr6:134792476:G:C	1.37235e-57	-2.47626	-1.80367
134792709	chr6:134792709:C:G	8.91872e-58	-2.70589	-2.005
134792814	chr6:134792814:T:C	2.2054e-56	0.508465	-2.01142
134792959	chr6:134792959:G:A	1.14664e-57	-2.59108	-1.86854
134793119	chr6:134793119:C:T	1.3154e-56	-1.13622e-09	-2.01972
134793364	chr6:134793364:G:T	3.40975e-57	-1.59097	-1.77885
134793391	chr6:134793391:G:C	2.35291e-56	-1.13622e-09	-1.43821
134793619	chr6:134793619:C:T	1.60022e-56	-1.13622e-09	-1.82373
134794041	chr6:134794041:T:C	1.21727e-57	-2.58475	-1.81509
134794407	chr6:134794407:G:A	1.39074e-56	-1.13622e-09	-1.96403
134794582	chr6:134794582:G:T	1.42498e-56	-1.13622e-09	-1.93971
134794595	chr6:134794595:T:A	1.33396e-56	-1.13622e-09	-2.00571
134794717	chr6:134794717:A:G	1.4476e-56	-1.13622e-09	-1.92396
134795048	chr6:134795048:AG:A	2.45072e-55	-1.13622e-09	0.9051
134795456	chr6:134795456:G:A	1.31666e-56	-1.13622e-09	-2.01877
134795733	chr6:134795733:C:T	4.52063e-57	-1.30423	-1.78357
134795931	chr6:134795931:T:A	1.31947e-56	-1.13622e-09	-2.01664
134796066	chr6:134796066:A:G	3.11419e-56	-1.13622e-09	-1.1579
134796182	chr6:134796182:T:C	3.26543e-56	-1.11047	-1.39409e-09
134796329	chr6:134796329:G:A	1.1523e-57	-2.44311	-2.01158
134796815	chr6:134796815:T:C	1.32079e-56	-1.13622e-09	-2.01564
134797730	chr6:134797730:A:G	1.18071e-57	-2.58561	-1.84472
134797835	chr6:134797835:T:C	1.22354e-57	-2.60307	-1.79163
134797951	chr6:134797951:C:T	1.23556e-57	-2.69882	-1.68611
134798464	chr6:134798464:G:C	7.84535e-57	-2.53653	-1.39409e-09
134799258	chr6:134799258:G:A	1.33781e-56	-1.13622e-09	-2.00283
134799779	chr6:134799779:T:C	1.37084e-57	-2.57766	-1.70337
134799903	chr6:134799903:GACA:G	1.53251e-56	-1.13622e-09	-1.86696
134800046	chr6:134800046:C:T	1.53277e-56	-1.13622e-09	-1.86679
134800517	chr6:134800517:C:G	1.04151e-57	-2.59339	-1.96239
134800524	chr6:134800524:A:G	1.05111e-57	-2.56606	-1.98054
134800768	chr6:134800768:G:A	1.37755e-56	-1.13622e-09	-1.97356
134800912	chr6:134800912:T:C	1.38861e-56	-1.13622e-09	-1.96556
134801082	chr6:134801082:C:G	1.84201e-56	-1.13622e-09	-1.68301
134801259	chr6:134801259:T:C	1.90718e-56	-1.13622e-09	-1.64824
134801819	chr6:134801819:GCATGGTGTCTCCCCGACAATCCAA:G	1.00342e-56	-2.29045	-1.39409e-09
134801977	chr6:134801977:C:T	1.70804e-56	-1.13622e-09	-1.75852
134802543	chr6:134802543:C:T	1.48785e-56	-1.13622e-09	-1.89654
134802627	chr6:134802627:T:C	8.89054e-58	-2.69562	-2.01842
134802698	chr6:134802698:C:T	1.46975e-57	-2.69243	-1.51893
134802767	chr6:134802767:A:G	1.31537e-56	-1.13622e-09	-2.01975
134802907	chr6:134802907:A:G	1.83215e-56	-1.13622e-09	-1.68838
134803054	chr6:134803054:T:C	2.56677e-56	-1.13622e-09	-1.35122
134803249	chr6:134803249:G:C	1.58685e-56	-1.13622e-09	-1.83212
134803326	chr6:134803326:A:AAAGAG	1.86698e-57	-2.10292	-1.86921
134804023	chr6:134804023:T:C	1.3155e-56	-1.13622e-09	-2.01965
134804116	chr6:134804116:G:A	1.85712e-56	-1.13622e-09	-1.67484
134804390	chr6:134804390:T:C	8.83505e-58	-2.70115	-2.01916
134804452	chr6:134804452:A:G	8.87329e-58	-2.70038	-2.01561
134804490	chr6:134804490:A:G	8.85811e-58	-2.70015	-2.01755
134804496	chr6:134804496:T:C	8.835e-58	-2.70062	-2.01969
134804803	chr6:134804803:C:T	1.67158e-57	-2.25926	-1.82342
134804828	chr6:134804828:C:T	9.26107e-58	-2.65646	-2.01676
134804835	chr6:134804835:C:T	1.31705e-56	-1.13622e-09	-2.01847
134805134	chr6:134805134:T:C	1.32072e-56	-1.13622e-09	-2.01569
134805976	chr6:134805976:CA:C	9.43122e-58	-2.6405	-2.01451
134806189	chr6:134806189:A:C	1.52511e-56	-1.13622e-09	-1.8718
134806320	chr6:134806320:C:T	1.31533e-56	-1.13622e-09	-2.01978
134806507	chr6:134806507:C:T	9.31169e-58	-2.65276	-2.01501
134806795	chr6:134806795:AAG:A	3.72637e-56	-1.13622e-09	-0.978432
134807319	chr6:134807319:T:G	1.40188e-56	-1.13622e-09	-1.95605
134807391	chr6:134807391:A:G	1.03376e-57	-2.54688	-2.01637
134807458	chr6:134807458:T:G	1.31888e-56	-1.13622e-09	-2.01708
134807720	chr6:134807720:G:A	4.90538e-57	-2.36301	-0.643107
134807788	chr6:134807788:G:A	2.67525e-56	-1.13622e-09	-1.30982
134808120	chr6:134808120:G:A	1.3709e-56	-1.13622e-09	-1.9784
134808163	chr6:134808163:C:T	3.0264e-56	0.362631	-1.54912
134808228	chr6:134808228:T:C	4.60704e-56	-1.13622e-09	-0.76628
134808257	chr6:134808257:C:T	4.52708e-56	-1.13622e-09	-0.78379
134808264	chr6:134808264:G:A	3.43351e-57	-1.41941	-1.94345
134808468	chr6:134808468:G:A	3.25566e-57	-1.47532	-1.94074
134808575	chr6:134808575:T:C	3.73407e-56	-1.13622e-09	-0.976367
134808892	chr6:134808892:C:T	1.20815e-56	-0.106898	-1.99788
134809039	chr6:134809039:A:G	1.0984e-56	-0.243858	-1.95616
134809123	chr6:134809123:T:C	1.23266e-56	-0.527855	-1.55684
134809200	chr6:134809200:A:G	1.59201e-56	-1.13622e-09	-1.82887
134809873	chr6:134809873:T:C	1.39007e-56	-1.13622e-09	-1.96451
134810006	chr6:134810006:A:G	2.48188e-56	-1.13622e-09	-1.38485
134810316	chr6:134810316:C:T	4.63054e-56	-0.761192	-1.39409e-09
134810740	chr6:134810740:T:C	2.86428e-52	7.96879	-1.39409e-09
134811020	chr6:134811020:G:A	1.35309e-56	-1.13622e-09	-1.99147
134811146	chr6:134811146:T:C	1.35344e-56	-1.13622e-09	-1.99122
134811323	chr6:134811323:C:G	1.78055e-56	-1.13622e-09	-1.71695
134811486	chr6:134811486:A:G	1.38809e-56	-1.13622e-09	-1.96594
134812182	chr6:134812182:T:C	2.46124e-56	-1.13622e-09	-1.3932
134812420	chr6:134812420:A:AG	8.09393e-57	-0.876938	-1.6284
134812435	chr6:134812435:G:T	1.35468e-56	-1.13622e-09	-1.9903
134813135	chr6:134813135:G:C	1.72948e-56	-1.13622e-09	-1.74605
134813366	chr6:134813366:T:C	1.49786e-56	-1.13622e-09	-1.88983
134813598	chr6:134813598:T:A	4.90019e-56	-1.13622e-09	-0.704592
134814211	chr6:134814211:G:A	1.32096e-56	-1.13622e-09	-2.01551
134814478	chr6:134814478:C:T	1.64168e-55	-1.13622e-09	0.504437
134814889	chr6:134814889:C:T	1.316e-56	-1.13622e-09	-2.01927
134814904	chr6:134814904:G:T	1.32395e-56	-1.13622e-09	-2.01324
134815562	chr6:134815562:C:A	5.42109e-57	-0.91848	-1.98767
134815596	chr6:134815596:G:A	1.5895e-56	-1.13622e-09	-1.83045
134817064	chr6:134817064:C:T	1.62766e-56	-1.13622e-09	-1.80672
134817111	chr6:134817111:T:C	8.9847e-57	-2.40093	-1.39409e-09
134817222	chr6:134817222:A:G	1.10436e-57	-2.51066	-1.98653
134817562	chr6:134817562:G:A	4.51355e-56	-1.13622e-09	-0.786783
134817852	chr6:134817852:C:A	5.44146e-57	-0.908757	-1.99365
134818021	chr6:134818021:G:A	1.48547e-56	-1.13622e-09	-1.89813
134818034	chr6:134818034:C:G	1.402e-56	-1.13622e-09	-1.95597
134818393	chr6:134818393:A:G	1.07429e-55	1.68762	-1.60724
134818756	chr6:134818756:A:G	2.18308e-56	-1.13622e-09	-1.51313
134818964	chr6:134818964:G:A	1.62956e-56	-1.13622e-09	-1.80556
134819034	chr6:134819034:C:T	1.26008e-56	-2.06269	-1.39409e-09
134819511	chr6:134819511:T:C	8.09948e-56	1.4939	-1.69597
134819615	chr6:134819615:ATTTC:A	8.40277e-56	1.55	-1.7153
134820302	chr6:134820302:C:A	8.24466e-57	-2.48689	-1.39409e-09
134820642	chr6:134820642:C:T	1.08843e-57	-2.53728	-1.97443
134820753	chr6:134820753:C:T	1.56735e-56	-1.84448	-1.39409e-09
134821271	chr6:134821271:C:A	1.35688e-57	-2.27474	-2.01653
134821492	chr6:134821492:T:C	2.91216e-56	-1.13622e-09	-1.22497
134821671	chr6:134821671:G:A	2.26076e-56	-2.50628	1.02812
134821864	chr6:134821864:A:G	1.41935e-56	-1.13622e-09	-1.94367
134822053	chr6:134822053:G:A	1.16325e-57	-2.5576	-1.88764
134822091	chr6:134822091:G:A	1.48029e-56	-1.13622e-09	-1.90163
134822422	chr6:134822422:C:T	1.65545e-57	-2.66149	-1.43089
134822466	chr6:134822466:A:G	1.58083e-57	-2.31004	-1.82847
134822830	chr6:134822830:C:T	7.20609e-57	-2.44408	-0.177445
134823069	chr6:134823069:G:A	1.42348e-56	-1.13622e-09	-1.94076
134823247	chr6:134823247:G:A	4.44105e-56	-1.13622e-09	-0.802975
134823376	chr6:134823376:T:A	4.54159e-57	-2.15013	-0.933041
134824755	chr6:134824755:G:A	1.66397e-56	-1.13622e-09	-1.78466
134825563	chr6:134825563:G:A	1.64777e-57	-2.19002	-1.90701
134825806	chr6:134825806:G:A	1.37902e-56	-1.13622e-09	-1.97249
134825885	chr6:134825885:C:T	1.41878e-56	-1.13622e-09	-1.94407
134825915	chr6:134825915:C:T	7.97119e-57	-0.503037	-2.01758
134825955	chr6:134825955:C:T	3.87119e-57	-2.27023	-0.972658
134826211	chr6:134826211:T:C	4.49091e-57	-1.21231	-1.88209
134826450	chr6:134826450:C:T	2.17098e-56	-1.13622e-09	-1.51869
134826642	chr6:134826642:A:T	1.92847e-56	-0.0845953	-1.55255
134826830	chr6:134826830:T:A	1.09645e-56	-0.511638	-1.69015
134826914	chr6:134826914:T:C	1.66397e-56	-1.13622e-09	-1.78466
134827369	chr6:134827369:G:A	2.56286e-56	-1.13622e-09	-1.35274
134827423	chr6:134827423:G:A	1.72226e-56	-1.13622e-09	-1.75023
134827633	chr6:134827633:T:C	3.7854e-57	-1.3276	-1.9377
134827643	chr6:134827643:G:A	1.36084e-56	-1.13622e-09	-1.98577
134827811	chr6:134827811:A:T	2.10761e-56	-1.13622e-09	-1.54831
134827986	chr6:134827986:C:CCAGAAAGCAT	1.77463e-57	-2.13124	-1.89161
134828011	chr6:134828011:G:A	1.38617e-56	-1.13622e-09	-1.96732
134828444	chr6:134828444:C:T	4.23732e-57	-2.48566	-0.666863
134828632	chr6:134828632:C:T	1.76113e-57	-2.13422	-1.89628
134828696	chr6:134828696:A:C	1.73327e-56	-1.13622e-09	-1.74385
134828750	chr6:134828750:A:AAGGGCCC	4.0466e-57	-2.2453	-0.953275
134828995	chr6:134828995:C:T	1.36934e-57	-2.65834	-1.62378
134829350	chr6:134829350:A:G	3.92828e-57	-1.3	-1.92825
134829378	chr6:134829378:T:G	3.74112e-57	-1.34934	-1.92773
134829419	chr6:134829419:C:A	1.32149e-56	-1.13622e-09	-2.01511
134829692	chr6:134829692:C:T	1.31652e-56	-1.13622e-09	-2.01887
134829996	chr6:134829996:C:T	1.66436e-56	-1.13622e-09	-1.78443
134830171	chr6:134830171:A:G	3.74358e-57	-1.34608	-1.93033
134830256	chr6:134830256:T:C	7.62199e-57	-0.831003	-1.73441
134830412	chr6:134830412:G:C	1.16032e-57	-2.67893	-1.76882
134830859	chr6:134830859:G:A	1.46658e-56	-1.13622e-09	-1.91093
134831001	chr6:134831001:G:C	3.61117e-57	-1.38256	-1.92986
134831235	chr6:134831235:T:G	1.67226e-56	-1.13622e-09	-1.77969
134831343	chr6:134831343:ATTAT:A	3.56435e-57	-2.54364	-0.781832
134831654	chr6:134831654:A:G	3.72175e-57	-1.3669	-1.91536
134831966	chr6:134831966:G:A	1.32395e-56	-1.13622e-09	-2.01325
134832972	chr6:134832972:A:G	1.64159e-57	-2.20832	-1.89247
134833579	chr6:134833579:C:T	2.89472e-56	-1.13622e-09	-1.23098
134833684	chr6:134833684:T:C	3.89151e-57	-2.47818	-0.759471
134833868	chr6:134833868:G:A	1.31541e-56	-1.13622e-09	-2.01972
134833921	chr6:134833921:T:A	4.35848e-56	-1.13622e-09	-0.821744
134833934	chr6:134833934:G:A	1.50978e-56	-1.88191	-1.39409e-09
134833977	chr6:134833977:G:A	1.76527e-57	-2.1234	-1.90475
134834499	chr6:134834499:G:C	3.65305e-56	-1.13622e-09	-0.998304
134834622	chr6:134834622:G:A	2.40826e-57	-1.92134	-1.7962
134834624	chr6:134834624:TCATAGTTTTAGA:T	2.3676e-57	-1.94976	-1.78481
134834914	chr6:134834914:C:G	1.54754e-56	-1.13622e-09	-1.8572
134835167	chr6:134835167:G:A	2.30062e-57	-1.90774	-1.85554
134835219	chr6:134835219:C:T	1.72232e-56	-1.13622e-09	-1.7502
134835660	chr6:134835660:G:A	1.69743e-57	-2.1729	-1.89443
134835763	chr6:134835763:TTC:T	2.3278e-56	-1.13622e-09	-1.44894
134835810	chr6:134835810:A:G	1.70684e-56	-1.13622e-09	-1.75922
134836396	chr6:134836396:A:C	2.8021e-57	-1.85641	-1.70967
134836789	chr6:134836789:A:G	8.24371e-57	-2.487	-1.39409e-09
134836991	chr6:134836991:T:TC	1.34612e-56	-0.189138	-1.8075
134837379	chr6:134837379:C:T	4.15005e-57	-1.15644	-2.01689
134837395	chr6:134837395:C:T	1.92188e-57	-2.25606	-1.68709
134837719	chr6:134837719:C:T	6.59932e-57	-2.70948	-1.39409e-09
134837731	chr6:134837731:C:T	3.54312e-56	-1.13622e-09	-1.02886
134837825	chr6:134837825:C:T	1.91093e-57	-2.2454	-1.70346
134837941	chr6:134837941:C:T	1.32563e-56	-1.13622e-09	-2.01198
134838227	chr6:134838227:TTTTTAAC:T	5.59628e-56	-0.571764	-1.39409e-09
134838627	chr6:134838627:ACAC:A	1.59448e-57	-2.64483	-1.48507
134838970	chr6:134838970:C:T	2.08155e-57	-2.21533	-1.64801
134839061	chr6:134839061:C:T	2.09935e-57	-2.21301	-1.64181
134839171	chr6:134839171:A:G	2.01959e-57	-2.18044	-1.71312
134839761	chr6:134839761:G:A	2.17718e-57	-2.16479	-1.65363
134839922	chr6:134839922:C:T	1.67064e-56	-1.13622e-09	-1.78066
134839988	chr6:134839988:A:G	1.66807e-57	-2.09448	-1.9903
134840086	chr6:134840086:C:T	2.05296e-56	-1.57458	-1.39409e-09
134840130	chr6:134840130:G:T	1.71972e-57	-2.05763	-1.99666
134840170	chr6:134840170:G:A	1.54496e-56	-2.59335	0.734479
134840272	chr6:134840272:C:T	2.41948e-57	-1.87568	-1.83722
134840361	chr6:134840361:G:C	2.13955e-56	-1.13622e-09	-1.53327
134840394	chr6:134840394:A:G	1.4491e-56	-1.13622e-09	-1.92292
134840783	chr6:134840783:A:T	2.31985e-57	-1.9186	-1.83635
134840932	chr6:134840932:G:A	1.89289e-56	-1.13622e-09	-1.65576
134841224	chr6:134841224:G:A	2.16642e-57	-1.97732	-1.84606
134841339	chr6:134841339:A:G	2.047e-54	5.04037	-2.01269
134841381	chr6:134841381:G:A	2.16352e-57	-2.0009	-1.82381
134842211	chr6:134842211:C:T	8.3027e-56	-1.13622e-09	-0.177285
134842605	chr6:134842605:C:T	1.04171e-57	-2.5376	-2.01799
134842761	chr6:134842761:C:T	1.32563e-56	-1.13622e-09	-2.01198
134842973	chr6:134842973:G:A	1.6957e-56	-1.13622e-09	-1.76577
134843713	chr6:134843713:G:A	9.22925e-57	-0.391371	-1.9827
134843734	chr6:134843734:T:C	9.9869e-57	-0.32477	-1.97041
134843739	chr6:134843739:T:C	1.03397e-56	-0.287305	-1.97316
134844380	chr6:134844380:T:C	6.22773e-57	-0.763082	-2.00436
134845164	chr6:134845164:C:T	9.19448e-57	-2.37785	-1.39409e-09
134845238	chr6:134845238:G:C	1.44944e-56	-1.13622e-09	-1.92269
134845290	chr6:134845290:G:A	1.27327e-56	-2.57581	0.523534
134845876	chr6:134845876:G:C	1.32178e-56	-1.13622e-09	-2.01489
134845938	chr6:134845938:C:A	1.34862e-56	-1.13622e-09	-1.99479
134846104	chr6:134846104:G:T	1.85318e-56	-1.13622e-09	-1.67696
134847336	chr6:134847336:T:C	8.71426e-57	-0.420233	-2.01126
134847585	chr6:134847585:C:T	1.3775e-54	4.6453	-2.01373
134848079	chr6:134848079:CTA:C	1.38968e-56	-1.13622e-09	-1.9648
134848240	chr6:134848240:G:C	8.88184e-57	-0.401958	-2.01048
134848364	chr6:134848364:T:C	1.31641e-56	-1.13622e-09	-2.01896
134848572	chr6:134848572:G:C	1.31633e-56	-1.13622e-09	-2.01902
134848971	chr6:134848971:T:A	1.46549e-56	-1.13622e-09	-1.91168
134849079	chr6:134849079:G:A	1.31906e-56	-1.13622e-09	-2.01695
134849114	chr6:134849114:T:C	1.20024e-57	-2.39469	-2.01925
134849694	chr6:134849694:C:T	1.44598e-56	-1.13622e-09	-1.92508
134849843	chr6:134849843:T:C	1.46546e-56	-1.13622e-09	-1.9117
134849872	chr6:134849872:A:G	1.34184e-56	-1.13622e-09	-1.99982
134849924	chr6:134849924:T:C	1.359e-56	-1.13622e-09	-1.98711
134850125	chr6:134850125:A:C	9.18083e-57	-0.55909	-1.82024
134850351	chr6:134850351:C:T	8.32582e-57	-2.57329	0.0962024
134850585	chr6:134850585:T:G	2.37975e-56	0.448666	-1.87554
134850786	chr6:134850786:C:A	8.97894e-57	-2.52266	0.121094
134851207	chr6:134851207:G:A	7.81654e-55	4.07874	-2.01377
134851270	chr6:134851270:A:C	2.87192e-56	-1.13622e-09	-1.23888
134852185	chr6:134852185:C:T	2.30168e-56	-1.13622e-09	-1.46023
134852431	chr6:134852431:T:C	1.75375e-56	-1.13622e-09	-1.73211
134852512	chr6:134852512:A:G	1.36585e-56	-1.13622e-09	-1.98209
134852887	chr6:134852887:A:G	1.06417e-54	4.16073	-1.78723
134853155	chr6:134853155:C:T	1.61547e-56	-1.13622e-09	-1.81424
134853353	chr6:134853353:T:C	2.90391e-56	0.692915	-1.92072
134853574	chr6:134853574:G:A	1.33637e-56	-1.13622e-09	-2.00391
134854721	chr6:134854721:C:T	2.74651e-56	-0.370632	-0.912904
134854747	chr6:134854747:T:C	6.93471e-56	-0.357327	-1.39409e-09
134855495	chr6:134855495:G:A	1.36483e-56	-1.13622e-09	-1.98283
134855692	chr6:134855692:C:T	2.1935e-57	-1.8143	-1.99665
134855724	chr6:134855724:T:C	2.05709e-57	-1.93334	-1.94182
134855829	chr6:134855829:C:CA	5.30562e-57	-0.946675	-1.98101
134856051	chr6:134856051:C:G	1.88545e-56	-1.6597	-1.39409e-09
134856196	chr6:134856196:G:A	1.9983e-57	-1.90583	-1.99832
134856578	chr6:134856578:AAAT:A	5.15925e-53	6.25468	-1.39409e-09
134856721	chr6:134856721:G:A	4.62109e-56	-0.763236	-1.39409e-09
134857064	chr6:134857064:C:T	1.01265e-56	-2.2813	-1.39409e-09
134857249	chr6:134857249:A:G	1.50536e-56	-1.13622e-09	-1.88483
134857251	chr6:134857251:AACTATT:A	2.33953e-56	-1.13622e-09	-1.44392
134857714	chr6:134857714:G:A	2.00977e-57	-1.8879	-2.01053
134858222	chr6:134858222:G:A	1.95777e-56	-1.13622e-09	-1.62206
134858286	chr6:134858286:G:T	5.34297e-57	-0.927957	-1.99271
134858318	chr6:134858318:G:A	2.07832e-57	-1.85815	-2.00674
134858627	chr6:134858627:G:A	2.13136e-57	-1.84216	-1.99753
134858721	chr6:134858721:C:T	6.28265e-56	-0.456073	-1.39409e-09
134859122	chr6:134859122:G:T	3.35413e-56	0.37628	-1.45995
134859203	chr6:134859203:G:A	2.0256e-57	-1.88243	-2.00816
134860072	chr6:134860072:G:C	1.72223e-56	-1.75024	-1.39409e-09
134860087	chr6:134860087:A:G	1.76511e-56	-1.13622e-09	-1.72565
134860173	chr6:134860173:G:T	1.63016e-56	-1.13622e-09	-1.80519
134861048	chr6:134861048:C:T	6.75591e-57	-2.68603	-1.39409e-09
134861338	chr6:134861338:T:C	1.88387e-56	-1.13622e-09	-1.66054
134861391	chr6:134861391:T:A	2.02736e-49	16.2076	-1.67664
134861919	chr6:134861919:C:T	2.22367e-56	-1.13622e-09	-1.49471
134862090	chr6:134862090:T:C	1.35749e-56	-1.13622e-09	-1.98823
134862095	chr6:134862095:A:C	4.16705e-49	16.8109	-1.55948
134862335	chr6:134862335:G:A	6.58075e-57	-0.908893	-1.80341
134862419	chr6:134862419:A:G	1.8536e-56	-1.13622e-09	-1.67674
134862543	chr6:134862543:A:C	1.7276e-56	-1.13622e-09	-1.74713
134862695	chr6:134862695:C:T	1.41838e-56	-0.159231	-1.78512
134863215	chr6:134863215:G:A	1.96951e-56	-1.13622e-09	-1.61608
134863691	chr6:134863691:T:C	3.69076e-56	-1.13622e-09	-0.988033
134863697	chr6:134863697:G:T	1.79433e-56	-1.13622e-09	-1.70924
134863749	chr6:134863749:T:C	3.67899e-49	17.0618	-1.93491
134864164	chr6:134864164:G:C	2.51807e-56	-1.13622e-09	-1.37037
134864395	chr6:134864395:G:T	1.52375e-56	-1.13622e-09	-1.87269
134865008	chr6:134865008:C:T	5.7668e-57	-0.856112	-1.98822
134865057	chr6:134865057:A:G	5.95989e-49	17.1888	-1.5795
134865395	chr6:134865395:G:C	5.30888e-49	17.0621	-1.56851
134865787	chr6:134865787:T:C	8.04343e-56	0.670613	-0.879624
134866005	chr6:134866005:G:A	5.30647e-57	-1.12926	-1.79826
134866177	chr6:134866177:G:C	1.67175e-56	-1.13622e-09	-1.78
134866768	chr6:134866768:C:T	1.73852e-56	-1.13622e-09	-1.74083
134867670	chr6:134867670:G:A	1.7794e-56	-1.13622e-09	-1.71759
134868499	chr6:134868499:G:A	8.89856e-57	-2.41056	-1.39409e-09
134868508	chr6:134868508:T:C	8.01252e-48	19.9135	-1.70565
134868801	chr6:134868801:G:A	2.24212e-57	-2.68926	-1.09977
134868890	chr6:134868890:G:A	4.30563e-47	21.1169	-1.22753
134868905	chr6:134868905:G:A	1.50024e-56	-1.13622e-09	-1.88824
134868911	chr6:134868911:T:C	2.00775e-47	20.5337	-1.40733
134869481	chr6:134869481:A:T	2.69061e-56	-1.13622e-09	-1.3041
134869499	chr6:134869499:T:G	1.52198e-56	-1.13622e-09	-1.87385
134869534	chr6:134869534:T:C	1.46575e-55	-1.13622e-09	0.391088
134870276	chr6:134870276:T:C	1.37444e-47	20.4038	-1.65633
134870544	chr6:134870544:C:T	4.73293e-56	-1.13622e-09	-0.739322
134870604	chr6:134870604:T:C	3.53512e-56	-1.13622e-09	-1.03112
134870725	chr6:134870725:G:C	1.38949e-47	20.1529	-1.39454
134871051	chr6:134871051:C:T	1.31825e-56	-1.13622e-09	-2.01756
134871062	chr6:134871062:A:G	6.70074e-57	-0.680435	-2.0138
134871153	chr6:134871153:A:G	1.6811e-56	-1.13622e-09	-1.77442
134871283	chr6:134871283:C:T	3.05931e-56	-1.13622e-09	-1.17568
134871297	chr6:134871297:G:A	1.54877e-56	-1.13622e-09	-1.85641
134871302	chr6:134871302:C:A	1.60937e-56	-1.13622e-09	-1.81802
134871571	chr6:134871571:C:T	4.10758e-56	-1.13622e-09	-0.881032
134871607	chr6:134871607:A:G	1.08914e-57	-2.505	-2.00606
134871672	chr6:134871672:T:A	3.93077e-47	21.3744	-1.57619
134871711	chr6:134871711:A:G	4.06567e-46	22.1346	-1.39409e-09
134871719	chr6:134871719:T:C	1.11142e-46	22.024	-1.18637
134871836	chr6:134871836:C:T	1.80299e-56	-1.13622e-09	-1.70442
134871898	chr6:134871898:C:T	1.14111e-57	-2.46042	-2.00403
134872034	chr6:134872034:T:C	4.18901e-47	21.3952	-1.5333
134872126	chr6:134872126:A:G	1.62722e-56	-1.13622e-09	-1.80699
134872384	chr6:134872384:T:C	5.80937e-47	21.6101	-1.42126
134872440	chr6:134872440:A:G	5.93744e-47	21.6306	-1.4199
134872465	chr6:134872465:T:C	1.3155e-56	-1.13622e-09	-2.01965
134872642	chr6:134872642:T:G	1.62307e-56	-1.13622e-09	-1.80955
134872680	chr6:134872680:AC:A	4.66999e-56	-1.13622e-09	-0.752709
134872745	chr6:134872745:G:A	1.16666e-57	-2.44243	-1.99988
134873056	chr6:134873056:C:T	7.34308e-49	17.434	-1.61601
134873130	chr6:134873130:AC:A	1.26663e-57	-2.42943	-1.93067
134873137	chr6:134873137:T:G	1.25362e-57	-2.43342	-1.937
134873710	chr6:134873710:A:C	5.45352e-47	21.5473	-1.42161
134873723	chr6:134873723:G:A	1.18979e-57	-2.4215	-2.00118
134873941	chr6:134873941:T:C	2.13879e-55	-1.13622e-09	0.76896
134874194	chr6:134874194:T:C	1.71148e-53	7.11302	-1.96177
134874217	chr6:134874217:G:A	2.5016e-56	-1.13622e-09	-1.37694
134874751	chr6:134874751:G:A	2.739e-55	1.72423	-0.707917
134874888	chr6:134874888:C:T	1.86406e-47	21.0664	-2.01426
134875273	chr6:134875273:C:T	5.11503e-47	21.5097	-1.44812
134875374	chr6:134875374:A:C	3.41164e-56	-1.13622e-09	-1.06667
134875437	chr6:134875437:C:T	3.28807e-56	-1.13622e-09	-1.10357
134875459	chr6:134875459:T:C	2.77868e-47	20.6292	-1.17787
134876647	chr6:134876647:G:T	2.7315e-56	-1.13622e-09	-1.28902
134876763	chr6:134876763:G:A	1.73943e-56	-1.13622e-09	-1.74031
134876770	chr6:134876770:C:T	1.53249e-55	1.9788	-1.54318
134876978	chr6:134876978:G:A	1.49907e-56	0.0355608	-1.92458
134877014	chr6:134877014:T:C	4.45074e-47	21.4208	-1.4983
134877624	chr6:134877624:C:T	1.53469e-56	-1.13622e-09	-1.86554
134877975	chr6:134877975:C:A	1.34752e-56	-1.13622e-09	-1.9956
134878149	chr6:134878149:A:C	5.39021e-47	21.5936	-1.47957
134878398	chr6:134878398:C:T	1.40543e-56	-1.13622e-09	-1.95352
134878458	chr6:134878458:C:T	6.84564e-47	21.7955	-1.44251
134878724	chr6:134878724:T:C	5.83475e-47	21.6454	-1.45218
134878903	chr6:134878903:AC:A	8.57161e-57	-2.448	-1.39409e-09
134879008	chr6:134879008:T:C	4.16236e-47	21.3084	-1.45294
134879189	chr6:134879189:C:A	1.63146e-56	-1.13622e-09	-1.80439
134879261	chr6:134879261:G:A	4.3474e-56	-1.13622e-09	-0.824289
134879371	chr6:134879371:G:C	5.99007e-47	21.6201	-1.4006
134879447	chr6:134879447:A:G	6.27249e-47	21.7915	-1.52592
134879451	chr6:134879451:C:T	2.58593e-56	-1.13622e-09	-1.34378
134879518	chr6:134879518:C:T	8.37225e-47	21.9372	-1.38285
134879519	chr6:134879519:A:G	2.29947e-50	14.0784	-1.72407
134879715	chr6:134879715:A:T	2.81994e-47	21.4858	-2.01965
134879748	chr6:134879748:C:T	1.27244e-57	-2.36891	-1.9866
134880266	chr6:134880266:G:A	3.14253e-56	-1.14884	-1.39409e-09
134880280	chr6:134880280:T:C	1.63684e-57	-2.34436	-1.75933
134880302	chr6:134880302:C:T	9.84767e-57	-0.377539	-1.93168
134880388	chr6:134880388:G:C	1.33484e-56	-1.13622e-09	-2.00506
134881857	chr6:134881857:T:C	1.38003e-56	-1.13622e-09	-1.97176
134881945	chr6:134881945:GCCAGATGCTATAGAGAGGAATGAGACAAAGAGAATATCACAGA:G	1.4522e-56	-1.13622e-09	-1.92079
134882108	chr6:134882108:A:G	7.34496e-57	-2.60244	-1.39409e-09
134882641	chr6:134882641:T:C	3.34118e-55	2.97313	-1.75809
134882912	chr6:134882912:T:C	1.52111e-52	7.33592	-1.39409e-09
134883232	chr6:134883232:C:G	1.47627e-57	-2.28446	-1.92247
134883813	chr6:134883813:T:G	1.8918e-57	-2.35215	-1.60677
134884508	chr6:134884508:C:T	1.44726e-57	-2.27705	-1.94972
134884632	chr6:134884632:A:G	5.64e-56	-0.563983	-1.39409e-09
134884961	chr6:134884961:A:G	3.58011e-56	-1.13622e-09	-1.01847
134885645	chr6:134885645:C:T	1.29371e-56	-0.169354	-1.867
134885914	chr6:134885914:T:C	3.40689e-56	-1.13622e-09	-1.06807
134886630	chr6:134886630:G:A	1.3157e-56	-1.13622e-09	-2.0195
134886643	chr6:134886643:T:G	4.73549e-53	6.16897	-1.39409e-09
134887039	chr6:134887039:A:G	1.7797e-56	-1.13622e-09	-1.71742
134887440	chr6:134887440:C:G	1.31535e-56	-1.13622e-09	-2.01976
134887550	chr6:134887550:C:T	4.34986e-56	-1.13622e-09	-0.823721
134887775	chr6:134887775:T:G	7.96e-51	12.7549	-1.46145
134887881	chr6:134887881:G:A	1.33729e-56	-1.13622e-09	-2.00322
134888312	chr6:134888312:G:A	1.37092e-57	-2.26761	-2.01336
134888385	chr6:134888385:A:G	2.51661e-56	-1.13622e-09	-1.37095
134888683	chr6:134888683:C:T	1.31547e-56	-1.13622e-09	-2.01967
134888712	chr6:134888712:G:A	1.93938e-56	-0.281201	-1.3503
134888957	chr6:134888957:C:T	1.54447e-56	-1.13622e-09	-1.85919
134889219	chr6:134889219:G:A	2.97823e-56	-1.13622e-09	-1.20254
134889506	chr6:134889506:T:C	1.13375e-54	-1.13622e-09	2.43684
134889517	chr6:134889517:G:A	1.31719e-56	-1.13622e-09	-2.01837
134889545	chr6:134889545:C:T	1.67994e-46	21.2391	0.0116383
134889673	chr6:134889673:A:G	1.32037e-56	-1.13622e-09	-2.01596
134889957	chr6:134889957:G:A	1.32299e-56	-1.13622e-09	-2.01397
134890074	chr6:134890074:T:TA	2.61903e-57	-2.05117	-1.58247
134890343	chr6:134890343:G:T	1.41399e-56	-1.13622e-09	-1.94745
134890386	chr6:134890386:T:C	6.42175e-56	1.58548	-2.01966
134890687	chr6:134890687:T:C	2.58863e-56	-1.13622e-09	-1.34274
134890989	chr6:134890989:C:T	1.3155e-56	-1.13622e-09	-2.01965
134891028	chr6:134891028:T:G	1.33395e-56	-1.13622e-09	-2.00572
134891064	chr6:134891064:G:T	1.66462e-56	-1.13622e-09	-1.78427
134891065	chr6:134891065:C:T	1.66579e-56	-1.13622e-09	-1.78356
134891089	chr6:134891089:G:T	1.5663e-54	3.45098	-0.690959
134891092	chr6:134891092:T:G	2.99909e-56	-1.13622e-09	-1.19556
134891501	chr6:134891501:T:C	1.3744e-56	-1.13622e-09	-1.97585
134891549	chr6:134891549:A:G	9.46609e-57	-2.34874	-1.39409e-09
134891889	chr6:134891889:CAGA:C	2.97805e-56	-1.13622e-09	-1.2026
134892348	chr6:134892348:G:T	1.39056e-56	-1.13622e-09	-1.96416
134892729	chr6:134892729:T:C	7.29024e-56	-0.307329	-1.39409e-09
134893127	chr6:134893127:A:T	2.13179e-56	-1.13622e-09	-1.53691
134893233	chr6:134893233:G:A	1.81056e-56	-1.13622e-09	-1.70023
134893849	chr6:134893849:G:A	1.32872e-56	-1.13622e-09	-2.00965
134894124	chr6:134894124:G:A	3.90102e-56	-1.13622e-09	-0.932627
134894150	chr6:134894150:A:G	6.92092e-52	10.0935	-1.24245
134894278	chr6:134894278:G:T	8.70139e-45	21.7557	3.44238
134894366	chr6:134894366:T:C	2.35169e-56	-1.13622e-09	-1.43873
134894377	chr6:134894377:T:C	3.59268e-56	-1.13622e-09	-1.01497
134894457	chr6:134894457:C:G	2.34735e-56	-1.13622e-09	-1.44058
134894686	chr6:134894686:G:A	2.39766e-56	-1.13622e-09	-1.41937
134895032	chr6:134895032:G:C	1.40218e-56	-1.13622e-09	-1.95583
134896079	chr6:134896079:C:T	7.85866e-57	-2.53483	-1.39409e-09
134896308	chr6:134896308:C:T	2.01985e-56	-1.13622e-09	-1.59084
134897272	chr6:134897272:G:A	1.41671e-56	-1.13622e-09	-1.94553
134897444	chr6:134897444:A:G	1.57209e-56	-1.13622e-09	-1.84146
134897630	chr6:134897630:A:G	2.40942e-56	-1.13622e-09	-1.41448
134897730	chr6:134897730:TG:T	1.4116e-56	-1.13622e-09	-1.94914
134898077	chr6:134898077:G:A	3.47597e-56	-1.04799	-1.39409e-09
134898558	chr6:134898558:T:A	1.28394e-57	-2.55631	-1.79021
134898821	chr6:134898821:A:T	1.32853e-56	-1.13622e-09	-2.00979
134899206	chr6:134899206:A:C	1.43233e-56	-1.13622e-09	-1.93456
134899302	chr6:134899302:T:A	3.6891e-56	-1.13622e-09	-0.988482
134899342	chr6:134899342:A:G	1.26968e-57	-2.5787	-1.77898
134900118	chr6:134900118:G:A	1.3382e-56	-1.13622e-09	-2.00254
134900513	chr6:134900513:G:A	6.60676e-57	-2.70836	-1.39409e-09
134902324	chr6:134902324:C:T	1.5758e-56	-1.13622e-09	-1.8391
134903190	chr6:134903190:A:G	5.34726e-56	0.22476	-0.842043
134904009	chr6:134904009:C:T	5.64893e-56	-1.13622e-09	-0.5624
134904396	chr6:134904396:T:C	2.21278e-56	-1.13622e-09	-1.49962
134904470	chr6:134904470:T:A	2.14894e-56	-1.13622e-09	-1.52889
134904504	chr6:134904504:C:T	1.48567e-56	-1.13622e-09	-1.898
134904681	chr6:134904681:G:A	2.00463e-56	-1.13622e-09	-1.59841
134905480	chr6:134905480:T:C	1.39599e-56	-1.13622e-09	-1.96026
134905627	chr6:134905627:A:T	2.47359e-56	-1.13622e-09	-1.38819
134906007	chr6:134906007:C:T	1.48515e-56	-1.13622e-09	-1.89835
134906412	chr6:134906412:T:C	1.37451e-56	-1.13622e-09	-1.97577
134907045	chr6:134907045:A:C	5.81784e-56	-1.13622e-09	-0.532938
134907286	chr6:134907286:T:A	1.44041e-56	-1.13622e-09	-1.92894
134907314	chr6:134907314:C:T	2.49129e-56	-1.13622e-09	-1.38106
134907426	chr6:134907426:T:TTATA	1.90308e-56	-1.13622e-09	-1.65039
134908134	chr6:134908134:T:A	2.84953e-56	-1.24671	-1.39409e-09
134908226	chr6:134908226:G:A	1.56522e-56	-1.13622e-09	-1.84584
134908262	chr6:134908262:T:C	5.15964e-56	0.124773	-0.777773
134908507	chr6:134908507:C:G	1.16185e-56	-0.769713	-1.37414
134908587	chr6:134908587:G:A	1.56192e-56	-1.13622e-09	-1.84795
134908623	chr6:134908623:G:A	6.84241e-57	-2.67331	-1.39409e-09
134908634	chr6:134908634:G:A	2.6809e-55	0.99487	-1.39409e-09
134908885	chr6:134908885:T:A	1.48284e-56	-1.13622e-09	-1.89991
134910375	chr6:134910375:G:A	1.05653e-56	-0.888204	-1.35067
134911161	chr6:134911161:C:T	2.80567e-56	-1.13622e-09	-1.26222
134911282	chr6:134911282:G:A	2.47668e-56	-1.13622e-09	-1.38695
134911447	chr6:134911447:A:G	2.47668e-56	-1.13622e-09	-1.38695
134912548	chr6:134912548:A:G	1.32306e-56	-2.01392	-1.39409e-09
134912668	chr6:134912668:A:G	2.47668e-56	-1.13622e-09	-1.38695
134912731	chr6:134912731:T:C	2.00896e-56	-1.13622e-09	-1.59625
134912771	chr6:134912771:A:G	2.40534e-56	-0.189854	-1.22632
134912824	chr6:134912824:A:G	1.55956e-56	-1.13622e-09	-1.84946
134913628	chr6:134913628:A:G	2.5161e-56	-1.13622e-09	-1.37116
134913700	chr6:134913700:T:C	8.79149e-58	-2.70877	-2.01649
134913936	chr6:134913936:GGT:G	9.46985e-56	-1.13622e-09	-0.0457526
134914070	chr6:134914070:T:C	5.22263e-56	-1.13622e-09	-0.640865
134914396	chr6:134914396:C:T	1.02521e-57	-2.6103	-1.96126
134914400	chr6:134914400:CCTT:C	6.00433e-56	-1.13622e-09	-0.501385
134914910	chr6:134914910:G:A	9.4247e-58	-2.70902	-1.94668
134915602	chr6:134915602:C:T	1.43201e-56	-1.13622e-09	-1.93479
134915608	chr6:134915608:T:C	1.0163e-57	-2.5749	-2.00539
134916020	chr6:134916020:A:G	9.84958e-58	-2.61099	-2.00062
134916039	chr6:134916039:G:A	1.54176e-56	-1.13622e-09	-1.86094
134916212	chr6:134916212:A:G	1.44454e-56	-1.13622e-09	-1.92608
134916221	chr6:134916221:G:A	1.28577e-57	-2.70718	-1.63792
134916440	chr6:134916440:G:GA	1.31827e-56	-1.13622e-09	-2.01754
134916548	chr6:134916548:G:A	5.18378e-56	-0.349396	-0.298935
134916572	chr6:134916572:C:G	7.44577e-57	-2.5888	-1.39409e-09
134916595	chr6:134916595:A:G	9.72495e-58	-2.6212	-2.00314
134916604	chr6:134916604:G:T	2.03721e-56	-1.13622e-09	-1.58229
134916606	chr6:134916606:A:C	1.31824e-56	-1.13622e-09	-2.01757
134916687	chr6:134916687:A:AATAT	1.31728e-56	-1.13622e-09	-2.01829
134916791	chr6:134916791:G:A	1.31796e-56	-1.13622e-09	-2.01778
134916908	chr6:134916908:G:A	1.46948e-56	-1.13622e-09	-1.90896
134917022	chr6:134917022:G:A	3.56546e-56	-1.13622e-09	-1.02257
134917228	chr6:134917228:G:A	2.05364e-56	-1.13622e-09	-1.57425
134917329	chr6:134917329:G:A	2.72199e-56	-1.13622e-09	-1.2925
134917408	chr6:134917408:C:A	1.31713e-56	-1.13622e-09	-2.01841
134917793	chr6:134917793:C:T	2.01578e-56	-1.13622e-09	-1.59286
134917865	chr6:134917865:C:T	5.06036e-56	-1.13622e-09	-0.672429
134918066	chr6:134918066:T:C	1.467e-56	-1.13622e-09	-1.91065
134918154	chr6:134918154:A:G	1.31564e-56	-1.13622e-09	-2.01954
134918225	chr6:134918225:G:A	1.31811e-56	-1.13622e-09	-2.01767
134918349	chr6:134918349:T:C	1.31851e-56	-1.13622e-09	-2.01737
134918589	chr6:134918589:G:A	5.06036e-56	-1.13622e-09	-0.672429
134919035	chr6:134919035:G:A	1.38823e-56	-1.13622e-09	-1.96583
134919346	chr6:134919346:G:A	1.38786e-56	-1.13622e-09	-1.9661
134919836	chr6:134919836:C:T	1.26528e-57	-2.63721	-1.72395
134919857	chr6:134919857:T:C	2.14946e-56	-1.13622e-09	-1.52865
134919906	chr6:134919906:T:C	1.39152e-56	-1.13622e-09	-1.96347
134920053	chr6:134920053:A:G	1.37239e-56	-1.13622e-09	-1.97731
134920305	chr6:134920305:C:T	3.06854e-56	-1.13622e-09	-1.17266
134920592	chr6:134920592:G:A	1.3685e-56	-1.13622e-09	-1.98015
134920653	chr6:134920653:C:T	1.8574e-56	-1.13622e-09	-1.67469
134922013	chr6:134922013:C:T	2.2572e-56	-1.13622e-09	-1.47974
134922071	chr6:134922071:G:A	2.0496e-56	-1.13622e-09	-1.57622
134922275	chr6:134922275:G:A	2.65822e-56	-1.13622e-09	-1.31621
134922644	chr6:134922644:A:C	1.78893e-56	-1.13622e-09	-1.71225
134922683	chr6:134922683:T:C	1.45714e-56	-1.13622e-09	-1.91739
134922996	chr6:134922996:A:G	1.38383e-56	-1.13622e-09	-1.96901
134923579	chr6:134923579:G:A	1.32469e-56	-1.13622e-09	-2.01268
134923914	chr6:134923914:G:A	1.60024e-56	-1.13622e-09	-1.82372
134924899	chr6:134924899:A:G	9.59019e-58	-2.62092	-2.01737
134924920	chr6:134924920:A:C	9.61748e-58	-2.62122	-2.01424
134925191	chr6:134925191:G:C	1.42704e-56	-1.13622e-09	-1.93826
134925274	chr6:134925274:A:T	1.43687e-56	-1.13622e-09	-1.9314
134925718	chr6:134925718:C:T	1.42201e-56	-1.13622e-09	-1.94179
134925968	chr6:134925968:G:A	1.42731e-56	-1.13622e-09	-1.93807
134925998	chr6:134925998:G:A	1.4403e-56	-1.13622e-09	-1.92901
134926786	chr6:134926786:G:A	1.33481e-56	-2.00508	-1.39409e-09
134927271	chr6:134927271:C:T	2.4243e-56	-1.13622e-09	-1.40832
134927310	chr6:134927310:G:A	8.04724e-57	-2.51112	-1.39409e-09
134927534	chr6:134927534:G:C	1.99904e-57	-2.1632	-1.74059
134927551	chr6:134927551:T:A	1.34363e-57	-2.49171	-1.80936
134928904	chr6:134928904:C:T	1.98585e-56	-1.13622e-09	-1.60782
134929098	chr6:134929098:G:A	2.06494e-56	-1.13622e-09	-1.56877
134929392	chr6:134929392:G:A	2.00729e-54	1.49324	1.51485
134929802	chr6:134929802:C:T	1.51579e-56	-1.13622e-09	-1.87793
134930122	chr6:134930122:C:G	1.98272e-56	-1.13622e-09	-1.6094
134930225	chr6:134930225:A:C	1.44458e-56	-1.13622e-09	-1.92605
134931485	chr6:134931485:AGC:A	1.50333e-57	-2.47514	-1.71362
134931566	chr6:134931566:C:G	1.65912e-56	-1.13622e-09	-1.78758
134931910	chr6:134931910:T:G	8.41314e-56	1.03714	-1.20121
134932313	chr6:134932313:A:G	8.4358e-56	0.963098	-1.12448
134932385	chr6:134932385:G:A	7.26797e-57	-2.61297	-1.39409e-09
134932465	chr6:134932465:G:A	3.85131e-57	-1.647	-1.60104
134933004	chr6:134933004:C:T	1.4573e-56	-1.13622e-09	-1.91728
134933154	chr6:134933154:T:C	5.75379e-56	-0.544008	-1.39409e-09
134933247	chr6:134933247:G:C	6.84877e-56	-1.13622e-09	-0.369797
134933856	chr6:134933856:G:T	2.07838e-56	-1.13622e-09	-1.56228
134933898	chr6:134933898:G:A	1.24654e-57	-2.4902	-1.88588
134934005	chr6:134934005:A:G	8.91368e-56	0.924177	-1.03046
134934165	chr6:134934165:C:T	1.31536e-56	-1.13622e-09	-2.01976
134934421	chr6:134934421:G:C	8.89288e-56	-0.108616	-1.39409e-09
134934572	chr6:134934572:A:C	9.90356e-56	0.982192	-0.983164
134934763	chr6:134934763:A:G	1.40853e-57	-2.52422	-1.72969
134935357	chr6:134935357:G:C	1.11309e-55	1.02518	-0.909318
134936295	chr6:134936295:A:G	1.44475e-55	0.376657	-1.39409e-09
134936405	chr6:134936405:G:C	1.38684e-57	-2.27427	-1.99515
134936578	chr6:134936578:G:A	2.2902e-56	-1.13622e-09	-1.46523
134937100	chr6:134937100:G:A	1.64277e-56	-1.13622e-09	-1.79748
134937293	chr6:134937293:C:T	2.44965e-56	-1.13622e-09	-1.39792
134937804	chr6:134937804:T:G	2.68213e-55	0.775163	0.220169
134937885	chr6:134937885:G:T	1.61063e-56	-1.13622e-09	-1.81724
134938228	chr6:134938228:C:T	2.63108e-54	3.07156	0.207141
134938233	chr6:134938233:G:A	4.16449e-57	-1.98031	-1.18954
134938596	chr6:134938596:G:A	1.21252e-54	2.23181	0.272199
134938615	chr6:134938615:GATTTT:G	6.59799e-56	0.418262	-0.825362
134939162	chr6:134939162:C:T	1.33923e-56	-1.13622e-09	-2.00177
134939165	chr6:134939165:T:C	3.29671e-55	2.02498	-0.823338
134939500	chr6:134939500:CCTT:C	1.31826e-56	-1.13622e-09	-2.01756
134939522	chr6:134939522:G:A	7.90108e-55	-1.13622e-09	2.07572
134939529	chr6:134939529:C:T	1.40043e-56	-1.13622e-09	-1.95709
134939654	chr6:134939654:C:A	2.67565e-56	-1.13622e-09	-1.30967
134939795	chr6:134939795:T:C	1.39076e-56	-1.13622e-09	-1.96402
134939799	chr6:134939799:A:T	1.62144e-56	-1.13622e-09	-1.81055
134939815	chr6:134939815:A:G	1.80407e-56	-1.13622e-09	-1.70382
134941004	chr6:134941004:G:T	1.43989e-56	-1.13622e-09	-1.9293
134941292	chr6:134941292:C:T	1.32676e-56	-1.13622e-09	-2.01112
134941364	chr6:134941364:G:A	1.53278e-57	-2.47527	-1.6941
134941427	chr6:134941427:G:A	6.15834e-56	-0.860146	0.384087
134941466	chr6:134941466:C:A	1.32872e-56	-1.13622e-09	-2.00965
134941609	chr6:134941609:C:T	1.51546e-57	-2.50939	-1.67134
134941686	chr6:134941686:G:A	5.50866e-55	-1.13622e-09	1.71504
134942168	chr6:134942168:C:T	1.31982e-57	-2.53981	-1.77915
134942280	chr6:134942280:A:G	3.39264e-56	-1.13622e-09	-1.07226
134942917	chr6:134942917:C:T	1.37582e-57	-2.32082	-1.95658
134942953	chr6:134942953:C:T	1.31565e-56	-1.13622e-09	-2.01954
134943084	chr6:134943084:C:T	1.53074e-56	-1.13622e-09	-1.86811
134943100	chr6:134943100:G:T	1.32294e-56	-1.13622e-09	-2.01401
134943139	chr6:134943139:T:TA	6.15633e-56	-1.13622e-09	-0.476385
134943148	chr6:134943148:C:A	1.39245e-56	-1.13622e-09	-1.9628
134944193	chr6:134944193:G:A	8.19861e-56	-1.13622e-09	-0.189901
134944313	chr6:134944313:C:T	2.84568e-56	-1.13622e-09	-1.24806
134944479	chr6:134944479:G:A	1.8478e-54	1.34099	1.58431
134944880	chr6:134944880:C:A	1.47836e-56	-1.13622e-09	-1.90293
134944903	chr6:134944903:G:A	3.49101e-56	-1.13622e-09	-1.04367
134944938	chr6:134944938:A:G	1.33608e-56	-1.13622e-09	-2.00413
134944985	chr6:134944985:T:C	1.32424e-56	-1.13622e-09	-2.01303
134945115	chr6:134945115:A:C	8.63615e-56	-1.13622e-09	-0.137909
134945448	chr6:134945448:T:C	1.34079e-56	-1.13622e-09	-2.00061
134945803	chr6:134945803:T:C	1.43857e-57	-2.34888	-1.88392
134945847	chr6:134945847:C:T	1.344e-56	-1.13622e-09	-1.99822
134946106	chr6:134946106:C:G	6.80327e-56	-0.376462	-1.39409e-09
134946370	chr6:134946370:A:G	6.98425e-56	-1.13622e-09	-0.350209
134947058	chr6:134947058:A:G	1.29786e-57	-2.37723	-1.95851
134947133	chr6:134947133:C:G	1.33922e-56	-1.13622e-09	-2.00178
134947134	chr6:134947134:A:G	1.30783e-57	-2.38225	-1.94583
134947211	chr6:134947211:C:T	2.85075e-56	-1.13622e-09	-1.24628
134947434	chr6:134947434:G:C	5.58393e-56	-1.13622e-09	-0.573972
134947927	chr6:134947927:T:A	1.28108e-57	-2.39157	-1.95718
134948049	chr6:134948049:C:A	1.84663e-57	-1.99533	-1.98776
134948124	chr6:134948124:T:C	1.36459e-56	-1.13622e-09	-1.98302
134948128	chr6:134948128:G:A	4.40761e-56	-1.13622e-09	-0.810535
134948144	chr6:134948144:A:C	1.33912e-56	-1.13622e-09	-2.00185
134948379	chr6:134948379:G:T	2.8393e-56	-1.13622e-09	-1.25031
134948517	chr6:134948517:A:T	3.19159e-56	-1.13622e-09	-1.13335
134948646	chr6:134948646:A:G	1.33912e-56	-1.13622e-09	-2.00185
134948765	chr6:134948765:G:A	3.44216e-56	-1.13622e-09	-1.05777
134948796	chr6:134948796:T:G	1.33936e-56	-1.13622e-09	-2.00167
134948945	chr6:134948945:T:A	1.33912e-56	-1.13622e-09	-2.00185
134949381	chr6:134949381:T:C	1.33863e-56	-1.13622e-09	-2.00222
134949457	chr6:134949457:A:G	1.31545e-56	-1.13622e-09	-2.01969
134949569	chr6:134949569:T:G	1.85478e-56	-1.13622e-09	-1.6761
134950040	chr6:134950040:T:C	1.74685e-56	-1.13622e-09	-1.73605
134950190	chr6:134950190:C:A	5.5006e-54	1.18376	2.8324
134950452	chr6:134950452:G:A	1.73829e-56	-1.13622e-09	-1.74096
134950726	chr6:134950726:A:C	1.97027e-56	-1.13622e-09	-1.6157
134950731	chr6:134950731:C:T	9.21417e-57	-2.37571	-1.39409e-09
134950748	chr6:134950748:C:T	7.85291e-57	-1.52253	-1.01304
134950808	chr6:134950808:A:G	4.96122e-55	0.200518	1.40985
134950956	chr6:134950956:G:T	1.6473e-56	-1.13622e-09	-1.79473
134951244	chr6:134951244:A:AT	2.4934e-54	0.467197	2.75775
134951339	chr6:134951339:T:G	2.37196e-54	0.469031	2.70599
134951397	chr6:134951397:G:A	1.11986e-53	3.15793	1.56917
134951400	chr6:134951400:G:A	1.9484e-56	-1.13622e-09	-1.62686
134951600	chr6:134951600:G:C	1.83925e-56	-1.13622e-09	-1.68451
134951643	chr6:134951643:C:T	6.09497e-56	-1.13622e-09	-0.486402
134951886	chr6:134951886:C:T	6.76702e-56	-1.13622e-09	-0.381806
134952258	chr6:134952258:CAG:C	7.69943e-54	3.28138	1.07107
134952279	chr6:134952279:C:T	1.37718e-56	-1.97383	-1.39409e-09
134952292	chr6:134952292:A:C	3.27807e-57	-1.70827	-1.70093
134952429	chr6:134952429:T:C	1.31553e-56	-1.13622e-09	-2.01962
134952537	chr6:134952537:C:T	2.46704e-56	-1.13622e-09	-1.39085
134952555	chr6:134952555:T:G	1.73296e-56	-1.13622e-09	-1.74404
134952880	chr6:134952880:T:A	1.42294e-56	-1.13622e-09	-1.94114
134952919	chr6:134952919:AATT:A	1.32423e-56	-1.13622e-09	-2.01303
134952925	chr6:134952925:T:G	1.32422e-56	-1.13622e-09	-2.01305
134953049	chr6:134953049:C:A	1.69518e-56	-1.13622e-09	-1.76608
134953081	chr6:134953081:C:G	1.8482e-56	-1.13622e-09	-1.67966
134953094	chr6:134953094:A:G	1.58972e-53	1.23264	3.84481
134953180	chr6:134953180:A:G	4.5873e-56	-1.13622e-09	-0.770575
134954004	chr6:134954004:G:A	2.1549e-53	3.2407	2.14093
134954347	chr6:134954347:T:C	1.05373e-52	3.29067	3.67814
134954927	chr6:134954927:G:A	3.91985e-53	3.27973	2.70021
134954967	chr6:134954967:T:A	2.71526e-56	-1.13622e-09	-1.29498
134955015	chr6:134955015:C:T	1.69397e-56	-1.13622e-09	-1.76679
134955476	chr6:134955476:C:A	1.31537e-56	-1.13622e-09	-2.01975
134955558	chr6:134955558:T:C	1.03202e-53	0.766873	3.87854
134955952	chr6:134955952:T:A	1.31553e-56	-1.13622e-09	-2.01963
134956185	chr6:134956185:G:A	1.68777e-56	-1.13622e-09	-1.77046
134956268	chr6:134956268:C:G	6.2982e-55	1.84898	-1.39409e-09
134956333	chr6:134956333:T:C	1.35061e-56	-1.13622e-09	-1.99331
134956523	chr6:134956523:G:A	1.73169e-56	-1.13622e-09	-1.74477
134956648	chr6:134956648:G:C	1.7267e-56	-1.13622e-09	-1.74765
134957008	chr6:134957008:T:C	1.77038e-56	-1.13622e-09	-1.72267
134957080	chr6:134957080:T:C	1.72533e-56	-1.13622e-09	-1.74845
134957270	chr6:134957270:G:A	1.71413e-56	-1.13622e-09	-1.75496
134957481	chr6:134957481:G:T	3.797e-53	3.40278	2.54532
134957751	chr6:134957751:T:A	1.33755e-56	-1.13622e-09	-2.00303
134958247	chr6:134958247:C:T	5.21552e-56	-1.13622e-09	-0.642227
134958520	chr6:134958520:G:A	1.32937e-56	-1.13622e-09	-2.00916
134958558	chr6:134958558:A:C	9.23908e-55	-1.13622e-09	2.23216
134958900	chr6:134958900:A:T	4.13856e-56	-1.13622e-09	-0.873519
134959124	chr6:134959124:T:C	2.44348e-57	-1.90157	-1.80146
134959300	chr6:134959300:C:T	3.46964e-53	2.82474	3.0332
134959381	chr6:134959381:G:C	1.43268e-53	0.997976	3.97546
134959629	chr6:134959629:TTTG:T	4.43556e-56	-1.13622e-09	-0.804211
134959767	chr6:134959767:T:C	6.13268e-56	-1.13622e-09	-0.480235
134959819	chr6:134959819:T:C	1.35727e-56	-1.13622e-09	-1.98839
134959838	chr6:134959838:T:C	1.77502e-56	-1.13622e-09	-1.72005
134959861	chr6:134959861:G:A	9.78174e-55	-1.13622e-09	2.28924
134960509	chr6:134960509:T:C	1.72301e-56	-1.13622e-09	-1.7498
134960574	chr6:134960574:T:C	1.72545e-56	-1.13622e-09	-1.74838
134960657	chr6:134960657:C:T	3.90941e-55	0.834692	0.537414
134960889	chr6:134960889:C:A	1.34157e-56	-1.13622e-09	-2.00003
134961197	chr6:134961197:A:T	1.77159e-56	-1.13622e-09	-1.72199
134961518	chr6:134961518:T:C	1.67606e-54	0.979912	1.84784
134961597	chr6:134961597:T:C	1.47241e-53	3.73774	1.26305
134961633	chr6:134961633:G:A	3.96135e-54	3.45991	0.227978
134961788	chr6:134961788:C:CACCCATAGACCCCAGTGGTGTGCAGT	5.05174e-56	-1.13622e-09	-0.674134
134962210	chr6:134962210:T:C	5.55366e-56	0.574865	-1.15427
134962362	chr6:134962362:T:C	1.85091e-56	-1.13622e-09	-1.67819
134962537	chr6:134962537:C:T	4.18191e-56	-1.13622e-09	-0.863099
134962680	chr6:134962680:A:G	1.15334e-50	11.6643	-1.39409e-09
134962736	chr6:134962736:C:G	6.92021e-53	3.77319	2.77515
134962831	chr6:134962831:C:A	5.04613e-54	-1.13622e-09	3.92993
134963055	chr6:134963055:C:T	4.18191e-56	-1.13622e-09	-0.863099
134963084	chr6:134963084:A:G	4.6829e-56	-1.13622e-09	-0.749948
134963189	chr6:134963189:A:G	4.188e-56	-1.13622e-09	-0.861642
134963334	chr6:134963334:C:T	1.27823e-56	-2.04839	-1.39409e-09
134963701	chr6:134963701:T:G	5.83464e-53	3.69875	2.67895
134963782	chr6:134963782:G:A	1.36175e-56	-1.13622e-09	-1.98509
134964010	chr6:134964010:C:A	2.40167e-54	0.340946	2.84652
134964068	chr6:134964068:C:T	4.18121e-56	-1.13622e-09	-0.863265
134965043	chr6:134965043:T:C	1.79724e-56	-1.13622e-09	-1.70761
134965367	chr6:134965367:T:C	3.8347e-54	0.713975	2.94142
134966099	chr6:134966099:G:A	1.96652e-56	-0.53387	-1.08373
134966284	chr6:134966284:C:T	4.20116e-56	-1.13622e-09	-0.858504
134966324	chr6:134966324:A:C	4.17948e-56	-1.13622e-09	-0.863678
134967328	chr6:134967328:T:TA	4.18709e-56	-1.13622e-09	-0.861861
134967525	chr6:134967525:T:C	6.90044e-53	3.67836	2.86711
134967578	chr6:134967578:C:T	4.17731e-53	3.74	2.30355
134967823	chr6:134967823:G:A	1.31763e-56	-1.13622e-09	-2.01803
134968028	chr6:134968028:T:C	4.17071e-56	-1.13622e-09	-0.86578
134968203	chr6:134968203:C:T	4.1796e-56	-1.13622e-09	-0.863651
134968239	chr6:134968239:GA:G	8.00735e-57	-1.9241	-0.591995
134968484	chr6:134968484:G:A	3.8047e-56	-1.13622e-09	-0.95763
134968564	chr6:134968564:T:A	4.88286e-53	-1.13622e-09	6.19962
134969217	chr6:134969217:T:C	7.38514e-53	3.7648	2.84856
134969785	chr6:134969785:A:G	2.5717e-57	-1.63522	-2.01666
134970076	chr6:134970076:T:C	4.20513e-56	-1.13622e-09	-0.857561
134970155	chr6:134970155:C:T	7.3694e-53	3.52568	3.08555
134970801	chr6:134970801:T:C	4.18191e-56	-1.13622e-09	-0.863099
134970813	chr6:134970813:C:T	8.02323e-56	-1.13622e-09	-0.211526
134970980	chr6:134970980:T:C	1.1418e-57	-2.45198	-2.01187
134971351	chr6:134971351:A:G	2.15184e-55	-1.13622e-09	0.77504
134971618	chr6:134971618:A:G	4.18191e-56	-1.13622e-09	-0.863099
134971696	chr6:134971696:C:T	4.17033e-56	-1.13622e-09	-0.865871
134971747	chr6:134971747:A:G	4.1724e-56	-1.13622e-09	-0.865375
134971941	chr6:134971941:C:T	1.32753e-56	-1.13622e-09	-2.01054
134972004	chr6:134972004:G:A	2.40577e-57	-1.70818	-2.0104
134972063	chr6:134972063:CT:C	7.94142e-56	-1.13622e-09	-0.221774
134972227	chr6:134972227:G:A	1.17674e-56	-0.604936	-1.52619
134972253	chr6:134972253:C:T	6.08888e-55	-0.174378	1.98956
134972325	chr6:134972325:C:A	1.18991e-56	-0.619119	-1.50087
134972507	chr6:134972507:T:C	3.65039e-55	-0.227941	1.53149
134972751	chr6:134972751:T:A	1.36705e-56	-1.13622e-09	-1.98121
134972981	chr6:134972981:T:C	1.3283e-56	-1.13622e-09	-2.00997
134973121	chr6:134973121:A:G	6.81114e-55	-0.097991	2.02527
134973547	chr6:134973547:G:A	1.78949e-56	-1.13622e-09	-1.71194
134973677	chr6:134973677:C:T	1.68654e-56	-1.13622e-09	-1.77119
134973863	chr6:134973863:G:A	1.37856e-54	0.0542168	2.57813
134973896	chr6:134973896:C:T	7.15296e-46	22.6995	-1.39409e-09
134973943	chr6:134973943:T:C	1.25296e-54	0.0300315	2.50678
134974272	chr6:134974272:T:G	1.23297e-56	-0.591737	-1.4927
134974694	chr6:134974694:C:A	2.62357e-56	-1.13622e-09	-1.32933
134974752	chr6:134974752:A:T	1.70215e-56	-1.13622e-09	-1.76197
134974846	chr6:134974846:G:C	1.7015e-56	-1.13622e-09	-1.76236
134974935	chr6:134974935:C:A	1.11951e-54	-0.169529	2.59373
134974957	chr6:134974957:G:C	2.3232e-56	-1.13622e-09	-1.45092
134975121	chr6:134975121:G:T	5.66113e-56	-0.560243	-1.39409e-09
134975328	chr6:134975328:C:T	1.75185e-56	-1.13622e-09	-1.73319
134975352	chr6:134975352:G:A	1.32201e-56	-1.13622e-09	-2.01471
134975825	chr6:134975825:A:G	1.86029e-54	-0.026448	2.95848
134976439	chr6:134976439:C:A	1.71656e-56	-1.13622e-09	-1.75354
134976524	chr6:134976524:G:A	5.77888e-53	3.69177	2.67633
134976808	chr6:134976808:C:T	1.36499e-56	-1.13622e-09	-1.98272
134977020	chr6:134977020:T:C	1.79291e-54	-0.159386	3.05453
134977082	chr6:134977082:T:A	6.45866e-55	1.87414	-1.39409e-09
134978230	chr6:134978230:T:C	8.68402e-57	-1.79843	-0.636535
134978544	chr6:134978544:T:C	7.25149e-53	3.83479	2.7603
134978575	chr6:134978575:C:G	2.58478e-54	0.202933	3.05801
134978821	chr6:134978821:T:C	2.89554e-52	3.86874	4.11091
134978931	chr6:134978931:A:G	1.42339e-56	-1.13622e-09	-1.94082
134979847	chr6:134979847:T:C	1.3395e-56	-1.13622e-09	-2.00157
134980017	chr6:134980017:A:G	1.32947e-56	-1.13622e-09	-2.00909
134980343	chr6:134980343:AAAG:A	1.42404e-56	-1.13622e-09	-1.94037
134980529	chr6:134980529:C:T	1.40081e-56	-1.13622e-09	-1.95682
134981118	chr6:134981118:A:G	2.70248e-56	-1.29969	-1.39409e-09
134981261	chr6:134981261:C:T	1.32888e-56	-1.13622e-09	-2.00953
134981602	chr6:134981602:G:A	3.93602e-56	-0.0427879	-0.880908
134982218	chr6:134982218:A:G	3.27089e-57	-1.61954	-1.79185
134982836	chr6:134982836:T:C	2.23248e-56	-1.13622e-09	-1.49075
134983164	chr6:134983164:T:C	2.5288e-56	-1.13622e-09	-1.36612
134983204	chr6:134983204:C:G	3.26242e-55	1.19119	-1.39409e-09
134983461	chr6:134983461:CAGAA:C	6.2192e-54	-1.13622e-09	4.13894
134983990	chr6:134983990:T:C	2.22904e-56	-1.13622e-09	-1.49229
134984071	chr6:134984071:G:A	1.34693e-56	-1.13622e-09	-1.99604
134984166	chr6:134984166:T:C	2.48137e-57	-1.68648	-2.00116
134984486	chr6:134984486:G:A	1.64507e-56	-1.13622e-09	-1.79608
134985031	chr6:134985031:T:C	3.77541e-56	-1.13622e-09	-0.965356
134985383	chr6:134985383:T:C	6.49538e-54	-1.13622e-09	4.18239
134985842	chr6:134985842:A:T	1.55914e-52	3.96161	3.399
134986220	chr6:134986220:A:AT	1.19395e-45	23.2118	-1.39409e-09
134986362	chr6:134986362:T:C	2.29936e-56	-1.13622e-09	-1.46124
134986414	chr6:134986414:C:T	3.82515e-56	-1.13622e-09	-0.952269
134986602	chr6:134986602:T:C	3.0069e-54	0.0321543	3.38006
134986875	chr6:134986875:C:A	6.88126e-54	-1.13622e-09	4.24011
134987237	chr6:134987237:A:G	1.12745e-52	3.82866	3.20777
134987993	chr6:134987993:T:C	2.53173e-57	-1.68946	-1.97809
134988074	chr6:134988074:C:T	5.00241e-54	0.728845	3.19238
134988317	chr6:134988317:C:T	7.34136e-54	-1.13622e-09	4.30483
134988800	chr6:134988800:C:G	1.31555e-56	-1.13622e-09	-2.01961
134988802	chr6:134988802:A:G	1.38893e-54	0.0654299	2.57441
134989379	chr6:134989379:G:A	1.31571e-56	-1.13622e-09	-2.01949
134989408	chr6:134989408:C:T	2.03144e-54	0.0919441	2.9281
134989691	chr6:134989691:T:C	4.01038e-52	8.30536	-1.39409e-09
134989864	chr6:134989864:T:C	1.32865e-56	-1.13622e-09	-2.0097
134989943	chr6:134989943:T:C	1.89816e-56	-1.13622e-09	-1.65298
134990038	chr6:134990038:T:C	8.13722e-56	-1.13622e-09	-0.197418
134990343	chr6:134990343:C:T	1.68362e-56	-1.13622e-09	-1.77292
134990359	chr6:134990359:C:A	1.65559e-56	-1.13622e-09	-1.78971
134990392	chr6:134990392:CCT:C	1.88945e-56	-1.65758	-1.39409e-09
134990435	chr6:134990435:A:C	1.45015e-56	-1.13622e-09	-1.9222
134990503	chr6:134990503:T:C	1.21846e-52	3.82944	3.28462
134990757	chr6:134990757:G:T	1.36182e-56	-1.13622e-09	-1.98505
134991242	chr6:134991242:G:A	1.23313e-52	3.81892	3.30711
134992066	chr6:134992066:T:G	1.46777e-56	-1.13622e-09	-1.91012
134992810	chr6:134992810:T:A	3.90467e-55	0.00481095	1.36608
134992856	chr6:134992856:C:A	1.17031e-54	0.0508875	2.41769
134993044	chr6:134993044:C:T	7.30223e-55	-0.0388927	2.03579
134993121	chr6:134993121:T:C	1.32924e-56	-1.13622e-09	-2.00926
134993124	chr6:134993124:G:T	1.73015e-56	-1.13622e-09	-1.74566
134993127	chr6:134993127:T:C	1.23389e-52	3.72121	3.40543
134993830	chr6:134993830:G:C	1.3629e-56	-1.13622e-09	-1.98425
134994249	chr6:134994249:A:G	1.39627e-56	-1.13622e-09	-1.96006
134994260	chr6:134994260:C:T	2.65879e-57	-1.62539	-1.99319
134994432	chr6:134994432:C:T	5.80488e-56	0.20909	-0.744257
134995096	chr6:134995096:AG:A	9.74511e-55	0.067981	2.2175
134995217	chr6:134995217:G:T	1.77893e-56	-1.13622e-09	-1.71785
134995338	chr6:134995338:T:C	1.30969e-52	3.83747	3.34879
134995888	chr6:134995888:A:C	1.23615e-52	3.84911	3.27937
134995976	chr6:134995976:T:C	2.38465e-56	-1.13622e-09	-1.42481
134996216	chr6:134996216:G:A	1.02276e-52	3.92568	3.0133
134996342	chr6:134996342:T:G	1.32861e-56	-1.13622e-09	-2.00974
134996527	chr6:134996527:G:T	2.73196e-54	0.421168	2.89516
134996651	chr6:134996651:T:C	2.32065e-57	-1.73506	-2.01954
134997079	chr6:134997079:C:T	2.38329e-56	-1.13622e-09	-1.42539
134997252	chr6:134997252:A:G	6.15763e-56	0.289849	-0.766024
134997700	chr6:134997700:T:C	1.32883e-56	-1.13622e-09	-2.00957
134997716	chr6:134997716:A:T	9.84826e-55	0.0684835	2.22753
134998645	chr6:134998645:T:C	2.56118e-56	-1.13622e-09	-1.3534
134998891	chr6:134998891:C:T	1.45083e-56	-1.13622e-09	-1.92173
134998925	chr6:134998925:A:G	4.35344e-55	0.0514002	1.42828
134999608	chr6:134999608:C:T	1.48701e-56	-1.13622e-09	-1.8971
135000371	chr6:135000371:C:T	9.76989e-55	0.0933221	2.1947
135000443	chr6:135000443:AGAGGTTTAATCTTTCTTCTG:A	4.82471e-56	-1.13622e-09	-0.720115
135000614	chr6:135000614:C:G	1.72917e-56	-1.13622e-09	-1.74622
135000844	chr6:135000844:C:T	1.77078e-56	-1.13622e-09	-1.72244
135001191	chr6:135001191:A:C	3.0925e-57	-1.47592	-1.99155
135001474	chr6:135001474:AT:A	6.58977e-54	-1.13622e-09	4.19682
135001606	chr6:135001606:C:T	2.14504e-57	-1.81913	-2.01417
135001775	chr6:135001775:A:G	1.84729e-56	-1.13622e-09	-1.68014
135001888	chr6:135001888:A:T	3.70084e-55	-0.0995278	1.41681
135001949	chr6:135001949:A:G	1.0704e-55	-1.13622e-09	0.0767486
135001963	chr6:135001963:G:GTA	1.77059e-56	-1.13622e-09	-1.72256
135002504	chr6:135002504:G:A	4.03681e-56	-1.13622e-09	-0.898411
135002913	chr6:135002913:T:C	4.44046e-55	-0.034178	1.53366
135002947	chr6:135002947:T:C	4.15275e-55	-0.0464329	1.47892
135002974	chr6:135002974:T:TA	1.84914e-56	-1.13622e-09	-1.67915
135002993	chr6:135002993:A:G	6.59888e-57	-2.70955	-1.39409e-09
135003164	chr6:135003164:C:T	1.3233e-56	-1.13622e-09	-2.01374
135003373	chr6:135003373:G:A	3.79588e-55	0.0537612	1.28887
135003396	chr6:135003396:C:T	8.9096e-55	-0.0557348	2.25158
135003734	chr6:135003734:G:A	1.20482e-55	0.195046	-1.39409e-09
135003763	chr6:135003763:G:A	2.27336e-56	-1.13622e-09	-1.47261
135003779	chr6:135003779:T:C	1.83165e-56	-1.13622e-09	-1.68865
135003922	chr6:135003922:A:C	4.78389e-56	-1.13622e-09	-0.728613
135004518	chr6:135004518:G:GA	8.46327e-55	0.0134661	2.13099
135004656	chr6:135004656:C:G	9.87389e-55	-0.0126058	2.31122
135004691	chr6:135004691:G:A	2.5476e-56	-1.13622e-09	-1.35872
135004873	chr6:135004873:G:A	1.32911e-56	-1.13622e-09	-2.00936
135005408	chr6:135005408:T:C	1.49424e-56	-1.13622e-09	-1.89225
135006044	chr6:135006044:T:C	1.81984e-56	-1.13622e-09	-1.69512
135006188	chr6:135006188:A:C	2.49884e-56	-1.13622e-09	-1.37804
135006317	chr6:135006317:G:A	1.25044e-55	0.232211	-1.39409e-09
135006508	chr6:135006508:G:A	1.7636e-56	-1.13622e-09	-1.72651
135006697	chr6:135006697:G:A	2.55099e-56	-1.13622e-09	-1.35739
135006914	chr6:135006914:A:T	1.72503e-56	-1.13622e-09	-1.74862
135006920	chr6:135006920:CAT:C	6.71185e-56	-1.13622e-09	-0.389992
135007654	chr6:135007654:G:A	4.3915e-55	0.0601223	1.42827
135007939	chr6:135007939:G:A	2.01057e-56	-1.13622e-09	-1.59545
135008191	chr6:135008191:T:C	2.40995e-56	-1.13622e-09	-1.41426
135008601	chr6:135008601:G:C	1.82194e-56	-1.13622e-09	-1.69396
135008617	chr6:135008617:T:C	8.10569e-55	-0.175641	2.27693
135008831	chr6:135008831:C:T	4.47909e-55	-0.0675596	1.5757
135009735	chr6:135009735:G:A	4.03861e-55	-0.00278687	1.40741
135009783	chr6:135009783:G:A	2.61108e-56	-1.13622e-09	-1.3341
135009874	chr6:135009874:C:T	2.40995e-56	-1.13622e-09	-1.41426
135009927	chr6:135009927:G:A	1.3401e-56	-1.13622e-09	-2.00112
135010116	chr6:135010116:A:C	3.51135e-54	0.30541	3.2619
135010585	chr6:135010585:T:C	2.54231e-50	-1.13622e-09	12.4547
135011240	chr6:135011240:G:A	6.0078e-54	-1.13622e-09	4.10436
135011427	chr6:135011427:G:T	2.40858e-56	-1.13622e-09	-1.41483
135011428	chr6:135011428:G:A	1.89164e-52	7.55392	-1.39409e-09
135012033	chr6:135012033:A:G	6.83894e-57	-2.67382	-1.39409e-09
135012157	chr6:135012157:T:C	1.76416e-56	-1.13622e-09	-1.72619
135012329	chr6:135012329:C:T	3.22488e-55	1.17961	-1.39409e-09
135012335	chr6:135012335:TA:T	2.37291e-56	-1.13622e-09	-1.42975
135012577	chr6:135012577:A:G	1.35865e-56	-1.13622e-09	-1.98737
135013288	chr6:135013288:C:A	9.41584e-55	-0.0533815	2.30449
135013462	chr6:135013462:A:G	2.25871e-53	0.682202	4.74648
135013588	chr6:135013588:CAGAAT:C	1.77536e-56	-1.13622e-09	-1.71986
135013925	chr6:135013925:G:A	1.05206e-54	0.0110123	2.35104
135014130	chr6:135014130:C:T	9.906e-53	3.62933	3.2777
135014153	chr6:135014153:G:A	1.32963e-56	-1.13622e-09	-2.00896
135014180	chr6:135014180:CCTT:C	1.83919e-56	-1.13622e-09	-1.68454
135014244	chr6:135014244:C:T	3.7314e-56	0.299098	-1.27618
135014773	chr6:135014773:T:C	1.69695e-56	-1.13622e-09	-1.76504
135014967	chr6:135014967:G:A	1.36559e-56	-1.13622e-09	-1.98228
135015377	chr6:135015377:A:G	1.33332e-56	-1.13622e-09	-2.0062
135015449	chr6:135015449:C:T	9.45245e-55	-0.0755689	2.33056
135015456	chr6:135015456:C:T	1.32911e-56	-1.13622e-09	-2.00936
135015613	chr6:135015613:G:A	1.66474e-56	-1.13622e-09	-1.7842
135015719	chr6:135015719:C:T	2.55328e-55	-0.383072	1.32917
135015779	chr6:135015779:C:T	1.73623e-56	-1.13622e-09	-1.74215
135015780	chr6:135015780:G:A	2.67587e-56	-1.13622e-09	-1.30959
135016047	chr6:135016047:C:T	1.58701e-56	-1.13622e-09	-1.83201
135016356	chr6:135016356:G:A	1.31619e-56	-1.13622e-09	-2.01913
135016595	chr6:135016595:A:G	1.02491e-54	-0.0535919	2.3895
135016740	chr6:135016740:G:GA	2.55217e-56	-1.13622e-09	-1.35692
135016743	chr6:135016743:G:A	2.48123e-56	-1.13622e-09	-1.38511
135016745	chr6:135016745:T:A	2.48123e-56	-1.13622e-09	-1.38511
135016794	chr6:135016794:T:C	1.40352e-56	-1.13622e-09	-1.95488
135016915	chr6:135016915:T:TCC	9.23857e-55	-0.0673066	2.29941
135018133	chr6:135018133:C:G	4.53514e-56	-1.13622e-09	-0.78201
135018884	chr6:135018884:C:A	1.331e-56	-1.13622e-09	-2.00793
135019098	chr6:135019098:AGCATT:A	2.39023e-56	-1.13622e-09	-1.42248
135019873	chr6:135019873:A:G	9.98251e-56	0.158113	-0.151144
135019886	chr6:135019886:A:C	2.65635e-56	-1.13622e-09	-1.31691
135020385	chr6:135020385:CATT:C	1.93122e-56	-1.13622e-09	-1.63571
135020428	chr6:135020428:C:T	1.32911e-56	-1.13622e-09	-2.00936
135020448	chr6:135020448:C:T	5.24365e-54	-1.13622e-09	3.96832
135020729	chr6:135020729:C:G	1.81926e-56	-1.13622e-09	-1.69543
135020810	chr6:135020810:A:T	1.75455e-56	-1.73165	-1.39409e-09
135021299	chr6:135021299:G:A	1.24261e-54	-0.0405134	2.56903
135021533	chr6:135021533:T:C	1.78909e-56	-1.13622e-09	-1.71216
135021735	chr6:135021735:G:A	4.50861e-56	-1.13622e-09	-0.787877
135021765	chr6:135021765:C:T	8.74813e-55	-0.125773	2.30333
135021884	chr6:135021884:C:A	1.84283e-56	-1.13622e-09	-1.68257
135022276	chr6:135022276:A:G	1.32846e-56	-1.13622e-09	-2.00984
135023063	chr6:135023063:G:A	1.53676e-56	-1.13622e-09	-1.86419
135023173	chr6:135023173:A:G	9.61609e-55	-0.0485355	2.32069
135023293	chr6:135023293:A:C	7.2303e-57	-2.61817	-1.39409e-09
135023317	chr6:135023317:G:A	6.00166e-53	3.49203	2.91389
135023337	chr6:135023337:G:T	3.52274e-56	-1.13622e-09	-1.03463
135023542	chr6:135023542:TTTAACAGATTA:T	1.47481e-57	-2.3059	-1.90203
135023966	chr6:135023966:ACAC:A	7.70228e-56	-1.13622e-09	-0.25235
135023970	chr6:135023970:T:TGAAATAAATTTTTTTC	7.70269e-56	-1.13622e-09	-0.252296
135024057	chr6:135024057:T:C	4.4161e-56	-1.13622e-09	-0.808609
135024207	chr6:135024207:G:A	1.61683e-56	-1.13622e-09	-1.8134
135024302	chr6:135024302:T:C	1.33822e-56	-1.13622e-09	-2.00252
135024321	chr6:135024321:T:A	1.04526e-52	3.70755	3.25319
135024357	chr6:135024357:G:A	1.31927e-56	-1.13622e-09	-2.01679
135024509	chr6:135024509:T:C	1.33193e-56	-1.13622e-09	-2.00724
135024745	chr6:135024745:TTAAGA:T	1.79723e-56	-1.13622e-09	-1.70762
135024809	chr6:135024809:C:T	2.15365e-57	-1.81397	-2.01531
135025213	chr6:135025213:G:A	1.35452e-50	11.8251	-1.39409e-09
135025501	chr6:135025501:C:CAA	3.88084e-56	0.269397	-1.20721
135025682	chr6:135025682:G:A	3.95459e-56	-1.13622e-09	-0.918989
135025789	chr6:135025789:A:G	7.0962e-56	-1.13622e-09	-0.334307
135025993	chr6:135025993:G:C	4.15804e-55	-0.0403384	1.4741
135026036	chr6:135026036:T:C	4.22353e-54	-1.13622e-09	3.75197
135026154	chr6:135026154:T:A	1.3178e-56	-1.13622e-09	-2.0179
135026457	chr6:135026457:A:G	4.78128e-55	-0.0616427	1.63507
135026523	chr6:135026523:T:A	4.26612e-55	-0.0702514	1.52968
135026691	chr6:135026691:T:G	8.31956e-54	-1.13622e-09	4.42991
135026758	chr6:135026758:A:C	1.80297e-56	-1.13622e-09	-1.70443
135027288	chr6:135027288:T:C	1.85389e-56	-1.13622e-09	-1.67658
135027473	chr6:135027473:T:C	8.93355e-57	-2.40664	-1.39409e-09
135027811	chr6:135027811:G:A	1.32592e-56	-1.13622e-09	-2.01176
135027949	chr6:135027949:T:C	1.32942e-56	-1.13622e-09	-2.00912
135028019	chr6:135028019:A:G	6.52914e-55	-0.110387	1.99538
135028116	chr6:135028116:T:C	1.16761e-55	-1.13622e-09	0.163682
135028432	chr6:135028432:C:T	6.1173e-55	0.041889	1.77795
135028497	chr6:135028497:CAT:C	4.10642e-52	3.79368	4.53535
135028618	chr6:135028618:G:A	9.80829e-53	3.70174	3.19538
135028707	chr6:135028707:C:T	1.05122e-52	3.78118	3.18525
135028865	chr6:135028865:ATCT:A	1.80096e-56	-1.13622e-09	-1.70555
135029241	chr6:135029241:A:G	8.42311e-55	-0.150889	2.29059
135029568	chr6:135029568:A:G	1.45887e-56	-1.13622e-09	-1.9162
135029794	chr6:135029794:G:C	9.6252e-53	3.64272	3.23555
135029812	chr6:135029812:C:G	9.52311e-55	-0.0352453	2.29769
135030236	chr6:135030236:A:G	1.31884e-56	-1.13622e-09	-2.01711
135030582	chr6:135030582:G:A	2.58034e-57	-1.68045	-1.96808
135031199	chr6:135031199:T:C	6.69029e-57	-2.69579	-1.39409e-09
135031305	chr6:135031305:C:A	3.96324e-55	0.0357119	1.35007
135031424	chr6:135031424:A:G	1.69742e-56	-1.13622e-09	-1.76476
135031510	chr6:135031510:G:C	3.29145e-54	0.340028	3.1626
135031594	chr6:135031594:A:G	1.81789e-56	-1.13622e-09	-1.69619
135031731	chr6:135031731:T:C	1.31606e-56	-1.13622e-09	-2.01922
135031934	chr6:135031934:A:G	1.32298e-56	-1.13622e-09	-2.01398
135032130	chr6:135032130:A:T	1.32944e-56	-1.13622e-09	-2.00911
135032183	chr6:135032183:A:T	1.07289e-55	0.0790717	-1.39409e-09
135032500	chr6:135032500:A:G	1.68618e-56	-1.13622e-09	-1.7714
135032853	chr6:135032853:A:G	2.11557e-56	-1.13622e-09	-1.54454
135033476	chr6:135033476:C:T	1.32926e-56	-1.13622e-09	-2.00924
135033980	chr6:135033980:C:T	4.0399e-56	0.00540482	-0.903051
135034091	chr6:135034091:T:C	2.30493e-56	-1.13622e-09	-1.45882
135034369	chr6:135034369:C:T	4.13036e-55	0.0345284	1.39256
135034405	chr6:135034405:A:C	1.78145e-56	-1.13622e-09	-1.71644
135034410	chr6:135034410:G:A	1.83351e-56	-1.13622e-09	-1.68763
135034419	chr6:135034419:G:A	1.81582e-56	-1.13622e-09	-1.69733
135034585	chr6:135034585:A:G	5.69139e-54	0.582309	3.46795
135034713	chr6:135034713:T:G	1.38631e-56	-1.13622e-09	-1.96722
135035026	chr6:135035026:AG:A	1.38686e-56	-1.13622e-09	-1.96682
135035040	chr6:135035040:T:C	1.31885e-56	-1.13622e-09	-2.01711
135035078	chr6:135035078:G:C	4.11735e-56	0.315176	-1.19383
135035331	chr6:135035331:T:C	7.91442e-57	-1.86911	-0.658651
135035550	chr6:135035550:C:T	1.32004e-56	-1.13622e-09	-2.01621
135035608	chr6:135035608:G:A	1.8154e-56	-1.13622e-09	-1.69756
135035899	chr6:135035899:A:C	1.32149e-56	-1.13622e-09	-2.0151
135036398	chr6:135036398:A:T	4.37221e-56	-1.13622e-09	-0.818597
135036407	chr6:135036407:AT:A	5.46298e-54	-1.13622e-09	4.0093
135037074	chr6:135037074:T:G	3.2082e-56	-1.13622e-09	-1.12816
135037260	chr6:135037260:G:A	1.79706e-56	-1.13622e-09	-1.70771
135037429	chr6:135037429:T:G	4.46295e-55	-0.0194187	1.52395
135037778	chr6:135037778:G:A	2.77575e-57	-1.57379	-2.00174
135037796	chr6:135037796:C:T	1.31904e-56	-1.13622e-09	-2.01696
135037858	chr6:135037858:C:T	1.32889e-56	-1.13622e-09	-2.00952
135037935	chr6:135037935:G:A	1.84037e-56	-1.13622e-09	-1.6839
135038463	chr6:135038463:C:T	1.88669e-56	-1.13622e-09	-1.65904
135038629	chr6:135038629:A:G	1.31607e-56	-1.13622e-09	-2.01921
135038908	chr6:135038908:C:T	2.86982e-57	-1.66155	-1.88065
135040002	chr6:135040002:T:C	3.9091e-55	-0.121439	1.49347
135040097	chr6:135040097:T:C	4.59004e-54	-1.13622e-09	3.83519
135040682	chr6:135040682:C:T	6.60625e-57	-2.70843	-1.39409e-09
135040776	chr6:135040776:A:G	1.31796e-56	-1.13622e-09	-2.01778
135040935	chr6:135040935:CATA:C	1.47851e-56	-1.13622e-09	-1.90283
135040949	chr6:135040949:G:A	1.34058e-56	-1.13622e-09	-2.00076
135041240	chr6:135041240:T:C	4.57994e-55	0.1967	1.3337
135041314	chr6:135041314:CTG:C	7.39566e-57	-2.59556	-1.39409e-09
135041430	chr6:135041430:T:C	1.86597e-56	-1.13622e-09	-1.67008
135041628	chr6:135041628:T:A	1.81713e-56	-1.13622e-09	-1.69661
135041822	chr6:135041822:G:C	1.32078e-56	-1.13622e-09	-2.01564
135041897	chr6:135041897:T:C	1.45067e-56	-1.13622e-09	-1.92184
135042326	chr6:135042326:C:G	2.42541e-56	-1.13622e-09	-1.40787
135042745	chr6:135042745:G:A	1.32001e-56	-1.13622e-09	-2.01622
135042886	chr6:135042886:T:C	1.31853e-56	-1.13622e-09	-2.01735
135042939	chr6:135042939:C:T	1.32178e-56	-1.13622e-09	-2.01489
135043233	chr6:135043233:T:C	1.32152e-56	-1.13622e-09	-2.01509
135043249	chr6:135043249:A:T	6.61499e-57	-2.70711	-1.39409e-09
135043279	chr6:135043279:A:C	3.82468e-55	-0.0543928	1.40459
135043638	chr6:135043638:A:G	1.34397e-56	-1.13622e-09	-1.99824
135043681	chr6:135043681:T:G	2.40345e-56	-1.13622e-09	-1.41696
135044207	chr6:135044207:T:C	1.32017e-56	-1.13622e-09	-2.0161
135044424	chr6:135044424:C:T	1.33101e-56	-1.13622e-09	-2.00793
135044587	chr6:135044587:A:G	2.40995e-56	-1.13622e-09	-1.41426
135044680	chr6:135044680:C:T	6.93437e-54	0.769474	3.47832
135044774	chr6:135044774:C:G	2.46996e-56	-1.13622e-09	-1.38966
135044793	chr6:135044793:A:G	4.31535e-56	-1.13622e-09	-0.831687
135044994	chr6:135044994:C:T	1.50611e-54	4.35878	-1.63794
135045171	chr6:135045171:G:A	9.94744e-54	3.8776	0.73102
135045266	chr6:135045266:C:G	1.45376e-56	-1.13622e-09	-1.91971
135045732	chr6:135045732:G:A	1.3505e-56	-1.13622e-09	-1.99339
135045742	chr6:135045742:T:C	5.74915e-54	0.673597	3.38676
135046139	chr6:135046139:T:C	7.73941e-56	-1.13622e-09	-0.247541
135046251	chr6:135046251:AT:A	3.35018e-55	-0.0338894	1.25162
135046295	chr6:135046295:G:C	2.46542e-56	-1.13622e-09	-1.3915
135046582	chr6:135046582:G:A	1.31606e-56	-1.13622e-09	-2.01922
135046619	chr6:135046619:A:G	5.7447e-54	0.684254	3.37533
135046778	chr6:135046778:A:G	3.05362e-55	0.0153508	1.1097
135046878	chr6:135046878:A:T	1.69831e-56	-1.13622e-09	-1.76423
135046896	chr6:135046896:C:A	1.34846e-56	-1.13622e-09	-1.9949
135046931	chr6:135046931:ACTG:A	1.83654e-56	-1.13622e-09	-1.68598
135047176	chr6:135047176:G:A	1.36619e-56	-0.511334	-1.4705
135047413	chr6:135047413:T:C	1.3539e-56	-1.13622e-09	-1.99087
135048377	chr6:135048377:G:A	2.30375e-56	-1.13622e-09	-1.45933
135048554	chr6:135048554:G:A	2.62787e-57	-1.62202	-2.00826
135048584	chr6:135048584:G:C	1.34419e-56	-1.13622e-09	-1.99807
135048628	chr6:135048628:G:T	1.85371e-56	-1.13622e-09	-1.67668
135048775	chr6:135048775:A:G	5.92058e-54	0.602888	3.48685
135048831	chr6:135048831:T:C	1.85594e-56	-1.13622e-09	-1.67548
135049032	chr6:135049032:G:GC	4.41719e-54	3.79681	-1.39409e-09
135049074	chr6:135049074:T:C	1.82277e-56	-1.13622e-09	-1.69351
135049082	chr6:135049082:A:C	6.69823e-57	-2.69461	-1.39409e-09
135049234	chr6:135049234:C:T	1.37589e-56	-1.13622e-09	-1.97477
135049314	chr6:135049314:C:A	1.85393e-56	-1.13622e-09	-1.67656
135049345	chr6:135049345:C:T	4.00411e-54	-1.13622e-09	3.69863
135049852	chr6:135049852:G:A	1.78329e-56	-1.13622e-09	-1.71541
135050081	chr6:135050081:G:C	1.38686e-56	-1.13622e-09	-1.96682
135050086	chr6:135050086:T:C	5.25143e-54	0.572338	3.39747
135050191	chr6:135050191:T:C	2.93695e-55	-0.0815021	1.16759
135050887	chr6:135050887:G:A	1.34677e-56	-1.13622e-09	-1.99616
135051093	chr6:135051093:A:G	4.07082e-56	0.114198	-1.00422
135051179	chr6:135051179:C:T	1.3877e-56	-1.13622e-09	-1.96622
135051897	chr6:135051897:C:T	1.33677e-56	-1.13622e-09	-2.00361
135051938	chr6:135051938:G:T	3.17101e-55	0.020099	1.14267
135052006	chr6:135052006:T:A	1.69778e-56	-1.13622e-09	-1.76454
135052396	chr6:135052396:G:A	5.07145e-55	0.323194	1.30915
135052540	chr6:135052540:C:T	1.32874e-56	-1.13622e-09	-2.00964
135052571	chr6:135052571:G:A	1.36395e-56	-1.13622e-09	-1.98348
135052765	chr6:135052765:G:A	1.34262e-56	-1.13622e-09	-1.99924
135053134	chr6:135053134:G:A	1.72643e-56	-1.13622e-09	-1.74781
135053230	chr6:135053230:C:G	2.73581e-55	-0.0754765	1.09062
135053315	chr6:135053315:T:G	1.34325e-56	-1.13622e-09	-1.99877
135054094	chr6:135054094:C:T	2.27163e-55	0.210615	0.618602
135054624	chr6:135054624:G:A	1.41182e-55	-0.0657796	0.419381
135054853	chr6:135054853:G:A	1.13538e-55	-2.70575	2.84144
135054920	chr6:135054920:T:C	3.12622e-55	-0.0446865	1.19323
135054921	chr6:135054921:G:T	1.46831e-55	0.392832	-1.39409e-09
135054939	chr6:135054939:A:AG	1.35448e-56	-1.13622e-09	-1.99045
135055094	chr6:135055094:C:T	1.93114e-54	0.579253	2.39016
135055241	chr6:135055241:T:G	4.48084e-55	0.243678	1.26485
135055337	chr6:135055337:T:C	1.19256e-55	0.184822	-1.39409e-09
135055792	chr6:135055792:T:C	1.77646e-56	-1.13622e-09	-1.71925
135055907	chr6:135055907:A:G	1.58072e-56	-1.13622e-09	-1.83598
135055953	chr6:135055953:C:T	3.0912e-55	-0.111551	1.24883
135056048	chr6:135056048:G:T	2.78051e-55	-0.134077	1.16543
135056370	chr6:135056370:T:C	1.6961e-56	-1.13622e-09	-1.76554
135056465	chr6:135056465:A:C	1.4283e-56	-1.13622e-09	-1.93738
135056494	chr6:135056494:A:T	6.916e-55	-0.131498	2.07406
135057248	chr6:135057248:T:G	1.31565e-56	-1.13622e-09	-2.01954
135057802	chr6:135057802:A:G	1.07876e-55	-1.13622e-09	0.0845307
135057947	chr6:135057947:G:T	1.3938e-56	-1.13622e-09	-1.96184
135058010	chr6:135058010:A:G	2.99528e-53	3.38071	2.33022
135058679	chr6:135058679:G:A	3.698e-54	-1.13622e-09	3.6191
135059189	chr6:135059189:A:G	1.87843e-52	3.64098	3.90593
135059604	chr6:135059604:C:G	1.45037e-56	-1.13622e-09	-1.92205
135059623	chr6:135059623:T:C	3.90383e-53	3.68147	2.29438
135060110	chr6:135060110:A:C	1.5777e-52	3.592	3.78045
135060186	chr6:135060186:C:T	3.94471e-56	-1.13622e-09	-0.921492
135060213	chr6:135060213:A:G	1.69007e-52	3.57707	3.86418
135060259	chr6:135060259:T:C	1.54396e-56	-1.13622e-09	-1.85952
135060626	chr6:135060626:A:G	6.38774e-55	-1.13622e-09	1.8631
135061206	chr6:135061206:G:A	1.71489e-56	-1.13622e-09	-1.75452
135061331	chr6:135061331:T:C	1.41432e-56	-1.13622e-09	-1.94721
135061489	chr6:135061489:G:A	2.45875e-56	-1.13622e-09	-1.39421
135061842	chr6:135061842:T:G	2.00262e-52	4.35568	3.25525
135062074	chr6:135062074:AAC:A	2.65905e-56	-1.13622e-09	-1.3159
135062080	chr6:135062080:TAAA:T	1.03996e-51	3.46675	5.79149
135062149	chr6:135062149:A:G	3.94244e-56	-1.13622e-09	-0.922067
135062627	chr6:135062627:AAG:A	1.31533e-56	-1.13622e-09	-2.01978
135062725	chr6:135062725:C:T	1.44375e-53	-1.13622e-09	4.98113
135062886	chr6:135062886:A:C	1.50582e-56	-1.13622e-09	-1.88453
135062932	chr6:135062932:GTA:G	2.0172e-57	-1.87504	-2.0197
135062935	chr6:135062935:CCTGA:C	1.97726e-57	-1.895	-2.01974
135063050	chr6:135063050:T:C	1.29992e-51	4.10807	5.37329
135063521	chr6:135063521:G:A	2.11635e-56	-1.13622e-09	-1.54417
135063790	chr6:135063790:T:C	1.71288e-56	-1.13622e-09	-1.75569
135063800	chr6:135063800:CCCAGG:C	1.86025e-57	-2.02199	-1.95375
135064109	chr6:135064109:G:T	2.06541e-56	-1.13622e-09	-1.56854
135064276	chr6:135064276:A:G	1.83721e-56	-1.13622e-09	-1.68562
135064283	chr6:135064283:C:A	1.8773e-54	-1.13622e-09	2.94114
135064469	chr6:135064469:G:A	2.01265e-56	-1.13622e-09	-1.59441
135064771	chr6:135064771:C:T	2.58062e-56	-1.13622e-09	-1.34584
135065814	chr6:135065814:C:T	1.35143e-56	-1.13622e-09	-1.99271
135065923	chr6:135065923:T:C	1.45517e-56	-1.13622e-09	-1.91874
135066058	chr6:135066058:T:A	1.35484e-56	-1.13622e-09	-1.99018
135066472	chr6:135066472:G:A	1.46196e-56	-1.13622e-09	-1.91409
135066769	chr6:135066769:G:A	1.71037e-56	-1.13622e-09	-1.75715
135066896	chr6:135066896:C:T	1.68537e-56	-1.13622e-09	-1.77188
135067133	chr6:135067133:A:T	1.68882e-56	-1.13622e-09	-1.76983
135067258	chr6:135067258:T:C	1.35192e-56	-1.13622e-09	-1.99234
135067320	chr6:135067320:G:A	1.07699e-56	-2.21969	-1.39409e-09
135067356	chr6:135067356:A:G	1.41187e-56	-1.94895	-1.39409e-09
135067414	chr6:135067414:G:A	1.99978e-54	-1.13622e-09	3.00434
135067466	chr6:135067466:A:T	1.68006e-56	-1.13622e-09	-1.77504
135067548	chr6:135067548:G:A	1.3159e-56	-1.13622e-09	-2.01934
135067565	chr6:135067565:A:G	1.33721e-56	-1.13622e-09	-2.00328
135068336	chr6:135068336:G:A	1.51798e-56	-1.13622e-09	-1.87649
135068381	chr6:135068381:G:A	7.00993e-57	-2.64912	-1.39409e-09
135068742	chr6:135068742:G:A	1.64694e-56	-1.13622e-09	-1.79495
135069335	chr6:135069335:T:G	1.69193e-56	-1.13622e-09	-1.768
135069698	chr6:135069698:G:A	1.24263e-37	37.68	3.9925
135070200	chr6:135070200:G:A	5.27785e-56	-0.630347	-1.39409e-09
135070327	chr6:135070327:G:A	3.26894e-56	0.755438	-1.86484
135070357	chr6:135070357:A:G	2.02076e-56	-2.0177	0.427308
135070581	chr6:135070581:A:G	1.6585e-56	-1.13622e-09	-1.78795
135070859	chr6:135070859:T:C	4.55175e-55	-1.13622e-09	1.52423
135070909	chr6:135070909:T:C	1.46971e-56	-1.13622e-09	-1.9088
135070917	chr6:135070917:A:G	1.46971e-56	-1.13622e-09	-1.9088
135070930	chr6:135070930:T:G	1.83646e-56	-1.13622e-09	-1.68603
135070962	chr6:135070962:C:A	2.55778e-56	0.550337	-1.90506
135071189	chr6:135071189:A:G	4.59553e-55	-1.13622e-09	1.5338
135071653	chr6:135071653:G:A	1.64081e-56	-1.13622e-09	-1.79868
135071830	chr6:135071830:G:C	1.46005e-56	-1.13622e-09	-1.9154
135072347	chr6:135072347:C:T	1.3154e-56	-1.13622e-09	-2.01972
135073183	chr6:135073183:A:G	1.24572e-56	-2.07416	-1.39409e-09
135073984	chr6:135073984:A:G	3.40597e-55	0.511365	0.722883
135074020	chr6:135074020:A:G	1.54472e-56	-1.13622e-09	-1.85902
135074410	chr6:135074410:G:A	3.6303e-49	12.1742	2.93933
135075408	chr6:135075408:G:C	7.09827e-55	1.96857	-1.39409e-09
135075605	chr6:135075605:T:C	1.35012e-56	-1.13622e-09	-1.99367
135075632	chr6:135075632:G:A	1.72399e-56	-1.13622e-09	-1.74922
135076163	chr6:135076163:G:T	3.23402e-53	6.23779	-0.450179
135076548	chr6:135076548:G:A	2.72243e-56	-1.13622e-09	-1.29234
135077372	chr6:135077372:A:G	2.67135e-56	-1.13622e-09	-1.31128
135077451	chr6:135077451:G:A	4.62533e-56	-1.13622e-09	-0.762319
135077927	chr6:135077927:C:G	1.10284e-55	1.46831	-1.3617
135077981	chr6:135077981:A:G	1.42815e-56	-1.93748	-1.39409e-09
135078065	chr6:135078065:G:A	2.2925e-49	14.6539	-1.39409e-09
135078105	chr6:135078105:C:T	2.10497e-55	2.11267	-1.35965
135078151	chr6:135078151:G:A	3.99414e-55	-1.13622e-09	1.39355
135078218	chr6:135078218:G:A	1.4312e-52	-1.13622e-09	7.27499
135078981	chr6:135078981:A:G	1.31533e-56	-1.13622e-09	-2.01978
135079092	chr6:135079092:T:C	2.91363e-56	-1.13622e-09	-1.22447
135079294	chr6:135079294:A:C	4.57601e-55	-1.13622e-09	1.52955
135079427	chr6:135079427:G:A	2.12981e-53	6.16827	-0.798353
135079726	chr6:135079726:A:T	2.03249e-50	12.2309	-1.39409e-09
135079902	chr6:135079902:T:C	1.70254e-56	-1.13622e-09	-1.76174
135079974	chr6:135079974:C:G	1.36334e-55	1.70307	-1.38441
135080233	chr6:135080233:C:T	3.56499e-40	31.5613	4.25738
135080742	chr6:135080742:T:A	2.37026e-56	-1.13622e-09	-1.43087
135081201	chr6:135081201:T:C	4.31237e-06	99.3961	14.9008
135081406	chr6:135081406:C:T	2.21767e-49	14.6207	-1.39409e-09
135081858	chr6:135081858:T:C	1.33049e-56	-1.13622e-09	-2.00832
135081951	chr6:135081951:C:G	3.7475e-40	31.6587	4.20993
135082133	chr6:135082133:G:A	1.9041e-56	-1.13622e-09	-1.64986
135082486	chr6:135082486:C:T	1.72265e-55	1.90814	-1.35556
135082681	chr6:135082681:T:C	1.1908e-55	1.59195	-1.4086
135082789	chr6:135082789:T:C	2.55693e-40	31.2598	4.2265
135082833	chr6:135082833:T:C	1.32299e-56	-1.13622e-09	-2.01397
135082974	chr6:135082974:G:A	3.26062e-40	31.3222	4.40725
135083216	chr6:135083216:G:A	4.57111e-56	-1.13622e-09	-0.774109
135083984	chr6:135083984:A:C	3.89755e-53	6.50825	-0.534009
135084226	chr6:135084226:A:G	1.91002e-55	0.655835	-1.39409e-09
135084652	chr6:135084652:C:G	2.53117e-56	-1.13622e-09	-1.36518
135085660	chr6:135085660:T:A	1.09762e-55	1.4691	-1.36724
135086448	chr6:135086448:G:A	1.32428e-56	-1.13622e-09	-2.013
135086723	chr6:135086723:T:C	2.56463e-56	-1.13622e-09	-1.35205
135087334	chr6:135087334:G:T	3.4524e-40	31.536	4.25059
135087848	chr6:135087848:A:G	2.64575e-56	-1.13622e-09	-1.32091
135087900	chr6:135087900:T:C	6.95106e-57	-2.65756	-1.39409e-09
135087901	chr6:135087901:G:A	2.86492e-56	-1.13622e-09	-1.24132
135087978	chr6:135087978:A:G	1.07787e-55	1.47668	-1.39297
135089658	chr6:135089658:T:A	2.71379e-56	-1.13622e-09	-1.29552
135089844	chr6:135089844:A:G	1.32553e-56	-1.13622e-09	-2.01206
135089975	chr6:135089975:G:A	1.78512e-56	-1.13622e-09	-1.71438
135090090	chr6:135090090:T:C	2.01524e-07	98.6695	12.5641
135090299	chr6:135090299:G:C	2.55114e-56	-1.13622e-09	-1.35732
135090544	chr6:135090544:T:C	2.08209e-56	-1.13622e-09	-1.56049
135090599	chr6:135090599:G:T	5.67242e-55	3.42606	-1.68172
135090619	chr6:135090619:T:C	1.32658e-56	-1.13622e-09	-2.01127
135091244	chr6:135091244:C:T	6.11051e-40	31.5287	4.82884
135091498	chr6:135091498:T:C	3.11943e-39	31.2263	6.76146
135092153	chr6:135092153:T:A	2.29071e-56	-1.13622e-09	-1.46501
135092701	chr6:135092701:C:T	1.35015e-56	-1.13622e-09	-1.99365
135093456	chr6:135093456:C:A	3.25768e-56	-0.0834001	-1.02945
135093560	chr6:135093560:G:A	2.21191e-56	-1.13622e-09	-1.50001
135093655	chr6:135093655:A:G	1.88641e-54	4.94729	-2.00131
135093712	chr6:135093712:G:A	1.69471e-44	23.2274	2.63731
135094070	chr6:135094070:G:A	3.87178e-41	34.3149	-0.716284
135094191	chr6:135094191:G:A	1.10624e-53	-1.13622e-09	4.71486
135095026	chr6:135095026:A:G	3.02101e-56	-1.13622e-09	-1.18828
135095493	chr6:135095493:C:T	1.34354e-56	-1.13622e-09	-1.99855
135096028	chr6:135096028:G:A	2.21191e-56	-1.13622e-09	-1.50001
135096322	chr6:135096322:G:T	5.89602e-41	30.2993	3.71985
135096440	chr6:135096440:CATT:C	2.55173e-56	-1.13622e-09	-1.3571
135096902	chr6:135096902:A:C	4.86938e-54	3.89427	-1.39409e-09
135096955	chr6:135096955:G:T	1.33877e-56	-1.13622e-09	-2.00212
135097011	chr6:135097011:G:A	2.56692e-56	-1.13622e-09	-1.35116
135097119	chr6:135097119:A:G	1.11076e-56	-2.18882	-1.39409e-09
135097295	chr6:135097295:C:T	1.42452e-56	-1.13622e-09	-1.94003
135097331	chr6:135097331:G:A	4.48436e-56	-1.13622e-09	-0.79327
135097778	chr6:135097778:A:G	5.24095e-09	102.84	4.74437
135097850	chr6:135097850:A:G	1.34535e-56	-1.13622e-09	-1.99721
135097880	chr6:135097880:T:C	0.00110419	104.926	14.916
135097899	chr6:135097899:AC:A	7.31347e-09	103.138	4.77959
135097901	chr6:135097901:C:A	7.84313e-09	103.215	4.77191
135097904	chr6:135097904:G:A	0.00138542	105.072	14.9974
135098107	chr6:135098107:T:C	6.81582e-54	-1.13622e-09	4.23055
135098116	chr6:135098116:T:C	5.45988e-45	24.732	-1.39409e-09
135098126	chr6:135098126:A:C	1.40224e-56	-1.13622e-09	-1.95579
135098167	chr6:135098167:T:C	6.27255e-54	4.71061	-0.56312
135098493	chr6:135098493:A:G	2.40622e-08	104.655	4.45361
135098502	chr6:135098502:T:C	2.1579e-56	-1.13622e-09	-1.52473
135098550	chr6:135098550:T:C	4.58297e-08	104.764	4.98852
135098926	chr6:135098926:C:T	1.31729e-56	-1.13622e-09	-2.01829
135099248	chr6:135099248:C:A	1.55104e-56	-1.13622e-09	-1.85494
135099704	chr6:135099704:T:G	2.1775e-56	-1.13622e-09	-1.51569
135099744	chr6:135099744:TGTGTGTGTGTGTGTGA:T	4.50333e-50	13.0265	-1.39409e-09
135099872	chr6:135099872:T:A	1.35948e-56	-1.13622e-09	-1.98676
135099915	chr6:135099915:C:T	1.57838e-55	0.465118	-1.39409e-09
135100038	chr6:135100038:C:T	1.79882e-05	109.131	6.59384
135100263	chr6:135100263:G:T	8.12316e-56	-1.13622e-09	-0.199146
135100287	chr6:135100287:G:A	1.31533e-56	-1.13622e-09	-2.01978
135100453	chr6:135100453:A:G	1.99232e-56	-1.13622e-09	-1.60457
135101289	chr6:135101289:G:A	1.37225e-56	-1.13622e-09	-1.97742
135101578	chr6:135101578:C:T	1.25442e-56	-2.06719	-1.39409e-09
135102071	chr6:135102071:T:C	1.7129e-09	95.6272	10.8386
135102274	chr6:135102274:G:A	1.96448e-39	34.6192	2.90614
135103080	chr6:135103080:T:TC	8.48299e-56	-0.155803	-1.39409e-09
135103969	chr6:135103969:G:GTA	1.76067e-55	-1.13622e-09	0.574413
135104618	chr6:135104618:G:A	2.10014e-54	-1.13622e-09	3.05331
135104698	chr6:135104698:C:G	1.81486e-55	-1.13622e-09	0.60473
135104880	chr6:135104880:T:C	1.61656e-54	-1.13622e-09	2.79161
135105314	chr6:135105314:A:G	3.80241e-56	-1.13622e-09	-0.958231
135105420	chr6:135105420:A:T	1.43153e-10	96.5948	7.38899
135105435	chr6:135105435:A:G	0.000835985	99.0401	20.5239
135105459	chr6:135105459:G:A	3.57083e-56	-1.13622e-09	-1.02107
135105475	chr6:135105475:A:G	1.39209e-56	-1.13622e-09	-1.96306
135105758	chr6:135105758:A:G	3.44881e-56	-1.13622e-09	-1.05584
135106021	chr6:135106021:T:C	0.944694	101.204	25.3898
135106281	chr6:135106281:G:A	2.90105e-56	-1.13622e-09	-1.22879
135106679	chr6:135106679:G:A	0.0519581	99.0076	24.6859
135106711	chr6:135106711:T:G	1.35465e-56	-1.13622e-09	-1.99032
135107171	chr6:135107171:G:C	1.4103e-56	-1.13622e-09	-1.95007
135107536	chr6:135107536:A:G	1.58414e-54	-1.13622e-09	2.77134
135108084	chr6:135108084:G:T	2.06014e-56	-1.13622e-09	-1.57109
135108095	chr6:135108095:T:C	1.18265e-57	-2.47584	-1.95285
135108228	chr6:135108228:G:T	1.39939e-56	-1.13622e-09	-1.95783
135108315	chr6:135108315:C:T	3.63322e-55	1.29884	-1.39409e-09
135108328	chr6:135108328:G:A	5.27177e-56	-1.13622e-09	-0.631499
135108543	chr6:135108543:G:A	2.58452e-56	-1.13622e-09	-1.34432
135108955	chr6:135108955:G:A	7.76748e-49	13.9831	1.8911
135109161	chr6:135109161:T:C	1.5669e-56	-1.13622e-09	-1.84477
135109992	chr6:135109992:C:T	9.72347e-55	2.28326	-1.39409e-09
135110180	chr6:135110180:T:C	3.44515e-15	87.2702	6.07885
135110198	chr6:135110198:T:A	2.54868e-56	-1.13622e-09	-1.35829
135110257	chr6:135110257:G:T	1.42406e-56	-1.13622e-09	-1.94035
135110614	chr6:135110614:T:G	2.36007e-55	-1.13622e-09	0.867408
135110867	chr6:135110867:C:T	1.15552e-57	-2.4322	-2.0197
135110923	chr6:135110923:A:G	1.48797e-39	32.5445	4.70303
135110929	chr6:135110929:C:T	1.32442e-56	-1.13622e-09	-2.0129
135111414	chr6:135111414:T:C	1.44687e-10	89.734	14.2605
135111420	chr6:135111420:A:G	1.43062e-56	-1.13622e-09	-1.93576
135111745	chr6:135111745:T:C	7.67766e-55	2.83599	-0.788957
135112045	chr6:135112045:A:G	2.6959e-55	-1.13622e-09	1.00045
135112224	chr6:135112224:C:T	1.81329e-56	-1.13622e-09	-1.69872
135112266	chr6:135112266:C:T	2.4202e-40	31.5351	3.89627
135112267	chr6:135112267:G:A	1.34331e-56	-1.13622e-09	-1.99873
135112460	chr6:135112460:C:T	3.26411e-56	-1.13622e-09	-1.11088
135112860	chr6:135112860:GATAA:G	1.76058e-56	-1.13622e-09	-1.72822
135113471	chr6:135113471:C:A	9.23259e-56	-1.13622e-09	-0.0711265
135113644	chr6:135113644:C:T	1.51792e-55	-1.13622e-09	0.426063
135113880	chr6:135113880:A:T	1.35284e-56	-1.13622e-09	-1.99166
135114033	chr6:135114033:G:A	3.40132e-40	31.8273	3.94436
135114086	chr6:135114086:A:T	1.44132e-56	-1.13622e-09	-1.92831
135114363	chr6:135114363:T:C	3.91554e-17	75.4099	13.462
135115196	chr6:135115196:A:G	4.15916e-56	-1.13622e-09	-0.868553
135115563	chr6:135115563:G:A	1.31547e-56	-1.13622e-09	-2.01967
135115968	chr6:135115968:G:T	2.9104e-48	18.8899	-1.6948
135116248	chr6:135116248:T:C	5.55131e-42	31.1782	0.478117
135116447	chr6:135116447:G:A	1.11109e-55	-1.13622e-09	0.114064
135116652	chr6:135116652:G:A	9.35439e-56	1.92171	-1.97974
135117271	chr6:135117271:G:A	1.44877e-56	-1.13622e-09	-1.92315
135117485	chr6:135117485:A:G	2.4209e-48	14.7704	2.24054
135117913	chr6:135117913:A:C	1.08975e-57	-2.54768	-1.96283
135118125	chr6:135118125:A:G	2.41507e-55	2.18497	-1.29452
135118137	chr6:135118137:T:C	1.60458e-55	-1.13622e-09	0.481581
135118278	chr6:135118278:C:T	1.78861e-56	-1.13622e-09	-1.71243
135118582	chr6:135118582:C:T	1.56057e-56	-1.13622e-09	-1.84882
135118594	chr6:135118594:C:T	1.35669e-56	-1.13622e-09	-1.98882
135119134	chr6:135119134:C:T	4.88479e-56	-1.13622e-09	-0.70774
135119519	chr6:135119519:A:G	7.16694e-40	33.4909	3.02604
135120027	chr6:135120027:T:C	5.71518e-40	32.9291	3.36149
135120107	chr6:135120107:C:T	7.62388e-40	33.4501	3.12864
135120260	chr6:135120260:C:T	1.72836e-56	-1.13622e-09	-1.74669
135120510	chr6:135120510:G:A	1.64352e-56	-1.13622e-09	-1.79702
135120610	chr6:135120610:C:T	4.62441e-52	8.44782	-1.39409e-09
135120981	chr6:135120981:G:A	1.47097e-56	-1.13622e-09	-1.90794
135121266	chr6:135121266:G:A	1.93132e-56	-1.13622e-09	-1.63566
135121387	chr6:135121387:T:C	1.8394e-40	32.4194	2.73758
135122006	chr6:135122006:G:A	2.94017e-40	32.7561	2.86991
135122037	chr6:135122037:A:C	4.25351e-55	-1.13622e-09	1.45646
135122074	chr6:135122074:A:G	2.76983e-40	32.836	2.73032
135122466	chr6:135122466:C:T	5.62531e-55	-1.13622e-09	1.736
135122705	chr6:135122705:G:C	6.94239e-55	-1.13622e-09	1.94636
135122793	chr6:135122793:T:C	3.30073e-55	-1.13622e-09	1.20286
135122871	chr6:135122871:G:A	1.15265e-43	28.6397	-0.857919
135123011	chr6:135123011:G:A	7.55234e-55	-1.13622e-09	2.03058
135123354	chr6:135123354:T:G	2.02666e-48	16.8332	-1.39409e-09
135123754	chr6:135123754:T:C	1.5303e-56	-1.13622e-09	-1.8684
135123767	chr6:135123767:G:A	1.48399e-56	-1.13622e-09	-1.89913
135124041	chr6:135124041:A:C	2.09019e-43	29.4719	-1.09493
135124310	chr6:135124310:C:T	2.86685e-40	32.748	2.8527
135124319	chr6:135124319:G:A	1.35884e-56	-1.13622e-09	-1.98724
135124569	chr6:135124569:A:C	1.51865e-56	-1.13622e-09	-1.87604
135124570	chr6:135124570:A:G	1.3328e-56	-1.13622e-09	-2.00658
135124676	chr6:135124676:T:A	8.11111e-45	26.6288	-1.50095
135125331	chr6:135125331:A:G	6.84664e-55	-1.13622e-09	1.93248
135125703	chr6:135125703:C:T	2.80546e-57	-1.6778	-1.88709
135125715	chr6:135125715:A:G	1.47093e-56	-1.13622e-09	-1.90797
135126231	chr6:135126231:A:C	6.42569e-55	1.86902	-1.39409e-09
135126422	chr6:135126422:G:A	1.31533e-56	-1.13622e-09	-2.01978
135126635	chr6:135126635:T:C	6.23035e-44	28.82	-1.65345
135126682	chr6:135126682:T:C	4.01167e-40	33.6465	2.29017
135126941	chr6:135126941:C:G	2.08856e-56	-1.13622e-09	-1.55739
135127146	chr6:135127146:C:A	3.65667e-56	-1.13622e-09	-0.997313
135127505	chr6:135127505:T:C	1.32912e-43	29.3316	-1.40737
135127738	chr6:135127738:C:A	1.33849e-56	-1.13622e-09	-2.00233
135127925	chr6:135127925:A:G	2.08564e-56	-1.13622e-09	-1.55879
135127935	chr6:135127935:T:C	2.08883e-56	-1.13622e-09	-1.55726
135127936	chr6:135127936:G:A	2.08603e-56	-1.13622e-09	-1.5586
135128068	chr6:135128068:G:A	1.4479e-56	-1.13622e-09	-1.92375
135128074	chr6:135128074:G:A	1.47783e-56	-1.13622e-09	-1.90329
135128177	chr6:135128177:C:T	1.87552e-43	29.871	-1.60238
135128237	chr6:135128237:T:C	1.38535e-56	-1.13622e-09	-1.96791
135128388	chr6:135128388:T:G	1.94043e-56	-1.13622e-09	-1.63096
135128485	chr6:135128485:A:G	1.92119e-56	-1.13622e-09	-1.64092
135129348	chr6:135129348:G:T	2.14149e-57	-2.05341	-1.78154
135129539	chr6:135129539:G:C	2.08593e-56	-1.13622e-09	-1.55865
135129617	chr6:135129617:T:C	5.37261e-43	27.585	1.73609
135130059	chr6:135130059:A:G	4.09255e-57	-1.45363	-1.73365
135130279	chr6:135130279:T:G	2.02886e-56	-1.13622e-09	-1.58639
135130426	chr6:135130426:T:A	3.81796e-26	59.9245	8.19893
135130442	chr6:135130442:C:T	1.04101e-42	28.6091	1.37343
135130512	chr6:135130512:G:A	1.46289e-56	-1.13622e-09	-1.91345
135130681	chr6:135130681:A:G	2.2739e-56	-1.13622e-09	-1.47237
135131078	chr6:135131078:T:A	1.70432e-41	31.2655	1.51261
135131614	chr6:135131614:T:C	1.45496e-56	-1.13622e-09	-1.91889
135131738	chr6:135131738:A:G	1.76014e-56	-1.13622e-09	-1.72847
135131754	chr6:135131754:T:C	1.32574e-41	30.8335	1.69336
135132448	chr6:135132448:T:C	1.39415e-56	-1.13622e-09	-1.96158
135132570	chr6:135132570:C:A	3.71085e-56	-1.13622e-09	-0.982606
135132889	chr6:135132889:C:A	1.37799e-42	29.4476	0.815369
135133247	chr6:135133247:C:T	2.76994e-42	28.8488	2.11231
135133355	chr6:135133355:C:T	1.92589e-56	0.331617	-1.97009
135133564	chr6:135133564:G:C	2.10639e-56	-1.13622e-09	-1.54889
135133890	chr6:135133890:T:C	6.86272e-57	-2.67035	-1.39409e-09
135134191	chr6:135134191:A:G	6.86603e-43	28.4417	1.12461
135134559	chr6:135134559:G:T	1.39118e-56	-1.13622e-09	-1.96371
135134563	chr6:135134563:C:T	1.65908e-56	-1.13622e-09	-1.7876
135135114	chr6:135135114:C:T	3.95817e-56	-1.13622e-09	-0.918084
135135154	chr6:135135154:G:A	1.98978e-56	-1.13622e-09	-1.60584
135135570	chr6:135135570:G:A	1.3927e-56	-1.13622e-09	-1.96262
135135620	chr6:135135620:A:G	1.8606e-42	29.9203	0.642957
135136403	chr6:135136403:A:G	2.52232e-57	-1.70947	-1.9618
135136579	chr6:135136579:T:C	8.63808e-57	-2.44027	-1.39409e-09
135136623	chr6:135136623:T:C	5.35242e-56	-1.13622e-09	-0.616317
135137285	chr6:135137285:A:G	4.7725e-44	27.6389	-0.738855
135137457	chr6:135137457:C:A	1.0446e-44	26.0554	-0.674602
135137642	chr6:135137642:AC:A	1.3727e-56	-1.13622e-09	-1.97709
135137768	chr6:135137768:C:T	3.13912e-56	-1.13622e-09	-1.14992
135138053	chr6:135138053:CT:C	3.06518e-57	-1.70879	-1.76755
135138345	chr6:135138345:A:C	2.73993e-55	-1.13622e-09	1.01665
135138411	chr6:135138411:T:C	2.71064e-56	-1.13622e-09	-1.29668
135138487	chr6:135138487:C:G	1.34537e-56	-1.13622e-09	-1.9972
135138901	chr6:135138901:T:C	1.36759e-56	-1.13622e-09	-1.98081
135138918	chr6:135138918:G:A	1.42001e-56	-1.13622e-09	-1.9432
135138964	chr6:135138964:G:T	2.47854e-55	-1.13622e-09	0.916388
135139178	chr6:135139178:A:G	2.68328e-56	-1.13622e-09	-1.30683
135139235	chr6:135139235:C:T	3.98584e-56	-1.13622e-09	-0.911118
135139269	chr6:135139269:T:C	2.69979e-56	-1.13622e-09	-1.30069
135139397	chr6:135139397:G:A	2.72025e-56	-1.13622e-09	-1.29314
135139541	chr6:135139541:A:G	1.50039e-56	-1.13622e-09	-1.88814
135139600	chr6:135139600:T:G	8.86301e-57	-1.65559	-0.758979
135139861	chr6:135139861:A:G	9.24979e-57	-1.57848	-0.793375
135139944	chr6:135139944:A:G	3.51818e-56	-1.13622e-09	-1.03592
135139996	chr6:135139996:C:T	1.2298e-43	27.3698	0.476813
135139998	chr6:135139998:G:A	5.89876e-56	0.700076	-1.2192
135140108	chr6:135140108:C:G	1.38453e-56	-1.13622e-09	-1.96851
135140276	chr6:135140276:G:A	1.93297e-56	-1.13622e-09	-1.63481
135140799	chr6:135140799:A:G	2.51683e-43	27.3969	1.16582
135141324	chr6:135141324:C:T	1.31961e-56	-1.13622e-09	-2.01653
135141542	chr6:135141542:A:G	3.24862e-57	-2.5125	-0.905718
135141551	chr6:135141551:G:A	1.40973e-56	-1.13622e-09	-1.95047
135141706	chr6:135141706:C:T	1.51583e-56	-1.13622e-09	-1.8779
135141937	chr6:135141937:T:C	1.40311e-56	-1.13622e-09	-1.95518
135142189	chr6:135142189:T:C	3.10083e-56	-1.13622e-09	-1.1622
135142195	chr6:135142195:G:A	9.49003e-44	26.4893	1.0981
135142207	chr6:135142207:C:T	4.01273e-56	-1.13622e-09	-0.904395
135142415	chr6:135142415:G:A	1.3841e-56	-1.13622e-09	-1.96882
135142459	chr6:135142459:G:A	7.20745e-57	-2.62134	-1.39409e-09
135142541	chr6:135142541:T:C	4.46966e-55	-1.13622e-09	1.50603
135142766	chr6:135142766:G:A	1.93566e-56	-1.13622e-09	-1.63342
135142809	chr6:135142809:C:T	1.24889e-43	27.2096	0.652349
135142859	chr6:135142859:G:T	4.13599e-55	-1.13622e-09	1.42845
135142945	chr6:135142945:T:A	5.40175e-56	-1.13622e-09	-0.607143
135144000	chr6:135144000:G:T	4.06017e-55	-1.13622e-09	1.40994
135144130	chr6:135144130:G:T	4.46235e-55	-1.13622e-09	1.50439
135144336	chr6:135144336:T:C	2.78556e-35	43.7023	3.38262
135144413	chr6:135144413:A:C	8.21867e-44	26.9057	0.537875
135144482	chr6:135144482:G:T	5.32409e-55	-1.13622e-09	1.68096
135146050	chr6:135146050:C:T	3.08817e-39	39.9064	-1.92869
135146383	chr6:135146383:T:A	2.20381e-35	43.7401	3.11046
135146587	chr6:135146587:T:A	4.40543e-57	-2.4538	-0.659816
135146658	chr6:135146658:G:C	1.38813e-56	-1.13622e-09	-1.96591
135146779	chr6:135146779:C:G	1.32151e-56	-1.13622e-09	-2.01509
135147166	chr6:135147166:G:T	1.42447e-56	-1.13622e-09	-1.94007
135147172	chr6:135147172:C:T	7.7927e-37	41.0366	2.47181
135147742	chr6:135147742:C:T	1.31533e-56	-1.13622e-09	-2.01978
135147781	chr6:135147781:C:T	1.4004e-56	-1.13622e-09	-1.95711
135147923	chr6:135147923:A:T	6.62614e-57	-2.70543	-1.39409e-09
135148137	chr6:135148137:C:A	1.41369e-56	-1.13622e-09	-1.94766
135148614	chr6:135148614:C:T	3.73566e-44	26.6652	-0.010104
135148746	chr6:135148746:AT:A	2.59068e-55	-1.13622e-09	0.960641
135149562	chr6:135149562:G:A	1.32552e-56	-1.13622e-09	-2.01206
135149689	chr6:135149689:A:G	2.63887e-55	-1.13622e-09	0.979071
135149698	chr6:135149698:C:G	9.98136e-57	-2.29573	-1.39409e-09
135149876	chr6:135149876:T:C	1.31551e-56	-1.13622e-09	-2.01964
135150063	chr6:135150063:A:T	3.62206e-56	-1.13622e-09	-1.00682
135150351	chr6:135150351:T:C	1.39522e-56	-1.13622e-09	-1.96082
135150426	chr6:135150426:C:T	1.38276e-56	-1.13622e-09	-1.96978
135150464	chr6:135150464:A:G	2.25721e-54	-1.13622e-09	3.12543
135150478	chr6:135150478:T:C	1.75382e-44	26.7647	-0.8658
135151364	chr6:135151364:A:G	8.29893e-37	41.1894	2.38198
135151529	chr6:135151529:T:C	1.48282e-56	-1.13622e-09	-1.89992
135151642	chr6:135151642:A:G	1.18801e-56	-2.12159	-1.39409e-09
135152623	chr6:135152623:G:T	1.44159e-56	-1.13622e-09	-1.92812
135152739	chr6:135152739:C:T	1.59805e-54	-1.13622e-09	2.78009
135152760	chr6:135152760:T:C	1.61294e-54	-1.13622e-09	2.78936
135152789	chr6:135152789:T:A	4.05272e-54	2.26599	1.4447
135152904	chr6:135152904:T:G	1.44025e-56	-1.13622e-09	-1.92905
135153138	chr6:135153138:A:G	3.6942e-40	37.8628	-2.00858
135153496	chr6:135153496:T:C	1.48519e-44	26.5276	-0.794908
135153702	chr6:135153702:C:T	1.55551e-56	-1.13622e-09	-1.85206
135154684	chr6:135154684:A:G	1.31574e-56	-1.13622e-09	-2.01946
135154735	chr6:135154735:G:A	1.84371e-56	-1.13622e-09	-1.68209
135154983	chr6:135154983:A:C	9.7956e-37	41.5661	2.17106
135155248	chr6:135155248:C:G	1.12117e-56	-2.17949	-1.39409e-09
135155302	chr6:135155302:A:T	1.34182e-44	26.3927	-0.76148
135155413	chr6:135155413:G:A	7.56378e-37	41.3519	2.12675
135155461	chr6:135155461:A:C	1.39211e-56	-1.13622e-09	-1.96305
135155622	chr6:135155622:G:A	1.32325e-54	-1.13622e-09	2.5914
135155656	chr6:135155656:T:C	7.0443e-57	-2.64423	-1.39409e-09
135155768	chr6:135155768:G:A	3.45991e-56	-1.13622e-09	-1.05262
135156117	chr6:135156117:G:A	3.74905e-56	-1.13622e-09	-0.972364
135156130	chr6:135156130:C:T	3.80206e-54	2.31894	1.3279
135156199	chr6:135156199:A:G	1.78492e-57	-2.51601	-1.50107
135156378	chr6:135156378:G:A	1.47176e-56	-1.13622e-09	-1.9074
135156388	chr6:135156388:G:A	1.31769e-56	-1.13622e-09	-2.01798
135156768	chr6:135156768:T:C	1.34856e-56	-1.13622e-09	-1.99483
135156849	chr6:135156849:T:A	2.25808e-39	39.6815	-2.0169
135157099	chr6:135157099:A:T	1.32149e-56	-1.13622e-09	-2.0151
135158266	chr6:135158266:C:T	1.4103e-56	-1.13622e-09	-1.95006
135158276	chr6:135158276:C:T	2.42065e-56	-1.13622e-09	-1.40983
135158277	chr6:135158277:A:G	1.94275e-57	-2.47689	-1.45546
135158292	chr6:135158292:C:T	1.47444e-56	-1.13622e-09	-1.90559
135158338	chr6:135158338:G:A	1.33314e-56	-1.13622e-09	-2.00633
135158413	chr6:135158413:A:G	5.4146e-56	1.38738	-1.99214
135158423	chr6:135158423:A:C	2.35314e-55	-1.13622e-09	0.86447
135158539	chr6:135158539:C:T	3.64108e-57	-2.49313	-0.811045
135158802	chr6:135158802:G:A	1.41345e-56	-1.13622e-09	-1.94783
135158869	chr6:135158869:T:C	1.33241e-56	-1.13622e-09	-2.00688
135158916	chr6:135158916:T:C	1.23759e-36	43.0405	0.930496
135158954	chr6:135158954:C:T	1.37917e-56	-1.13622e-09	-1.97239
135159009	chr6:135159009:T:G	1.6171e-36	43.5377	0.700768
135159277	chr6:135159277:G:A	2.13664e-56	-1.13622e-09	-1.53463
135159405	chr6:135159405:G:A	2.38758e-56	-1.13622e-09	-1.42359
135159438	chr6:135159438:A:G	1.14354e-57	-2.44274	-2.01959
135159565	chr6:135159565:A:G	6.47609e-55	-1.13622e-09	1.87684
135160261	chr6:135160261:C:T	1.34083e-56	-1.13622e-09	-2.00057
135160317	chr6:135160317:A:G	1.54664e-56	-1.13622e-09	-1.85778
135160332	chr6:135160332:C:T	3.33246e-56	-1.13622e-09	-1.09016
135160550	chr6:135160550:C:T	1.53207e-56	-1.13622e-09	-1.86724
135160747	chr6:135160747:T:A	1.05762e-35	45.7374	0.379001
135160813	chr6:135160813:A:T	3.37639e-56	-1.13622e-09	-1.07706
135161232	chr6:135161232:T:C	1.39513e-56	-1.13622e-09	-1.96088
135161428	chr6:135161428:C:T	2.86966e-57	-2.02391	-1.51835
135161542	chr6:135161542:G:C	2.14081e-56	-1.13622e-09	-1.53268
135161681	chr6:135161681:A:C	1.54375e-57	-2.21165	-1.95059
135162431	chr6:135162431:C:A	1.44787e-56	-1.13622e-09	-1.92377
135162604	chr6:135162604:C:A	2.23133e-57	-1.94104	-1.85281
135162671	chr6:135162671:T:A	2.36953e-37	41.6851	0.632835
135162673	chr6:135162673:T:C	1.5893e-57	-2.20589	-1.92726
135162734	chr6:135162734:A:G	1.85977e-56	-1.13622e-09	-1.67342
135163079	chr6:135163079:A:G	1.41302e-56	-1.13622e-09	-1.94814
135163414	chr6:135163414:C:G	1.39437e-56	-1.13622e-09	-1.96142
135163460	chr6:135163460:G:A	1.96832e-56	-1.13622e-09	-1.61669
135163571	chr6:135163571:C:T	1.19776e-54	2.49176	-1.39409e-09
135163746	chr6:135163746:A:G	1.41369e-56	-1.13622e-09	-1.94766
135163777	chr6:135163777:C:T	1.42884e-56	-1.13622e-09	-1.937
135163956	chr6:135163956:C:T	3.01772e-34	47.1464	2.32109
135164191	chr6:135164191:C:T	1.68181e-56	-1.13622e-09	-1.774
135164360	chr6:135164360:G:A	1.17713e-36	44.4819	-0.560959
135165003	chr6:135165003:G:A	2.25367e-53	5.42645	-1.39409e-09
135165148	chr6:135165148:GAGAAAAC:G	1.27194e-43	27.3455	0.534786
135165174	chr6:135165174:T:C	1.32888e-56	-1.13622e-09	-2.00953
135165369	chr6:135165369:C:T	1.73054e-56	-1.13622e-09	-1.74543
135165842	chr6:135165842:C:T	1.92218e-56	-1.13622e-09	-1.6404
135166364	chr6:135166364:G:C	4.69108e-47	21.9836	-2.00851
135166430	chr6:135166430:T:C	4.02134e-56	-1.13622e-09	-0.902251
135166476	chr6:135166476:A:G	9.56765e-42	33.2652	-1.06449
135166661	chr6:135166661:T:A	7.31919e-54	3.03821	1.26359
135166945	chr6:135166945:G:A	2.24943e-41	33.4381	-0.382505
135167076	chr6:135167076:G:A	3.88578e-56	-1.13622e-09	-0.936544
135167159	chr6:135167159:C:T	1.33169e-56	-1.13622e-09	-2.00741
135167324	chr6:135167324:AAAAG:A	1.18065e-54	-1.13622e-09	2.47737
135167358	chr6:135167358:T:C	6.01086e-46	21.8956	0.629935
135167547	chr6:135167547:G:A	3.6841e-56	-1.13622e-09	-0.989841
135167868	chr6:135167868:T:C	1.31992e-56	-1.13622e-09	-2.0163
135167931	chr6:135167931:T:C	3.5567e-46	21.3398	0.660992
135168044	chr6:135168044:G:T	1.5096e-55	0.420564	-1.39409e-09
135168231	chr6:135168231:G:GTA	7.55761e-57	-2.5739	-1.39409e-09
135168345	chr6:135168345:G:A	4.8963e-56	-1.13622e-09	-0.705387
135169336	chr6:135169336:A:G	2.20361e-56	-1.13622e-09	-1.50377
135169760	chr6:135169760:C:T	2.94769e-45	22.7365	1.37913
135169869	chr6:135169869:G:A	1.50771e-56	-1.13622e-09	-1.88327
135170342	chr6:135170342:G:A	1.55732e-56	-1.13622e-09	-1.8509
135170349	chr6:135170349:G:A	3.95588e-46	21.4592	0.648005
135170389	chr6:135170389:G:C	1.33336e-56	-1.13622e-09	-2.00616
135170431	chr6:135170431:G:T	1.31593e-56	-1.13622e-09	-2.01932
135170734	chr6:135170734:G:T	4.31871e-48	19.5107	-1.9209
135171396	chr6:135171396:C:T	2.14726e-57	-1.95149	-1.88077
135171399	chr6:135171399:C:T	4.46192e-45	24.4807	0.0494187
135172055	chr6:135172055:T:C	1.36742e-56	-1.13622e-09	-1.98094
135172139	chr6:135172139:G:A	4.16585e-56	-1.13622e-09	-0.866945
135172740	chr6:135172740:A:C	1.49105e-57	-2.64221	-1.55476
135172756	chr6:135172756:T:C	4.64492e-56	-1.13622e-09	-0.758092
135173039	chr6:135173039:T:C	9.53533e-56	-1.13622e-09	-0.0388619
135173737	chr6:135173737:T:C	5.75969e-52	10.653	-1.98562
135173882	chr6:135173882:C:A	2.16208e-56	-1.52279	-1.39409e-09
135174088	chr6:135174088:C:T	3.7952e-50	13.3326	-0.477229
135174277	chr6:135174277:A:G	2.95341e-55	-1.13622e-09	1.09168
135174294	chr6:135174294:A:G	1.42595e-56	-1.13622e-09	-1.93903
135174436	chr6:135174436:T:C	1.57733e-51	11.5185	-1.84375
135174727	chr6:135174727:G:A	4.36907e-56	-1.13622e-09	-0.819316
135174834	chr6:135174834:C:T	2.14168e-56	-1.13622e-09	-1.53228
135174836	chr6:135174836:G:A	3.11248e-55	-1.13622e-09	1.14414
135175329	chr6:135175329:AATT:A	3.40236e-56	-1.13622e-09	-1.0694
135176299	chr6:135176299:A:G	1.58559e-56	-1.77742	-0.0554881
135176321	chr6:135176321:A:G	4.38951e-56	-1.13622e-09	-0.814647
135176948	chr6:135176948:C:T	5.46757e-56	-0.595031	-1.39409e-09
135177063	chr6:135177063:C:T	1.20849e-57	-2.66679	-1.74029
135177114	chr6:135177114:A:T	1.93788e-50	13.8354	-1.65212
135177595	chr6:135177595:G:C	2.47022e-50	14.087	-1.66101
135177619	chr6:135177619:C:T	1.4832e-56	-1.13622e-09	-1.89967
135178296	chr6:135178296:C:CA	2.76867e-56	-1.13622e-09	-1.2755
135178322	chr6:135178322:T:A	9.48267e-58	-2.63837	-2.0112
135178351	chr6:135178351:CT:C	4.36047e-56	-1.13622e-09	-0.821285
135178507	chr6:135178507:C:T	8.58654e-57	-2.44625	-1.39409e-09
135178763	chr6:135178763:T:G	1.82167e-56	-1.13622e-09	-1.69411
135179412	chr6:135179412:A:AG	1.11169e-55	-1.13622e-09	0.114598
135179445	chr6:135179445:T:C	1.36588e-56	-1.13622e-09	-1.98206
135179635	chr6:135179635:G:C	6.95634e-46	24.49	-1.81836
135179791	chr6:135179791:C:G	1.58281e-56	-1.13622e-09	-1.83466
135181120	chr6:135181120:G:A	1.48577e-56	-1.13622e-09	-1.89793
135181703	chr6:135181703:T:G	1.38146e-56	-1.13622e-09	-1.97073
135181728	chr6:135181728:A:G	1.50227e-56	-1.13622e-09	-1.88689
135181852	chr6:135181852:C:T	7.37639e-56	-1.13622e-09	-0.295582
135182493	chr6:135182493:G:A	1.3462e-56	-1.13622e-09	-1.99658
135182625	chr6:135182625:C:A	1.35919e-56	-1.13622e-09	-1.98697
135184617	chr6:135184617:G:A	6.39261e-56	-1.13622e-09	-0.438723
135185296	chr6:135185296:C:T	3.8423e-55	-1.13622e-09	1.35479
135185304	chr6:135185304:G:A	9.02398e-54	3.39577	1.11542
135186036	chr6:135186036:A:G	1.0188e-55	-1.13622e-09	0.0273399
135186066	chr6:135186066:A:C	1.34683e-56	-1.13622e-09	-1.99611
135186236	chr6:135186236:G:T	1.46854e-56	-1.13622e-09	-1.9096
135186256	chr6:135186256:T:C	9.15725e-47	22.1864	-1.54249
135186455	chr6:135186455:T:C	1.67394e-56	-1.13622e-09	-1.77869
135187154	chr6:135187154:TAGG:T	8.03087e-56	-1.13622e-09	-0.210573
135187499	chr6:135187499:A:G	1.01788e-55	-1.13622e-09	0.0264418
135187715	chr6:135187715:C:T	4.58694e-56	-0.770653	-1.39409e-09
135187993	chr6:135187993:G:A	1.34374e-56	-1.13622e-09	-1.99841
135188291	chr6:135188291:T:C	7.9149e-56	-1.13622e-09	-0.225119
135188440	chr6:135188440:A:G	2.56797e-55	0.951836	-1.39409e-09
135188794	chr6:135188794:G:A	1.0605e-55	-1.13622e-09	0.0674639
135189006	chr6:135189006:C:G	1.64298e-56	-1.13622e-09	-1.79735
135189381	chr6:135189381:C:T	1.65792e-55	-1.13622e-09	0.514284
135189777	chr6:135189777:CTTTA:C	1.63982e-56	-1.13622e-09	-1.79928
135190366	chr6:135190366:A:T	9.38485e-57	-2.35735	-1.39409e-09
135190744	chr6:135190744:A:T	2.41875e-56	-1.13622e-09	-1.41062
135191266	chr6:135191266:A:G	2.38179e-56	-1.13622e-09	-1.42601
135191353	chr6:135191353:T:A	2.40461e-56	-1.13622e-09	-1.41648
135191641	chr6:135191641:A:G	2.50984e-57	-2.02377	-1.65246
135194274	chr6:135194274:C:G	1.58145e-56	-1.13622e-09	-1.83552
135194279	chr6:135194279:C:A	9.91454e-56	-1.13622e-09	0.000136188
135194310	chr6:135194310:T:C	1.72816e-45	24.8779	-1.29632
135194615	chr6:135194615:G:A	1.3238e-56	-1.13622e-09	-2.01336
135194656	chr6:135194656:G:A	6.60526e-57	-2.70858	-1.39409e-09
135195352	chr6:135195352:G:A	8.54826e-57	-2.45072	-1.39409e-09
135195806	chr6:135195806:C:T	7.60506e-56	-1.13622e-09	-0.265052
135195921	chr6:135195921:C:T	1.76986e-56	-1.13622e-09	-1.72297
135196137	chr6:135196137:T:G	4.99958e-56	-1.13622e-09	-0.684511
135196365	chr6:135196365:T:C	1.36792e-56	-1.13622e-09	-1.98058
135196413	chr6:135196413:G:T	4.47967e-56	-1.13622e-09	-0.794316
135196569	chr6:135196569:G:A	5.50676e-56	-1.13622e-09	-0.58789
135196676	chr6:135196676:G:A	2.23709e-57	-2.2072	-1.58408
135196765	chr6:135196765:C:A	1.89552e-56	-1.13622e-09	-1.65437
135196856	chr6:135196856:A:G	1.31552e-56	-1.13622e-09	-2.01963
135196858	chr6:135196858:G:A	1.0691e-44	26.9984	-1.59441
135196970	chr6:135196970:T:C	1.32604e-56	-1.13622e-09	-2.01167
135198179	chr6:135198179:G:A	1.32002e-56	-1.13622e-09	-2.01622
135198362	chr6:135198362:T:C	1.57382e-46	22.6123	-1.42677
135198969	chr6:135198969:C:A	2.56053e-54	-1.13622e-09	3.25152
135199944	chr6:135199944:C:T	7.42522e-57	-2.59157	-1.39409e-09
135200051	chr6:135200051:T:C	1.32627e-56	-1.13622e-09	-2.0115
135200151	chr6:135200151:A:G	1.15294e-55	-1.13622e-09	0.151032
135200367	chr6:135200367:T:C	9.25797e-56	-1.13622e-09	-0.0683812
135200798	chr6:135200798:G:A	1.39659e-56	-1.13622e-09	-1.95983
135200948	chr6:135200948:G:A	7.3501e-56	-1.13622e-09	-0.299151
135201086	chr6:135201086:A:T	2.10525e-55	-1.13622e-09	0.753156
135201544	chr6:135201544:A:G	3.14869e-57	-1.57701	-1.87246
135201617	chr6:135201617:A:G	9.86455e-45	26.9075	-1.58399
135201801	chr6:135201801:T:C	2.31188e-49	14.0973	0.564975
135202112	chr6:135202112:G:A	6.0097e-54	3.41611	0.688564
135202437	chr6:135202437:C:T	3.89295e-56	-1.13622e-09	-0.934699
135202445	chr6:135202445:T:C	5.37485e-50	14.1937	-0.99031
135202525	chr6:135202525:C:T	3.03598e-56	-1.13622e-09	-1.18333
135202603	chr6:135202603:G:A	6.8297e-57	-2.67517	-1.39409e-09
135202636	chr6:135202636:A:G	1.89148e-49	13.9705	0.491075
135202648	chr6:135202648:G:A	9.02083e-45	26.5085	-1.27444
135203128	chr6:135203128:A:T	2.13158e-55	-1.13622e-09	0.765581
135203350	chr6:135203350:T:A	9.99387e-56	-1.13622e-09	0.00810605
135203378	chr6:135203378:A:G	5.51098e-50	13.7878	-0.559434
135203415	chr6:135203415:C:T	1.45522e-51	11.5787	-1.98449
135204256	chr6:135204256:C:T	9.94812e-56	-1.13622e-09	0.00351724
135204481	chr6:135204481:T:G	3.51854e-56	-1.03582	-1.39409e-09
135204599	chr6:135204599:A:G	1.007e-49	14.4817	-0.650499
135204608	chr6:135204608:G:A	8.11819e-56	-1.13622e-09	-0.199759
135205630	chr6:135205630:C:T	2.53914e-51	11.8338	-1.68289
135205875	chr6:135205875:G:A	6.90134e-56	-1.13622e-09	-0.36215
135205899	chr6:135205899:G:A	1.40844e-56	-1.13622e-09	-1.95138
135206176	chr6:135206176:G:A	1.18289e-56	-2.01044	-0.115462
135206370	chr6:135206370:C:T	4.42819e-56	-1.13622e-09	-0.805876
135206418	chr6:135206418:C:T	1.3424e-56	-1.13622e-09	-1.99941
135206743	chr6:135206743:T:C	1.67961e-56	-1.13622e-09	-1.77531
135207162	chr6:135207162:C:T	3.5742e-45	26.3205	-2.01223
135207350	chr6:135207350:G:A	2.18547e-56	-1.13622e-09	-1.51204
135207467	chr6:135207467:C:G	1.59004e-56	-1.13622e-09	-1.83011
135207584	chr6:135207584:A:G	1.56508e-49	14.5038	-0.231675
135207682	chr6:135207682:T:G	4.55103e-56	-1.13622e-09	-0.778512
135207795	chr6:135207795:C:T	1.5935e-55	-1.13622e-09	0.474652
135207853	chr6:135207853:G:A	2.26327e-56	-1.13622e-09	-1.47706
135207978	chr6:135207978:C:T	1.99954e-55	2.53151	-1.82987
135208018	chr6:135208018:C:T	2.54289e-56	-1.13622e-09	-1.36056
135208073	chr6:135208073:T:A	6.94279e-51	11.9869	-0.830161
135208423	chr6:135208423:C:T	2.32008e-51	11.7204	-1.65976
135208901	chr6:135208901:C:A	2.81099e-45	26.0679	-1.99982
135209284	chr6:135209284:A:G	1.32268e-56	-1.13622e-09	-2.0142
135210072	chr6:135210072:A:T	7.93411e-56	-1.13622e-09	-0.222695
135210313	chr6:135210313:C:G	3.8528e-51	12.2185	-1.65062
135210662	chr6:135210662:T:C	3.99101e-57	-2.70296	-0.509442
135210715	chr6:135210715:A:G	1.09382e-55	-1.13622e-09	0.098394
135210964	chr6:135210964:T:G	8.48697e-57	-2.45792	-1.39409e-09
135211130	chr6:135211130:T:A	6.99617e-57	-2.65109	-1.39409e-09
135211666	chr6:135211666:C:T	2.21085e-56	-1.13622e-09	-1.50049
135211694	chr6:135211694:A:G	2.16399e-54	3.08326	-1.39409e-09
135211751	chr6:135211751:G:A	1.36045e-56	-1.13622e-09	-1.98605
135212098	chr6:135212098:G:C	7.88841e-56	-1.13622e-09	-0.228471
135212146	chr6:135212146:T:G	3.78874e-57	-2.70444	-0.559977
135213017	chr6:135213017:G:A	9.90534e-56	-1.13622e-09	-0.000792162
135213164	chr6:135213164:C:T	9.84566e-56	-1.13622e-09	-0.00683573
135213685	chr6:135213685:T:C	6.60234e-57	-2.70903	-1.39409e-09
135213703	chr6:135213703:G:A	2.16844e-56	-1.13622e-09	-1.51986
135213816	chr6:135213816:T:C	3.47368e-56	-1.13622e-09	-1.04865
135213880	chr6:135213880:G:A	2.33009e-56	-2.68377	1.23581
135214102	chr6:135214102:C:T	4.18436e-53	7.77644	-1.7312
135214309	chr6:135214309:T:C	5.52986e-53	8.02674	-1.70269
135214594	chr6:135214594:T:G	3.24002e-56	-1.13622e-09	-1.11829
135214660	chr6:135214660:C:T	2.79678e-56	-1.13622e-09	-1.2654
135214883	chr6:135214883:C:T	4.10154e-48	19.4235	-1.88536
135214893	chr6:135214893:C:A	1.97702e-55	-1.13622e-09	0.690307
135215322	chr6:135215322:C:T	2.4446e-56	-1.13622e-09	-1.39999
135215358	chr6:135215358:T:C	9.75974e-57	-2.64988	0.331696
135215440	chr6:135215440:TCTTACCCAGGTAAC:T	1.97702e-55	-1.13622e-09	0.690307
135215448	chr6:135215448:A:G	2.70963e-56	-2.63649	1.33943
135215631	chr6:135215631:T:C	1.32645e-56	-1.13622e-09	-2.01136
135216059	chr6:135216059:CTGTT:C	8.15433e-57	-2.4979	-1.39409e-09
135216752	chr6:135216752:C:G	5.6742e-53	7.78379	-1.43397
135216759	chr6:135216759:A:G	9.14986e-53	8.16413	-1.3365
135217454	chr6:135217454:G:A	8.26676e-57	-1.35546	-1.12875
135217501	chr6:135217501:A:G	1.20167e-53	4.60535	0.192255
135217965	chr6:135217965:G:A	5.19269e-55	1.65597	-1.39409e-09
135218816	chr6:135218816:ACT:A	7.64321e-56	-1.13622e-09	-0.260048
135219084	chr6:135219084:G:A	3.2511e-56	-1.13622e-09	-1.11487
135219109	chr6:135219109:T:C	1.64529e-56	-1.13622e-09	-1.79595
135219242	chr6:135219242:G:A	3.13487e-57	-2.6742	-0.779666
135219311	chr6:135219311:A:G	3.21075e-57	-2.68299	-0.746959
135219411	chr6:135219411:T:C	1.9051e-56	-1.13622e-09	-1.64933
135219913	chr6:135219913:G:C	4.0887e-56	-1.13622e-09	-0.885638
135220031	chr6:135220031:G:A	8.11369e-57	-1.93696	-0.565937
135220076	chr6:135220076:G:A	2.7714e-56	-1.13622e-09	-1.27451
135220257	chr6:135220257:G:A	3.52397e-57	-1.95784	-1.37902
135220939	chr6:135220939:G:A	1.01102e-56	-2.2829	-1.39409e-09
135220966	chr6:135220966:C:A	1.49947e-56	-1.13622e-09	-1.88876
135221359	chr6:135221359:T:C	1.618e-56	-1.81268	-1.39409e-09
135221654	chr6:135221654:G:A	3.22821e-57	-2.04242	-1.38211
135221661	chr6:135221661:G:A	8.86446e-57	-2.70731	0.292913
135221711	chr6:135221711:C:T	1.42146e-56	-1.13622e-09	-1.94218
135221922	chr6:135221922:G:A	3.49821e-56	-1.13622e-09	-1.04161
135222339	chr6:135222339:G:A	4.35134e-56	-1.13622e-09	-0.823381
135222699	chr6:135222699:T:C	1.21098e-55	0.200147	-1.39409e-09
135222701	chr6:135222701:A:T	3.52066e-57	-2.69482	-0.642983
135222761	chr6:135222761:C:T	3.89602e-56	-1.13622e-09	-0.933911
135222789	chr6:135222789:T:G	2.99454e-57	-2.58397	-0.915688
135223219	chr6:135223219:C:T	3.45206e-57	-2.59031	-0.767169
135223420	chr6:135223420:G:T	5.45648e-57	-1.55226	-1.34739
135223671	chr6:135223671:C:T	2.9204e-56	-1.13622e-09	-1.22214
135224247	chr6:135224247:G:A	3.63644e-57	-2.1388	-1.16664
135224322	chr6:135224322:T:G	1.89106e-57	-2.68562	-1.27369
135224888	chr6:135224888:T:C	4.66347e-56	-1.13622e-09	-0.754106
135225264	chr6:135225264:A:G	1.84672e-56	-1.13622e-09	-1.68045
135225291	chr6:135225291:T:C	1.90408e-56	-1.13622e-09	-1.64987
135225700	chr6:135225700:G:A	7.07975e-57	-2.63921	-1.39409e-09
135226036	chr6:135226036:C:T	5.66304e-57	-2.11857	-0.743921
135226471	chr6:135226471:A:G	3.73648e-56	-1.13622e-09	-0.975722
135226886	chr6:135226886:C:T	1.65727e-56	-1.13622e-09	-1.78869
135227298	chr6:135227298:A:G	7.68605e-56	-0.254459	-1.39409e-09
135227630	chr6:135227630:G:C	1.31554e-56	-1.13622e-09	-2.01962
135228963	chr6:135228963:C:T	1.08689e-57	-2.5069	-2.00623
135229168	chr6:135229168:G:A	5.10711e-56	-1.13622e-09	-0.663232
135229205	chr6:135229205:C:T	1.10188e-57	-2.49295	-2.00648
135229291	chr6:135229291:C:G	3.62399e-56	-1.00629	-1.39409e-09
135229583	chr6:135229583:A:T	3.67752e-57	-2.7015	-0.59271
135229602	chr6:135229602:A:G	9.05102e-56	-1.13622e-09	-0.0909882
135230348	chr6:135230348:T:C	1.93087e-55	0.666688	-1.39409e-09
135230619	chr6:135230619:C:T	1.10175e-55	-1.13622e-09	0.105618
135230622	chr6:135230622:T:A	1.26879e-57	-2.7008	-1.65759
135230623	chr6:135230623:T:A	2.09797e-56	-1.13622e-09	-1.5529
135230631	chr6:135230631:C:A	1.60011e-56	-1.13622e-09	-1.8238
135230632	chr6:135230632:T:C	1.56555e-57	-2.1285	-2.01971
135231055	chr6:135231055:C:T	1.69563e-56	-1.13622e-09	-1.76581
135231096	chr6:135231096:T:G	7.92283e-56	-1.13622e-09	-0.224118
135232022	chr6:135232022:G:A	1.38134e-56	-1.13622e-09	-1.97081
135232061	chr6:135232061:G:A	1.46663e-57	-2.20088	-2.01261
135232064	chr6:135232064:C:T	3.54691e-57	-2.67574	-0.654637
135232222	chr6:135232222:T:C	1.84655e-57	-2.70935	-1.27378
135232688	chr6:135232688:G:T	1.54038e-56	-1.13622e-09	-1.86184
135232692	chr6:135232692:C:T	1.31556e-56	-1.13622e-09	-2.01961
135232898	chr6:135232898:C:G	5.54971e-57	-2.04375	-0.838959
135233171	chr6:135233171:G:A	2.23517e-56	-1.48955	-1.39409e-09
135233912	chr6:135233912:T:C	1.33599e-56	-1.13622e-09	-2.00419
135234401	chr6:135234401:C:T	2.3214e-56	-1.13622e-09	-1.4517
135234775	chr6:135234775:G:A	3.57346e-57	-2.7092	-0.613722
135235123	chr6:135235123:C:T	3.06795e-57	-2.70952	-0.76592
135235170	chr6:135235170:GT:G	3.59275e-56	-1.01495	-1.39409e-09
135235312	chr6:135235312:C:T	8.79176e-57	-2.70528	0.282648
135235687	chr6:135235687:G:A	2.67177e-56	-0.416214	-0.894913
135235847	chr6:135235847:C:T	2.24099e-56	-1.48695	-1.39409e-09
135235941	chr6:135235941:C:T	1.74522e-56	-1.13622e-09	-1.73699
135235995	chr6:135235995:C:T	5.21927e-56	-1.13622e-09	-0.641509
135236132	chr6:135236132:A:G	1.94321e-56	-1.13622e-09	-1.62953
135236396	chr6:135236396:T:G	1.42849e-55	-1.13622e-09	0.365334
135236552	chr6:135236552:CCCTTCTT:C	4.98175e-57	-2.70907	-0.281603
135237575	chr6:135237575:T:A	1.7452e-57	-2.60609	-1.43349
135237867	chr6:135237867:A:G	3.15368e-57	-2.70854	-0.739338
135237977	chr6:135237977:C:T	2.0668e-56	-1.13622e-09	-1.56787
135238077	chr6:135238077:T:C	3.6877e-57	-1.30987	-1.98158
135238120	chr6:135238120:A:G	1.34893e-56	-1.13622e-09	-1.99455
135238283	chr6:135238283:G:A	3.37334e-57	-2.70759	-0.672963
135238322	chr6:135238322:C:T	1.5219e-56	-1.13622e-09	-1.87391
135238645	chr6:135238645:T:C	4.19866e-57	-2.14931	-1.01237
135238655	chr6:135238655:A:G	3.71093e-57	-2.70881	-0.576363
135238808	chr6:135238808:G:A	1.54452e-55	-1.13622e-09	0.443429
135239019	chr6:135239019:T:C	1.79173e-57	-2.64403	-1.36924
135239824	chr6:135239824:C:A	3.6621e-57	-2.70742	-0.590993
135239921	chr6:135239921:A:T	2.80955e-56	-1.26084	-1.39409e-09
135240169	chr6:135240169:G:A	6.24218e-56	-1.13622e-09	-0.462536
135240634	chr6:135240634:T:C	6.69336e-56	-1.13622e-09	-0.39275
135240789	chr6:135240789:TA:T	3.69803e-57	-2.69437	-0.594282
135241331	chr6:135241331:A:G	1.84902e-56	-1.13622e-09	-1.67921
135241404	chr6:135241404:T:G	1.67969e-56	-1.13622e-09	-1.77525
135241769	chr6:135241769:A:G	1.44009e-57	-2.69326	-1.53849
135242082	chr6:135242082:C:T	1.89737e-56	-1.13622e-09	-1.6534
135243086	chr6:135243086:C:T	2.70781e-57	-1.85808	-1.74224
135243237	chr6:135243237:G:A	1.37491e-57	-2.28899	-1.98907
135243812	chr6:135243812:T:C	2.36998e-57	-1.74152	-1.99205
135244195	chr6:135244195:C:CA	1.4175e-56	-1.94497	-1.39409e-09
135244243	chr6:135244243:A:C	2.57614e-57	-1.67245	-1.97771
135244253	chr6:135244253:C:T	3.06394e-57	-2.59764	-0.879111
135244340	chr6:135244340:A:T	6.79747e-57	-2.6799	-1.39409e-09
135246309	chr6:135246309:A:G	2.16916e-57	-2.41235	-1.40976
135246558	chr6:135246558:AG:A	3.57009e-53	5.88648	-1.39409e-09
135247534	chr6:135247534:G:A	3.1069e-57	-1.67769	-1.78514
135248284	chr6:135248284:C:T	4.57404e-57	-2.65455	-0.421499
135248315	chr6:135248315:A:AC	2.00358e-56	-1.59893	-1.39409e-09
135248349	chr6:135248349:T:A	3.76656e-56	-1.13622e-09	-0.967705
135248947	chr6:135248947:A:G	4.19048e-56	-0.826509	-0.0345423
135248957	chr6:135248957:T:C	6.22138e-56	-0.495586	0.0297118
135248987	chr6:135248987:A:G	1.91376e-57	-2.40389	-1.54349
135249137	chr6:135249137:A:AT	2.03564e-56	-1.58306	-1.39409e-09
135249294	chr6:135249294:A:T	1.46303e-56	-1.13622e-09	-1.91336
135250046	chr6:135250046:A:G	5.00234e-56	-0.68396	-1.39409e-09
135250068	chr6:135250068:C:T	6.3742e-56	-1.13622e-09	-0.441607
135250073	chr6:135250073:G:A	9.86056e-57	-2.30791	-1.39409e-09
135250683	chr6:135250683:G:A	4.56115e-57	-2.66717	-0.411705
135250956	chr6:135250956:T:C	2.31522e-56	-0.751056	-0.703305
135251239	chr6:135251239:G:T	7.242e-56	-1.13622e-09	-0.313968
135251808	chr6:135251808:C:T	6.7228e-56	-1.13622e-09	-0.388362
135251928	chr6:135251928:G:A	3.93737e-56	-1.13622e-09	-0.923352
135252114	chr6:135252114:C:T	3.21948e-54	0.994977	2.48555
135252162	chr6:135252162:C:G	1.44595e-56	-1.13622e-09	-1.9251
135253025	chr6:135253025:C:T	7.41437e-57	-2.59303	-1.39409e-09
135253700	chr6:135253700:T:C	1.85959e-56	-1.13622e-09	-1.67351
135254071	chr6:135254071:G:A	4.69176e-57	-1.13967	-1.91098
135254113	chr6:135254113:C:T	4.35627e-57	-2.67451	-0.450327
135254220	chr6:135254220:T:C	1.36064e-57	-2.64099	-1.6475
135254372	chr6:135254372:C:T	4.77227e-57	-2.67125	-0.362376
135254593	chr6:135254593:G:A	2.09276e-56	-1.13622e-09	-1.55538
135254606	chr6:135254606:G:C	5.21638e-57	-2.68277	-0.261875
135255106	chr6:135255106:A:G	2.34726e-57	-2.47093	-1.27227
135255444	chr6:135255444:G:A	1.31641e-56	-1.13622e-09	-2.01896
135255637	chr6:135255637:G:C	2.73059e-57	-2.18762	-1.40432
135255643	chr6:135255643:T:C	2.95971e-57	-2.07852	-1.43284
135255758	chr6:135255758:G:A	1.46373e-56	-1.13622e-09	-1.91288
135255867	chr6:135255867:G:A	4.79295e-55	-1.13622e-09	1.57587
135256214	chr6:135256214:G:A	9.54995e-56	-1.13622e-09	-0.0373304
135256257	chr6:135256257:G:A	1.14526e-56	-2.15824	-1.39409e-09
135256457	chr6:135256457:C:T	1.12427e-57	-2.53997	-1.93936
135256544	chr6:135256544:T:C	6.92414e-57	-2.66144	-1.39409e-09
135256657	chr6:135256657:A:G	8.54698e-56	-1.13622e-09	-0.148288
135257222	chr6:135257222:A:G	1.31743e-56	-1.13622e-09	-2.01818
135257286	chr6:135257286:T:A	7.14068e-56	-1.13622e-09	-0.328057
135257410	chr6:135257410:A:G	9.67545e-57	-2.32686	-1.39409e-09
135257744	chr6:135257744:C:T	1.77109e-56	-1.72227	-1.39409e-09
135257977	chr6:135257977:C:T	2.06635e-57	-2.63532	-1.23535
135258626	chr6:135258626:TA:T	1.34339e-56	-1.13622e-09	-1.99867
135258759	chr6:135258759:G:A	2.15267e-57	-2.31238	-1.51736
135259584	chr6:135259584:C:A	1.79536e-57	-2.25584	-1.7554
135259815	chr6:135259815:T:C	1.11433e-57	-2.70943	-1.77877
135259868	chr6:135259868:G:T	1.84892e-56	-1.13622e-09	-1.67926
135260070	chr6:135260070:A:G	1.34023e-56	-1.13622e-09	-2.00102
135260103	chr6:135260103:C:T	1.70305e-57	-2.39973	-1.6643
135260138	chr6:135260138:A:G	1.60377e-56	-1.13622e-09	-1.82151
135260414	chr6:135260414:A:G	2.44688e-56	0.43586	-1.83491
135260562	chr6:135260562:C:T	4.09872e-57	-2.70935	-0.476424
135260935	chr6:135260935:T:C	2.28609e-57	-2.62167	-1.14793
135261402	chr6:135261402:C:A	6.90646e-57	-2.66399	-1.39409e-09
135261428	chr6:135261428:C:T	1.1981e-56	-2.11313	-1.39409e-09
135261653	chr6:135261653:G:GCCAT	3.59017e-57	-2.10995	-1.2083
135261676	chr6:135261676:G:A	3.0879e-56	-1.13622e-09	-1.16638
135261690	chr6:135261690:T:C	8.96402e-58	-2.68772	-2.0181
135261929	chr6:135261929:T:C	8.93499e-58	-2.69008	-2.01898
135262001	chr6:135262001:G:A	6.7997e-57	-2.67957	-1.39409e-09
135262253	chr6:135262253:C:T	3.93957e-54	-1.13622e-09	3.68238
135262454	chr6:135262454:C:T	5.78466e-55	-1.13622e-09	1.76393
135262635	chr6:135262635:C:T	1.42195e-56	-1.13622e-09	-1.94183
135262877	chr6:135262877:A:C	2.54017e-56	-1.13622e-09	-1.36163
135263011	chr6:135263011:T:C	1.66227e-57	-2.16954	-1.91873
135263160	chr6:135263160:C:G	1.70024e-57	-2.16554	-1.90014
135263264	chr6:135263264:TTTG:T	1.32582e-56	-1.13622e-09	-2.01184
135263830	chr6:135263830:G:A	1.47694e-56	-1.13622e-09	-1.9039
135263955	chr6:135263955:G:A	3.18424e-56	-1.13622e-09	-1.13565
135264221	chr6:135264221:T:C	7.22402e-57	-2.61904	-1.39409e-09
135264350	chr6:135264350:C:T	9.18231e-58	-2.66335	-2.0184
135264378	chr6:135264378:A:T	2.0585e-56	-1.13622e-09	-1.57189
135264414	chr6:135264414:A:G	7.26431e-57	-2.66782	0.0543398
135264556	chr6:135264556:A:G	8.52969e-56	1.0215	-1.17182
135264570	chr6:135264570:T:C	2.86187e-56	-1.13622e-09	-1.24239
135265087	chr6:135265087:T:C	1.05369e-57	-2.53996	-2.00419
135265124	chr6:135265124:C:T	1.71918e-57	-2.16296	-1.89165
135265350	chr6:135265350:T:C	2.87268e-56	-1.13622e-09	-1.23862
135266540	chr6:135266540:T:A	9.49502e-58	-2.69263	-1.95564
135266585	chr6:135266585:A:G	1.96062e-54	-1.13622e-09	2.98456
135267587	chr6:135267587:G:T	2.90692e-56	-1.13622e-09	-1.22677
135267804	chr6:135267804:T:C	1.37574e-56	-1.13622e-09	-1.97488
135267925	chr6:135267925:T:C	2.02932e-57	-2.00483	-1.88392
135268129	chr6:135268129:T:C	1.68982e-56	-1.13622e-09	-1.76924
135268628	chr6:135268628:T:C	1.92476e-57	-2.49555	-1.4461
135268630	chr6:135268630:G:A	2.20909e-56	-1.13622e-09	-1.50128
135268705	chr6:135268705:G:A	7.04347e-56	-0.0142991	-0.327467
135269109	chr6:135269109:A:G	1.6339e-57	-2.11443	-1.99105
135269470	chr6:135269470:A:C	1.4775e-55	-1.13622e-09	0.399073
135269491	chr6:135269491:A:T	3.99134e-56	-1.13622e-09	-0.90974
135269698	chr6:135269698:C:T	1.54596e-56	-1.13622e-09	-1.85822
135269810	chr6:135269810:G:A	1.72739e-56	-1.13622e-09	-1.74725
135269850	chr6:135269850:G:A	6.35401e-56	-1.13622e-09	-0.44478
135270006	chr6:135270006:T:A	4.64717e-55	0.0806735	1.4643
135270322	chr6:135270322:C:T	1.57638e-56	-1.13622e-09	-1.83874
135270458	chr6:135270458:G:A	9.95181e-58	-2.62885	-1.97243
135270740	chr6:135270740:ACT:A	1.51512e-56	-1.13622e-09	-1.87837
135271073	chr6:135271073:G:A	1.47792e-57	-2.19114	-2.01467
135271125	chr6:135271125:G:A	1.45625e-56	-1.13622e-09	-1.918
135271587	chr6:135271587:A:G	1.31205e-57	-2.67041	-1.65445
135271618	chr6:135271618:G:A	7.96666e-56	-1.13622e-09	-0.218601
135271761	chr6:135271761:G:A	1.35819e-56	-1.13622e-09	-1.98771
135271835	chr6:135271835:T:C	4.59433e-55	-1.13622e-09	1.53354
135271836	chr6:135271836:A:G	5.1715e-56	-1.13622e-09	-0.650704
135271880	chr6:135271880:G:T	1.50084e-55	-1.13622e-09	0.414742
135271917	chr6:135271917:G:T	2.00882e-56	-1.13622e-09	-1.59632
135271967	chr6:135271967:C:A	1.48325e-56	-1.13622e-09	-1.89963
135272097	chr6:135272097:C:T	1.31772e-56	-1.13622e-09	-2.01796
135272166	chr6:135272166:G:C	3.29691e-57	-2.59909	-0.804372
135272288	chr6:135272288:A:G	3.7483e-57	-2.59838	-0.676765
135272343	chr6:135272343:C:A	1.58309e-57	-2.44103	-1.69604
135272431	chr6:135272431:T:C	1.57933e-57	-2.48873	-1.65072
135272456	chr6:135272456:G:A	1.50359e-56	-1.13622e-09	-1.88601
135272680	chr6:135272680:C:T	2.65063e-56	-1.13622e-09	-1.31907
135273114	chr6:135273114:A:G	2.7547e-56	-1.13622e-09	-1.28056
135273321	chr6:135273321:G:T	2.654e-56	-1.13622e-09	-1.3178
135273519	chr6:135273519:A:G	6.15335e-56	-1.13622e-09	-0.476869
135274021	chr6:135274021:C:T	8.58251e-56	-1.13622e-09	-0.144139
135274044	chr6:135274044:G:A	5.69673e-56	-1.13622e-09	-0.553973
135274300	chr6:135274300:C:G	1.38457e-56	-1.13622e-09	-1.96847
135274422	chr6:135274422:A:G	6.43043e-57	-2.70925	-0.0261601
135274445	chr6:135274445:T:C	1.57476e-57	-2.49113	-1.65122
135274476	chr6:135274476:G:A	6.94013e-57	-2.65913	-1.39409e-09
135274922	chr6:135274922:G:A	5.49147e-57	-2.69911	-0.194147
135275683	chr6:135275683:C:T	1.47373e-56	-1.13622e-09	-1.90607
135275735	chr6:135275735:C:T	1.54473e-57	-2.52274	-1.63886
135275878	chr6:135275878:T:A	1.97666e-56	-1.13622e-09	-1.61246
135275989	chr6:135275989:C:A	3.74726e-57	-2.58055	-0.694877
135276049	chr6:135276049:G:T	1.31999e-56	-1.13622e-09	-2.01624
135276125	chr6:135276125:C:T	8.60961e-57	-2.43618	-0.0073966
135276201	chr6:135276201:T:C	1.35819e-56	-1.13622e-09	-1.98771
135276404	chr6:135276404:A:G	1.00537e-55	-1.13622e-09	0.0140793
135276608	chr6:135276608:T:C	1.14634e-54	-1.13622e-09	2.44788
135276652	chr6:135276652:T:TAAAC	4.30391e-57	-2.57811	-0.558822
135276780	chr6:135276780:A:G	1.52768e-56	-1.13622e-09	-1.87012
135276855	chr6:135276855:A:G	2.4935e-56	-1.13622e-09	-1.38018
135276989	chr6:135276989:A:T	1.48783e-56	-1.13622e-09	-1.89655
135277229	chr6:135277229:A:G	6.31128e-57	-2.64345	-0.110665
135277798	chr6:135277798:T:A	1.67089e-56	-1.13622e-09	-1.78051
135277983	chr6:135277983:A:T	3.21797e-57	-2.23869	-1.18901
135278150	chr6:135278150:A:G	3.73647e-56	-1.13622e-09	-0.975725
135278592	chr6:135278592:TAA:T	5.27932e-57	-2.6998	-0.232857
135278608	chr6:135278608:T:C	4.86146e-56	-2.66439	1.95186
135278796	chr6:135278796:A:G	2.78171e-56	-1.2708	-1.39409e-09
135278821	chr6:135278821:C:T	1.15045e-57	-2.59826	-1.85805
135279071	chr6:135279071:C:A	3.62066e-56	-2.68658	1.67937
135279111	chr6:135279111:C:G	2.76089e-56	-1.13622e-09	-1.27831
135279174	chr6:135279174:C:T	1.05736e-56	-2.69448	0.456385
135279657	chr6:135279657:T:C	1.59173e-55	-1.13622e-09	0.47354
135279714	chr6:135279714:C:T	3.67355e-55	-1.13622e-09	1.30988
135279949	chr6:135279949:T:G	1.35951e-56	-1.13622e-09	-1.98674
135280085	chr6:135280085:C:G	9.36669e-56	-1.13622e-09	-0.056706
135280544	chr6:135280544:A:G	3.40165e-56	-1.13622e-09	-1.0696
135281088	chr6:135281088:G:A	2.11718e-56	-1.13622e-09	-1.54378
135281391	chr6:135281391:C:T	2.16358e-55	-1.13622e-09	0.780484
135281745	chr6:135281745:A:G	4.44738e-56	-0.80155	-1.39409e-09
135281852	chr6:135281852:G:A	3.66292e-56	-1.13622e-09	-0.995606
135282602	chr6:135282602:T:C	7.22572e-56	-0.316219	-1.39409e-09
135282771	chr6:135282771:A:G	9.25928e-58	-2.66399	-2.00942
135282865	chr6:135282865:T:C	6.52893e-55	-1.13622e-09	1.88496
135282931	chr6:135282931:A:G	6.59949e-55	-1.13622e-09	1.89571
135282932	chr6:135282932:C:T	4.47058e-57	-2.69078	-0.408155
135283016	chr6:135283016:A:AAAG	1.51231e-57	-2.33632	-1.84649
135283183	chr6:135283183:T:G	3.5592e-56	-1.13622e-09	-1.02433
135283500	chr6:135283500:G:A	6.78775e-56	-1.13622e-09	-0.378746
135283620	chr6:135283620:T:C	5.59752e-55	-1.13622e-09	1.73104
135283800	chr6:135283800:T:C	1.31715e-56	-1.13622e-09	-2.01839
135283805	chr6:135283805:C:G	1.344e-56	-1.13622e-09	-1.99822
135284586	chr6:135284586:AAAAT:A	4.36421e-57	-2.17747	-0.945539
135284663	chr6:135284663:G:A	1.33267e-56	-1.13622e-09	-2.00668
135285247	chr6:135285247:C:CCA	9.1499e-58	-2.67914	-2.00615
135285427	chr6:135285427:G:A	7.61397e-57	-2.67026	0.103795
135285753	chr6:135285753:T:C	9.39918e-58	-2.65144	-2.00697
135286055	chr6:135286055:C:T	1.69912e-56	-1.13622e-09	-1.76376
135286183	chr6:135286183:A:G	1.6469e-56	-1.13622e-09	-1.79497
135286681	chr6:135286681:A:G	6.31993e-55	-1.13622e-09	1.85243
135286711	chr6:135286711:C:A	1.35283e-56	-1.13622e-09	-1.99167
135287106	chr6:135287106:A:C	1.78086e-57	-2.62828	-1.39107
135287299	chr6:135287299:A:C	9.73318e-58	-2.60983	-2.01366
135288400	chr6:135288400:C:A	6.82589e-56	1.20654	-1.57969
135288579	chr6:135288579:CTA:C	1.48688e-56	-1.13622e-09	-1.89719
135288781	chr6:135288781:A:T	3.29824e-56	-1.10048	-1.39409e-09
135288849	chr6:135288849:A:C	1.06373e-57	-2.70637	-1.8283
135289828	chr6:135289828:G:A	1.30316e-55	-1.13622e-09	0.273511
135289946	chr6:135289946:C:T	2.62174e-56	-1.13622e-09	-1.33003
135290432	chr6:135290432:A:G	2.02771e-54	-1.13622e-09	3.01821
135291440	chr6:135291440:GA:G	1.94088e-55	-1.13622e-09	0.671861
135292049	chr6:135292049:C:T	1.06013e-57	-2.52904	-2.00902
135292548	chr6:135292548:G:T	9.19108e-58	-2.69436	-1.98644
135292604	chr6:135292604:T:A	1.40833e-56	-1.13622e-09	-1.95146
135292826	chr6:135292826:G:A	3.38661e-56	-1.07404	-1.39409e-09
135292903	chr6:135292903:C:G	1.12924e-55	-1.13622e-09	0.130266
135293071	chr6:135293071:G:A	1.33243e-56	-1.13622e-09	-2.00686
135293409	chr6:135293409:AAAAAAAAAAAAAAAAG:A	2.80256e-55	-1.13622e-09	1.03925
135293756	chr6:135293756:T:C	1.12997e-55	-1.13622e-09	0.130908
135293976	chr6:135293976:T:C	2.58435e-55	-1.13622e-09	0.958193
135294170	chr6:135294170:C:T	2.59252e-57	-2.3392	-1.30462
135294577	chr6:135294577:T:C	2.7183e-55	-1.13622e-09	1.00873
135294720	chr6:135294720:AAAAG:A	1.89255e-56	-1.13622e-09	-1.65594
135295646	chr6:135295646:G:A	8.48885e-57	-2.4577	-1.39409e-09
135295827	chr6:135295827:G:A	1.82524e-55	-1.13622e-09	0.610431
135296463	chr6:135296463:A:G	8.74527e-57	-2.68931	0.261372
135297049	chr6:135297049:C:T	3.15429e-56	-1.13622e-09	-1.1451
135297196	chr6:135297196:G:A	5.83907e-57	-2.10434	-0.727536
135297745	chr6:135297745:A:G	4.37297e-56	-1.13622e-09	-0.818424
135298037	chr6:135298037:C:A	1.85431e-56	-1.13622e-09	-1.67635
135298267	chr6:135298267:G:C	2.04764e-55	-1.13622e-09	0.725406
135298291	chr6:135298291:G:A	1.63212e-55	-1.13622e-09	0.498597
135298409	chr6:135298409:A:G	3.26987e-56	-1.10912	-1.39409e-09
135298807	chr6:135298807:G:A	1.33243e-56	-1.13622e-09	-2.00686
135298858	chr6:135298858:C:T	5.63585e-57	-2.15023	-0.717077
135299135	chr6:135299135:T:C	4.1925e-57	-2.57727	-0.585885
135299463	chr6:135299463:G:A	5.29651e-56	-1.13622e-09	-0.626818
135299624	chr6:135299624:T:C	1.76241e-56	-1.13622e-09	-1.72718
135299870	chr6:135299870:T:C	4.40757e-57	-2.1167	-0.996426
135300000	chr6:135300000:C:T	5.94685e-55	-1.13622e-09	1.79158
135300034	chr6:135300034:T:C	5.39572e-57	-1.98026	-0.930587
135300914	chr6:135300914:C:A	1.36401e-56	-1.13622e-09	-1.98344
135301091	chr6:135301091:T:C	1.8174e-56	-1.13622e-09	-1.69646
135301635	chr6:135301635:T:C	2.1169e-55	-1.13622e-09	0.758674
135301681	chr6:135301681:T:G	2.76686e-57	-1.71696	-1.86178
135301815	chr6:135301815:C:T	1.66565e-55	-1.13622e-09	0.518934
135301867	chr6:135301867:A:G	8.76529e-57	-2.70701	0.281353
135302150	chr6:135302150:T:C	8.8905e-56	-1.13622e-09	-0.108882
135302446	chr6:135302446:C:T	1.93067e-57	-1.98125	-1.95733
135302614	chr6:135302614:AGTT:A	1.76633e-57	-2.21533	-1.81222
135302721	chr6:135302721:G:A	1.42256e-56	-1.13622e-09	-1.94141
135302775	chr6:135302775:GGAA:G	1.31566e-56	-1.13622e-09	-2.01953
135302876	chr6:135302876:A:G	1.3309e-56	-1.13622e-09	-2.00801
135302966	chr6:135302966:C:G	1.45343e-56	-1.13622e-09	-1.91994
135303025	chr6:135303025:T:G	1.35925e-56	-1.13622e-09	-1.98693
135303673	chr6:135303673:G:A	1.47364e-56	-2.70917	0.803039
135303944	chr6:135303944:G:A	1.33454e-56	-1.13622e-09	-2.00528
135303949	chr6:135303949:C:T	3.74705e-56	-1.13622e-09	-0.972897
135304573	chr6:135304573:C:A	1.56201e-56	-1.13622e-09	-1.84789
135305210	chr6:135305210:T:G	3.15575e-57	-2.6757	-0.77153
135305304	chr6:135305304:C:T	1.32167e-56	-1.13622e-09	-2.01497
135306177	chr6:135306177:T:C	2.04467e-56	-1.13622e-09	-1.57863
135306231	chr6:135306231:T:C	1.31819e-57	-2.6457	-1.6745
135306396	chr6:135306396:G:A	1.16427e-57	-2.5081	-1.93625
135306402	chr6:135306402:A:G	9.16296e-58	-2.68315	-2.00072
135306480	chr6:135306480:G:A	1.71841e-56	-1.13622e-09	-1.75247
135306536	chr6:135306536:A:G	3.05203e-56	-1.17806	-1.39409e-09
135306805	chr6:135306805:T:C	3.31164e-56	-1.13622e-09	-1.09642
135306855	chr6:135306855:G:A	1.35601e-57	-2.58111	-1.7108
135306960	chr6:135306960:T:A	1.58944e-56	-1.13622e-09	-1.83049
135307054	chr6:135307054:G:A	3.93798e-56	-1.13622e-09	-0.923197
135307669	chr6:135307669:A:G	1.49347e-56	-1.13622e-09	-1.89276
135307707	chr6:135307707:A:G	1.4261e-56	-1.13622e-09	-1.93893
135307728	chr6:135307728:T:G	2.19175e-56	-1.13622e-09	-1.50917
135308003	chr6:135308003:A:T	1.54001e-56	-1.13622e-09	-1.86208
135308008	chr6:135308008:T:C	1.82638e-56	-1.13622e-09	-1.69153
135308280	chr6:135308280:G:C	9.71692e-58	-2.69197	-1.9332
135308334	chr6:135308334:G:C	6.25028e-55	-1.13622e-09	1.84135
135309215	chr6:135309215:G:C	1.31534e-56	-1.13622e-09	-2.01977
135309232	chr6:135309232:A:G	9.69688e-58	-2.6807	-1.94653
135310091	chr6:135310091:A:G	1.62271e-56	-1.13622e-09	-1.80977
135310879	chr6:135310879:GTT:G	1.8981e-56	-1.13622e-09	-1.65301
135311075	chr6:135311075:G:A	1.31599e-56	-1.13622e-09	-2.01928
135311210	chr6:135311210:G:A	9.11362e-58	-2.68091	-2.00836
135311487	chr6:135311487:A:C	3.92155e-57	-2.70848	-0.52149
135311511	chr6:135311511:C:T	3.59122e-57	-2.70762	-0.610336
135311604	chr6:135311604:C:T	1.4594e-57	-2.54223	-1.67619
135312067	chr6:135312067:G:A	1.11464e-56	-0.171331	-2.014
135312633	chr6:135312633:T:C	1.85721e-56	-1.13622e-09	-1.67479
135312868	chr6:135312868:T:C	1.07478e-56	-2.67901	0.457259
135312895	chr6:135312895:C:G	9.54985e-58	-2.68782	-1.95469
135313060	chr6:135313060:T:C	1.3382e-56	-1.13622e-09	-2.00254
135313237	chr6:135313237:G:A	8.82445e-58	-2.70356	-2.01795
135313283	chr6:135313283:A:G	1.33972e-56	-1.13622e-09	-2.0014
135313962	chr6:135313962:G:C	2.6519e-57	-2.69491	-0.926267
135314002	chr6:135314002:A:G	1.00743e-57	-2.56932	-2.01973
135314411	chr6:135314411:A:G	1.02541e-57	-2.58803	-1.98333
135314482	chr6:135314482:C:G	1.98153e-56	-1.13622e-09	-1.61
135314940	chr6:135314940:T:C	1.62343e-56	-1.13622e-09	-1.80933
135314961	chr6:135314961:G:A	1.93992e-56	-1.13622e-09	-1.63122
135315389	chr6:135315389:C:T	1.41453e-56	-1.13622e-09	-1.94707
135315634	chr6:135315634:A:C	2.64835e-56	-1.13622e-09	-1.31993
135315888	chr6:135315888:C:G	2.50657e-56	-1.13622e-09	-1.37495
135316176	chr6:135316176:C:T	9.36738e-58	-2.66383	-1.99797
135316731	chr6:135316731:C:A	4.75833e-56	-1.13622e-09	-0.73397
135317239	chr6:135317239:G:A	1.65359e-56	-1.13622e-09	-1.79092
135318086	chr6:135318086:C:T	1.55153e-56	-1.13622e-09	-1.85462
135318150	chr6:135318150:C:T	4.22693e-56	-1.13622e-09	-0.85239
135318179	chr6:135318179:C:T	2.18987e-56	-1.13622e-09	-1.51002
135318451	chr6:135318451:G:T	1.19232e-57	-2.66736	-1.75319
135318506	chr6:135318506:C:T	2.92557e-57	-2.69929	-0.823677
135318845	chr6:135318845:A:G	7.727e-57	-0.677142	-1.87459
135319827	chr6:135319827:G:C	1.54445e-57	-2.50734	-1.65445
135319909	chr6:135319909:ACTT:A	3.89229e-56	-1.13622e-09	-0.934868
135320069	chr6:135320069:G:C	1.40304e-56	-1.13622e-09	-1.95522
135320279	chr6:135320279:C:A	2.96517e-57	-2.67179	-0.837724
135320313	chr6:135320313:A:C	1.9653e-56	-0.192284	-1.42594
135320347	chr6:135320347:G:C	1.56401e-56	-1.13622e-09	-1.84661
135320430	chr6:135320430:G:T	1.3402e-56	-1.13622e-09	-2.00104
135320475	chr6:135320475:G:T	5.61625e-56	-0.568202	-1.39409e-09
135320951	chr6:135320951:G:T	1.26754e-55	0.245798	-1.39409e-09
135321224	chr6:135321224:C:T	8.69214e-55	-1.13622e-09	2.17114
135321618	chr6:135321618:T:C	2.70183e-57	-2.68303	-0.919495
135321652	chr6:135321652:T:C	3.70361e-55	-1.13622e-09	1.31803
135321920	chr6:135321920:G:A	1.32572e-56	-1.13622e-09	-2.01191
135322716	chr6:135322716:T:C	5.58879e-56	-1.13622e-09	-0.573103
135322831	chr6:135322831:G:T	5.60536e-56	-0.570143	-1.39409e-09
135324063	chr6:135324063:T:C	1.3314e-56	-1.13622e-09	-2.00763
135324065	chr6:135324065:G:A	3.39012e-57	-2.66529	-0.710299
135324083	chr6:135324083:G:A	1.64927e-56	-1.13622e-09	-1.79353
135324309	chr6:135324309:C:T	1.96012e-57	-2.69348	-1.22997
135324408	chr6:135324408:T:TA	1.05154e-57	-2.55499	-1.99121
135324413	chr6:135324413:T:C	3.30542e-56	-1.13622e-09	-1.0983
135324906	chr6:135324906:A:G	1.56251e-56	-1.13622e-09	-1.84757
135325554	chr6:135325554:T:C	1.8671e-56	0.238172	-1.90765
135325872	chr6:135325872:G:A	2.00666e-56	-1.13622e-09	-1.5974
135325961	chr6:135325961:A:T	1.46756e-57	-2.70828	-1.50457
135326614	chr6:135326614:G:A	9.1549e-55	2.22301	-1.39409e-09
135326626	chr6:135326626:T:C	1.32151e-56	-1.13622e-09	-2.01509
135326774	chr6:135326774:T:TG	5.95157e-57	-2.69934	-0.113454
135327875	chr6:135327875:C:T	1.05186e-57	-2.55994	-1.98595
135327981	chr6:135327981:C:T	1.38152e-56	-1.13622e-09	-1.97068
135328678	chr6:135328678:A:G	2.72803e-57	-2.62348	-0.969395
135328921	chr6:135328921:T:C	1.32596e-56	-1.13622e-09	-2.01173
135328964	chr6:135328964:A:G	1.31722e-56	-1.13622e-09	-2.01834
135329128	chr6:135329128:G:A	1.0824e-57	-2.5389	-1.97837
135329686	chr6:135329686:T:C	3.12383e-56	-1.13622e-09	-1.15481
135330117	chr6:135330117:A:C	1.3399e-56	-1.13622e-09	-2.00127
135330282	chr6:135330282:C:A	5.63128e-56	-0.56553	-1.39409e-09
135330677	chr6:135330677:C:A	3.12123e-56	-1.13622e-09	-1.15564
135330876	chr6:135330876:G:T	5.61233e-56	-0.5689	-1.39409e-09
135330940	chr6:135330940:A:G	7.59918e-57	-2.56841	-1.39409e-09
135331260	chr6:135331260:G:C	2.26233e-56	-1.13622e-09	-1.47747
135331969	chr6:135331969:C:T	1.32393e-56	-1.13622e-09	-2.01326
135332041	chr6:135332041:C:A	1.31734e-56	-1.13622e-09	-2.01825
135332219	chr6:135332219:A:G	2.02449e-57	-2.62322	-1.26791
135332260	chr6:135332260:G:T	4.53744e-57	-2.63435	-0.449733
135332717	chr6:135332717:A:C	1.12454e-57	-2.468	-2.01107
135332958	chr6:135332958:T:C	1.34503e-56	-1.13622e-09	-1.99745
135333143	chr6:135333143:A:C	1.32212e-56	-1.13622e-09	-2.01463
135333235	chr6:135333235:CAAT:C	2.26733e-56	-1.13622e-09	-1.47526
135333412	chr6:135333412:T:C	1.73082e-56	-1.13622e-09	-1.74527
135334480	chr6:135334480:A:G	1.39042e-56	-1.13622e-09	-1.96426
135334726	chr6:135334726:T:C	8.882e-58	-2.70443	-2.01058
135334986	chr6:135334986:T:G	2.06184e-56	-0.511069	-1.0592
135335066	chr6:135335066:T:A	1.32241e-56	-1.13622e-09	-2.01441
135335344	chr6:135335344:T:C	1.32146e-56	-1.13622e-09	-2.01513
135335910	chr6:135335910:T:C	1.38496e-56	-1.13622e-09	-1.96819
135336028	chr6:135336028:A:G	1.38984e-56	-1.13622e-09	-1.96468
135336317	chr6:135336317:C:T	1.32387e-56	-1.13622e-09	-2.01331
135336478	chr6:135336478:G:C	1.45473e-56	-1.13622e-09	-1.91905
135336600	chr6:135336600:C:T	1.3209e-56	-1.13622e-09	-2.01555
135336624	chr6:135336624:A:G	1.32244e-56	-1.13622e-09	-2.01439
135337112	chr6:135337112:A:T	1.41147e-56	-1.13622e-09	-1.94923
135337922	chr6:135337922:C:T	1.31994e-56	-1.13622e-09	-2.01628
135338169	chr6:135338169:G:A	1.84095e-56	-1.13622e-09	-1.68358
135338531	chr6:135338531:C:T	1.11967e-57	-2.56226	-1.92115
135338565	chr6:135338565:A:G	2.36195e-56	-1.13622e-09	-1.43438
135338932	chr6:135338932:T:C	9.32573e-57	-1.81679	-0.546882
135339010	chr6:135339010:C:G	1.81906e-56	-1.13622e-09	-1.69555
135339223	chr6:135339223:A:T	3.0828e-56	-1.13622e-09	-1.16803
135339284	chr6:135339284:C:T	1.32166e-56	-1.13622e-09	-2.01498
135339832	chr6:135339832:T:C	1.5041e-56	-1.13622e-09	-1.88567
135339906	chr6:135339906:A:G	1.32317e-56	-1.13622e-09	-2.01383
135339963	chr6:135339963:T:C	1.52548e-56	-1.13622e-09	-1.87156
135339966	chr6:135339966:C:T	1.32345e-56	-1.13622e-09	-2.01362
135340272	chr6:135340272:T:C	1.41736e-56	-1.13622e-09	-1.94507
135340313	chr6:135340313:G:A	2.45068e-56	-1.13622e-09	-1.3975
135340358	chr6:135340358:G:A	6.25498e-55	-1.13622e-09	1.8421
135340396	chr6:135340396:A:T	2.11081e-56	-1.13622e-09	-1.54679
135340400	chr6:135340400:A:C	1.31777e-56	-1.13622e-09	-2.01793
135340491	chr6:135340491:T:A	4.94668e-57	-2.62513	-0.372604
135341234	chr6:135341234:T:C	4.58595e-57	-2.705	-0.368451
135341236	chr6:135341236:C:A	8.43169e-55	-1.13622e-09	2.14072
135341239	chr6:135341239:G:A	1.57738e-55	0.464486	-1.39409e-09
135341380	chr6:135341380:A:G	2.19742e-56	-1.13622e-09	-1.50658
135341741	chr6:135341741:C:G	5.60679e-56	-0.569888	-1.39409e-09
135341970	chr6:135341970:T:C	4.12421e-54	-1.13622e-09	3.72818
135342443	chr6:135342443:C:T	1.05978e-57	-2.5559	-1.9825
135343512	chr6:135343512:G:A	7.57621e-57	-2.57144	-1.39409e-09
135343734	chr6:135343734:C:G	1.51228e-56	-1.13622e-09	-1.88025
135344571	chr6:135344571:A:G	1.81824e-56	-1.13622e-09	-1.696
135344933	chr6:135344933:C:A	1.92253e-56	-1.13622e-09	-1.64022
135345009	chr6:135345009:T:C	1.32744e-56	-1.13622e-09	-2.01062
135345294	chr6:135345294:T:C	2.66842e-57	-2.61684	-0.998121
135345385	chr6:135345385:G:A	1.47974e-56	-1.902	-1.39409e-09
135345388	chr6:135345388:A:C	9.65708e-57	-2.32876	-1.39409e-09
135345445	chr6:135345445:T:TA	6.49453e-56	-0.422905	-1.39409e-09
135345648	chr6:135345648:T:C	1.32152e-56	-1.13622e-09	-2.01508
135346233	chr6:135346233:T:C	1.31667e-56	-1.13622e-09	-2.01876
135346257	chr6:135346257:C:T	1.05411e-56	-2.24117	-1.39409e-09
135347308	chr6:135347308:T:C	1.39649e-56	-1.13622e-09	-1.95991
135347338	chr6:135347338:C:G	2.0801e-56	-1.56145	-1.39409e-09
135347713	chr6:135347713:C:T	1.31761e-56	-1.13622e-09	-2.01805
135347851	chr6:135347851:A:G	8.69167e-55	2.17108	-1.39409e-09
135347893	chr6:135347893:G:A	1.31801e-56	-1.13622e-09	-2.01774
135347926	chr6:135347926:T:G	1.34687e-56	-1.13622e-09	-1.99609
135348156	chr6:135348156:CAT:C	3.37301e-56	-1.13622e-09	-1.07806
135348216	chr6:135348216:C:T	1.37093e-56	-1.13622e-09	-1.97838
135348386	chr6:135348386:C:T	1.32242e-56	-1.13622e-09	-2.01441
135348452	chr6:135348452:A:G	2.8827e-56	-1.13622e-09	-1.23514
135349017	chr6:135349017:G:A	1.0808e-56	-2.21617	-1.39409e-09
135349278	chr6:135349278:T:C	1.34655e-56	-1.13622e-09	-1.99632
135349331	chr6:135349331:A:G	1.32298e-56	-1.13622e-09	-2.01398
135349407	chr6:135349407:A:C	1.38696e-56	-1.13622e-09	-1.96675
135349593	chr6:135349593:T:G	1.17827e-56	-2.12982	-1.39409e-09
135350089	chr6:135350089:C:A	1.54671e-56	-1.13622e-09	-1.85774
135350731	chr6:135350731:G:C	1.14049e-57	-2.55029	-1.91471
135351073	chr6:135351073:T:C	3.18623e-57	-1.8451	-1.59252
135351232	chr6:135351232:T:G	1.38186e-56	-1.13622e-09	-1.97044
135351377	chr6:135351377:C:T	1.41969e-56	-1.13622e-09	-1.94343
135351588	chr6:135351588:C:T	1.31657e-56	-1.13622e-09	-2.01884
135351753	chr6:135351753:T:C	1.03752e-55	-1.13622e-09	0.0455515
135352146	chr6:135352146:C:T	5.68538e-57	-2.67162	-0.186937
135352313	chr6:135352313:A:G	1.5827e-56	-1.13622e-09	-1.83474
135352371	chr6:135352371:T:A	6.59806e-56	-0.407091	-1.39409e-09
135352714	chr6:135352714:C:T	6.67044e-56	-0.39618	-1.39409e-09
135353064	chr6:135353064:G:A	1.12153e-57	-2.53959	-1.94216
135353253	chr6:135353253:G:T	1.32292e-56	-1.13622e-09	-2.01402
135353281	chr6:135353281:T:C	1.80434e-56	-1.13622e-09	-1.70367
135353806	chr6:135353806:A:T	1.54561e-56	-1.13622e-09	-1.85845
135353849	chr6:135353849:C:T	2.44261e-56	-1.13622e-09	-1.4008
135353987	chr6:135353987:T:C	1.42603e-56	-1.13622e-09	-1.93897
135354023	chr6:135354023:G:A	3.37025e-56	-1.13622e-09	-1.07888
135354030	chr6:135354030:G:A	3.52059e-56	-0.539024	-0.496214
135354549	chr6:135354549:G:A	2.98469e-56	-1.13622e-09	-1.20037
135355266	chr6:135355266:C:T	1.6793e-56	-2.67689	0.901401
135355861	chr6:135355861:G:A	1.31927e-56	-1.13622e-09	-2.01679
135356479	chr6:135356479:A:C	2.20357e-56	-1.13622e-09	-1.50379
135356826	chr6:135356826:A:C	1.58679e-56	-1.13622e-09	-1.83215
135357042	chr6:135357042:G:A	1.33229e-56	-1.13622e-09	-2.00697
135357114	chr6:135357114:A:AT	1.55644e-56	-1.13622e-09	-1.85147
135357151	chr6:135357151:A:C	1.18338e-57	-2.55563	-1.87245
135357181	chr6:135357181:C:T	1.37194e-56	-1.13622e-09	-1.97764
135357355	chr6:135357355:T:C	7.85411e-56	-1.13622e-09	-0.232829
135357589	chr6:135357589:T:C	9.07687e-57	-2.39072	-1.39409e-09
135358090	chr6:135358090:C:G	5.4681e-56	-1.13622e-09	-0.594935
135358205	chr6:135358205:TGTGA:T	1.39412e-55	-1.13622e-09	0.34098
135358373	chr6:135358373:C:G	1.70887e-56	-1.13622e-09	-1.75803
135358579	chr6:135358579:T:C	1.36305e-56	-1.13622e-09	-1.98414
135358580	chr6:135358580:A:G	6.45107e-55	-1.13622e-09	1.87296
135358671	chr6:135358671:T:C	3.52446e-56	-1.13622e-09	-1.03414
135359000	chr6:135359000:T:C	3.16404e-57	-2.70851	-0.736096
135359194	chr6:135359194:T:C	1.3926e-56	-1.13622e-09	-1.96269
135359233	chr6:135359233:T:C	7.0013e-57	-2.65036	-1.39409e-09
135359326	chr6:135359326:T:C	1.50275e-56	-1.13622e-09	-1.88657
135359432	chr6:135359432:C:A	1.5934e-56	-1.13622e-09	-1.828
135359803	chr6:135359803:G:C	1.37628e-56	-1.97448	-1.39409e-09
135360566	chr6:135360566:T:C	2.4722e-57	-2.55102	-1.14032
135361664	chr6:135361664:C:T	1.37256e-56	-1.13622e-09	-1.97719
135361729	chr6:135361729:T:C	1.70612e-56	-1.13622e-09	-1.75964
135361817	chr6:135361817:A:C	2.26154e-56	-1.13622e-09	-1.47782
135362156	chr6:135362156:TGTG:T	7.78388e-56	-1.13622e-09	-0.241811
135362313	chr6:135362313:G:A	1.65537e-56	-1.13622e-09	-1.78984
135362473	chr6:135362473:T:TC	3.40711e-56	-1.13622e-09	-1.068
135362486	chr6:135362486:G:A	2.41414e-56	-1.13622e-09	-1.41252
135362522	chr6:135362522:A:T	8.83753e-57	-2.41744	-1.39409e-09
135362902	chr6:135362902:C:T	1.34977e-56	-1.13622e-09	-1.99393
135362997	chr6:135362997:AGATTT:A	6.71515e-57	-2.69209	-1.39409e-09
135363132	chr6:135363132:G:A	1.55474e-56	-1.13622e-09	-1.85256
135363237	chr6:135363237:A:T	1.83001e-56	-1.68954	-1.39409e-09
135363485	chr6:135363485:T:G	1.25833e-57	-2.61661	-1.75006
135363675	chr6:135363675:G:A	5.80007e-56	-1.13622e-09	-0.535997
135364135	chr6:135364135:C:T	2.04948e-56	-1.13622e-09	-1.57628
135364258	chr6:135364258:G:A	1.48718e-56	-1.13622e-09	-1.89698
135364380	chr6:135364380:C:T	9.19635e-58	-2.7095	-1.97073
135364456	chr6:135364456:C:G	3.75809e-56	-1.13622e-09	-0.969956
135364706	chr6:135364706:A:G	2.19737e-56	-1.13622e-09	-1.5066
135365180	chr6:135365180:G:T	2.4346e-56	-1.13622e-09	-1.40408
135365451	chr6:135365451:T:G	1.07382e-56	-2.22264	-1.39409e-09
135365518	chr6:135365518:C:A	3.44184e-56	-1.13622e-09	-1.05786
135365805	chr6:135365805:T:C	2.00623e-56	-1.13622e-09	-1.59761
135366283	chr6:135366283:C:T	5.54747e-56	-1.13622e-09	-0.580523
135366292	chr6:135366292:G:A	1.59008e-56	-1.13622e-09	-1.83008
135366300	chr6:135366300:T:C	2.54109e-56	-1.13622e-09	-1.36127
135366323	chr6:135366323:C:T	6.6022e-56	-0.406463	-1.39409e-09
135366493	chr6:135366493:T:C	8.11785e-56	-1.13622e-09	-0.199801
135366737	chr6:135366737:C:T	1.00038e-56	-0.364672	-1.92882
135366924	chr6:135366924:T:C	9.77328e-58	-2.6606	-1.95879
135367575	chr6:135367575:C:T	1.68293e-56	-1.13622e-09	-1.77333
135367576	chr6:135367576:G:A	1.60401e-56	-1.13622e-09	-1.82136
135367916	chr6:135367916:TAAAG:T	3.2674e-56	-1.13622e-09	-1.10987
135368162	chr6:135368162:G:A	1.63121e-56	-1.13622e-09	-1.80454
135368193	chr6:135368193:C:T	1.31615e-56	-1.13622e-09	-2.01916
135368604	chr6:135368604:A:G	1.3357e-56	-1.13622e-09	-2.00441
135368638	chr6:135368638:G:A	2.35107e-56	-1.13622e-09	-1.43899
135368672	chr6:135368672:A:C	1.71487e-56	-1.13622e-09	-1.75453
135368739	chr6:135368739:CCCACTCTA:C	7.96958e-56	-1.13622e-09	-0.218234
135369363	chr6:135369363:G:A	2.55379e-56	-1.13622e-09	-1.35629
135369541	chr6:135369541:C:CCTAG	1.70425e-56	-1.13622e-09	-1.76074
135369604	chr6:135369604:C:A	2.35365e-56	-1.13622e-09	-1.4379
135369957	chr6:135369957:T:C	2.36158e-56	-1.13622e-09	-1.43453
135369987	chr6:135369987:G:A	2.23604e-56	-1.13622e-09	-1.48916
135369989	chr6:135369989:T:C	2.23604e-56	-1.13622e-09	-1.48916
135370396	chr6:135370396:G:C	1.77127e-56	-1.13622e-09	-1.72217
135370440	chr6:135370440:T:C	2.91785e-56	-0.685613	-0.537405
135370520	chr6:135370520:G:A	2.23604e-56	-1.13622e-09	-1.48916
135370521	chr6:135370521:T:C	2.23604e-56	-1.13622e-09	-1.48916
135370535	chr6:135370535:G:T	2.23634e-56	-1.13622e-09	-1.48903
135370601	chr6:135370601:T:C	2.43767e-56	-1.13622e-09	-1.40282
135370654	chr6:135370654:G:A	2.7735e-57	-2.51973	-1.05661
135370724	chr6:135370724:G:A	8.92019e-58	-2.69543	-2.01529
135370819	chr6:135370819:C:T	1.41075e-56	-1.13622e-09	-1.94974
135371121	chr6:135371121:A:G	3.77495e-56	-1.13622e-09	-0.965478
135371409	chr6:135371409:C:T	3.41439e-56	-1.13622e-09	-1.06587
135371533	chr6:135371533:C:A	9.84445e-58	-2.64675	-1.96538
135371587	chr6:135371587:T:C	8.63975e-55	-1.13622e-09	2.16509
135372021	chr6:135372021:CATA:C	2.35107e-56	-1.13622e-09	-1.43899
135372327	chr6:135372327:A:G	2.38166e-56	-1.13622e-09	-1.42607
135372433	chr6:135372433:A:G	1.33272e-56	-1.13622e-09	-2.00665
135373329	chr6:135373329:G:A	1.02108e-56	-2.273	-1.39409e-09
135373546	chr6:135373546:T:G	1.68529e-54	-1.13622e-09	2.83324
135373977	chr6:135373977:G:A	1.34693e-56	-1.13622e-09	-1.99604
135374342	chr6:135374342:G:C	9.64094e-57	-0.440341	-1.89009
135374404	chr6:135374404:G:A	2.29929e-56	-1.13622e-09	-1.46126
135374409	chr6:135374409:G:A	1.32872e-56	-1.13622e-09	-2.00965
135374802	chr6:135374802:C:A	2.08619e-56	-1.13622e-09	-1.55853
135374829	chr6:135374829:A:G	1.29027e-54	-1.13622e-09	2.56615
135375265	chr6:135375265:A:G	1.78855e-57	-2.69851	-1.31654
135375459	chr6:135375459:C:T	1.25731e-57	-2.70944	-1.65804
135375519	chr6:135375519:C:T	1.89346e-56	-1.13622e-09	-1.65546
135375663	chr6:135375663:G:A	1.49177e-56	-1.13622e-09	-1.89391
135375936	chr6:135375936:A:C	1.81877e-56	-1.6957	-1.39409e-09
135375940	chr6:135375940:G:A	6.91715e-56	-0.359862	-1.39409e-09
135376111	chr6:135376111:G:A	3.29398e-55	-1.13622e-09	1.20082
135376138	chr6:135376138:T:G	2.44372e-56	-1.13622e-09	-1.40034
135376207	chr6:135376207:T:C	1.57421e-56	-1.13622e-09	-1.84012
135376356	chr6:135376356:T:C	1.07352e-57	-2.56799	-1.95751
135376609	chr6:135376609:C:T	5.00665e-56	-1.13622e-09	-0.683098
135376619	chr6:135376619:C:T	1.85902e-56	-1.13622e-09	-1.67381
135376643	chr6:135376643:G:T	1.49353e-54	-1.13622e-09	2.71245
135377151	chr6:135377151:A:C	2.72781e-56	-1.13622e-09	-1.29037
135377396	chr6:135377396:C:A	2.02345e-56	-1.13622e-09	-1.58906
135377445	chr6:135377445:G:A	9.54621e-56	-1.13622e-09	-0.0377214
135377829	chr6:135377829:T:C	1.57313e-56	-1.13622e-09	-1.8408
135377876	chr6:135377876:C:A	2.27961e-56	-1.13622e-09	-1.46986
135378042	chr6:135378042:T:G	5.93582e-56	-1.13622e-09	-0.512861
135378043	chr6:135378043:GA:G	2.3128e-56	-1.13622e-09	-1.45541
135378147	chr6:135378147:C:A	2.21946e-56	-1.13622e-09	-1.4966
135378256	chr6:135378256:T:C	1.74616e-56	-1.13622e-09	-1.73645
135378488	chr6:135378488:G:A	2.35287e-56	-1.13622e-09	-1.43823
135378605	chr6:135378605:C:A	7.4116e-56	-1.13622e-09	-0.29082
135379059	chr6:135379059:T:C	2.17745e-56	-1.13622e-09	-1.51571
135379088	chr6:135379088:T:C	3.62566e-56	-1.00583	-1.39409e-09
135379567	chr6:135379567:T:C	3.06938e-56	-2.64804	1.47564
135379618	chr6:135379618:T:C	1.52948e-56	-1.13622e-09	-1.86894
135380055	chr6:135380055:CTTCT:C	8.5097e-56	-0.15266	-1.39409e-09
135380209	chr6:135380209:A:G	1.69237e-56	-1.76774	-1.39409e-09
135380444	chr6:135380444:G:A	2.28879e-56	-1.13622e-09	-1.46584
135380469	chr6:135380469:G:T	2.29375e-56	-1.13622e-09	-1.46368
135381273	chr6:135381273:A:G	6.91519e-56	-1.13622e-09	-0.360145
135381405	chr6:135381405:C:T	2.06144e-55	-1.13622e-09	0.732123
135381470	chr6:135381470:A:C	2.29448e-56	-1.13622e-09	-1.46336
135381768	chr6:135381768:C:A	2.29838e-56	-1.13622e-09	-1.46166
135381847	chr6:135381847:C:T	2.26599e-56	-1.13622e-09	-1.47585
135382232	chr6:135382232:G:A	5.51149e-56	0.83788	-1.42491
135382631	chr6:135382631:G:A	1.0752e-55	-0.65509	0.736315
135383086	chr6:135383086:C:T	1.90336e-56	-1.13622e-09	-1.65025
135383475	chr6:135383475:GA:G	3.04238e-57	-2.68253	-0.801277
135383521	chr6:135383521:T:G	1.46857e-55	0.393009	-1.39409e-09
135383617	chr6:135383617:G:C	2.16738e-56	-1.13622e-09	-1.52035
135383696	chr6:135383696:T:C	2.32881e-56	-1.13622e-09	-1.44851
135384005	chr6:135384005:A:G	1.3457e-56	-1.13622e-09	-1.99696
135384447	chr6:135384447:G:T	1.75054e-56	-1.13622e-09	-1.73394
135384815	chr6:135384815:A:C	4.99928e-56	-1.13622e-09	-0.684571
135384967	chr6:135384967:T:C	2.3177e-56	-1.13622e-09	-1.45329
135385250	chr6:135385250:G:GTTAT	2.02977e-56	-1.13622e-09	-1.58595
135385301	chr6:135385301:G:C	1.33591e-56	-1.13622e-09	-2.00425
135385355	chr6:135385355:T:C	2.0902e-56	-1.13622e-09	-1.55661
135385617	chr6:135385617:C:T	1.09923e-57	-2.55928	-1.94255
135385986	chr6:135385986:C:A	1.52137e-56	-1.13622e-09	-1.87425
135386095	chr6:135386095:G:A	2.75566e-56	-1.13622e-09	-1.28021
135386129	chr6:135386129:C:T	6.88075e-56	-0.365139	-1.39409e-09
135386293	chr6:135386293:C:T	1.04046e-56	-0.473153	-1.78105
135386348	chr6:135386348:C:T	2.11391e-57	-2.70677	-1.14114
135386589	chr6:135386589:T:C	2.03136e-56	-1.13622e-09	-1.58516
135386641	chr6:135386641:T:G	1.0848e-55	-0.748255	0.838366
135386986	chr6:135386986:G:C	1.19851e-56	-2.11279	-1.39409e-09
135387190	chr6:135387190:A:G	1.71737e-57	-2.69993	-1.35572
135387281	chr6:135387281:A:G	6.55706e-56	-0.413323	-1.39409e-09
135387306	chr6:135387306:C:G	3.85811e-56	-0.943689	-1.39409e-09
135387371	chr6:135387371:T:C	1.23821e-55	0.222387	-1.39409e-09
135388070	chr6:135388070:T:TA	7.39372e-57	-0.593784	-2.00204
135388083	chr6:135388083:G:T	1.78591e-56	-1.13622e-09	-1.71394
135388134	chr6:135388134:CAGTTAATTTTGT:C	2.2929e-56	-1.13622e-09	-1.46405
135388645	chr6:135388645:G:A	2.28372e-56	-1.13622e-09	-1.46806
135388936	chr6:135388936:T:C	1.56361e-56	-1.13622e-09	-1.84687
135389006	chr6:135389006:C:T	1.34576e-56	-1.13622e-09	-1.9969
135389359	chr6:135389359:C:T	2.27472e-56	-1.13622e-09	-1.47201
135389429	chr6:135389429:T:C	1.84719e-56	-1.13622e-09	-1.6802
135390452	chr6:135390452:T:TA	2.0039e-55	-1.13622e-09	0.703816
135390584	chr6:135390584:G:A	3.95795e-56	-1.13622e-09	-0.918139
135390826	chr6:135390826:T:C	1.64943e-55	0.509147	-1.39409e-09
135391236	chr6:135391236:T:C	1.78798e-56	-1.13622e-09	-1.71278
135391300	chr6:135391300:G:A	1.06568e-57	-2.6624	-1.87044
135392276	chr6:135392276:T:C	6.08351e-56	-0.488285	-1.39409e-09
135392660	chr6:135392660:AT:A	1.41123e-56	-1.13622e-09	-1.94941
135393176	chr6:135393176:C:T	2.15045e-55	-1.13622e-09	0.774398
135393182	chr6:135393182:C:T	1.83765e-56	-1.13622e-09	-1.68538
135393851	chr6:135393851:T:C	1.99551e-56	-1.13622e-09	-1.60297
135393920	chr6:135393920:A:C	1.93552e-56	-1.13622e-09	-1.63349
135394027	chr6:135394027:ATTTC:A	1.20884e-54	2.50097	-1.39409e-09
135394237	chr6:135394237:C:T	1.80085e-57	-2.57018	-1.43801
135394272	chr6:135394272:T:C	2.18712e-56	-1.13622e-09	-1.51128
135394514	chr6:135394514:G:A	9.74451e-57	-2.31975	-1.39409e-09
135394832	chr6:135394832:T:G	1.35053e-56	-1.13622e-09	-1.99337
135394870	chr6:135394870:T:C	1.02148e-56	-2.27261	-1.39409e-09
135395031	chr6:135395031:G:C	2.1609e-56	-1.13622e-09	-1.52334
135395129	chr6:135395129:G:C	1.64103e-57	-2.69942	-1.40171
135395188	chr6:135395188:T:C	1.33791e-56	-1.13622e-09	-2.00276
135395371	chr6:135395371:C:T	2.35664e-56	-1.13622e-09	-1.43663
135395393	chr6:135395393:T:C	1.22477e-55	-1.13622e-09	0.211473
135395674	chr6:135395674:T:C	4.27145e-56	-1.13622e-09	-0.841913
135396253	chr6:135396253:C:T	1.34481e-56	-1.13622e-09	-1.99762
135396284	chr6:135396284:T:G	1.66136e-56	-1.13622e-09	-1.78623
135396313	chr6:135396313:C:T	9.50559e-56	-1.13622e-09	-0.0419858
135396318	chr6:135396318:G:A	1.32558e-56	-1.13622e-09	-2.01202
135396946	chr6:135396946:G:GAT	1.32699e-56	-1.13622e-09	-2.01096
135396982	chr6:135396982:T:C	1.90009e-56	-1.13622e-09	-1.65197
135397064	chr6:135397064:A:T	1.32719e-56	-1.13622e-09	-2.0108
135398362	chr6:135398362:C:A	1.45901e-57	-2.52892	-1.68977
135398634	chr6:135398634:T:C	1.32175e-56	-1.13622e-09	-2.01491
135398909	chr6:135398909:C:A	1.62089e-56	-1.13622e-09	-1.81089
135398915	chr6:135398915:G:A	5.65115e-56	-1.13622e-09	-0.562007
135399517	chr6:135399517:G:A	1.05107e-55	-0.709616	0.768142
135399768	chr6:135399768:C:T	1.32478e-56	-1.13622e-09	-2.01262
135400147	chr6:135400147:G:A	1.11037e-57	-2.58723	-1.90453
135400354	chr6:135400354:A:G	3.8586e-56	0.91371	-1.85727
135400751	chr6:135400751:T:C	2.01646e-56	-1.13622e-09	-1.59252
135400875	chr6:135400875:A:G	2.02011e-56	-1.13622e-09	-1.59071
135401599	chr6:135401599:CTT:C	1.25024e-57	-2.40096	-1.97216
135402232	chr6:135402232:T:C	1.83125e-57	-2.70023	-1.29122
135403098	chr6:135403098:C:T	3.28473e-56	-0.664639	-0.439942
135403192	chr6:135403192:G:A	2.00719e-56	-1.13622e-09	-1.59713
135403653	chr6:135403653:A:G	1.54845e-56	-1.13622e-09	-1.85661
135403832	chr6:135403832:T:C	2.32092e-56	-1.13622e-09	-1.4519
135404251	chr6:135404251:T:C	1.32796e-56	-1.13622e-09	-2.01022
135404374	chr6:135404374:T:C	1.73306e-56	-1.13622e-09	-1.74398
135405109	chr6:135405109:C:T	1.58296e-56	-1.13622e-09	-1.83457
135405353	chr6:135405353:C:A	1.72666e-56	-1.13622e-09	-1.74767
135405922	chr6:135405922:T:C	4.32564e-57	-2.57348	-0.558411
135407284	chr6:135407284:A:T	3.32632e-56	0.769677	-1.86168
135407521	chr6:135407521:T:C	9.1267e-57	-2.38525	-1.39409e-09
135407700	chr6:135407700:G:A	1.33515e-56	-1.13622e-09	-2.00482
135408024	chr6:135408024:G:C	2.53594e-57	-2.50557	-1.16032
135408585	chr6:135408585:C:T	2.17488e-56	-1.13622e-09	-1.51689
135408839	chr6:135408839:T:C	8.49354e-57	-2.45715	-1.39409e-09
135408954	chr6:135408954:C:G	1.60713e-56	-1.13622e-09	-1.81942
135409325	chr6:135409325:T:C	1.23598e-57	-2.70571	-1.67888
135409474	chr6:135409474:C:T	1.38856e-56	-1.13622e-09	-1.9656
135409836	chr6:135409836:G:T	2.38014e-56	-1.13622e-09	-1.4267
135410001	chr6:135410001:G:C	2.765e-56	-1.13622e-09	-1.27682
135410593	chr6:135410593:A:G	9.13434e-56	-1.13622e-09	-0.0818246
135410599	chr6:135410599:G:C	9.53963e-57	-2.341	-1.39409e-09
135411056	chr6:135411056:G:A	1.44764e-57	-2.44201	-1.7845
135411326	chr6:135411326:C:CTTTAA	6.36462e-56	-0.443111	-1.39409e-09
135411333	chr6:135411333:A:T	6.74183e-56	-0.385535	-1.39409e-09
135411338	chr6:135411338:AT:A	6.30422e-56	-0.452646	-1.39409e-09
135411341	chr6:135411341:A:AGTC	5.93375e-56	-0.51321	-1.39409e-09
135411393	chr6:135411393:A:C	2.13488e-55	-1.13622e-09	0.76713
135412207	chr6:135412207:G:T	1.31536e-56	-1.13622e-09	-2.01975
135412213	chr6:135412213:T:G	1.55694e-56	-1.13622e-09	-1.85114
135412560	chr6:135412560:T:C	7.82943e-56	-1.13622e-09	-0.235976
135412836	chr6:135412836:T:C	4.15536e-55	-1.13622e-09	1.43312
135413172	chr6:135413172:T:C	4.48361e-57	-2.5343	-0.561719
135413405	chr6:135413405:T:C	7.6346e-56	-1.13622e-09	-0.261175
135413428	chr6:135413428:GAT:G	6.07304e-56	-1.13622e-09	-0.490006
135413601	chr6:135413601:T:A	7.82296e-56	-1.13622e-09	-0.236803
135413762	chr6:135413762:T:C	2.24261e-56	-1.48623	-1.39409e-09
135414508	chr6:135414508:G:A	2.62709e-57	-2.08258	-1.54799
135414782	chr6:135414782:C:A	1.24949e-57	-2.35404	-2.01968
135414783	chr6:135414783:C:T	1.97322e-56	-1.13622e-09	-1.6142
135415100	chr6:135415100:A:G	7.28779e-57	-0.733617	-1.87663
135415118	chr6:135415118:C:T	1.32048e-56	-1.13622e-09	-2.01587
135415522	chr6:135415522:T:C	6.32256e-56	-1.13622e-09	-0.449741
135415544	chr6:135415544:A:G	1.91462e-56	-1.13622e-09	-1.64435
135415604	chr6:135415604:C:T	3.5297e-56	-1.13622e-09	-1.03265
135416516	chr6:135416516:C:T	3.34316e-56	-1.08695	-1.39409e-09
135416740	chr6:135416740:T:C	1.40802e-56	-1.13622e-09	-1.95168
135416824	chr6:135416824:C:T	2.18283e-56	-1.13622e-09	-1.51324
135417054	chr6:135417054:A:G	1.43249e-56	-1.13622e-09	-1.93445
135417193	chr6:135417193:C:T	1.8126e-55	-0.471238	1.07472
135417601	chr6:135417601:A:C	1.81911e-56	-1.13622e-09	-1.69552
135417647	chr6:135417647:T:G	5.25237e-56	-1.13622e-09	-0.635187
135417924	chr6:135417924:C:T	1.35014e-57	-2.36103	-1.93522
135418175	chr6:135418175:T:C	2.23569e-56	-1.13622e-09	-1.48932
135418217	chr6:135418217:C:A	1.48907e-57	-2.18339	-2.01491
135418508	chr6:135418508:A:T	1.9588e-56	-1.13622e-09	-1.62153
135418781	chr6:135418781:A:G	1.31722e-56	-1.13622e-09	-2.01835
135418895	chr6:135418895:T:C	2.40675e-56	-1.41559	-1.39409e-09
135419235	chr6:135419235:C:G	1.85089e-55	-0.423161	1.04755
135419391	chr6:135419391:A:C	1.80128e-56	-1.70537	-1.39409e-09
135419795	chr6:135419795:TCTTA:T	1.55241e-56	-1.13622e-09	-1.85406
135419840	chr6:135419840:A:G	2.40424e-56	-1.13622e-09	-1.41663
135419950	chr6:135419950:G:A	5.95097e-56	-1.13622e-09	-0.510312
135420206	chr6:135420206:T:C	5.8478e-57	-0.844096	-1.98629
135420215	chr6:135420215:T:C	3.01328e-56	-1.19084	-1.39409e-09
135420253	chr6:135420253:A:G	3.50944e-56	-1.13622e-09	-1.03841
135420969	chr6:135420969:T:A	1.3155e-56	-1.13622e-09	-2.01965
135421834	chr6:135421834:T:C	9.4426e-57	-2.35122	-1.39409e-09
135421863	chr6:135421863:T:A	1.56993e-56	-1.13622e-09	-1.84283
135422018	chr6:135422018:C:T	2.11578e-56	-1.13622e-09	-1.54444
135422254	chr6:135422254:C:T	9.88323e-57	-2.30561	-1.39409e-09
135422343	chr6:135422343:T:C	2.2738e-56	-1.13622e-09	-1.47242
135422989	chr6:135422989:C:T	1.29631e-57	-2.32476	-2.01216
135423411	chr6:135423411:G:A	1.32883e-57	-2.30693	-2.00522
135423742	chr6:135423742:T:C	8.20387e-56	-1.13622e-09	-0.18926
135423878	chr6:135423878:A:C	3.9536e-55	-1.13622e-09	1.38335
135423963	chr6:135423963:T:G	1.45306e-56	-1.13622e-09	-1.9202
135424033	chr6:135424033:C:T	2.41756e-56	-1.13622e-09	-1.41111
135424393	chr6:135424393:T:C	2.14141e-56	-1.13622e-09	-1.5324
135424894	chr6:135424894:A:G	8.46415e-56	-1.13622e-09	-0.158027
135424948	chr6:135424948:G:T	3.76073e-56	-1.13622e-09	-0.969252
135425487	chr6:135425487:T:C	7.79665e-56	-1.13622e-09	-0.240172
135425718	chr6:135425718:T:TA	1.49263e-56	-1.13622e-09	-1.89333
135425746	chr6:135425746:C:T	4.34203e-57	-1.95181	-1.1763
135426819	chr6:135426819:T:TA	1.81351e-56	-1.13622e-09	-1.6986
135427012	chr6:135427012:C:A	5.37665e-56	-1.13622e-09	-0.611801
135427062	chr6:135427062:A:G	1.24047e-57	-2.37514	-2.00582
135427313	chr6:135427313:T:C	4.20769e-55	1.44563	-1.39409e-09
135427674	chr6:135427674:G:A	1.28956e-56	-2.03956	-1.39409e-09
135427694	chr6:135427694:T:C	8.7162e-56	-1.13622e-09	-0.128682
135427786	chr6:135427786:T:C	2.72494e-57	-2.09426	-1.49974
135428064	chr6:135428064:C:T	1.5845e-57	-2.16881	-1.96737
135428096	chr6:135428096:A:G	2.98113e-56	-1.20156	-1.39409e-09
135428177	chr6:135428177:C:T	1.59677e-57	-2.15845	-1.97002
135428240	chr6:135428240:C:G	2.64836e-57	-2.1129	-1.50961
135428446	chr6:135428446:A:T	1.05423e-56	-2.24106	-1.39409e-09
135428544	chr6:135428544:T:C	2.74744e-56	-1.2832	-1.39409e-09
135428596	chr6:135428596:C:T	4.73749e-56	-1.13622e-09	-0.738359
135428882	chr6:135428882:A:T	2.40688e-56	-1.13622e-09	-1.41554
135429002	chr6:135429002:T:C	1.41574e-56	-1.13622e-09	-1.94621
135429159	chr6:135429159:G:A	1.3244e-56	-2.01291	-1.39409e-09
135429297	chr6:135429297:C:G	3.11299e-56	-1.13622e-09	-1.15828
135429886	chr6:135429886:G:A	6.74281e-57	-2.68797	-1.39409e-09
135430186	chr6:135430186:C:T	1.67389e-55	-0.134803	0.658671
135430252	chr6:135430252:C:T	9.48532e-57	-2.34671	-1.39409e-09
135430402	chr6:135430402:T:C	2.86611e-57	-2.11723	-1.42627
135430872	chr6:135430872:A:G	7.83509e-57	-2.53784	-1.39409e-09
135431136	chr6:135431136:T:C	2.07544e-56	-1.13622e-09	-1.56369
135431470	chr6:135431470:T:C	1.74895e-55	0.24008	0.327654
135431634	chr6:135431634:A:G	4.01923e-56	-0.902776	-1.39409e-09
135431675	chr6:135431675:C:T	1.52366e-57	-2.18935	-1.98599
135431895	chr6:135431895:A:G	2.41534e-57	-2.12754	-1.58707
135431915	chr6:135431915:ATTCT:A	2.50266e-57	-2.06234	-1.61676
135432197	chr6:135432197:T:A	4.7745e-56	-1.13622e-09	-0.730578
135432266	chr6:135432266:T:A	6.83892e-57	-2.70822	0.0343994
135432574	chr6:135432574:G:C	1.32192e-56	-2.01478	-1.39409e-09
135432767	chr6:135432767:A:T	2.41248e-57	-2.13331	-1.58248
135432792	chr6:135432792:C:T	6.29417e-57	-1.90219	-0.854636
135432907	chr6:135432907:A:G	2.53251e-56	-1.13622e-09	-1.36465
135433070	chr6:135433070:A:G	2.32103e-57	-2.17128	-1.58316
135433440	chr6:135433440:CAT:C	2.25518e-57	-2.14928	-1.63394
135433631	chr6:135433631:T:C	6.77435e-57	-2.68331	-1.39409e-09
135433642	chr6:135433642:G:A	2.58437e-57	-2.16266	-1.48432
135433698	chr6:135433698:A:C	9.98879e-58	-2.59802	-1.99956
135434358	chr6:135434358:T:C	1.35427e-56	-1.13622e-09	-1.9906
135434464	chr6:135434464:T:C	1.31841e-56	-1.13622e-09	-2.01744
135434895	chr6:135434895:G:A	1.59755e-56	-1.13622e-09	-1.8254
135435307	chr6:135435307:C:T	2.70877e-57	-2.12906	-1.4709
135435815	chr6:135435815:G:A	9.28682e-56	-1.13622e-09	-0.0652704
135435884	chr6:135435884:A:G	4.51462e-57	-1.70843	-1.3807
135435897	chr6:135435897:A:G	2.62831e-57	-2.14442	-1.48569
135435926	chr6:135435926:C:T	5.5506e-57	-2.41052	-0.472021
135436143	chr6:135436143:T:C	1.3456e-56	-1.13622e-09	-1.99703
135437022	chr6:135437022:T:A	7.04828e-57	-2.64367	-1.39409e-09
135437404	chr6:135437404:T:C	3.65887e-56	-1.13622e-09	-0.996711
135437789	chr6:135437789:A:G	3.85293e-56	-1.13622e-09	-0.945033
135437966	chr6:135437966:G:A	1.5362e-57	-2.17566	-1.99148
135438279	chr6:135438279:C:T	1.28459e-57	-2.40781	-1.9382
135438651	chr6:135438651:C:T	3.6236e-56	-1.13622e-09	-1.0064
135438883	chr6:135438883:A:C	8.39746e-56	-1.13622e-09	-0.165937
135439290	chr6:135439290:G:A	1.47257e-56	-1.13622e-09	-1.90686
135439322	chr6:135439322:G:A	1.89127e-56	-1.13622e-09	-1.65662
135439580	chr6:135439580:C:A	1.43719e-56	-1.13622e-09	-1.93118
135439655	chr6:135439655:T:C	9.17773e-57	-2.61431	0.234638
135439724	chr6:135439724:A:C	2.07547e-56	-1.13622e-09	-1.56368
135439948	chr6:135439948:G:T	1.60599e-57	-2.17147	-1.95124
135439991	chr6:135439991:T:G	3.32345e-56	-1.09286	-1.39409e-09
135440641	chr6:135440641:CAG:C	3.48531e-56	-1.13622e-09	-1.04531
135440808	chr6:135440808:C:T	2.43408e-57	-2.18704	-1.51985
135441275	chr6:135441275:T:C	3.20288e-56	-1.13622e-09	-1.12982
135441376	chr6:135441376:CAGA:C	3.88829e-57	-2.57289	-0.665586
135441524	chr6:135441524:AAGACAAAG:A	3.23598e-56	-1.13622e-09	-1.11954
135441534	chr6:135441534:TTCCTCTTCCTC:T	3.26935e-56	-1.13622e-09	-1.10928
135441549	chr6:135441549:T:A	3.16312e-56	-1.13622e-09	-1.14231
135441556	chr6:135441556:GAGATTTA:G	3.38094e-56	-1.13622e-09	-1.07571
135441568	chr6:135441568:A:G	3.3205e-56	-1.13622e-09	-1.09375
135441655	chr6:135441655:G:A	4.46516e-57	-2.44692	-0.653225
135441727	chr6:135441727:C:T	2.62594e-57	-1.9797	-1.65131
135442184	chr6:135442184:G:A	1.26599e-54	-1.13622e-09	2.54716
135442447	chr6:135442447:T:C	2.38185e-55	0.876596	-1.39409e-09
135442761	chr6:135442761:G:A	1.70046e-56	-1.76297	-1.39409e-09
135442796	chr6:135442796:CTTTT:C	1.40651e-56	-1.95276	-1.39409e-09
135443697	chr6:135443697:G:A	1.09739e-56	-2.31545	0.114525
135443941	chr6:135443941:G:A	5.16336e-57	-2.46007	-0.494795
135443971	chr6:135443971:C:T	1.6525e-56	-1.13622e-09	-1.79158
135444524	chr6:135444524:T:G	1.31808e-56	-1.13622e-09	-2.01769
135444638	chr6:135444638:T:C	5.11054e-56	-1.13622e-09	-0.662562
135445008	chr6:135445008:C:T	5.02037e-57	-2.4399	-0.543044
135445118	chr6:135445118:C:T	2.02213e-56	-1.13622e-09	-1.58971
135445360	chr6:135445360:G:A	5.09457e-57	-2.42523	-0.543044
135445555	chr6:135445555:T:A	4.67841e-56	-1.13622e-09	-0.750908
135445569	chr6:135445569:T:A	2.41425e-56	-1.13622e-09	-1.41248
135445677	chr6:135445677:A:G	1.62421e-56	-1.13622e-09	-1.80885
135445929	chr6:135445929:G:A	2.3106e-56	-1.13622e-09	-1.45636
135445974	chr6:135445974:T:C	1.97558e-56	-1.13622e-09	-1.613
135446051	chr6:135446051:G:A	1.61801e-56	-1.13622e-09	-1.81267
135446189	chr6:135446189:A:T	5.37419e-56	-1.13622e-09	-0.612258
135446416	chr6:135446416:C:T	4.93367e-57	-2.5717	-0.428666
135446577	chr6:135446577:G:T	4.78284e-56	-1.13622e-09	-0.728831
135446701	chr6:135446701:C:T	1.4978e-56	-1.13622e-09	-1.88987
135447252	chr6:135447252:A:T	2.56801e-57	-2.1495	-1.50382
135447925	chr6:135447925:G:A	5.71616e-56	-1.13622e-09	-0.550569
135448551	chr6:135448551:A:G	3.99032e-57	-2.48311	-0.729467
135448765	chr6:135448765:G:A	8.26182e-57	-2.48481	-1.39409e-09
135448951	chr6:135448951:C:T	2.09851e-56	-1.13622e-09	-1.55264
135449761	chr6:135449761:C:T	7.16314e-56	-1.13622e-09	-0.324918
135449959	chr6:135449959:T:C	5.34284e-55	-1.13622e-09	1.68448
135450580	chr6:135450580:G:A	3.29586e-57	-1.5374	-1.86638
135450593	chr6:135450593:T:A	2.09519e-56	-1.13622e-09	-1.55422
135450821	chr6:135450821:A:G	2.74926e-57	-1.67185	-1.91327
135451058	chr6:135451058:A:G	2.14711e-56	-2.43776	0.908014
135451128	chr6:135451128:C:T	7.79377e-57	-2.54313	-1.39409e-09
135451437	chr6:135451437:G:C	2.80074e-57	-1.6398	-1.92676
135451464	chr6:135451464:C:T	4.26181e-56	0.149614	-0.993786
135451910	chr6:135451910:T:G	7.11834e-57	-2.51905	-0.114722
135451916	chr6:135451916:ATT:A	6.89451e-57	-2.53032	-0.135409
135452087	chr6:135452087:A:C	5.34307e-57	-2.50018	-0.420468
135452329	chr6:135452329:G:A	1.327e-56	-1.13622e-09	-2.01094
135452415	chr6:135452415:T:A	2.13046e-56	-1.13622e-09	-1.53753
135452967	chr6:135452967:G:A	1.43706e-56	-1.13622e-09	-1.93127
135453256	chr6:135453256:T:C	2.43854e-56	-1.13622e-09	-1.40247
135454212	chr6:135454212:A:T	2.39424e-56	-1.13622e-09	-1.4208
135454251	chr6:135454251:C:G	2.57476e-56	-1.13622e-09	-1.34811
135454976	chr6:135454976:C:T	2.98028e-56	-1.13622e-09	-1.20185
135455340	chr6:135455340:T:A	6.01145e-57	-2.53535	-0.267437
135455574	chr6:135455574:G:A	1.37668e-56	-1.13622e-09	-1.97419
135455937	chr6:135455937:A:C	2.36727e-56	-1.13622e-09	-1.43213
135455977	chr6:135455977:G:A	1.62172e-56	-1.81038	-1.39409e-09
135455996	chr6:135455996:T:C	1.00782e-56	-2.28608	-1.39409e-09
135456133	chr6:135456133:T:C	2.36367e-56	-1.13622e-09	-1.43365
135456180	chr6:135456180:T:C	1.38106e-56	-1.13622e-09	-1.97101
135456290	chr6:135456290:C:T	3.15636e-56	-1.13622e-09	-1.14445
135456375	chr6:135456375:T:C	3.28822e-55	-1.13622e-09	1.19906
135457020	chr6:135457020:C:T	1.98796e-56	-1.60676	-1.39409e-09
135457139	chr6:135457139:C:G	2.48622e-57	-2.07845	-1.60724
135457206	chr6:135457206:C:T	1.87281e-56	-1.13622e-09	-1.66642
135457233	chr6:135457233:A:G	9.90771e-56	0.469316	-0.469868
135457248	chr6:135457248:A:G	9.98577e-57	-2.29529	-1.39409e-09
135457261	chr6:135457261:C:T	9.17742e-57	-2.37971	-1.39409e-09
135457723	chr6:135457723:T:C	3.25215e-55	-1.13622e-09	1.18803
135457828	chr6:135457828:G:A	1.7149e-56	-1.75451	-1.39409e-09
135458531	chr6:135458531:G:A	2.06355e-56	-1.13622e-09	-1.56944
135458564	chr6:135458564:A:G	1.42911e-57	-2.21994	-2.01946
135458735	chr6:135458735:T:C	2.86137e-56	-1.13622e-09	-1.24257
135458787	chr6:135458787:A:G	4.58035e-56	0.216136	-0.988227
135458853	chr6:135458853:G:A	2.44776e-56	-1.13622e-09	-1.39869
135459146	chr6:135459146:G:C	2.87753e-56	-1.13622e-09	-1.23693
135459248	chr6:135459248:T:C	6.36286e-55	-1.13622e-09	1.8592
135459422	chr6:135459422:T:C	2.04364e-56	-1.13622e-09	-1.57913
135459424	chr6:135459424:A:C	2.53803e-56	-1.13622e-09	-1.36248
135459467	chr6:135459467:A:C	3.25701e-55	-1.13622e-09	1.18953
135459579	chr6:135459579:A:C	6.49877e-57	-2.49234	-0.232496
135459822	chr6:135459822:G:C	1.54277e-56	-1.13622e-09	-1.86029
135459931	chr6:135459931:T:C	1.3741e-57	-2.25912	-2.01953
135460021	chr6:135460021:G:A	2.56332e-56	0.404591	-1.75715
135460339	chr6:135460339:A:T	2.31976e-56	-1.13622e-09	-1.4524
135460345	chr6:135460345:T:C	2.29637e-56	-1.13622e-09	-1.46254
135460655	chr6:135460655:C:G	2.78719e-55	1.03375	-1.39409e-09
135460787	chr6:135460787:T:C	1.35729e-56	-1.13622e-09	-1.98838
135460813	chr6:135460813:C:T	1.5068e-56	-1.13622e-09	-1.88387
135460922	chr6:135460922:C:T	1.38102e-56	-1.13622e-09	-1.97105
135460985	chr6:135460985:T:C	2.01744e-56	-1.13622e-09	-1.59204
135461840	chr6:135461840:C:T	2.26364e-56	-1.13622e-09	-1.47689
135461911	chr6:135461911:GT:G	9.70129e-57	-2.32419	-1.39409e-09
135462080	chr6:135462080:TA:CA	1.31576e-56	-1.13622e-09	-2.01945
135462166	chr6:135462166:G:A	3.31796e-56	-1.13622e-09	-1.09452
135462211	chr6:135462211:T:C	2.09203e-56	-1.13622e-09	-1.55573
135462418	chr6:135462418:T:C	5.82161e-56	-0.532289	-1.39409e-09
135462604	chr6:135462604:A:T	4.23714e-56	0.13782	-0.987798
135462757	chr6:135462757:C:T	1.63324e-56	-1.13622e-09	-1.8033
135462763	chr6:135462763:T:C	2.59225e-56	-1.34134	-1.39409e-09
135463252	chr6:135463252:T:G	2.99597e-56	-1.13622e-09	-1.1966
135463394	chr6:135463394:G:A	1.27477e-56	-2.0511	-1.39409e-09
135463791	chr6:135463791:G:A	2.37043e-57	-2.2442	-1.48918
135464190	chr6:135464190:A:C	1.34939e-56	-1.99421	-1.39409e-09
135464249	chr6:135464249:C:T	4.48086e-56	-1.13622e-09	-0.79405
135465000	chr6:135465000:T:C	2.01829e-56	-1.13622e-09	-1.59161
135465599	chr6:135465599:T:C	1.10955e-55	-0.0361197	0.148793
135467036	chr6:135467036:G:A	2.01266e-56	-1.13622e-09	-1.59441
135467049	chr6:135467049:A:G	1.32962e-56	-1.13622e-09	-2.00897
135468478	chr6:135468478:T:C	4.55207e-57	-2.51399	-0.56688
135468955	chr6:135468955:A:G	2.34657e-56	-1.13622e-09	-1.44091
135469172	chr6:135469172:A:G	1.27817e-55	-0.0307171	0.284868
135469283	chr6:135469283:G:T	2.36694e-56	-1.13622e-09	-1.43227
135469690	chr6:135469690:A:C	1.31639e-56	-1.13622e-09	-2.01897
135469716	chr6:135469716:A:G	2.24494e-56	-1.13622e-09	-1.48519
135470461	chr6:135470461:C:T	2.81013e-57	-1.65201	-1.91121
135470738	chr6:135470738:G:A	3.26347e-55	-1.13622e-09	1.19151
135471052	chr6:135471052:T:C	2.45486e-56	-1.13622e-09	-1.3958
135471332	chr6:135471332:A:G	2.3645e-56	-1.13622e-09	-1.4333
135471378	chr6:135471378:T:C	1.35843e-56	-1.13622e-09	-1.98754
135471386	chr6:135471386:C:T	1.68769e-55	0.656605	-0.124524
135471572	chr6:135471572:C:CAAATT	1.84042e-56	-1.13622e-09	-1.68387
135471719	chr6:135471719:T:C	7.77679e-56	-1.13622e-09	-0.242722
135471885	chr6:135471885:A:G	2.60933e-56	-1.13622e-09	-1.33477
135472246	chr6:135472246:C:T	3.5571e-57	-1.33278	-1.99473
135472564	chr6:135472564:G:A	1.36853e-56	-1.13622e-09	-1.98013
135472568	chr6:135472568:A:G	6.17282e-57	-1.47181	-1.30448
135472799	chr6:135472799:TA:T	8.36011e-57	-2.5065	0.0335166
135473124	chr6:135473124:G:T	1.99877e-56	-1.13622e-09	-1.60133
135473608	chr6:135473608:G:A	2.45017e-56	-2.36591	0.968199
135473758	chr6:135473758:A:AAATT	2.48224e-57	-2.01427	-1.67303
135474140	chr6:135474140:C:T	4.7648e-56	-1.13622e-09	-0.732611
135474879	chr6:135474879:C:T	2.81679e-56	-1.13622e-09	-1.25827
135475103	chr6:135475103:G:A	1.35736e-56	-1.13622e-09	-1.98833
135475318	chr6:135475318:G:A	1.49703e-56	-1.89038	-1.39409e-09
135475669	chr6:135475669:T:C	2.2998e-56	-1.13622e-09	-1.46105
135475740	chr6:135475740:A:G	9.61813e-57	-2.3328	-1.39409e-09
135475977	chr6:135475977:T:G	2.5067e-57	-1.69215	-1.98533
135476470	chr6:135476470:G:A	2.94525e-56	-1.21367	-1.39409e-09
135476670	chr6:135476670:T:C	3.59763e-57	-2.03457	-1.28161
135476673	chr6:135476673:ACAGT:A	1.31743e-56	-1.13622e-09	-2.01818
135476987	chr6:135476987:T:C	1.73192e-56	-1.13622e-09	-1.74464
135477083	chr6:135477083:T:C	2.06408e-57	-2.12441	-1.74736
135477133	chr6:135477133:C:T	2.59565e-56	-2.35021	1.01018
135477629	chr6:135477629:G:A	2.53772e-57	-2.10497	-1.56022
135477707	chr6:135477707:C:T	5.37039e-57	-1.61303	-1.30252
135477731	chr6:135477731:G:A	1.91745e-56	-1.13622e-09	-1.64287
135478190	chr6:135478190:T:C	2.43012e-56	-2.37136	0.965437
135478786	chr6:135478786:C:T	6.21147e-57	-2.55635	-0.213703
135478801	chr6:135478801:C:T	2.26239e-56	-1.13622e-09	-1.47744
135478954	chr6:135478954:AGG:A	3.28617e-56	-1.13622e-09	-1.10414
135478957	chr6:135478957:G:A	2.65099e-55	-1.13622e-09	0.983652
135478966	chr6:135478966:T:C	4.50626e-57	-2.5148	-0.576182
135479898	chr6:135479898:T:C	1.51594e-56	-1.87783	-1.39409e-09
135480268	chr6:135480268:G:A	1.31969e-56	-1.13622e-09	-2.01647
135480283	chr6:135480283:A:G	3.35448e-56	-1.13622e-09	-1.08357
135480569	chr6:135480569:C:T	7.304e-56	-0.305444	-1.39409e-09
135480884	chr6:135480884:T:C	4.22661e-57	-2.5155	-0.639548
135481413	chr6:135481413:T:G	1.3201e-56	-1.13622e-09	-2.01616
135481640	chr6:135481640:T:A	3.00388e-57	-1.50206	-1.99449
135481790	chr6:135481790:G:A	1.32672e-56	-1.13622e-09	-2.01116
135483042	chr6:135483042:C:CCACCA	8.67221e-56	-1.13622e-09	-0.133743
135483155	chr6:135483155:C:T	2.28843e-56	-2.3765	0.910493
135483371	chr6:135483371:A:C	2.35464e-56	-1.13622e-09	-1.43748
135483428	chr6:135483428:A:T	1.33767e-56	-1.13622e-09	-2.00294
135483440	chr6:135483440:C:T	2.84894e-57	-1.64607	-1.90343
135483446	chr6:135483446:C:A	1.32726e-56	-1.13622e-09	-2.01075
135483493	chr6:135483493:C:A	5.92295e-57	-1.53608	-1.28154
135483842	chr6:135483842:G:A	2.03653e-56	-1.13622e-09	-1.58262
135483954	chr6:135483954:G:A	2.1303e-56	-1.13622e-09	-1.5376
135484100	chr6:135484100:G:C	7.91898e-56	-1.13622e-09	-0.224604
135484176	chr6:135484176:A:G	7.76557e-56	-1.13622e-09	-0.244167
135484852	chr6:135484852:G:A	1.31605e-56	-1.13622e-09	-2.01923
135485013	chr6:135485013:T:A	1.49645e-56	-1.13622e-09	-1.89077
135485081	chr6:135485081:T:G	5.67535e-57	-2.51821	-0.342107
135485091	chr6:135485091:A:G	2.59909e-56	-1.13622e-09	-1.33871
135485173	chr6:135485173:A:T	4.46609e-56	-1.13622e-09	-0.797354
135485477	chr6:135485477:C:T	2.37235e-56	-1.13622e-09	-1.42998
135485755	chr6:135485755:T:C	2.04944e-56	-1.13622e-09	-1.5763
135485901	chr6:135485901:G:A	3.24986e-55	-1.13622e-09	1.18733
135486067	chr6:135486067:G:A	7.25682e-57	-1.64401	-0.970501
135486154	chr6:135486154:A:G	2.04467e-56	-1.13622e-09	-1.57863
135486304	chr6:135486304:A:G	2.31989e-57	-2.04948	-1.70545
135486470	chr6:135486470:T:C	9.69339e-57	-2.32501	-1.39409e-09
135486597	chr6:135486597:A:G	2.79479e-55	1.03648	-1.39409e-09
135486893	chr6:135486893:A:G	1.22165e-55	0.125636	0.0832871
135486997	chr6:135486997:C:T	1.06668e-54	-1.13622e-09	2.37586
135487152	chr6:135487152:TCTTA:T	3.34313e-57	-1.4439	-1.94564
135487892	chr6:135487892:A:C	2.31848e-56	-1.13622e-09	-1.45295
135487939	chr6:135487939:T:C	1.32185e-56	-1.13622e-09	-2.01483
135488118	chr6:135488118:C:T	1.55361e-55	0.577632	-0.128333
135488673	chr6:135488673:T:C	1.79667e-57	-2.16878	-1.84173
135489457	chr6:135489457:T:C	1.32214e-56	-1.13622e-09	-2.01462
135489882	chr6:135489882:A:G	1.32687e-56	-1.13622e-09	-2.01105
135489926	chr6:135489926:C:T	2.41493e-57	-1.77904	-1.93575
135489937	chr6:135489937:G:A	1.32068e-56	-1.13622e-09	-2.01572
135489970	chr6:135489970:T:C	2.09782e-56	-1.13622e-09	-1.55297
135490384	chr6:135490384:G:A	1.9633e-56	-1.13622e-09	-1.61924
135490439	chr6:135490439:G:C	1.32394e-56	-1.13622e-09	-2.01325
135490449	chr6:135490449:T:C	1.32282e-56	-1.13622e-09	-2.0141
135490792	chr6:135490792:A:G	2.14897e-56	-1.13622e-09	-1.52888
135490953	chr6:135490953:T:C	1.65974e-56	-1.13622e-09	-1.78721
135491062	chr6:135491062:C:T	2.1845e-56	-1.13622e-09	-1.51248
135491065	chr6:135491065:G:C	2.19536e-56	-1.13622e-09	-1.50752
135491113	chr6:135491113:G:T	6.24962e-56	-0.461345	-1.39409e-09
135491432	chr6:135491432:T:A	2.97545e-55	-1.13622e-09	1.09912
135491590	chr6:135491590:A:G	7.90505e-57	-2.52895	-1.39409e-09
135491879	chr6:135491879:C:T	2.30399e-56	-1.13622e-09	-1.45922
135492113	chr6:135492113:G:T	8.6136e-57	-1.67131	-0.771802
135492772	chr6:135492772:T:C	1.32031e-56	-1.13622e-09	-2.016
135492782	chr6:135492782:A:C	2.53404e-56	-1.13622e-09	-1.36405
135492945	chr6:135492945:T:C	2.96367e-56	-1.13622e-09	-1.20744
135493059	chr6:135493059:T:C	2.96865e-56	-1.13622e-09	-1.20576
135493084	chr6:135493084:C:T	1.6802e-56	-1.77495	-1.39409e-09
135493789	chr6:135493789:TC:T	1.31859e-56	-1.13622e-09	-2.01731
135493854	chr6:135493854:C:T	2.0226e-56	-1.13622e-09	-1.58948
135494325	chr6:135494325:T:C	8.08384e-56	-1.13622e-09	-0.203999
135494901	chr6:135494901:G:A	3.05958e-56	-1.13622e-09	-1.17559
135495365	chr6:135495365:T:C	4.83221e-57	-2.04348	-0.977665
135495489	chr6:135495489:C:T	1.31734e-56	-1.13622e-09	-2.01825
135496010	chr6:135496010:T:C	2.53814e-56	-1.13622e-09	-1.36243
135496012	chr6:135496012:T:C	1.45223e-57	-2.30041	-1.92295
135496079	chr6:135496079:T:C	1.80516e-56	-1.13622e-09	-1.70321
135496202	chr6:135496202:C:T	2.97174e-56	-1.13622e-09	-1.20472
135496291	chr6:135496291:A:G	1.47108e-56	-1.13622e-09	-1.90787
135496321	chr6:135496321:T:C	2.76395e-56	-1.13622e-09	-1.2772
135496498	chr6:135496498:CAGAT:C	1.66949e-56	-1.13622e-09	-1.78135
135496997	chr6:135496997:C:T	3.12122e-57	-1.86159	-1.59664
135497759	chr6:135497759:C:A	2.87691e-57	-1.52585	-2.01389
135498845	chr6:135498845:T:C	3.39527e-56	-1.13622e-09	-1.07148
135499044	chr6:135499044:T:C	5.92323e-55	-1.13622e-09	1.7876
135499516	chr6:135499516:G:A	4.36209e-55	-1.13622e-09	1.48167
135500156	chr6:135500156:A:G	1.62069e-56	-1.13622e-09	-1.81101
135501444	chr6:135501444:T:A	4.25955e-57	-2.67528	-0.472006
135501535	chr6:135501535:C:T	1.76669e-56	-1.13622e-09	-1.72476
135502100	chr6:135502100:T:C	1.76847e-56	-1.13622e-09	-1.72375
135502298	chr6:135502298:A:G	1.71096e-56	-1.13622e-09	-1.75681
135502475	chr6:135502475:G:T	1.69492e-56	-1.13622e-09	-1.76623
135502733	chr6:135502733:C:T	8.94731e-57	-2.3635	-0.0415963
135503003	chr6:135503003:G:A	2.45348e-56	-1.39636	-1.39409e-09
135503270	chr6:135503270:C:A	1.71377e-56	-1.13622e-09	-1.75517
135503412	chr6:135503412:C:T	1.41128e-56	-1.13622e-09	-1.94937
135503516	chr6:135503516:C:T	3.81442e-56	-1.13622e-09	-0.955078
135503752	chr6:135503752:C:T	2.94086e-56	-1.13622e-09	-1.21516
135503804	chr6:135503804:G:A	2.63841e-56	-1.13622e-09	-1.32369
135503989	chr6:135503989:G:C	3.16324e-57	-2.62096	-0.8239
135504273	chr6:135504273:T:C	8.31536e-57	-2.35556	-0.122786
135504563	chr6:135504563:T:C	4.91914e-57	-2.66827	-0.335045
135504782	chr6:135504782:T:C	4.75629e-57	-2.65779	-0.379193
135505359	chr6:135505359:A:G	5.09922e-55	-1.13622e-09	1.63781
135505564	chr6:135505564:T:C	2.99155e-56	-1.13622e-09	-1.19807
135505625	chr6:135505625:A:G	1.67106e-56	-1.13622e-09	-1.78041
135506151	chr6:135506151:A:G	1.96091e-56	-1.13622e-09	-1.62046
135506428	chr6:135506428:G:A	5.90587e-57	-1.84365	-0.97685
135506535	chr6:135506535:A:G	3.35471e-57	-1.37092	-2.01517
135506613	chr6:135506613:T:C	1.93655e-57	-1.9275	-2.00804
135506667	chr6:135506667:G:A	1.38753e-56	-1.13622e-09	-1.96634
135507156	chr6:135507156:T:A	4.93505e-57	-2.70882	-0.29127
135507325	chr6:135507325:G:A	5.50483e-56	-1.13622e-09	-0.58824
135507478	chr6:135507478:G:A	1.32213e-56	-1.13622e-09	-2.01462
135507644	chr6:135507644:T:C	9.83626e-57	-2.31038	-1.39409e-09
135507748	chr6:135507748:G:A	2.74374e-56	-1.13622e-09	-1.28454
135508058	chr6:135508058:C:T	1.78926e-56	-1.71206	-1.39409e-09
135508086	chr6:135508086:A:C	5.09811e-56	-1.13622e-09	-0.664996
135508318	chr6:135508318:A:G	3.20374e-56	-1.13622e-09	-1.12955
135508658	chr6:135508658:T:C	2.07642e-57	-1.87388	-1.99193
135508803	chr6:135508803:A:G	4.89636e-56	-1.13622e-09	-0.705374
135508856	chr6:135508856:A:G	3.05154e-56	-1.13622e-09	-1.17822
135510119	chr6:135510119:G:T	5.19944e-56	-1.13622e-09	-0.645315
135510678	chr6:135510678:C:T	2.8782e-56	-1.13622e-09	-1.2367
135510710	chr6:135510710:T:C	2.43065e-55	0.896879	-1.39409e-09
135510755	chr6:135510755:C:T	4.11155e-56	-1.13622e-09	-0.880067
135511279	chr6:135511279:T:C	6.60384e-57	-2.7088	-1.39409e-09
135511583	chr6:135511583:G:A	3.11392e-56	-1.13622e-09	-1.15799
135512041	chr6:135512041:G:C	2.75393e-56	-1.13622e-09	-1.28084
135512250	chr6:135512250:C:T	1.44054e-56	-1.13622e-09	-1.92885
135512325	chr6:135512325:T:A	3.65744e-57	-1.28285	-2.01684
135512469	chr6:135512469:G:T	1.31814e-56	-1.13622e-09	-2.01764
135512472	chr6:135512472:G:A	3.25256e-56	-1.13622e-09	-1.11442
135512569	chr6:135512569:A:C	3.38059e-56	-1.13622e-09	-1.07582
135513068	chr6:135513068:C:T	1.3157e-56	-1.13622e-09	-2.0195
135513140	chr6:135513140:G:A	1.31952e-56	-1.13622e-09	-2.0166
135513515	chr6:135513515:A:G	1.32043e-56	-1.13622e-09	-2.01591
135513917	chr6:135513917:G:A	3.61683e-56	-1.13622e-09	-1.00827
135513932	chr6:135513932:C:T	1.31544e-56	-1.13622e-09	-2.0197
135514429	chr6:135514429:A:G	2.14974e-57	-1.82412	-2.00698
135514566	chr6:135514566:A:G	3.20197e-56	-1.13622e-09	-1.1301
135514587	chr6:135514587:C:T	2.3124e-56	-1.13622e-09	-1.45558
135514719	chr6:135514719:A:G	1.63462e-56	-1.13622e-09	-1.80245
135514763	chr6:135514763:A:G	3.2276e-57	-1.4076	-2.01711
135514932	chr6:135514932:T:A	4.34484e-55	-1.13622e-09	1.47771
135515282	chr6:135515282:TTC:T	1.79933e-56	-1.70645	-1.39409e-09
135515661	chr6:135515661:T:C	3.60683e-56	-1.13622e-09	-1.01104
135515824	chr6:135515824:T:C	3.36693e-57	-1.36864	-2.01381
135516080	chr6:135516080:G:C	1.39291e-56	-1.13622e-09	-1.96247
135516172	chr6:135516172:G:A	4.08401e-56	-1.13622e-09	-0.886788
135516328	chr6:135516328:TGCAAAAAA:T	1.31712e-56	-1.13622e-09	-2.01842
135516702	chr6:135516702:C:T	3.04535e-56	-1.13622e-09	-1.18025
135516771	chr6:135516771:A:G	5.86592e-56	-1.13622e-09	-0.524707
135517241	chr6:135517241:G:A	1.32056e-56	-1.13622e-09	-2.01581
135517629	chr6:135517629:A:G	4.00657e-56	-1.13622e-09	-0.905931
135517829	chr6:135517829:A:G	3.13946e-56	-1.13622e-09	-1.14982
135517972	chr6:135517972:AAAAT:A	3.38071e-56	-1.07578	-1.39409e-09
135518813	chr6:135518813:A:T	3.70326e-56	-1.13622e-09	-0.984654
135519258	chr6:135519258:G:A	1.39814e-56	-1.13622e-09	-1.95872
135519918	chr6:135519918:C:A	3.28419e-57	-1.38906	-2.01827
135520378	chr6:135520378:C:T	9.07988e-56	-1.13622e-09	-0.0878051
135520661	chr6:135520661:G:A	7.77874e-57	-2.54506	-1.39409e-09
135520901	chr6:135520901:A:G	1.74908e-56	-1.13622e-09	-1.73477
135521328	chr6:135521328:A:G	2.65745e-57	-1.86633	-1.75276
135521338	chr6:135521338:ATGGATCCTAG:A	2.63992e-56	-1.13622e-09	-1.32312
135521666	chr6:135521666:G:A	2.81805e-56	-2.70016	1.44234
135521689	chr6:135521689:CAT:C	4.10921e-56	-1.13622e-09	-0.880636
135522218	chr6:135522218:A:C	4.36347e-55	-1.13622e-09	1.48199
135522223	chr6:135522223:C:T	1.76867e-56	-1.13622e-09	-1.72364
135522268	chr6:135522268:C:T	4.8911e-56	-1.13622e-09	-0.70645
135522310	chr6:135522310:C:T	4.29661e-55	-1.13622e-09	1.46655
135522467	chr6:135522467:C:T	1.00785e-55	0.558042	-0.541503
135522722	chr6:135522722:C:T	7.54155e-57	-2.57602	-1.39409e-09
135522876	chr6:135522876:A:C	8.8821e-57	-2.32442	-0.0879887
135522887	chr6:135522887:G:A	3.63162e-56	-1.13622e-09	-1.00419
135523051	chr6:135523051:A:G	5.09811e-56	-1.13622e-09	-0.664996
135523097	chr6:135523097:C:T	1.99003e-57	-1.90548	-2.00282
135523221	chr6:135523221:T:A	3.63066e-57	-1.29523	-2.01181
135523401	chr6:135523401:T:C	3.62956e-56	-1.13622e-09	-1.00475
135523647	chr6:135523647:T:C	3.53424e-56	-1.13622e-09	-1.03137
135523952	chr6:135523952:C:T	2.47224e-56	-1.13622e-09	-1.38874
135524007	chr6:135524007:C:T	2.07099e-57	-1.86521	-2.00322
135524015	chr6:135524015:G:A	1.98085e-56	-1.13622e-09	-1.61034
135524683	chr6:135524683:C:G	4.55399e-56	-1.13622e-09	-0.777863
135524863	chr6:135524863:C:G	2.69751e-56	-1.13622e-09	-1.30154
135524920	chr6:135524920:G:T	7.16836e-56	-1.13622e-09	-0.324189
135525380	chr6:135525380:G:A	6.58081e-57	-2.46452	-0.247771
135525577	chr6:135525577:T:G	1.59761e-56	-1.13622e-09	-1.82535
135525755	chr6:135525755:G:A	1.77664e-56	-1.13622e-09	-1.71914
135525776	chr6:135525776:A:G	7.44286e-56	-1.13622e-09	-0.286612
135526198	chr6:135526198:G:A	2.25408e-56	-1.13622e-09	-1.48112
135526248	chr6:135526248:A:G	7.50798e-57	-2.44679	-0.13369
135526680	chr6:135526680:A:G	4.83755e-56	-1.13622e-09	-0.717458
135526710	chr6:135526710:T:C	1.41761e-56	-1.13622e-09	-1.94489
135526794	chr6:135526794:AAG:A	2.82473e-56	-1.13622e-09	-1.25545
135526863	chr6:135526863:G:A	1.3956e-56	-1.13622e-09	-1.96054
135526923	chr6:135526923:A:G	8.28933e-56	0.190262	-0.369158
135526980	chr6:135526980:TTGTTACTCAAA:T	2.85177e-56	-1.13622e-09	-1.24592
135527085	chr6:135527085:C:T	7.73038e-57	-2.40963	-0.141666
135527868	chr6:135527868:C:T	3.04127e-57	-1.82506	-1.65912
135527869	chr6:135527869:G:A	1.78346e-56	-1.13622e-09	-1.71531
135528383	chr6:135528383:G:A	1.33498e-56	-1.13622e-09	-2.00495
135528497	chr6:135528497:CAG:C	1.33919e-56	-1.13622e-09	-2.0018
135529185	chr6:135529185:T:G	1.39471e-56	-1.13622e-09	-1.96118
135529485	chr6:135529485:C:T	5.00504e-56	-1.13622e-09	-0.683422
135529627	chr6:135529627:A:G	3.63314e-56	-1.13622e-09	-1.00377
135529831	chr6:135529831:A:G	3.00837e-56	-1.13622e-09	-1.19247
135530404	chr6:135530404:A:G	3.09491e-56	-1.13622e-09	-1.16411
135530590	chr6:135530590:TCTCTTA:T	2.93657e-56	-1.13622e-09	-1.21663
135530641	chr6:135530641:C:T	1.31939e-56	-1.13622e-09	-2.0167
135530920	chr6:135530920:A:C	5.6517e-57	-2.7095	-0.154999
135531152	chr6:135531152:T:C	2.11415e-56	-1.13622e-09	-1.54521
135531737	chr6:135531737:T:G	1.31549e-56	-1.13622e-09	-2.01966
135531776	chr6:135531776:G:T	2.10648e-56	-1.13622e-09	-1.54885
135532092	chr6:135532092:A:G	1.63312e-56	-1.13622e-09	-1.80338
135532333	chr6:135532333:C:T	2.17006e-56	-1.13622e-09	-1.51911
135532603	chr6:135532603:G:A	2.1503e-56	-1.13622e-09	-1.52826
135532793	chr6:135532793:AGG:A	1.91026e-56	-1.13622e-09	-1.64662
135532866	chr6:135532866:GAAGAAGAAGAAGA:G	2.64267e-56	-1.93998	0.617899
135532907	chr6:135532907:AAGAAAG:A	3.15502e-56	-1.13622e-09	-1.14487
135532992	chr6:135532992:C:G	2.56673e-56	-1.13622e-09	-1.35123
135533268	chr6:135533268:A:G	3.99303e-57	-2.21607	-0.995832
135533279	chr6:135533279:C:T	2.15661e-56	-1.13622e-09	-1.52533
135533335	chr6:135533335:T:C	2.1784e-56	-1.13622e-09	-1.51528
135533356	chr6:135533356:G:A	4.88388e-56	-1.13622e-09	-0.707926
135533516	chr6:135533516:TAA:T	8.59411e-57	-2.44537	-1.39409e-09
135533932	chr6:135533932:T:C	5.14712e-57	-2.6471	-0.31091
135534048	chr6:135534048:G:A	1.31568e-56	-1.13622e-09	-2.01951
135534279	chr6:135534279:C:T	2.9667e-56	-1.13622e-09	-1.20642
135534358	chr6:135534358:T:C	1.31533e-56	-1.13622e-09	-2.01978
135534597	chr6:135534597:A:G	1.64241e-56	-1.13622e-09	-1.7977
135534822	chr6:135534822:A:G	1.39694e-56	-1.13622e-09	-1.95958
135534938	chr6:135534938:A:G	6.2442e-56	-0.0405835	-0.421629
135535662	chr6:135535662:A:T	1.81361e-56	-1.69855	-1.39409e-09
135535711	chr6:135535711:G:A	1.32114e-56	-1.13622e-09	-2.01537
135536102	chr6:135536102:T:A	9.90573e-58	-2.62187	-1.98405
135536150	chr6:135536150:C:A	1.65796e-56	-1.78828	-1.39409e-09
135536499	chr6:135536499:T:C	3.04535e-56	-1.13622e-09	-1.18025
135536543	chr6:135536543:T:A	1.32332e-56	-2.01372	-1.39409e-09
135536697	chr6:135536697:A:G	8.03473e-57	-2.51268	-1.39409e-09
135536746	chr6:135536746:G:A	8.71301e-57	-2.10138	-0.330253
135537088	chr6:135537088:G:A	2.193e-56	-1.13622e-09	-1.5086
135537471	chr6:135537471:A:G	1.31565e-56	-1.13622e-09	-2.01953
135537661	chr6:135537661:T:A	2.22659e-56	-1.13622e-09	-1.49339
135538040	chr6:135538040:C:G	1.58144e-56	-1.13622e-09	-1.83553
135538072	chr6:135538072:A:T	3.05403e-56	-1.13622e-09	-1.1774
135538448	chr6:135538448:C:G	2.17382e-56	-1.13622e-09	-1.51738
135539165	chr6:135539165:A:G	1.44407e-56	-1.9264	-1.39409e-09
135539276	chr6:135539276:G:A	6.78231e-57	-2.44938	-0.232751
135539385	chr6:135539385:T:C	4.40946e-55	-1.13622e-09	1.49247
135539623	chr6:135539623:C:T	3.06947e-56	-1.13622e-09	-1.17236
135539755	chr6:135539755:G:A	1.33715e-56	-1.13622e-09	-2.00332
135539849	chr6:135539849:T:C	2.77362e-56	-1.13622e-09	-1.27371
135539881	chr6:135539881:C:A	3.01735e-56	-1.13622e-09	-1.18949
135539903	chr6:135539903:C:T	1.17847e-55	0.172938	-1.39409e-09
135539984	chr6:135539984:C:T	3.07087e-56	-1.13622e-09	-1.17191
135540022	chr6:135540022:G:A	1.37284e-56	-1.97698	-1.39409e-09
135540110	chr6:135540110:G:C	5.09811e-56	-1.13622e-09	-0.664996
135540165	chr6:135540165:T:A	1.74637e-56	-1.13622e-09	-1.73632
135540954	chr6:135540954:C:T	1.76293e-56	-1.13622e-09	-1.72689
135541512	chr6:135541512:A:G	2.09812e-56	-1.13622e-09	-1.55283
135541676	chr6:135541676:T:C	1.31655e-56	-1.13622e-09	-2.01885
135541762	chr6:135541762:A:G	1.95825e-56	-1.13622e-09	-1.62181
135541842	chr6:135541842:T:A	8.96237e-57	-2.40342	-1.39409e-09
135542019	chr6:135542019:C:A	1.21895e-57	-2.65951	-1.73895
135542321	chr6:135542321:G:A	2.16934e-56	-1.13622e-09	-1.51944
135542443	chr6:135542443:T:C	2.16576e-56	-1.13622e-09	-1.5211
135543306	chr6:135543306:C:T	2.98492e-56	-1.13622e-09	-1.20029
135543360	chr6:135543360:C:G	3.04691e-56	-1.13622e-09	-1.17974
135543386	chr6:135543386:A:G	1.50425e-56	-1.88557	-1.39409e-09
135543505	chr6:135543505:C:G	2.90744e-56	-1.13622e-09	-1.22659
135544091	chr6:135544091:G:A	5.96337e-57	-2.43256	-0.378251
135544165	chr6:135544165:G:A	5.63632e-56	-1.13622e-09	-0.564635
135544295	chr6:135544295:A:G	5.01946e-56	-1.13622e-09	-0.680543
135544464	chr6:135544464:CTAAAA:C	7.57197e-57	-2.572	-1.39409e-09
135544478	chr6:135544478:A:T	1.90548e-56	-1.13622e-09	-1.64913
135545467	chr6:135545467:A:G	1.98405e-56	-1.13622e-09	-1.60872
135545930	chr6:135545930:C:T	3.35744e-56	-1.08269	-1.39409e-09
135546162	chr6:135546162:C:CTG	3.90232e-57	-1.24715	-1.98774
135546535	chr6:135546535:T:C	2.07255e-56	-1.56509	-1.39409e-09
135547641	chr6:135547641:A:G	1.5868e-56	-1.13622e-09	-1.83215
135547700	chr6:135547700:T:C	4.38451e-56	-1.13622e-09	-0.815788
135547762	chr6:135547762:A:G	1.31968e-56	-1.13622e-09	-2.01647
135548057	chr6:135548057:T:C	1.52829e-56	-1.13622e-09	-1.86972
135548226	chr6:135548226:C:G	5.37361e-56	-1.13622e-09	-0.612365
135548312	chr6:135548312:C:T	2.91476e-55	-1.13622e-09	1.07851
135548591	chr6:135548591:A:G	1.91233e-56	-1.13622e-09	-1.64554
135548628	chr6:135548628:C:T	1.27053e-56	-2.05444	-1.39409e-09
135548680	chr6:135548680:G:A	1.63462e-56	-1.13622e-09	-1.80245
135548883	chr6:135548883:C:A	1.88526e-56	-1.13622e-09	-1.6598
135549190	chr6:135549190:A:T	2.31845e-57	-1.76401	-1.99154
135549217	chr6:135549217:T:C	1.32134e-56	-1.13622e-09	-2.01522
135549234	chr6:135549234:A:G	2.4002e-57	-1.70112	-2.01978
135549625	chr6:135549625:A:G	1.3688e-56	-1.97993	-1.39409e-09
135549640	chr6:135549640:T:C	7.45785e-57	-2.57735	-0.0098317
135549844	chr6:135549844:C:T	4.97663e-57	-2.51669	-0.475014
135550017	chr6:135550017:T:C	1.87741e-56	-1.13622e-09	-1.66397
135550144	chr6:135550144:T:C	2.17419e-56	-1.13622e-09	-1.51721
135550288	chr6:135550288:G:C	1.95164e-55	0.677389	-1.39409e-09
135550764	chr6:135550764:G:A	1.3956e-56	-1.13622e-09	-1.96054
135550860	chr6:135550860:A:G	1.58155e-57	-2.38903	-1.74901
135551458	chr6:135551458:G:A	5.7331e-56	-1.13622e-09	-0.54761
135551843	chr6:135551843:C:T	1.33667e-56	-1.13622e-09	-2.00369
135552255	chr6:135552255:T:C	4.19787e-56	-1.13622e-09	-0.859288
135552717	chr6:135552717:G:A	9.80399e-58	-2.62115	-1.9951
135553218	chr6:135553218:T:G	1.40281e-56	-1.13622e-09	-1.95539
135553429	chr6:135553429:C:G	1.40266e-56	-1.13622e-09	-1.95549
135553467	chr6:135553467:C:G	4.16632e-56	-0.866833	-1.39409e-09
135553674	chr6:135553674:A:G	1.31346e-57	-2.618	-1.70579
135554072	chr6:135554072:T:C	5.53001e-55	-1.13622e-09	1.71891
135554144	chr6:135554144:G:A	1.90871e-56	-1.13622e-09	-1.64744
135554320	chr6:135554320:T:C	4.04324e-56	-1.13622e-09	-0.896821
135554580	chr6:135554580:C:A	7.49718e-56	-1.13622e-09	-0.279339
135554905	chr6:135554905:A:C	7.28233e-57	-2.611	-1.39409e-09
135554932	chr6:135554932:C:A	1.91409e-56	-1.13622e-09	-1.64462
135554948	chr6:135554948:T:C	9.58508e-58	-2.62589	-2.01294
135555003	chr6:135555003:C:G	5.82476e-55	-1.13622e-09	1.77084
135555192	chr6:135555192:A:G	2.74339e-56	-1.13622e-09	-1.28467
135555205	chr6:135555205:A:G	2.35591e-57	-2.21429	-1.52524
135555230	chr6:135555230:T:C	1.6795e-57	-2.18465	-1.8933
135555905	chr6:135555905:TC:T	9.56082e-57	-2.33878	-1.39409e-09
135555907	chr6:135555907:T:G	1.01292e-57	-2.59312	-1.99049
135555913	chr6:135555913:T:G	2.22725e-57	-2.27283	-1.52285
135555989	chr6:135555989:A:C	1.32339e-56	-1.13622e-09	-2.01367
135556089	chr6:135556089:C:T	7.46644e-56	0.0443674	-0.327815
135556218	chr6:135556218:T:C	5.64614e-56	-1.13622e-09	-0.562894
135556282	chr6:135556282:A:G	1.90654e-56	-1.13622e-09	-1.64857
135556683	chr6:135556683:A:G	2.91596e-56	-1.13622e-09	-1.22367
135556732	chr6:135556732:A:G	1.9593e-56	-1.62128	-1.39409e-09
135556839	chr6:135556839:A:C	6.47794e-57	-2.42769	-0.300357
135556899	chr6:135556899:CT:C	1.94585e-56	-1.62817	-1.39409e-09
135557575	chr6:135557575:G:A	1.34645e-56	-1.13622e-09	-1.99639
135558125	chr6:135558125:GTA:G	1.32042e-56	-1.13622e-09	-2.01591
135558132	chr6:135558132:T:A	1.84459e-56	-1.13622e-09	-1.68161
135558643	chr6:135558643:T:C	5.77229e-55	-1.13622e-09	1.76179
135558867	chr6:135558867:A:T	3.09285e-56	-1.13622e-09	-1.16477
135559342	chr6:135559342:A:G	1.62874e-57	-2.10067	-2.00797
135559530	chr6:135559530:C:CA	1.61919e-57	-2.10373	-2.01079
135559615	chr6:135559615:T:G	1.31687e-56	-1.13622e-09	-2.01861
135559783	chr6:135559783:G:A	7.45506e-57	-2.31253	-0.275024
135561660	chr6:135561660:A:T	3.56405e-56	-1.13622e-09	-1.02297
135562284	chr6:135562284:T:C	6.60008e-57	-2.70937	-1.39409e-09
135562321	chr6:135562321:T:C	1.5927e-57	-2.16586	-1.96516
135563176	chr6:135563176:A:AT	1.74723e-56	-1.13622e-09	-1.73583
135563203	chr6:135563203:C:A	6.19198e-55	-1.13622e-09	1.83197
135563464	chr6:135563464:T:C	1.85951e-56	-1.13622e-09	-1.67355
135563996	chr6:135563996:CTTCT:C	8.01284e-56	-1.13622e-09	-0.212821
135564028	chr6:135564028:A:C	5.8918e-56	-1.13622e-09	-0.520305
135564039	chr6:135564039:A:T	1.28003e-56	-2.04698	-1.39409e-09
135564768	chr6:135564768:T:C	1.03143e-56	-2.26292	-1.39409e-09
135565163	chr6:135565163:G:A	1.31542e-56	-1.13622e-09	-2.01971
135565217	chr6:135565217:G:A	1.49702e-57	-2.63614	-1.55684
135566333	chr6:135566333:A:T	4.67049e-56	-0.334292	-0.418311
135566639	chr6:135566639:G:GTCA	8.26721e-57	-2.48415	-1.39409e-09
135566848	chr6:135566848:G:C	3.55517e-57	-2.66231	-0.665743
135566970	chr6:135566970:A:G	1.0877e-57	-2.64732	-1.86506
135567222	chr6:135567222:T:C	1.29355e-55	-1.13622e-09	0.266113
135567251	chr6:135567251:G:A	6.25927e-56	-1.13622e-09	-0.459803
135567405	chr6:135567405:C:T	5.5791e-56	-1.13622e-09	-0.574839
135567534	chr6:135567534:T:C	5.81993e-55	-1.13622e-09	1.77001
135567793	chr6:135567793:G:A	3.2634e-57	-1.9745	-1.43918
135568841	chr6:135568841:G:A	1.31998e-56	-1.13622e-09	-2.01625
135569234	chr6:135569234:G:A	5.80727e-55	-1.13622e-09	1.76783
135569413	chr6:135569413:A:G	1.96926e-56	-1.13622e-09	-1.61621
135569478	chr6:135569478:A:T	2.06899e-56	-1.13622e-09	-1.56681
135569495	chr6:135569495:A:T	5.44283e-56	-1.13622e-09	-0.599566
135569976	chr6:135569976:G:A	3.01526e-56	-1.13622e-09	-1.19018
135570127	chr6:135570127:G:T	2.30086e-56	-1.13622e-09	-1.46058
135570532	chr6:135570532:T:A	3.54482e-57	-1.31353	-2.01743
135570584	chr6:135570584:C:T	1.4991e-56	-1.13622e-09	-1.889
135570812	chr6:135570812:C:T	1.86927e-56	-1.13622e-09	-1.66832
135571017	chr6:135571017:C:T	2.36409e-56	-1.13622e-09	-1.43347
135571254	chr6:135571254:A:G	8.00489e-56	-1.13622e-09	-0.213814
135571414	chr6:135571414:G:A	1.47999e-56	-1.13622e-09	-1.90183
135572416	chr6:135572416:C:T	1.01024e-57	-2.59052	-1.99574
135572585	chr6:135572585:G:T	4.00451e-57	-1.20083	-2.0082
135572673	chr6:135572673:C:T	2.50241e-56	0.444003	-1.82061
135572751	chr6:135572751:T:C	1.85467e-56	-1.13622e-09	-1.67616
135572812	chr6:135572812:T:C	2.22765e-57	-2.20962	-1.58588
135572887	chr6:135572887:T:C	3.2959e-56	-1.545	0.443814
135573135	chr6:135573135:A:G	2.59295e-57	-2.14427	-1.49938
135573411	chr6:135573411:A:G	2.35867e-56	-1.13622e-09	-1.43577
135574064	chr6:135574064:C:T	1.74561e-56	-1.13622e-09	-1.73676
135574497	chr6:135574497:A:G	1.37787e-56	-1.97333	-1.39409e-09
135574756	chr6:135574756:G:A	7.49251e-57	-2.58255	-1.39409e-09
135574770	chr6:135574770:A:G	1.66541e-57	-2.15189	-1.93449
135575097	chr6:135575097:A:G	5.61155e-56	-0.569038	-1.39409e-09
135575723	chr6:135575723:T:G	8.00489e-56	-1.13622e-09	-0.213814
135575978	chr6:135575978:T:C	1.10652e-57	-2.59408	-1.90115
135576111	chr6:135576111:A:G	2.33995e-56	-1.13622e-09	-1.44374
135576252	chr6:135576252:G:A	1.69675e-56	-1.13622e-09	-1.76515
135576497	chr6:135576497:G:A	7.84067e-57	-2.29006	-0.247065
135576637	chr6:135576637:A:G	1.73869e-56	-1.13622e-09	-1.74074
135576639	chr6:135576639:G:A	1.88194e-56	-1.66156	-1.39409e-09
135576750	chr6:135576750:G:A	1.61526e-56	-1.13622e-09	-1.81437
135576797	chr6:135576797:C:T	1.88846e-57	-2.70954	-1.25114
135577069	chr6:135577069:A:G	1.11614e-54	-1.13622e-09	2.42118
135577160	chr6:135577160:A:T	5.73967e-55	-1.13622e-09	1.75612
135577428	chr6:135577428:G:A	5.82012e-55	-1.13622e-09	1.77004
135577495	chr6:135577495:T:A	4.93446e-57	-1.89074	-1.10946
135577693	chr6:135577693:T:C	1.82316e-56	-1.13622e-09	-1.6933
135577699	chr6:135577699:A:C	3.37651e-56	-1.13622e-09	-1.07702
135577765	chr6:135577765:A:G	1.31149e-56	-2.02271	-1.39409e-09
135577948	chr6:135577948:T:C	4.82467e-56	-0.720124	-1.39409e-09
135578055	chr6:135578055:C:T	7.07101e-57	-2.64045	-1.39409e-09
135578206	chr6:135578206:C:T	1.61878e-57	-2.17871	-1.93606
135578245	chr6:135578245:C:T	4.93507e-56	-1.13622e-09	-0.697499
135578474	chr6:135578474:T:A	3.97651e-57	-2.65956	-0.556491
135579379	chr6:135579379:G:T	2.38072e-57	-2.15377	-1.57527
135579871	chr6:135579871:C:G	2.55458e-56	-1.13622e-09	-1.35598
135580187	chr6:135580187:T:C	5.7958e-55	-1.13622e-09	1.76585
135580331	chr6:135580331:A:C	7.15792e-57	-2.62823	-1.39409e-09
135580586	chr6:135580586:A:G	2.32751e-57	-1.76635	-1.9853
135580625	chr6:135580625:A:G	1.31677e-56	-1.13622e-09	-2.01869
135580918	chr6:135580918:G:A	1.26362e-56	-2.05988	-1.39409e-09
135580969	chr6:135580969:G:A	5.8766e-56	-1.13622e-09	-0.522887
135581093	chr6:135581093:G:A	2.39771e-57	-1.73889	-1.98304
135581257	chr6:135581257:A:G	5.82012e-55	-1.13622e-09	1.77004
135581461	chr6:135581461:A:T	2.99492e-57	-1.4844	-2.01514
135581726	chr6:135581726:T:C	1.2844e-56	-2.04358	-1.39409e-09
135581733	chr6:135581733:G:A	7.13949e-55	-1.13622e-09	1.97436
135581734	chr6:135581734:C:T	7.19633e-55	-1.13622e-09	1.98229
135582004	chr6:135582004:C:T	9.32008e-57	-2.36428	-1.39409e-09
135582179	chr6:135582179:T:C	2.64861e-57	-1.63028	-1.99213
135582238	chr6:135582238:A:G	7.78086e-56	-1.13622e-09	-0.242199
135582271	chr6:135582271:T:C	2.89182e-56	-1.13622e-09	-1.23198
135582579	chr6:135582579:A:G	1.65769e-57	-2.15064	-1.94039
135582630	chr6:135582630:TC:T	7.99209e-56	-1.13622e-09	-0.215414
135583025	chr6:135583025:A:G	3.16751e-56	-1.13622e-09	-1.14092
135583059	chr6:135583059:A:G	6.8183e-57	-2.67684	-1.39409e-09
135583063	chr6:135583063:G:A	2.23845e-57	-2.2186	-1.57207
135583206	chr6:135583206:A:G	1.56632e-57	-2.14116	-2.00657
135583389	chr6:135583389:G:A	2.6855e-56	-1.13622e-09	-1.306
135585890	chr6:135585890:T:C	2.3466e-57	-2.16683	-1.57666
135586034	chr6:135586034:A:G	2.68103e-56	-1.13622e-09	-1.30767
135586516	chr6:135586516:G:T	1.31951e-56	-1.13622e-09	-2.0166
135586540	chr6:135586540:T:G	1.58223e-56	-1.13622e-09	-1.83503
135586835	chr6:135586835:A:G	1.31736e-56	-1.13622e-09	-2.01823
135586974	chr6:135586974:G:T	1.31998e-56	-1.13622e-09	-2.01625
135587002	chr6:135587002:G:A	1.3512e-56	-1.13622e-09	-1.99287
135587476	chr6:135587476:G:A	2.1109e-56	-1.54675	-1.39409e-09
135588189	chr6:135588189:T:C	2.60111e-57	-2.25067	-1.38984
135588231	chr6:135588231:G:A	2.69076e-57	-2.20748	-1.39915
135588409	chr6:135588409:A:G	1.98671e-56	-1.60739	-1.39409e-09
135588658	chr6:135588658:T:C	3.95598e-57	-1.94005	-1.28117
135589074	chr6:135589074:A:G	6.94539e-56	-1.13622e-09	-0.355788
135589108	chr6:135589108:A:C	2.76879e-57	-2.19687	-1.38117
135589362	chr6:135589362:C:A	5.82012e-55	-1.13622e-09	1.77004
135589497	chr6:135589497:T:C	5.85625e-55	-1.13622e-09	1.77623
135589681	chr6:135589681:GCC:G	9.64456e-57	-2.33006	-1.39409e-09
135590588	chr6:135590588:A:G	2.9996e-57	-2.16389	-1.33408
135590847	chr6:135590847:A:G	5.87599e-56	-1.13622e-09	-0.522991
135590869	chr6:135590869:A:G	2.79394e-57	-2.23236	-1.33664
135590965	chr6:135590965:C:T	6.65175e-57	-2.70157	-1.39409e-09
135591043	chr6:135591043:A:G	1.38977e-56	-1.96473	-1.39409e-09
135591218	chr6:135591218:G:A	2.71036e-57	-2.25899	-1.34038
135591445	chr6:135591445:G:A	1.63431e-56	-1.13622e-09	-1.80264
135592009	chr6:135592009:T:C	2.84999e-56	0.26543	-1.51198
135592723	chr6:135592723:G:A	8.30205e-57	-2.47995	-1.39409e-09
135593529	chr6:135593529:A:T	1.23038e-54	2.51862	-1.39409e-09
135593658	chr6:135593658:C:G	1.10867e-56	-2.19071	-1.39409e-09
135593881	chr6:135593881:T:A	8.91401e-57	-2.40883	-1.39409e-09
135593887	chr6:135593887:CA:C	9.09353e-57	-2.38889	-1.39409e-09
135593890	chr6:135593890:TTTTG:T	9.12696e-57	-2.38522	-1.39409e-09
135594161	chr6:135594161:A:G	1.38274e-56	-1.9698	-1.39409e-09
135594171	chr6:135594171:A:G	1.60081e-57	-2.69996	-1.42598
135594767	chr6:135594767:C:T	1.17721e-55	-1.13622e-09	0.171868
135594768	chr6:135594768:G:A	1.35353e-56	-1.13622e-09	-1.99115
135594938	chr6:135594938:G:A	1.06194e-56	-0.25122	-1.98255
135595569	chr6:135595569:C:T	1.11836e-56	-2.182	-1.39409e-09
135595589	chr6:135595589:C:T	8.64766e-57	-2.43916	-1.39409e-09
135595619	chr6:135595619:C:T	1.11074e-56	-0.194628	-1.99422
135595767	chr6:135595767:A:G	1.09021e-56	-0.217849	-1.98964
135595929	chr6:135595929:T:G	1.41444e-56	-1.13622e-09	-1.94713
135596034	chr6:135596034:A:G	8.55134e-57	-2.45036	-1.39409e-09
135596278	chr6:135596278:G:A	1.31682e-56	-1.13622e-09	-2.01865
135596289	chr6:135596289:C:T	1.65117e-56	-1.13622e-09	-1.79238
135596407	chr6:135596407:T:G	4.56061e-56	-0.114351	-0.662059
135596584	chr6:135596584:G:A	2.15732e-56	-1.13622e-09	-1.525
135596709	chr6:135596709:G:C	6.61247e-56	-1.13622e-09	-0.404908
135596752	chr6:135596752:T:G	1.12509e-56	-0.179528	-1.99647
135597116	chr6:135597116:C:T	1.17461e-56	-2.13293	-1.39409e-09
135597231	chr6:135597231:G:A	2.97448e-56	-1.2038	-1.39409e-09
135597296	chr6:135597296:A:G	1.10816e-56	-0.203962	-1.9872
135597476	chr6:135597476:T:C	1.36862e-56	-1.13622e-09	-1.98006
135597588	chr6:135597588:G:A	6.26208e-57	-0.916477	-1.84546
135598082	chr6:135598082:C:T	1.6693e-57	-2.67706	-1.40699
135598148	chr6:135598148:G:GGCCTATTCA	2.18088e-56	-1.13622e-09	-1.51414
135598417	chr6:135598417:T:G	4.47128e-56	-1.13622e-09	-0.796192
135598715	chr6:135598715:A:G	8.23582e-55	-1.13622e-09	2.11721
135598903	chr6:135598903:T:G	1.57616e-56	-1.13622e-09	-1.83887
135598935	chr6:135598935:A:G	1.07498e-56	-0.218222	-2.00334
135599752	chr6:135599752:A:G	7.59918e-57	-0.851641	-1.71677
135599761	chr6:135599761:C:T	9.00366e-57	-2.39882	-1.39409e-09
135600001	chr6:135600001:A:G	1.07651e-56	-0.218516	-2.00162
135600159	chr6:135600159:G:T	2.16072e-56	-1.13622e-09	-1.52342
135600435	chr6:135600435:G:A	1.38301e-56	-1.13622e-09	-1.9696
135600958	chr6:135600958:C:T	1.59152e-56	-1.13622e-09	-1.82918
135601713	chr6:135601713:A:G	2.60114e-57	-2.70738	-0.933116
135602218	chr6:135602218:G:A	1.22278e-56	-0.104877	-1.98786
135602310	chr6:135602310:T:C	1.27906e-56	-2.04774	-1.39409e-09
135602488	chr6:135602488:G:A	2.5951e-56	-1.13622e-09	-1.34024
135602734	chr6:135602734:C:T	1.03719e-56	-2.25735	-1.39409e-09
135602897	chr6:135602897:G:A	6.83454e-56	-1.13622e-09	-0.371877
135603299	chr6:135603299:A:T	1.26673e-56	-0.0607736	-1.99665
135603595	chr6:135603595:A:G	8.8457e-58	-2.70043	-2.01867
135603734	chr6:135603734:G:C	1.66819e-57	-2.70578	-1.37893
135603885	chr6:135603885:A:G	1.28229e-56	-0.0463995	-1.99882
135604248	chr6:135604248:T:C	1.29098e-56	-0.0421784	-1.99629
135604386	chr6:135604386:T:C	1.81405e-56	-0.0585927	-1.63971
135604540	chr6:135604540:G:A	6.65358e-57	-2.7013	-1.39409e-09
135604563	chr6:135604563:C:T	6.18536e-56	-1.13622e-09	-0.47168
135604581	chr6:135604581:C:T	1.61889e-56	-1.13622e-09	-1.81213
135604595	chr6:135604595:A:G	1.22029e-56	-0.0983351	-1.99644
135604757	chr6:135604757:G:A	2.82852e-56	-1.13622e-09	-1.25411
135605412	chr6:135605412:C:T	8.07443e-57	-0.671994	-1.83576
135605453	chr6:135605453:G:A	1.41992e-56	-1.13622e-09	-1.94327
135605725	chr6:135605725:A:G	9.09628e-57	-0.688141	-1.70045
135605987	chr6:135605987:C:T	5.95743e-56	-1.13622e-09	-0.509227
135606020	chr6:135606020:G:A	1.86088e-56	-1.13622e-09	-1.67281
```
