## Supplementary material for "Characterization of shared and ancestry-specific signals driving complex traits using multi-ancestry fine-mapping": susiex_nc2.cs80.cs

```
CS_ID	SNP	BP	REF_ALLELE	ALT_ALLELE	REF_FRQ	BETA	SE	-LOG10P	CS_PIP	OVRL_PIP
1	chr6:135097904:G:A	135097904	A,A	G,G	1,1	-inf,-inf	inf,inf	48.1858,8.38141	0.404696	0.404696
1	chr6:135106021:T:C	135106021	C,C	T,T	1,1	-inf,-inf	inf,inf	46.4944,13.0623	0.293639	0.293639
1	chr6:135097880:T:C	135097880	C,C	T,T	1,1	-inf,-inf	inf,inf	48.1222,8.34453	0.284159	0.284159
```
