## Supplementary material for "Characterization of shared and ancestry-specific signals driving complex traits using multi-ancestry fine-mapping": susiex_nc2.cs80.snp

```
BP	SNP	PIP(CS1)	LogBF(CS1,Pop1)	LogBF(CS1,Pop2)
134037379	chr6:134037379:C:T	6.70235e-86	-1.24659	-0.791933
134037421	chr6:134037421:A:G	7.74408e-86	-0.778163	-1.11589
134037543	chr6:134037543:C:T	1.73421e-85	-1.13622e-09	-1.08785
134037581	chr6:134037581:G:A	1.01404e-85	-1.13622e-09	-1.62445
134037752	chr6:134037752:G:A	6.04453e-86	-0.875494	-1.26634
134037882	chr6:134037882:A:T	5.46529e-87	-2.57298	-1.97217
134038471	chr6:134038471:A:C	9.3806e-86	-0.631987	-1.07035
134038486	chr6:134038486:C:T	2.29246e-85	-1.13622e-09	-0.808774
134038560	chr6:134038560:A:G	6.83629e-86	-1.13622e-09	-2.01874
134039188	chr6:134039188:T:C	7.45713e-86	-1.13622e-09	-1.93181
134039695	chr6:134039695:T:C	7.32954e-86	-1.13622e-09	-1.94907
134039712	chr6:134039712:G:A	7.84723e-86	-1.13622e-09	-1.88082
134039727	chr6:134039727:G:A	7.46181e-86	-1.13622e-09	-1.93118
134039974	chr6:134039974:G:T	8.56891e-86	-1.13622e-09	-1.79284
134041025	chr6:134041025:C:G	3.64369e-86	-2.64799	-1.39409e-09
134041136	chr6:134041136:C:G	6.01194e-87	-2.59657	-1.85325
134041284	chr6:134041284:A:G	6.86318e-86	-1.13622e-09	-2.01481
134041469	chr6:134041469:A:C	7.52677e-87	-2.27305	-1.95205
134041596	chr6:134041596:CT:C	8.32622e-87	-2.25936	-1.86479
134041792	chr6:134041792:G:A	5.92543e-87	-2.51508	-1.94924
134041867	chr6:134041867:G:A	1.17765e-85	-1.13622e-09	-1.47488
134042270	chr6:134042270:A:G	1.61952e-85	-1.13622e-09	-1.15627
134042339	chr6:134042339:A:C	8.0408e-87	-2.21435	-1.94469
134042670	chr6:134042670:A:G	1.17607e-85	-1.13622e-09	-1.47622
134042922	chr6:134042922:C:G	5.11273e-86	-2.44555	0.136302
134042946	chr6:134042946:G:A	1.08191e-85	-1.13622e-09	-1.55967
134043073	chr6:134043073:C:T	9.72187e-86	-1.13622e-09	-1.66661
134043220	chr6:134043220:C:T	7.18358e-86	-1.13622e-09	-1.96919
134043420	chr6:134043420:G:A	5.18736e-86	-2.29476	-1.39409e-09
134043591	chr6:134043591:A:G	6.94921e-86	-1.13622e-09	-2.00236
134043905	chr6:134043905:T:C	5.04044e-86	-2.41027	0.0867792
134043935	chr6:134043935:C:T	1.25831e-85	-1.13622e-09	-1.40862
134044019	chr6:134044019:C:T	1.92229e-85	-1.13622e-09	-0.984881
134044076	chr6:134044076:C:T	1.97587e-85	-1.13622e-09	-0.957389
134044077	chr6:134044077:G:A	5.68851e-87	-2.62586	-1.87926
134044592	chr6:134044592:T:C	8.16289e-86	-1.13622e-09	-1.84138
134044647	chr6:134044647:A:G	2.60831e-86	-2.52185	-0.460431
134044663	chr6:134044663:G:A	6.3991e-87	-2.70751	-1.67991
134044803	chr6:134044803:T:G	7.17874e-86	-1.13622e-09	-1.96986
134044884	chr6:134044884:G:A	4.67438e-87	-2.70269	-1.99878
134045330	chr6:134045330:G:A	8.1739e-86	-1.13622e-09	-1.84004
134045563	chr6:134045563:C:T	1.13108e-85	-1.13622e-09	-1.51523
134045748	chr6:134045748:C:T	9.82134e-86	-1.13622e-09	-1.65643
134045912	chr6:134045912:C:A	1.26762e-85	-1.13622e-09	-1.40126
134046646	chr6:134046646:T:A	4.41e-86	-2.45711	-1.39409e-09
134046703	chr6:134046703:T:C	3.72031e-86	-2.32622	-0.300958
134046726	chr6:134046726:G:A	6.21396e-87	-2.60618	-1.81059
134046857	chr6:134046857:A:G	1.06859e-86	-2.3666	-1.50805
134046932	chr6:134046932:A:G	8.48608e-86	-1.13622e-09	-1.80256
134047120	chr6:134047120:C:T	6.90693e-86	-1.13622e-09	-2.00846
134047454	chr6:134047454:C:T	3.09622e-85	-1.13622e-09	-0.508217
134047815	chr6:134047815:G:A	5.22383e-87	-2.68217	-1.90817
134048105	chr6:134048105:A:C	7.08258e-86	-1.13622e-09	-1.98335
134048182	chr6:134048182:T:C	1.0478e-86	-2.62052	-1.27377
134048286	chr6:134048286:T:G	5.61108e-87	-2.49901	-2.01982
134048293	chr6:134048293:G:A	6.87704e-86	-1.13622e-09	-2.01279
134048455	chr6:134048455:G:A	7.5834e-86	-1.13622e-09	-1.91502
134048524	chr6:134048524:G:A	1.45051e-86	-2.69961	-0.869454
134048684	chr6:134048684:G:A	5.80081e-87	-2.62392	-1.86165
134049127	chr6:134049127:C:A	3.081e-86	-2.65826	-0.157468
134049542	chr6:134049542:C:T	8.68526e-86	-1.13622e-09	-1.77936
134049655	chr6:134049655:G:GA	5.42654e-87	-2.5322	-2.02007
134050061	chr6:134050061:G:A	1.02257e-86	-2.52644	-1.39222
134050271	chr6:134050271:A:G	4.3728e-86	-2.46558	-1.39409e-09
134050411	chr6:134050411:T:A	3.43405e-86	-2.70724	-1.39409e-09
134050412	chr6:134050412:A:T	3.43502e-86	-2.70696	-1.39409e-09
134050557	chr6:134050557:T:C	6.83761e-86	-1.13622e-09	-2.01854
134050639	chr6:134050639:C:G	8.9395e-86	-1.13622e-09	-1.7505
134050830	chr6:134050830:T:C	7.28572e-86	-1.13622e-09	-1.95507
134051012	chr6:134051012:C:G	6.6642e-87	-2.60084	-1.74598
134051099	chr6:134051099:A:C	9.88899e-86	-1.13622e-09	-1.64956
134051392	chr6:134051392:T:C	1.17997e-86	-2.54338	-1.23211
134051573	chr6:134051573:G:T	6.04656e-87	-2.55399	-1.89009
134052082	chr6:134052082:G:C	8.12579e-86	-1.13622e-09	-1.84594
134052780	chr6:134052780:A:G	8.33907e-87	-2.45079	-1.67183
134053066	chr6:134053066:G:A	5.85541e-86	-2.29553	0.121916
134053535	chr6:134053535:G:A	5.84429e-86	-2.28006	0.104542
134054297	chr6:134054297:T:G	1.24052e-85	-1.13622e-09	-1.42287
134054323	chr6:134054323:T:C	1.46747e-85	-1.13622e-09	-1.25486
134054450	chr6:134054450:G:A	6.4363e-87	-2.69267	-1.68894
134054635	chr6:134054635:A:T	1.04307e-83	-1.13622e-09	3.00894
134054842	chr6:134054842:T:A	1.28356e-86	-2.39689	-1.29446
134055438	chr6:134055438:A:G	8.00709e-86	-1.13622e-09	-1.86066
134055481	chr6:134055481:G:A	7.20913e-86	-1.13622e-09	-1.96563
134055862	chr6:134055862:T:G	6.83692e-86	-1.13622e-09	-2.01865
134056012	chr6:134056012:C:T	8.68498e-86	-1.13622e-09	-1.77939
134056080	chr6:134056080:C:A	6.12325e-87	-2.70593	-1.72554
134056178	chr6:134056178:T:C	1.13182e-85	-1.13622e-09	-1.51457
134056458	chr6:134056458:T:C	3.43491e-86	-2.70699	-1.39409e-09
134056581	chr6:134056581:GT:G	3.42756e-86	-2.70913	-1.39409e-09
134056618	chr6:134056618:C:A	6.3246e-87	-2.49469	-1.90443
134057013	chr6:134057013:T:A	6.33908e-87	-2.6879	-1.70894
134057795	chr6:134057795:G:C	3.60617e-86	-2.65834	-1.39409e-09
134058148	chr6:134058148:T:C	9.13774e-86	-1.13622e-09	-1.72857
134058731	chr6:134058731:A:T	8.65373e-87	-2.41165	-1.67393
134058957	chr6:134058957:A:T	7.09986e-87	-2.70811	-1.57539
134058992	chr6:134058992:T:C	1.05733e-85	-1.13622e-09	-1.58265
134059340	chr6:134059340:T:C	1.05261e-85	-1.13622e-09	-1.58712
134060582	chr6:134060582:G:T	3.78566e-86	-2.60976	-1.39409e-09
134060644	chr6:134060644:C:T	2.30674e-86	-2.44352	-0.661633
134060713	chr6:134060713:T:G	4.04777e-85	-1.13622e-09	-0.240231
134060774	chr6:134060774:CAA:C	6.25973e-87	-2.60616	-1.80327
134061125	chr6:134061125:A:C	9.93291e-86	-1.13622e-09	-1.64513
134061313	chr6:134061313:A:G	8.71429e-85	-0.927465	1.45403
134061318	chr6:134061318:C:T	1.21438e-86	-2.69582	-1.05093
134062085	chr6:134062085:A:C	7.55622e-86	-1.13622e-09	-1.91861
134062153	chr6:134062153:T:C	1.49916e-85	-1.13622e-09	-1.2335
134062532	chr6:134062532:T:C	7.11204e-86	-1.13622e-09	-1.97919
134062711	chr6:134062711:C:T	6.85708e-86	-1.13622e-09	-2.0157
134062826	chr6:134062826:A:G	2.19005e-85	-1.13622e-09	-0.854474
134062948	chr6:134062948:T:A	3.59249e-86	-2.66214	-1.39409e-09
134063214	chr6:134063214:C:A	3.22529e-85	-1.13622e-09	-0.467374
134063964	chr6:134063964:G:A	7.79276e-86	-1.13622e-09	-1.88779
134064263	chr6:134064263:T:C	3.46026e-86	-2.69964	-1.39409e-09
134064266	chr6:134064266:G:A	1.37e-85	-1.13622e-09	-1.32359
134064352	chr6:134064352:C:T	1.5148e-85	-1.13622e-09	-1.22312
134064499	chr6:134064499:A:G	7.79312e-86	-1.13622e-09	-1.88774
134065269	chr6:134065269:A:G	6.83278e-86	-1.13622e-09	-2.01925
134065367	chr6:134065367:G:A	6.84577e-86	-1.13622e-09	-2.01735
134065553	chr6:134065553:T:C	6.83196e-86	-1.13622e-09	-2.01937
134065852	chr6:134065852:A:G	6.97169e-86	-1.13622e-09	-1.99913
134065888	chr6:134065888:C:CA	6.83561e-86	-1.13622e-09	-2.01884
134066341	chr6:134066341:A:G	7.24566e-86	-1.13622e-09	-1.96058
134066348	chr6:134066348:A:G	6.8609e-86	-1.13622e-09	-2.01514
134066649	chr6:134066649:T:C	7.34466e-87	-2.45597	-1.79362
134066757	chr6:134066757:T:C	7.43642e-86	-1.13622e-09	-1.93459
134067251	chr6:134067251:C:G	7.08889e-86	-1.13622e-09	-1.98245
134067557	chr6:134067557:C:A	6.95704e-86	-1.13622e-09	-2.00123
134067561	chr6:134067561:C:T	6.83559e-86	-1.13622e-09	-2.01884
134067706	chr6:134067706:ACT:A	6.83002e-86	-1.13622e-09	-2.01966
134067747	chr6:134067747:C:G	8.43047e-87	-2.25824	-1.85348
134068178	chr6:134068178:A:T	7.43812e-86	-1.13622e-09	-1.93436
134068394	chr6:134068394:A:G	8.60399e-86	-2.57303	0.784277
134068933	chr6:134068933:C:A	5.53161e-85	-1.13622e-09	0.0720808
134068943	chr6:134068943:A:G	6.87393e-86	-1.13622e-09	-2.01325
134069021	chr6:134069021:C:T	7.82068e-86	-1.13622e-09	-1.88421
134069305	chr6:134069305:T:C	5.81866e-87	-2.66015	-1.82235
134069423	chr6:134069423:T:C	6.9081e-86	-1.13622e-09	-2.00829
134069437	chr6:134069437:C:A	7.31775e-86	-1.13622e-09	-1.95068
134069512	chr6:134069512:T:A	8.90605e-86	-2.59236	0.838103
134069715	chr6:134069715:C:T	9.35488e-86	-1.13622e-09	-1.70508
134069969	chr6:134069969:C:T	7.69348e-86	-1.13622e-09	-1.90061
134070235	chr6:134070235:T:C	1.15687e-86	-2.69584	-1.09942
134070322	chr6:134070322:A:G	6.88786e-86	-1.13622e-09	-2.01122
134070878	chr6:134070878:T:A	1.03719e-84	-1.13622e-09	0.700707
134070987	chr6:134070987:T:C	1.05795e-85	-1.13622e-09	-1.58206
134071074	chr6:134071074:A:G	7.52264e-86	-1.13622e-09	-1.92307
134071449	chr6:134071449:G:A	9.10093e-86	-1.13622e-09	-1.73261
134071677	chr6:134071677:C:T	1.83073e-86	-2.70725	-0.629015
134071838	chr6:134071838:A:G	6.9645e-86	-1.13622e-09	-2.00016
134072594	chr6:134072594:CAGAT:C	1.04794e-86	-2.30527	-1.58889
134072679	chr6:134072679:T:G	6.9645e-86	-1.13622e-09	-2.00016
134073184	chr6:134073184:C:G	6.91451e-86	-1.13622e-09	-2.00736
134073198	chr6:134073198:T:A	6.94981e-86	-1.13622e-09	-2.00227
134073272	chr6:134073272:G:A	6.99467e-86	-1.13622e-09	-1.99583
134073306	chr6:134073306:A:G	7.0839e-86	-1.13622e-09	-1.98316
134073341	chr6:134073341:A:C	6.99975e-86	-1.13622e-09	-1.99511
134073352	chr6:134073352:G:A	6.95998e-86	-1.13622e-09	-2.00081
134073545	chr6:134073545:G:T	7.71893e-87	-2.36834	-1.83155
134073632	chr6:134073632:T:C	1.06355e-86	-2.70874	-1.17063
134073715	chr6:134073715:A:G	6.98175e-86	-1.13622e-09	-1.99768
134073815	chr6:134073815:G:A	6.93501e-86	-1.13622e-09	-2.0044
134073951	chr6:134073951:A:G	6.96007e-86	-1.13622e-09	-2.00079
134073961	chr6:134073961:G:T	6.95818e-86	-1.13622e-09	-2.00106
134074022	chr6:134074022:C:T	7.04905e-86	-1.13622e-09	-1.98809
134074038	chr6:134074038:A:G	7.00596e-86	-1.13622e-09	-1.99422
134074161	chr6:134074161:G:A	6.98653e-86	-1.13622e-09	-1.997
134074170	chr6:134074170:A:G	6.96428e-86	-1.13622e-09	-2.00019
134074274	chr6:134074274:C:T	7.01417e-86	-1.13622e-09	-1.99305
134074283	chr6:134074283:G:A	7.0369e-86	-1.13622e-09	-1.98982
134075030	chr6:134075030:T:A	6.83029e-86	-1.13622e-09	-2.01962
134075376	chr6:134075376:A:G	7.02649e-86	-1.13622e-09	-1.9913
134076201	chr6:134076201:C:T	5.61833e-86	-2.21495	-1.39409e-09
134076318	chr6:134076318:A:G	7.04216e-86	-1.13622e-09	-1.98907
134076326	chr6:134076326:A:G	7.02659e-86	-1.13622e-09	-1.99128
134076418	chr6:134076418:G:A	7.32674e-86	-1.13622e-09	-1.94945
134076419	chr6:134076419:C:A	7.01349e-86	-1.13622e-09	-1.99315
134076541	chr6:134076541:T:A	8.48247e-86	-1.13622e-09	-1.80298
134076732	chr6:134076732:T:C	7.0159e-86	-1.13622e-09	-1.9928
134076738	chr6:134076738:A:G	7.02335e-86	-1.13622e-09	-1.99174
134076824	chr6:134076824:T:C	7.02089e-86	-1.13622e-09	-1.99209
134076930	chr6:134076930:A:G	2.77756e-86	-2.70078	-0.218634
134076950	chr6:134076950:A:G	2.08965e-85	-1.13622e-09	-0.901402
134077198	chr6:134077198:G:A	8.76498e-86	-1.13622e-09	-1.77022
134077698	chr6:134077698:T:A	2.40984e-86	-2.68503	-0.376393
134077734	chr6:134077734:C:T	9.74134e-85	-1.13622e-09	0.637981
134077920	chr6:134077920:C:T	1.08656e-86	-2.27708	-1.58088
134078035	chr6:134078035:C:G	2.37939e-86	-2.68379	-0.390348
134078186	chr6:134078186:T:C	3.03883e-85	-1.13622e-09	-0.526926
134078333	chr6:134078333:T:A	6.82912e-86	-1.13622e-09	-2.01979
134078464	chr6:134078464:G:C	6.82789e-86	-1.13622e-09	-2.01997
134078497	chr6:134078497:A:G	6.85883e-86	-2.01545	-1.39409e-09
134079135	chr6:134079135:C:T	7.4056e-86	-1.13622e-09	-1.93875
134079416	chr6:134079416:T:A	1.17045e-85	-1.13622e-09	-1.48101
134079538	chr6:134079538:C:T	7.38584e-86	-1.13622e-09	-1.94142
134079608	chr6:134079608:G:A	3.89715e-86	-2.58074	-1.39409e-09
134079752	chr6:134079752:A:G	4.70708e-86	-2.39191	-1.39409e-09
134080806	chr6:134080806:A:T	7.01292e-86	-1.13622e-09	-1.99323
134080920	chr6:134080920:T:A	3.61285e-86	-2.65648	-1.39409e-09
134081223	chr6:134081223:G:A	7.28847e-87	-2.23739	-2.01988
134081443	chr6:134081443:G:A	1.08134e-86	-1.95764	-1.90514
134081889	chr6:134081889:G:C	1.03129e-86	-1.98409	-1.92609
134081983	chr6:134081983:G:T	5.24998e-86	-2.28276	-1.39409e-09
134082072	chr6:134082072:G:A	1.04015e-86	-1.98596	-1.91565
134082541	chr6:134082541:T:C	6.24349e-87	-2.44564	-1.96639
134082981	chr6:134082981:A:G	4.68589e-86	-2.39643	-1.39409e-09
134083104	chr6:134083104:G:A	1.16188e-86	-2.46779	-1.32315
134083493	chr6:134083493:G:T	6.88056e-86	-1.13622e-09	-2.01228
134083592	chr6:134083592:T:C	9.48244e-87	-2.42137	-1.57275
134083724	chr6:134083724:G:A	7.783e-86	-1.13622e-09	-1.88904
134083798	chr6:134083798:A:T	6.82691e-86	-1.13622e-09	-2.02011
134084543	chr6:134084543:T:C	1.29775e-85	-1.13622e-09	-1.37777
134084609	chr6:134084609:T:C	9.48807e-87	-2.38098	-1.61255
134084798	chr6:134084798:CA:C	7.68169e-86	-1.13622e-09	-1.90214
134085990	chr6:134085990:TG:T	1.04434e-86	-2.45408	-1.44352
134086055	chr6:134086055:T:G	1.29775e-85	-1.13622e-09	-1.37777
134086861	chr6:134086861:A:G	6.05921e-87	-2.4852	-1.95679
134086971	chr6:134086971:TGAAGA:T	3.01359e-85	-1.13622e-09	-0.535266
134087052	chr6:134087052:G:T	7.86047e-86	-1.13622e-09	-1.87914
134087127	chr6:134087127:C:T	4.48409e-86	-2.44045	-1.39409e-09
134087299	chr6:134087299:C:T	7.22087e-86	-1.13622e-09	-1.96401
134087368	chr6:134087368:G:C	2.3332e-85	-1.13622e-09	-0.791159
134087642	chr6:134087642:G:A	3.41283e-85	-0.410856	-1.39409e-09
134087856	chr6:134087856:G:A	1.30157e-85	-1.13622e-09	-1.37483
134087926	chr6:134087926:T:G	6.83056e-86	-1.13622e-09	-2.01958
134088442	chr6:134088442:A:T	1.8174e-85	-1.13622e-09	-1.04099
134088478	chr6:134088478:C:T	9.5501e-86	-1.68443	-1.39409e-09
134088661	chr6:134088661:G:A	7.03578e-86	-2.56381	0.573837
134090252	chr6:134090252:C:T	7.05311e-86	-1.13622e-09	-1.98751
134090609	chr6:134090609:C:T	1.23504e-85	-1.13622e-09	-1.42729
134090856	chr6:134090856:C:CA	1.30187e-86	-2.70546	-0.971723
134090898	chr6:134090898:C:T	6.71157e-85	-1.13622e-09	0.265435
134091154	chr6:134091154:T:C	1.91666e-86	-2.42468	-0.865724
134091537	chr6:134091537:A:T	1.2212e-86	-2.46849	-1.27265
134091548	chr6:134091548:T:G	1.31871e-86	-2.43605	-1.22828
134092399	chr6:134092399:A:G	7.90129e-87	-2.58793	-1.58862
134092469	chr6:134092469:G:A	1.00478e-84	-1.13622e-09	0.668957
134092798	chr6:134092798:T:C	3.43858e-86	-2.70592	-1.39409e-09
134093144	chr6:134093144:G:C	6.83801e-86	-2.01849	-1.39409e-09
134093418	chr6:134093418:T:G	6.28022e-86	-2.10358	-1.39409e-09
134093630	chr6:134093630:A:ATTTATCCAATTTCAAGT	6.96987e-86	-1.13622e-09	-1.99939
134093994	chr6:134093994:C:T	5.3918e-86	-2.2561	-1.39409e-09
134094187	chr6:134094187:A:G	8.25577e-86	-1.13622e-09	-1.83007
134094188	chr6:134094188:T:C	2.14532e-85	-1.13622e-09	-0.875109
134094764	chr6:134094764:G:A	7.5351e-86	-1.13622e-09	-1.92141
134094953	chr6:134094953:G:A	6.87373e-86	-1.13622e-09	-2.01328
134095180	chr6:134095180:G:C	1.89778e-86	-1.47351	-1.82679
134095181	chr6:134095181:A:G	1.88198e-86	-1.47538	-1.83329
134095838	chr6:134095838:T:A	1.59162e-85	-1.13622e-09	-1.17365
134096184	chr6:134096184:C:A	7.10832e-87	-2.56266	-1.71964
134096363	chr6:134096363:T:C	1.82568e-86	-1.45183	-1.8872
134096384	chr6:134096384:A:G	1.87568e-86	-1.47334	-1.83867
134096843	chr6:134096843:C:G	7.01671e-86	-1.13622e-09	-1.99269
134096962	chr6:134096962:G:A	1.92613e-86	-1.41181	-1.87366
134097063	chr6:134097063:CCAAT:C	1.83642e-86	-1.44487	-1.8883
134097287	chr6:134097287:G:A	1.51026e-85	-1.13622e-09	-1.22612
134097589	chr6:134097589:C:T	3.92701e-86	-0.71558	-1.85752
134097590	chr6:134097590:G:A	9.38464e-86	-1.13622e-09	-1.70191
134098094	chr6:134098094:G:T	7.51981e-86	-1.13622e-09	-1.92344
134098181	chr6:134098181:G:A	9.49517e-87	-2.30469	-1.68809
134098315	chr6:134098315:T:C	7.0092e-87	-2.5683	-1.72805
134098644	chr6:134098644:C:G	7.8265e-86	-1.13622e-09	-1.88347
134098874	chr6:134098874:G:A	9.64506e-87	-2.29526	-1.68186
134099209	chr6:134099209:G:A	1.10037e-86	-1.84948	-1.99585
134099331	chr6:134099331:T:G	7.21065e-86	-1.13622e-09	-1.96542
134099349	chr6:134099349:A:G	8.64718e-87	-2.23761	-1.84873
134099605	chr6:134099605:T:G	7.86339e-86	-1.13622e-09	-1.87877
134100013	chr6:134100013:A:T	6.88471e-86	-1.13622e-09	-2.01168
134100133	chr6:134100133:C:A	9.97773e-87	-2.08622	-1.85699
134100474	chr6:134100474:G:A	1.90183e-86	-1.3351	-1.96307
134100550	chr6:134100550:A:T	7.25365e-86	-1.13622e-09	-1.95948
134100784	chr6:134100784:T:C	1.02613e-85	-1.13622e-09	-1.61261
134100809	chr6:134100809:G:C	2.10461e-85	-1.13622e-09	-0.89427
134100890	chr6:134100890:C:T	6.87899e-86	-1.13622e-09	-2.01251
134100954	chr6:134100954:A:G	6.85407e-86	-1.13622e-09	-2.01614
134101108	chr6:134101108:TCA:T	8.46509e-87	-2.37699	-1.73063
134101781	chr6:134101781:T:A	6.87408e-86	-1.13622e-09	-2.01323
134101890	chr6:134101890:C:T	8.51471e-86	-1.13622e-09	-1.79919
134101978	chr6:134101978:G:A	9.4654e-87	-2.26986	-1.72606
134102037	chr6:134102037:A:T	1.67982e-86	-2.32014	-1.10216
134102291	chr6:134102291:C:G	6.74323e-87	-2.54738	-1.78764
134102581	chr6:134102581:A:G	1.10195e-86	-1.85582	-1.98808
134102754	chr6:134102754:T:C	1.08816e-86	-1.87601	-1.98049
134102755	chr6:134102755:G:A	6.91924e-85	-1.13622e-09	0.295909
134102762	chr6:134102762:A:G	1.10913e-86	-1.96384	-1.87357
134102779	chr6:134102779:C:G	3.42672e-86	-2.70938	-1.39409e-09
134103080	chr6:134103080:C:T	2.07977e-85	-1.13622e-09	-0.906141
134103236	chr6:134103236:A:ATCTGGCTTCCTGCC	1.79957e-85	-1.13622e-09	-1.05085
134103237	chr6:134103237:A:AGTCTGACTTACAGCAGG	1.88666e-85	-1.13622e-09	-1.00359
134103239	chr6:134103239:T:G	6.89636e-86	-1.13622e-09	-2.00999
134103343	chr6:134103343:A:C	2.5014e-85	-1.13622e-09	-0.721549
134103463	chr6:134103463:G:A	3.48131e-86	-2.68689	-0.00668745
134104369	chr6:134104369:C:T	1.47579e-85	-1.13622e-09	-1.2492
134104436	chr6:134104436:T:A	7.0167e-87	-2.28865	-2.00663
134104806	chr6:134104806:C:T	3.81865e-86	-2.70892	0.107836
134104851	chr6:134104851:T:C	2.26306e-85	-1.13622e-09	-0.82168
134105008	chr6:134105008:A:G	2.38351e-85	-1.13622e-09	-0.769825
134105077	chr6:134105077:C:T	7.34617e-87	-2.2451	-2.00429
134105407	chr6:134105407:A:G	5.07584e-85	-1.13622e-09	-0.0139063
134105467	chr6:134105467:T:C	6.02159e-85	-1.13622e-09	0.156954
134105617	chr6:134105617:T:C	6.3111e-85	-1.13622e-09	0.203912
134105632	chr6:134105632:C:T	1.42313e-85	-1.13622e-09	-1.28554
134105677	chr6:134105677:C:T	1.09634e-85	-1.54642	-1.39409e-09
134105783	chr6:134105783:C:T	2.37391e-85	-1.13622e-09	-0.77386
134105822	chr6:134105822:C:T	5.52798e-87	-2.67566	-1.85809
134105976	chr6:134105976:A:G	1.07631e-85	-1.13622e-09	-1.56486
134106004	chr6:134106004:G:A	3.90715e-86	-2.57817	-1.39409e-09
134106344	chr6:134106344:A:G	4.5951e-87	-2.70067	-2.0179
134106519	chr6:134106519:T:C	1.06998e-86	-1.93272	-1.94062
134106749	chr6:134106749:A:ACTT	6.88668e-86	-1.13622e-09	-2.01139
134107140	chr6:134107140:G:A	4.9137e-87	-2.63149	-2.02005
134107144	chr6:134107144:T:A	2.28876e-85	-1.13622e-09	-0.810388
134107235	chr6:134107235:A:G	2.40847e-85	-1.13622e-09	-0.759407
134107533	chr6:134107533:A:C	1.0757e-85	-1.13622e-09	-1.56542
134107537	chr6:134107537:A:G	2.43418e-85	-1.13622e-09	-0.748786
134107611	chr6:134107611:G:A	6.57493e-85	-1.13622e-09	0.244865
134108024	chr6:134108024:A:G	3.64226e-85	-1.13622e-09	-0.345794
134108317	chr6:134108317:T:A	1.5801e-85	-1.01535	-0.165558
134108369	chr6:134108369:A:G	8.08997e-86	-1.13622e-09	-1.85036
134108417	chr6:134108417:T:C	7.00972e-86	-1.13622e-09	-1.99368
134108552	chr6:134108552:G:A	9.81672e-86	-1.13622e-09	-1.6569
134108597	chr6:134108597:G:A	6.33439e-86	-2.09499	-1.39409e-09
134108831	chr6:134108831:G:A	9.17762e-87	-2.70368	-1.32312
134108904	chr6:134108904:T:C	1.07972e-85	-1.13622e-09	-1.5617
134109331	chr6:134109331:C:G	5.22701e-87	-2.70808	-1.88165
134109430	chr6:134109430:C:A	6.87106e-86	-1.13622e-09	-2.01367
134109642	chr6:134109642:G:A	3.88446e-86	-2.584	-1.39409e-09
134109654	chr6:134109654:T:C	1.62581e-86	-2.65148	-0.803496
134109720	chr6:134109720:A:G	1.4965e-84	-1.13622e-09	1.06732
134109737	chr6:134109737:C:T	1.97355e-86	-2.67904	-0.58211
134110039	chr6:134110039:T:C	1.19522e-86	-2.69153	-1.07112
134110164	chr6:134110164:C:T	4.85616e-87	-2.64507	-2.01825
134110165	chr6:134110165:A:G	1.5198e-86	-2.64645	-0.875956
134110186	chr6:134110186:G:A	4.18363e-86	-2.5098	-1.39409e-09
134110195	chr6:134110195:T:G	2.24875e-86	-2.57848	-0.552132
134110199	chr6:134110199:G:A	2.24379e-86	-2.37639	-0.756429
134110222	chr6:134110222:AACC:A	7.18742e-86	-1.13622e-09	-1.96865
134110443	chr6:134110443:G:C	2.18761e-86	-2.6545	-0.503668
134110640	chr6:134110640:C:T	2.05883e-86	-2.66553	-0.55332
134110646	chr6:134110646:C:T	6.86036e-86	-1.13622e-09	-2.01522
134110699	chr6:134110699:T:C	3.07836e-86	-2.41676	-0.399821
134110732	chr6:134110732:T:G	1.76965e-86	-2.66545	-0.70475
134110862	chr6:134110862:C:T	1.50601e-86	-2.67816	-0.853362
134111056	chr6:134111056:A:G	1.36595e-86	-2.67906	-0.950073
134111076	chr6:134111076:G:A	1.44687e-86	-2.66093	-0.91065
134111170	chr6:134111170:G:A	6.85324e-86	-1.13622e-09	-2.01626
134111439	chr6:134111439:T:C	4.3157e-86	-2.39186	-0.0868587
134111468	chr6:134111468:T:G	4.51303e-86	-2.37975	-0.0542661
134111509	chr6:134111509:G:A	2.67913e-86	-2.3717	-0.583794
134111523	chr6:134111523:G:A	1.01226e-85	-1.13622e-09	-1.62622
134111541	chr6:134111541:G:A	1.02066e-85	-1.13622e-09	-1.61795
134111674	chr6:134111674:C:G	4.13311e-86	-2.52195	-1.39409e-09
134111829	chr6:134111829:T:G	7.8849e-86	-1.13622e-09	-1.87603
134111871	chr6:134111871:G:A	9.23314e-86	-1.13622e-09	-1.71818
134111884	chr6:134111884:G:T	7.78699e-86	-1.13622e-09	-1.88853
134112275	chr6:134112275:T:C	9.44806e-86	-1.13622e-09	-1.69517
134112323	chr6:134112323:G:A	7.77976e-86	-1.13622e-09	-1.88946
134112449	chr6:134112449:C:T	5.25483e-87	-2.5969	-1.98752
134112456	chr6:134112456:A:G	3.26551e-86	-2.23596	-0.521611
134112588	chr6:134112588:T:TTA	2.50385e-86	-2.26912	-0.754032
134112598	chr6:134112598:G:A	1.22498e-84	-1.13622e-09	0.867114
134112604	chr6:134112604:A:G	7.42418e-85	-1.13622e-09	0.366344
134112733	chr6:134112733:T:A	4.79844e-87	-2.65538	-2.01989
134112774	chr6:134112774:C:T	6.85937e-86	-1.13622e-09	-2.01537
134112818	chr6:134112818:T:C	9.34144e-86	-1.13622e-09	-1.70652
134112870	chr6:134112870:G:A	1.25986e-86	-2.70754	-1.00245
134113140	chr6:134113140:A:T	1.86847e-84	-1.13622e-09	1.28931
134113190	chr6:134113190:T:TA	1.82015e-86	-2.28275	-1.05931
134113237	chr6:134113237:G:A	1.75514e-86	-2.27584	-1.10259
134113404	chr6:134113404:C:T	6.85991e-86	-1.13622e-09	-2.01529
134113406	chr6:134113406:T:A	1.12442e-85	-1.13622e-09	-1.52113
134113571	chr6:134113571:G:A	4.36645e-86	-2.32503	-0.142002
134113614	chr6:134113614:C:T	8.78586e-86	-1.13622e-09	-1.76784
134113646	chr6:134113646:G:A	2.44752e-86	-2.47013	-0.575783
134114037	chr6:134114037:A:G	1.30986e-86	-2.70703	-0.964039
134114459	chr6:134114459:G:A	1.23655e-84	-1.13622e-09	0.876512
134114544	chr6:134114544:C:CA	3.4527e-86	-2.39333	-0.308494
134114567	chr6:134114567:A:G	3.27854e-86	-2.41995	-0.333634
134114639	chr6:134114639:G:A	9.85405e-87	-2.14394	-1.81175
134114661	chr6:134114661:G:T	3.25011e-86	-2.50467	-0.257628
134115158	chr6:134115158:G:A	7.58599e-87	-2.56095	-1.65631
134115313	chr6:134115313:G:T	6.54289e-86	-2.0626	-1.39409e-09
134115361	chr6:134115361:T:C	1.46041e-84	-1.13622e-09	1.0429
134115381	chr6:134115381:A:G	3.13495e-86	-2.30853	-0.489835
134115411	chr6:134115411:C:T	3.10902e-86	-2.19851	-0.608171
134115439	chr6:134115439:C:G	9.04428e-86	-1.13622e-09	-1.73885
134115455	chr6:134115455:G:A	3.63339e-86	-2.65082	-1.39409e-09
134115471	chr6:134115471:G:A	2.4357e-86	-2.25821	-0.792539
134115492	chr6:134115492:T:C	2.859e-86	-2.36802	-0.522489
134115558	chr6:134115558:C:T	8.92877e-86	-1.13622e-09	-1.7517
134115591	chr6:134115591:T:G	7.20906e-86	-1.13622e-09	-1.96564
134115802	chr6:134115802:C:A	2.68316e-86	-2.50035	-0.453634
134115813	chr6:134115813:G:A	2.78337e-86	-2.49895	-0.418371
134115829	chr6:134115829:G:A	1.25239e-85	-1.13622e-09	-1.41334
134115986	chr6:134115986:T:C	8.87422e-87	-2.45976	-1.60066
134116264	chr6:134116264:C:T	4.82253e-87	-2.69011	-1.98016
134116400	chr6:134116400:G:A	1.5977e-86	-2.15596	-1.31645
134116412	chr6:134116412:G:T	7.00696e-86	-1.13622e-09	-1.99408
134116413	chr6:134116413:A:G	2.67295e-86	-2.51979	-0.43801
134116444	chr6:134116444:C:T	2.68375e-86	-2.51415	-0.439612
134116445	chr6:134116445:C:T	2.61737e-86	-2.52073	-0.458084
134116599	chr6:134116599:C:A	1.17577e-86	-2.62207	-1.157
134116628	chr6:134116628:G:A	8.45311e-86	-1.13622e-09	-1.80645
134116642	chr6:134116642:A:C	4.22924e-86	-2.49896	-1.39409e-09
134116677	chr6:134116677:C:G	2.82276e-85	-1.13622e-09	-0.600682
134116737	chr6:134116737:T:A	8.98641e-87	-2.44585	-1.60201
134116789	chr6:134116789:G:C	1.72771e-86	-2.16889	-1.22529
134116800	chr6:134116800:A:G	3.40731e-85	-1.13622e-09	-0.412475
134116929	chr6:134116929:T:C	6.82881e-86	-1.13622e-09	-2.01983
134117063	chr6:134117063:A:G	3.93107e-86	-2.57207	-1.39409e-09
134117078	chr6:134117078:T:C	3.6111e-85	-1.13622e-09	-0.354386
134117139	chr6:134117139:A:G	7.87249e-86	-1.13622e-09	-1.87761
134117765	chr6:134117765:T:A	8.11443e-87	-2.41156	-1.73836
134117811	chr6:134117811:G:A	8.25478e-87	-2.4167	-1.71608
134117882	chr6:134117882:T:C	2.26427e-86	-2.53604	-0.587687
134117933	chr6:134117933:C:T	3.88671e-85	-1.13622e-09	-0.280835
134118034	chr6:134118034:A:G	8.1244e-87	-2.42436	-1.72433
134118115	chr6:134118115:T:A	8.15234e-87	-2.42193	-1.72333
134118139	chr6:134118139:T:C	8.85183e-86	-1.76036	-1.39409e-09
134118265	chr6:134118265:C:A	8.49388e-87	-2.39064	-1.71359
134118308	chr6:134118308:T:C	3.87277e-85	-1.13622e-09	-0.284428
134118420	chr6:134118420:C:G	6.82735e-86	-1.13622e-09	-2.02005
134118509	chr6:134118509:C:T	1.38846e-86	-2.38408	-1.22871
134118589	chr6:134118589:C:T	8.10346e-87	-2.39502	-1.75625
134118626	chr6:134118626:C:T	1.71168e-86	-2.57922	-0.824292
134118686	chr6:134118686:T:C	3.13647e-85	-0.4953	-1.39409e-09
134118687	chr6:134118687:G:A	3.44177e-86	-2.705	-1.39409e-09
134118705	chr6:134118705:T:C	8.27875e-87	-2.43285	-1.69702
134118774	chr6:134118774:T:C	8.48256e-87	-2.40215	-1.70341
134118836	chr6:134118836:A:AAAAT	8.30324e-87	-2.40825	-1.71867
134118933	chr6:134118933:A:G	8.54504e-87	-2.40008	-1.69814
134118952	chr6:134118952:G:A	8.31095e-87	-2.42116	-1.70484
134119117	chr6:134119117:A:G	7.75205e-87	-2.51504	-1.68057
134119207	chr6:134119207:C:T	3.10988e-85	-1.13622e-09	-0.503815
134119303	chr6:134119303:C:T	8.57824e-87	-2.39109	-1.70325
134119387	chr6:134119387:C:A	6.82929e-86	-1.13622e-09	-2.01976
134119481	chr6:134119481:C:T	8.69586e-87	-2.3858	-1.69492
134119747	chr6:134119747:T:TCA	1.17935e-86	-2.70959	-1.06643
134119819	chr6:134119819:G:T	9.37849e-87	-2.34611	-1.65904
134119976	chr6:134119976:G:A	9.35278e-87	-2.35898	-1.64892
134120141	chr6:134120141:G:A	7.55036e-86	-1.13622e-09	-1.91939
134120206	chr6:134120206:C:T	2.45223e-86	-2.49795	-0.546038
134120343	chr6:134120343:C:A	2.22458e-85	-1.13622e-09	-0.838828
134120511	chr6:134120511:G:C	8.75749e-87	-2.38894	-1.68472
134120641	chr6:134120641:T:A	6.83521e-86	-1.13622e-09	-2.0189
134120687	chr6:134120687:G:A	2.5206e-84	-1.13622e-09	1.58868
134120921	chr6:134120921:G:A	6.8271e-86	-1.13622e-09	-2.02008
134120931	chr6:134120931:G:A	1.98498e-86	-2.50849	-0.746887
134121101	chr6:134121101:T:A	6.82752e-86	-1.13622e-09	-2.02002
134121431	chr6:134121431:G:A	5.42069e-86	-2.26386	0.0131042
134121470	chr6:134121470:C:T	8.43686e-87	-2.41248	-1.69847
134121578	chr6:134121578:G:A	2.33819e-86	-2.52131	-0.570301
134121650	chr6:134121650:A:G	9.10792e-86	-1.13622e-09	-1.73184
134121651	chr6:134121651:A:G	8.66213e-87	-2.39917	-1.68544
134121716	chr6:134121716:A:G	3.006e-85	-1.13622e-09	-0.537786
134121767	chr6:134121767:G:A	3.36913e-85	-1.13622e-09	-0.423744
134121815	chr6:134121815:G:A	8.36741e-87	-2.41398	-1.70524
134121911	chr6:134121911:A:C	3.54898e-85	-1.13622e-09	-0.371738
134121958	chr6:134121958:G:A	2.64797e-86	-2.63977	-0.32742
134122124	chr6:134122124:T:C	6.83191e-86	-1.13622e-09	-2.01938
134122295	chr6:134122295:A:G	8.81205e-87	-2.41874	-1.64871
134122405	chr6:134122405:G:A	9.19706e-87	-2.39892	-1.62577
134122427	chr6:134122427:G:A	1.08713e-86	-2.43707	-1.42037
134122527	chr6:134122527:A:AG	1.29574e-86	-2.50456	-1.17734
134122530	chr6:134122530:A:AG	5.97249e-85	-1.13622e-09	0.148766
134122696	chr6:134122696:C:T	1.49122e-86	-2.22817	-1.31322
134122909	chr6:134122909:A:T	8.35031e-87	-2.42677	-1.69449
134123032	chr6:134123032:C:T	8.31057e-87	-2.41404	-1.712
134123053	chr6:134123053:C:A	8.59966e-87	-2.40107	-1.69078
134123263	chr6:134123263:T:G	6.82875e-86	-1.13622e-09	-2.01984
134123340	chr6:134123340:C:T	3.77568e-86	-2.6124	-1.39409e-09
134123746	chr6:134123746:G:A	1.29384e-86	-2.39054	-1.29283
134123866	chr6:134123866:T:C	7.67715e-87	-2.36958	-1.83574
134124026	chr6:134124026:A:T	6.85447e-86	-1.13622e-09	-2.01608
134124033	chr6:134124033:T:G	6.85086e-86	-1.13622e-09	-2.01661
134124055	chr6:134124055:G:A	5.25994e-87	-2.70973	-1.87372
134124075	chr6:134124075:C:T	6.84273e-86	-1.13622e-09	-2.0178
134124315	chr6:134124315:C:T	7.60289e-87	-2.48391	-1.73113
134124409	chr6:134124409:G:A	6.88164e-86	-1.13622e-09	-2.01213
134124444	chr6:134124444:G:A	6.89906e-86	-1.13622e-09	-2.0096
134124513	chr6:134124513:G:T	2.88432e-84	-1.13622e-09	1.72348
134124611	chr6:134124611:G:T	8.78695e-86	-1.13622e-09	-1.76772
134124625	chr6:134124625:C:T	7.36749e-87	-2.3086	-1.9379
134124636	chr6:134124636:A:G	8.26593e-87	-2.47613	-1.65529
134124664	chr6:134124664:G:A	8.10117e-87	-2.47002	-1.68154
134125351	chr6:134125351:A:G	4.73783e-87	-2.68296	-2.00503
134125679	chr6:134125679:T:G	4.82657e-87	-2.67361	-1.99582
134125760	chr6:134125760:T:C	4.70762e-87	-2.68902	-2.00537
134125844	chr6:134125844:G:T	4.74794e-87	-2.6792	-2.00665
134125985	chr6:134125985:A:C	4.74798e-87	-2.68468	-2.00117
134126060	chr6:134126060:G:A	1.19649e-86	-2.50258	-1.25901
134126077	chr6:134126077:A:T	4.7597e-87	-2.67976	-2.00362
134126163	chr6:134126163:T:TGGGTG	7.95538e-87	-2.44172	-1.728
134126166	chr6:134126166:TC:T	7.52608e-87	-2.47989	-1.7453
134126187	chr6:134126187:G:A	1.12307e-86	-2.51832	-1.3066
134126252	chr6:134126252:C:T	7.58227e-87	-2.48831	-1.72944
134126509	chr6:134126509:A:G	1.13825e-86	-2.52774	-1.28376
134126613	chr6:134126613:T:C	4.73795e-87	-2.6855	-2.00246
134126696	chr6:134126696:A:G	7.54538e-87	-2.50214	-1.7205
134126821	chr6:134126821:A:G	5.77324e-87	-2.70973	-1.7806
134127335	chr6:134127335:T:TAA	7.56103e-87	-2.51166	-1.7089
134127812	chr6:134127812:A:T	7.82418e-86	-1.13622e-09	-1.88376
134127946	chr6:134127946:G:A	1.15357e-86	-2.50654	-1.29158
134128016	chr6:134128016:A:C	3.71276e-85	-1.13622e-09	-0.326623
134128064	chr6:134128064:AAAT:A	4.70826e-87	-2.67417	-2.02008
134128218	chr6:134128218:A:G	1.1162e-86	-2.5066	-1.32445
134128290	chr6:134128290:C:G	6.8293e-86	-1.13622e-09	-2.01976
134128682	chr6:134128682:T:A	8.33221e-86	-1.13622e-09	-1.82085
134128749	chr6:134128749:A:G	4.65903e-87	-2.69615	-2.00861
134129004	chr6:134129004:C:T	2.5755e-84	-1.13622e-09	1.61023
134129005	chr6:134129005:G:A	7.85904e-86	-1.13622e-09	-1.87932
134129129	chr6:134129129:G:A	3.48262e-86	-2.6932	-1.39409e-09
134129147	chr6:134129147:G:A	8.34253e-86	-1.13622e-09	-1.81962
134129321	chr6:134129321:G:A	7.87846e-87	-2.48183	-1.6976
134129327	chr6:134129327:T:A	7.61242e-86	-1.13622e-09	-1.9112
134129332	chr6:134129332:G:A	2.84918e-84	-1.13622e-09	1.71122
134129489	chr6:134129489:T:C	1.15177e-86	-2.50519	-1.29449
134129822	chr6:134129822:AT:A	4.66671e-87	-2.69032	-2.01279
134130083	chr6:134130083:C:T	1.16127e-86	-2.48972	-1.30174
134130088	chr6:134130088:T:C	1.16922e-86	-2.47201	-1.31263
134130516	chr6:134130516:A:G	8.39577e-87	-2.23992	-1.87592
134130745	chr6:134130745:G:A	7.22061e-86	-1.13622e-09	-1.96404
134130747	chr6:134130747:C:A	2.97886e-84	-1.13622e-09	1.75573
134130777	chr6:134130777:A:C	1.51492e-85	-1.13622e-09	-1.22304
134130778	chr6:134130778:C:T	7.82146e-87	-2.46279	-1.72391
134130985	chr6:134130985:T:C	6.30796e-87	-2.63933	-1.76242
134131127	chr6:134131127:G:A	5.7991e-87	-2.70101	-1.78486
134131463	chr6:134131463:C:T	6.65408e-85	-1.13622e-09	0.256832
134131524	chr6:134131524:G:A	1.38895e-85	-1.13622e-09	-1.30985
134131737	chr6:134131737:A:G	1.13383e-86	-2.48914	-1.32624
134131885	chr6:134131885:T:C	8.63439e-86	-1.13622e-09	-1.78523
134131928	chr6:134131928:G:A	4.45231e-86	-2.44756	-1.39409e-09
134131961	chr6:134131961:C:T	1.36926e-85	-1.13622e-09	-1.32413
134132003	chr6:134132003:T:C	6.78251e-87	-2.614	-1.71522
134132100	chr6:134132100:C:T	5.86441e-87	-2.6072	-1.86746
134132205	chr6:134132205:G:A	4.62616e-87	-2.70956	-2.00228
134132236	chr6:134132236:T:C	8.12141e-87	-2.65467	-1.49439
134132828	chr6:134132828:A:T	1.24293e-86	-2.46857	-1.25494
134132855	chr6:134132855:A:T	1.3647e-85	-1.13622e-09	-1.32746
134133015	chr6:134133015:C:T	3.11354e-84	-1.13622e-09	1.79995
134133069	chr6:134133069:A:G	5.58784e-87	-2.70813	-1.81485
134133138	chr6:134133138:G:C	6.9843e-87	-2.43708	-1.86283
134133453	chr6:134133453:A:G	9.7652e-86	-1.13622e-09	-1.66216
134133697	chr6:134133697:C:T	5.48366e-87	-2.62482	-1.91698
134133780	chr6:134133780:G:A	4.72042e-87	-2.69326	-1.99841
134133811	chr6:134133811:A:G	7.25102e-87	-2.32159	-1.94083
134134002	chr6:134134002:C:A	6.98894e-86	-1.13622e-09	-1.99665
134134016	chr6:134134016:C:T	1.22518e-86	-2.52237	-1.21552
134134438	chr6:134134438:A:G	5.92797e-87	-2.7042	-1.75969
134134506	chr6:134134506:C:T	1.83087e-85	-1.13622e-09	-1.03361
134135022	chr6:134135022:G:A	8.75709e-87	-2.46772	-1.60598
134135099	chr6:134135099:G:A	1.10319e-86	-2.502	-1.34078
134135132	chr6:134135132:G:A	2.43081e-85	-1.13622e-09	-0.750174
134135400	chr6:134135400:A:G	4.639e-87	-2.70632	-2.00274
134135454	chr6:134135454:A:G	9.54943e-86	-1.13622e-09	-1.6845
134135550	chr6:134135550:T:C	1.03411e-84	-1.13622e-09	0.697731
134136023	chr6:134136023:T:C	9.58139e-86	-1.13622e-09	-1.68116
134136030	chr6:134136030:C:CAGG	6.81639e-86	-2.61801	0.596354
134136368	chr6:134136368:T:TTA	4.18663e-86	-2.64005	0.130963
134136781	chr6:134136781:A:G	1.89072e-85	-1.58961	0.588167
134136887	chr6:134136887:C:T	8.31364e-86	-1.13622e-09	-1.82309
134136968	chr6:134136968:T:C	3.42507e-85	-1.13622e-09	-0.407275
134137060	chr6:134137060:C:T	9.23735e-87	-2.0059	-2.01441
134137506	chr6:134137506:G:A	3.0166e-85	-1.13622e-09	-0.534267
134138064	chr6:134138064:T:C	6.96652e-86	-1.13622e-09	-1.99987
134138074	chr6:134138074:C:T	3.07694e-85	-1.13622e-09	-0.514461
134138563	chr6:134138563:A:G	3.47296e-86	-2.69598	-1.39409e-09
134138779	chr6:134138779:A:G	1.00202e-85	-1.13622e-09	-1.63638
134138851	chr6:134138851:G:A	9.99391e-87	-1.93098	-2.01061
134139125	chr6:134139125:A:G	2.76149e-85	-1.13622e-09	-0.622627
134139226	chr6:134139226:G:A	7.00397e-85	-1.13622e-09	0.308079
134139243	chr6:134139243:A:G	1.04467e-85	-1.13622e-09	-1.5947
134139289	chr6:134139289:C:T	2.85494e-85	-1.13622e-09	-0.589346
134139393	chr6:134139393:G:A	1.07393e-86	-1.86037	-2.00928
134139578	chr6:134139578:G:A	7.41538e-87	-2.65198	-1.58803
134139582	chr6:134139582:A:T	2.91091e-85	-1.13622e-09	-0.569933
134139599	chr6:134139599:C:T	7.06395e-86	-1.13622e-09	-1.98598
134139696	chr6:134139696:A:G	1.37281e-85	-2.60622	1.28468
134139761	chr6:134139761:G:A	1.1773e-85	-2.59558	1.12041
134140288	chr6:134140288:T:G	1.46654e-85	-1.13622e-09	-1.25549
134140305	chr6:134140305:T:C	1.37576e-85	-2.57867	1.25928
134140540	chr6:134140540:G:A	7.05732e-86	-1.13622e-09	-1.98692
134140593	chr6:134140593:T:C	1.07472e-86	-2.67459	-1.19433
134141049	chr6:134141049:G:A	9.98666e-87	-1.92227	-2.02005
134141178	chr6:134141178:C:A	7.74558e-86	-1.13622e-09	-1.89386
134141428	chr6:134141428:G:C	1.64953e-85	-2.58341	1.4455
134141496	chr6:134141496:C:T	1.33771e-84	-1.13622e-09	0.955145
134141518	chr6:134141518:T:A	1.46106e-86	-1.65289	-1.90893
134141635	chr6:134141635:TTTAA:T	7.04735e-86	-1.13622e-09	-1.98833
134141637	chr6:134141637:T:G	1.2915e-86	-1.68164	-2.00354
134141665	chr6:134141665:C:T	9.52561e-87	-1.96956	-2.02002
134141775	chr6:134141775:C:G	1.09429e-86	-2.68778	-1.1631
134141861	chr6:134141861:C:T	3.40118e-85	-1.13622e-09	-0.414275
134141985	chr6:134141985:C:T	2.58008e-85	-1.13622e-09	-0.690578
134142301	chr6:134142301:T:C	6.95349e-86	-1.13622e-09	-2.00174
134142575	chr6:134142575:G:A	7.06273e-86	-1.13622e-09	-1.98615
134142748	chr6:134142748:T:G	1.72524e-85	-2.58951	1.49647
134142874	chr6:134142874:T:G	8.87224e-87	-2.04084	-2.0198
134143021	chr6:134143021:A:G	6.86298e-86	-1.13622e-09	-2.01484
134143106	chr6:134143106:C:T	3.25548e-86	-2.60478	-0.15586
134143376	chr6:134143376:T:C	5.22463e-85	-2.67234	2.68733
134143635	chr6:134143635:G:A	3.53425e-86	-0.675608	-2.00288
134143640	chr6:134143640:A:G	7.19387e-86	-1.13622e-09	-1.96775
134143752	chr6:134143752:T:G	8.62607e-87	-2.06895	-2.01983
134143791	chr6:134143791:A:G	3.59876e-85	-1.76864	1.41083
134144112	chr6:134144112:G:A	8.3742e-85	-1.13622e-09	0.486758
134144245	chr6:134144245:G:A	8.65124e-86	-1.13622e-09	-1.78328
134144249	chr6:134144249:G:A	9.2515e-86	-1.13622e-09	-1.7162
134144316	chr6:134144316:C:T	8.41951e-86	-1.13622e-09	-1.81043
134144762	chr6:134144762:T:C	6.92604e-86	-1.8091	-0.196593
134144812	chr6:134144812:AAT:A	5.46813e-85	-1.13622e-09	0.060538
134145115	chr6:134145115:C:A	1.77997e-85	-1.13622e-09	-1.0618
134145138	chr6:134145138:G:A	7.65993e-87	-2.22665	-1.98091
134145279	chr6:134145279:G:A	6.94208e-86	-1.13622e-09	-2.00338
134145335	chr6:134145335:T:C	2.12209e-86	-2.69091	-0.497671
134145340	chr6:134145340:T:C	8.13177e-86	-1.8452	-1.39409e-09
134145351	chr6:134145351:G:A	1.53758e-85	-1.13622e-09	-1.20819
134145424	chr6:134145424:G:A	7.21794e-86	-1.13622e-09	-1.96441
134145768	chr6:134145768:A:G	1.02004e-85	-1.13622e-09	-1.61856
134146362	chr6:134146362:A:T	1.94661e-86	-2.00007	-1.27483
134146703	chr6:134146703:T:C	1.16801e-86	-1.82532	-1.96037
134146799	chr6:134146799:A:G	1.31567e-86	-1.97952	-1.68712
134146931	chr6:134146931:G:A	2.85849e-86	-1.74248	-1.14821
134147150	chr6:134147150:G:A	1.98979e-86	-1.85209	-1.40086
134147285	chr6:134147285:G:A	1.80395e-86	-1.89172	-1.45928
134147423	chr6:134147423:G:A	2.20338e-86	-1.48455	-1.66644
134147838	chr6:134147838:A:G	9.11963e-86	-2.67516	0.944603
134148304	chr6:134148304:G:T	2.87481e-86	-1.4637	-1.42129
134148715	chr6:134148715:T:C	2.52743e-86	-1.46789	-1.54589
134148772	chr6:134148772:A:T	1.66142e-86	-2.67476	-0.758549
134149163	chr6:134149163:C:G	2.1803e-86	-1.89666	-1.26486
134149436	chr6:134149436:G:A	1.13142e-84	-1.13622e-09	0.787658
134149626	chr6:134149626:C:A	3.50192e-86	-2.68767	-1.39409e-09
134149721	chr6:134149721:T:C	4.29203e-86	-0.791877	-1.69235
134150422	chr6:134150422:A:C	1.53419e-85	-1.13622e-09	-1.2104
134150952	chr6:134150952:T:C	9.75671e-87	-2.68971	-1.2759
134150967	chr6:134150967:G:T	1.69504e-86	-1.54766	-1.86562
134151162	chr6:134151162:A:G	5.38143e-87	-2.58763	-1.97299
134151191	chr6:134151191:T:C	4.82963e-87	-2.65137	-2.01743
134151196	chr6:134151196:A:T	2.46937e-85	-0.788405	0.0539706
134151472	chr6:134151472:G:A	1.85985e-85	-0.780381	-0.237523
134151576	chr6:134151576:C:CAGAT	1.00112e-86	-1.93782	-2.00204
134151818	chr6:134151818:G:A	2.52062e-85	-0.741119	0.0272247
134152047	chr6:134152047:G:A	6.82744e-86	-1.13622e-09	-2.02003
134152173	chr6:134152173:T:A	6.29217e-86	-0.27537	-1.82631
134152552	chr6:134152552:T:G	5.63718e-87	-2.61665	-1.89754
134152950	chr6:134152950:G:A	7.34054e-86	-1.13622e-09	-1.94757
134153142	chr6:134153142:G:A	1.46552e-85	-0.227535	-1.02865
134153227	chr6:134153227:A:G	5.17488e-87	-2.5842	-2.01556
134153270	chr6:134153270:G:A	2.41889e-86	-1.03756	-2.02011
134153465	chr6:134153465:C:T	1.30655e-85	-1.13622e-09	-1.37101
134153674	chr6:134153674:A:G	6.24926e-87	-2.5162	-1.8949
134153778	chr6:134153778:G:A	5.36966e-87	-2.60576	-1.95704
134153791	chr6:134153791:C:A	1.1652e-85	-1.13622e-09	-1.48551
134154057	chr6:134154057:C:T	7.59969e-86	-1.13622e-09	-1.91287
134154179	chr6:134154179:T:G	7.31706e-86	-1.13622e-09	-1.95077
134154287	chr6:134154287:T:C	7.27089e-86	-1.13622e-09	-1.9571
134155041	chr6:134155041:G:A	3.99831e-86	-2.55511	-1.39409e-09
134155834	chr6:134155834:A:T	1.37494e-85	-1.13622e-09	-1.31999
134155915	chr6:134155915:G:A	1.7116e-86	-2.63301	-0.770545
134156016	chr6:134156016:C:G	1.85403e-86	-2.62059	-0.703034
134156391	chr6:134156391:A:G	1.25577e-86	-2.59638	-1.11686
134156516	chr6:134156516:T:C	8.08358e-85	-1.38538	1.83682
134156798	chr6:134156798:TAAA:T	5.97147e-87	-2.69822	-1.75836
134157455	chr6:134157455:G:T	5.81738e-87	-2.70416	-1.77856
134157680	chr6:134157680:C:T	7.10868e-86	-1.13622e-09	-1.97967
134157707	chr6:134157707:AAGT:A	1.97788e-85	-1.13622e-09	-0.95637
134157710	chr6:134157710:T:A	1.15528e-86	-2.18055	-1.61609
134157759	chr6:134157759:C:T	1.25429e-86	-2.19046	-1.52395
134157971	chr6:134157971:C:T	4.05748e-86	-2.54042	-1.39409e-09
134158102	chr6:134158102:G:C	6.8451e-86	-1.13622e-09	-2.01745
134158205	chr6:134158205:G:A	7.19601e-86	-1.13622e-09	-1.96746
134158889	chr6:134158889:T:A	7.67868e-86	-1.13622e-09	-1.90254
134159013	chr6:134159013:T:C	7.08991e-86	-1.13622e-09	-1.98231
134159293	chr6:134159293:G:C	6.8269e-86	-1.13622e-09	-2.02011
134159331	chr6:134159331:T:C	7.18236e-86	-1.13622e-09	-1.96936
134159469	chr6:134159469:C:T	7.35136e-86	-1.13622e-09	-1.9461
134159765	chr6:134159765:C:T	1.47563e-85	-1.13622e-09	-1.24931
134159788	chr6:134159788:T:C	6.99115e-86	-1.13622e-09	-1.99634
134159809	chr6:134159809:C:T	5.4088e-86	-2.25296	-1.39409e-09
134159906	chr6:134159906:C:T	7.29292e-86	-1.13622e-09	-1.95408
134159929	chr6:134159929:T:G	7.97409e-86	-1.13622e-09	-1.86479
134160364	chr6:134160364:G:A	8.83417e-86	-1.13622e-09	-1.76236
134160385	chr6:134160385:C:T	7.68078e-86	-1.13622e-09	-1.90226
134160971	chr6:134160971:A:G	1.58881e-85	-1.17541	-1.39409e-09
134161890	chr6:134161890:T:C	2.47325e-85	-1.13622e-09	-0.732864
134162212	chr6:134162212:T:C	6.85894e-86	-1.13622e-09	-2.01543
134162470	chr6:134162470:T:C	1.10853e-85	-1.13622e-09	-1.53536
134162796	chr6:134162796:AAAAG:A	6.87288e-86	-1.13622e-09	-2.0134
134162877	chr6:134162877:C:T	9.44434e-86	-1.13622e-09	-1.69557
134163413	chr6:134163413:A:G	5.35982e-87	-2.54663	-2.01801
134163846	chr6:134163846:A:AT	1.10355e-85	-1.13622e-09	-1.53987
134164031	chr6:134164031:A:G	1.12284e-85	-1.13622e-09	-1.52254
134164235	chr6:134164235:C:T	7.49461e-85	-1.13622e-09	0.375786
134164538	chr6:134164538:G:A	1.02345e-85	-1.61522	-1.39409e-09
134164604	chr6:134164604:G:T	1.6021e-84	-1.13622e-09	1.1355
134164738	chr6:134164738:C:T	1.37912e-85	-1.13622e-09	-1.31695
134164935	chr6:134164935:T:A	7.57956e-86	-1.13622e-09	-1.91553
134165114	chr6:134165114:T:C	9.74314e-85	-1.13622e-09	0.638165
134165192	chr6:134165192:A:AT	4.24393e-86	-2.49549	-1.39409e-09
134165756	chr6:134165756:C:A	1.91544e-85	-1.13622e-09	-0.988448
134165766	chr6:134165766:T:C	3.8661e-86	-2.68926	0.10052
134165987	chr6:134165987:A:G	1.33861e-86	-1.64118	-2.00817
134166044	chr6:134166044:C:T	9.36971e-86	-1.13622e-09	-1.7035
134166192	chr6:134166192:C:T	3.45178e-86	-2.70209	-1.39409e-09
134166556	chr6:134166556:C:T	6.09354e-87	-2.63442	-1.80192
134166591	chr6:134166591:C:A	6.82748e-86	-1.13622e-09	-2.02003
134166859	chr6:134166859:T:C	1.54651e-85	-1.13622e-09	-1.2024
134166868	chr6:134166868:T:C	8.78976e-86	-1.13622e-09	-1.7674
134166959	chr6:134166959:C:G	9.1464e-86	-1.13622e-09	-1.72762
134167399	chr6:134167399:CAG:C	5.4102e-87	-2.65624	-1.89904
134167445	chr6:134167445:C:T	1.22742e-85	-1.13622e-09	-1.43348
134167462	chr6:134167462:C:T	9.16533e-86	-1.13622e-09	-1.72556
134167538	chr6:134167538:G:A	1.12158e-85	-1.13622e-09	-1.52366
134167775	chr6:134167775:G:T	1.47434e-86	-2.70859	-0.844187
134167822	chr6:134167822:T:G	3.21138e-86	-1.01211	-1.76217
134168017	chr6:134168017:G:C	8.88067e-86	-1.13622e-09	-1.75711
134168069	chr6:134168069:G:A	6.88381e-86	-1.13622e-09	-2.01181
134168075	chr6:134168075:T:G	7.41013e-86	-1.13622e-09	-1.93813
134168108	chr6:134168108:A:G	5.51588e-87	-2.64873	-1.88721
134168165	chr6:134168165:A:ACC	5.93754e-86	-2.15969	-1.39409e-09
134168169	chr6:134168169:C:T	4.00708e-86	-2.55292	-1.39409e-09
134168191	chr6:134168191:C:T	9.47092e-86	-1.13622e-09	-1.69276
134168279	chr6:134168279:G:A	2.04072e-85	-1.13622e-09	-0.925094
134168439	chr6:134168439:A:T	1.00145e-85	-1.13622e-09	-1.63695
134168559	chr6:134168559:T:C	1.31499e-85	-1.13622e-09	-1.36457
134168810	chr6:134168810:G:A	7.00219e-86	-1.13622e-09	-1.99476
134168991	chr6:134168991:C:T	6.82957e-86	-1.13622e-09	-2.01972
134169413	chr6:134169413:T:C	6.90321e-86	-1.13622e-09	-2.009
134169440	chr6:134169440:C:T	7.79111e-86	-1.13622e-09	-1.888
134170319	chr6:134170319:G:A	6.91257e-86	-1.13622e-09	-2.00764
134170985	chr6:134170985:TCCCGG:T	3.67431e-85	-1.13622e-09	-0.337032
134171243	chr6:134171243:G:A	1.20048e-85	-1.13622e-09	-1.45568
134171247	chr6:134171247:A:T	1.19755e-85	-1.13622e-09	-1.45812
134171250	chr6:134171250:AGATAT:A	1.19277e-85	-1.13622e-09	-1.46212
134171255	chr6:134171255:T:A	8.02059e-86	-1.13622e-09	-1.85897
134171405	chr6:134171405:T:C	8.85869e-86	-1.13622e-09	-1.75958
134171497	chr6:134171497:T:C	3.43066e-86	-2.70823	-1.39409e-09
134171724	chr6:134171724:T:C	8.30417e-86	-1.13622e-09	-1.82423
134172259	chr6:134172259:G:A	4.58252e-87	-2.70272	-2.0186
134172809	chr6:134172809:A:G	9.94865e-87	-2.60154	-1.34459
134173761	chr6:134173761:G:C	3.52492e-86	-2.68112	-1.39409e-09
134174974	chr6:134174974:G:A	4.39447e-86	-0.845898	-1.61474
134176164	chr6:134176164:G:C	9.26434e-86	-1.13622e-09	-1.71481
134176299	chr6:134176299:C:T	2.01173e-85	-1.13622e-09	-0.939401
134176537	chr6:134176537:G:A	6.49195e-86	-0.747173	-1.32325
134178057	chr6:134178057:A:G	1.67504e-85	-1.13622e-09	-1.12256
134178426	chr6:134178426:G:A	1.55968e-86	-1.53355	-1.96295
134178606	chr6:134178606:G:T	7.8206e-86	-1.13622e-09	-1.88422
134178716	chr6:134178716:T:C	1.20724e-86	-2.41385	-1.33879
134178953	chr6:134178953:T:C	4.12697e-86	-2.52344	-1.39409e-09
134179520	chr6:134179520:AATG:A	1.23693e-85	-1.13622e-09	-1.42576
134180016	chr6:134180016:C:T	7.27105e-86	-1.13622e-09	-1.95708
134181747	chr6:134181747:G:A	6.0773e-87	-2.6821	-1.75691
134182318	chr6:134182318:T:G	7.48425e-86	-1.13622e-09	-1.92818
134182487	chr6:134182487:C:T	1.52007e-86	-2.48737	-1.03486
134182843	chr6:134182843:G:A	7.07929e-86	-1.13622e-09	-1.98381
134182896	chr6:134182896:A:C	2.40245e-85	-1.13622e-09	-0.76191
134183064	chr6:134183064:A:G	1.25723e-85	-1.13622e-09	-1.40949
134183159	chr6:134183159:A:G	1.24759e-85	-1.13622e-09	-1.41718
134183277	chr6:134183277:TCAAA:T	1.01362e-86	-1.90737	-2.02008
134183330	chr6:134183330:CTGTT:C	8.05616e-86	-1.13622e-09	-1.85455
134183663	chr6:134183663:T:C	5.26688e-86	-2.27955	-1.39409e-09
134183879	chr6:134183879:G:A	1.53444e-85	-1.13622e-09	-1.21023
134184106	chr6:134184106:G:C	9.21842e-86	-1.13622e-09	-1.71978
134184365	chr6:134184365:C:T	5.28188e-86	-2.2767	-1.39409e-09
134184376	chr6:134184376:G:A	1.25446e-85	-1.13622e-09	-1.4117
134184443	chr6:134184443:C:T	6.24063e-86	-1.25838	-0.851525
134185375	chr6:134185375:T:C	3.35099e-86	-1.20859	-1.52313
134185973	chr6:134185973:C:T	1.10231e-85	-1.13622e-09	-1.54099
134186031	chr6:134186031:CTT:C	1.52043e-85	-1.13622e-09	-1.2194
134186283	chr6:134186283:G:C	2.46186e-86	-1.17634	-1.86372
134186556	chr6:134186556:C:T	7.2932e-85	0.348544	-1.39409e-09
134186786	chr6:134186786:C:T	7.71921e-86	-1.13622e-09	-1.89727
134186825	chr6:134186825:T:G	1.16329e-85	-1.13622e-09	-1.48714
134187353	chr6:134187353:G:A	1.90524e-86	-1.32624	-1.97014
134187371	chr6:134187371:A:T	1.56846e-85	-2.14267	0.954361
134188116	chr6:134188116:T:C	2.33307e-86	-1.49581	-1.59799
134188729	chr6:134188729:C:T	1.31542e-85	-1.13622e-09	-1.36424
134189048	chr6:134189048:C:A	3.27859e-85	-2.20382	1.75283
134189668	chr6:134189668:G:A	2.10883e-86	-1.20962	-1.98523
134189737	chr6:134189737:G:A	2.06874e-86	-1.23441	-1.97963
134190011	chr6:134190011:G:A	4.64263e-85	-2.1797	2.07659
134190067	chr6:134190067:C:A	6.8339e-86	-1.13622e-09	-2.01909
134190235	chr6:134190235:C:T	2.12682e-85	-1.13622e-09	-0.883772
134190367	chr6:134190367:A:C	1.61e-86	-1.51291	-1.95184
134190372	chr6:134190372:G:A	8.2909e-86	-1.13622e-09	-1.82582
134190475	chr6:134190475:A:G	4.14631e-86	-0.877713	-1.64105
134191113	chr6:134191113:T:C	1.15584e-85	-1.13622e-09	-1.49357
134191414	chr6:134191414:C:G	7.17367e-86	-1.13622e-09	-1.97057
134191514	chr6:134191514:AC:A	7.85541e-86	-1.13622e-09	-1.87978
134192174	chr6:134192174:G:A	1.01208e-85	-1.13622e-09	-1.62639
134192195	chr6:134192195:C:T	8.15723e-87	-2.21435	-1.93032
134192211	chr6:134192211:C:T	1.84825e-85	-1.13622e-09	-1.02416
134192260	chr6:134192260:C:T	8.15158e-87	-2.23993	-1.90542
134192283	chr6:134192283:T:C	7.22183e-86	-1.13622e-09	-1.96388
134192414	chr6:134192414:T:A	7.49533e-86	-1.13622e-09	-1.9267
134192479	chr6:134192479:C:G	1.01546e-86	-2.06949	-1.85615
134192918	chr6:134192918:T:C	9.47028e-86	-1.13622e-09	-1.69282
134194647	chr6:134194647:G:A	8.18115e-86	-1.13622e-09	-1.83915
134194843	chr6:134194843:G:A	1.01398e-85	-1.13622e-09	-1.62452
134194881	chr6:134194881:C:A	5.50569e-87	-2.61291	-1.92488
134194974	chr6:134194974:G:C	5.6681e-87	-2.60811	-1.9006
134195227	chr6:134195227:C:T	3.56057e-86	-2.67106	-1.39409e-09
134196125	chr6:134196125:T:G	9.40352e-86	-1.13622e-09	-1.6999
134196224	chr6:134196224:T:A	6.38532e-85	0.215603	-1.39409e-09
134196549	chr6:134196549:C:T	1.62366e-86	-2.67116	-0.785141
134197374	chr6:134197374:G:C	5.2271e-87	-2.57053	-2.01918
134197805	chr6:134197805:C:T	7.4784e-86	-1.13622e-09	-1.92896
134197849	chr6:134197849:A:T	2.89924e-86	-2.65806	-0.218475
134198038	chr6:134198038:T:A	1.15776e-85	-1.13622e-09	-1.49191
134198302	chr6:134198302:T:C	4.76182e-87	-2.69761	-1.98533
134198685	chr6:134198685:C:T	3.56648e-86	-2.6694	-1.39409e-09
134198920	chr6:134198920:C:T	1.26551e-85	-1.13622e-09	-1.40292
134198980	chr6:134198980:G:C	3.26268e-85	-1.13622e-09	-0.455848
134199031	chr6:134199031:G:A	7.21308e-86	-1.13622e-09	-1.96509
134199671	chr6:134199671:T:A	8.61444e-87	-2.70946	-1.38067
134199758	chr6:134199758:T:C	4.90289e-87	-2.64305	-2.01069
134200314	chr6:134200314:T:A	6.92531e-86	-1.13622e-09	-2.0058
134201041	chr6:134201041:T:A	6.82709e-86	-1.13622e-09	-2.02008
134201123	chr6:134201123:C:T	7.02826e-86	-1.13622e-09	-1.99104
134201311	chr6:134201311:C:T	6.86704e-86	-1.13622e-09	-2.01425
134201349	chr6:134201349:C:T	1.37297e-86	-2.66212	-0.961887
134201350	chr6:134201350:A:G	4.86368e-87	-2.64169	-2.02009
134201518	chr6:134201518:G:A	9.17433e-86	-1.13622e-09	-1.72457
134201762	chr6:134201762:A:C	1.22861e-85	-1.13622e-09	-1.43251
134201768	chr6:134201768:T:A	1.22738e-85	-1.13622e-09	-1.43351
134202192	chr6:134202192:A:G	7.34128e-86	-1.13622e-09	-1.94747
134202301	chr6:134202301:A:G	1.9711e-85	-1.13622e-09	-0.959806
134202498	chr6:134202498:A:G	7.11186e-86	-1.13622e-09	-1.97922
134202533	chr6:134202533:T:C	8.18705e-86	-1.13622e-09	-1.83843
134202534	chr6:134202534:G:A	7.84993e-86	-1.13622e-09	-1.88048
134202721	chr6:134202721:A:T	7.73363e-86	-1.13622e-09	-1.89541
134203518	chr6:134203518:G:A	8.18086e-85	0.4634	-1.39409e-09
134204159	chr6:134204159:A:G	1.27162e-85	-1.13622e-09	-1.39811
134204263	chr6:134204263:A:ATT	1.52263e-85	-1.13622e-09	-1.21796
134204401	chr6:134204401:G:A	1.01417e-85	-1.13622e-09	-1.62433
134204649	chr6:134204649:G:A	1.3188e-85	-1.13622e-09	-1.36167
134205156	chr6:134205156:T:G	7.0425e-86	-1.13622e-09	-1.98902
134205639	chr6:134205639:T:C	7.00488e-86	-1.13622e-09	-1.99438
134205777	chr6:134205777:T:C	6.98695e-86	-1.13622e-09	-1.99694
134205916	chr6:134205916:C:G	7.3712e-86	-1.13622e-09	-1.9434
134206036	chr6:134206036:C:T	7.32958e-86	-1.13622e-09	-1.94906
134206145	chr6:134206145:C:T	1.18711e-85	-1.13622e-09	-1.46687
134206225	chr6:134206225:A:G	7.06573e-86	-1.13622e-09	-1.98573
134206278	chr6:134206278:T:TA	1.11338e-85	-1.13622e-09	-1.531
134206293	chr6:134206293:C:T	9.52553e-87	-2.69826	-1.29133
134206503	chr6:134206503:C:T	8.01067e-86	-1.13622e-09	-1.86021
134206525	chr6:134206525:C:T	6.27749e-87	-2.53489	-1.87171
134206548	chr6:134206548:C:T	1.96887e-85	-1.13622e-09	-0.960938
134206721	chr6:134206721:T:C	4.86448e-87	-2.69734	-1.96427
134206862	chr6:134206862:G:A	3.84108e-86	-2.59523	-1.39409e-09
134207142	chr6:134207142:C:T	1.24127e-86	-2.47399	-1.25086
134207920	chr6:134207920:TTTTG:T	7.93943e-87	-2.25418	-1.91755
134208492	chr6:134208492:A:G	5.65791e-87	-2.70961	-1.8009
134208539	chr6:134208539:C:T	8.53183e-86	-1.13622e-09	-1.79718
134208742	chr6:134208742:A:G	7.64987e-86	-1.13622e-09	-1.90629
134208766	chr6:134208766:ATATATGTG:A	2.11855e-86	-2.09351	-1.09674
134208834	chr6:134208834:ATG:A	1.14012e-85	-1.13622e-09	-1.50726
134209424	chr6:134209424:C:A	9.62351e-85	-0.961653	1.58746
134209710	chr6:134209710:T:A	9.69077e-86	-1.13622e-09	-1.66981
134209975	chr6:134209975:C:A	7.61939e-86	-1.13622e-09	-1.91029
134210459	chr6:134210459:G:T	7.32831e-86	-1.13622e-09	-1.94924
134210592	chr6:134210592:G:A	3.44503e-86	-2.70405	-1.39409e-09
134210699	chr6:134210699:C:G	5.27422e-87	-2.70905	-1.87169
134211207	chr6:134211207:T:C	7.20599e-86	-1.13622e-09	-1.96607
134211237	chr6:134211237:A:T	1.13174e-85	-1.13622e-09	-1.51464
134211440	chr6:134211440:G:A	9.32156e-86	-1.13622e-09	-1.70865
134211718	chr6:134211718:A:G	7.58542e-86	-1.13622e-09	-1.91475
134211978	chr6:134211978:T:C	1.71881e-86	-2.29414	-1.10522
134212374	chr6:134212374:T:C	7.56725e-87	-2.32665	-1.89309
134212585	chr6:134212585:G:A	1.09728e-86	-1.86755	-1.98061
134212728	chr6:134212728:G:A	6.31165e-85	-0.958139	1.16214
134213244	chr6:134213244:G:A	5.38022e-87	-2.70825	-1.85259
134213851	chr6:134213851:G:A	6.19313e-87	-2.70973	-1.7104
134214021	chr6:134214021:C:T	7.33788e-87	-2.30127	-1.94925
134214078	chr6:134214078:T:C	6.96525e-86	-1.13622e-09	-2.00005
134214610	chr6:134214610:AAGTTT:A	2.07152e-86	-2.20898	-1.00372
134215171	chr6:134215171:G:A	2.02977e-86	-2.26467	-0.968391
134215292	chr6:134215292:G:T	8.09896e-87	-2.18914	-1.96269
134215296	chr6:134215296:A:G	7.06285e-86	-1.13622e-09	-1.98613
134215560	chr6:134215560:T:C	2.25273e-85	-2.25865	1.4324
134215579	chr6:134215579:T:G	6.46811e-87	-2.60768	-1.76901
134215676	chr6:134215676:T:G	5.30422e-87	-2.7065	-1.86857
134215683	chr6:134215683:C:T	2.60885e-85	-1.13622e-09	-0.679487
134215748	chr6:134215748:G:A	1.6028e-85	-1.13622e-09	-1.16665
134215931	chr6:134215931:G:A	2.55217e-85	-1.13622e-09	-0.701452
134216310	chr6:134216310:G:C	7.60413e-86	-1.10598	-0.806315
134216452	chr6:134216452:T:C	3.51138e-85	-2.16079	1.7784
134216609	chr6:134216609:T:C	1.26384e-86	-1.72829	-1.97854
134216976	chr6:134216976:G:A	5.15673e-86	-2.30068	-1.39409e-09
134217038	chr6:134217038:G:A	7.04357e-86	-1.13622e-09	-1.98887
134217348	chr6:134217348:T:C	8.69391e-86	-1.13622e-09	-1.77836
134217743	chr6:134217743:A:G	3.22212e-85	-1.13622e-09	-0.468359
134217886	chr6:134217886:T:G	6.32455e-86	-1.79316	-0.303388
134218041	chr6:134218041:G:A	2.24692e-86	-2.15877	-0.972653
134218498	chr6:134218498:C:T	4.35172e-86	-2.47041	-1.39409e-09
134218588	chr6:134218588:C:T	2.32828e-86	-2.22292	-0.872932
134219316	chr6:134219316:A:G	5.74607e-87	-2.69411	-1.80094
134219442	chr6:134219442:T:C	6.82898e-86	-1.13622e-09	-2.01981
134219484	chr6:134219484:G:A	1.0587e-85	-1.13622e-09	-1.58135
134219660	chr6:134219660:A:T	5.94186e-86	-1.37104	-0.787922
134219884	chr6:134219884:C:G	1.15109e-86	-1.80092	-1.99935
134220135	chr6:134220135:A:T	6.82791e-86	-1.13622e-09	-2.01996
134220707	chr6:134220707:CATCAACAT:C	7.72122e-86	-1.13622e-09	-1.89701
134220807	chr6:134220807:C:T	8.58554e-87	-2.07845	-2.01504
134220832	chr6:134220832:AT:A	5.07161e-87	-2.61211	-2.0078
134221133	chr6:134221133:G:T	9.31571e-87	-2.02686	-1.985
134222410	chr6:134222410:A:C	8.00828e-86	-1.13622e-09	-1.86051
134222583	chr6:134222583:A:G	4.57623e-86	-1.33536	-1.08475
134222681	chr6:134222681:T:C	2.00114e-86	-2.01043	-1.23683
134222819	chr6:134222819:A:G	7.142e-86	-1.13622e-09	-1.97499
134223167	chr6:134223167:G:A	8.22978e-87	-2.56347	-1.57234
134223292	chr6:134223292:C:T	6.36059e-87	-2.43775	-1.95569
134223299	chr6:134223299:T:C	2.8931e-85	-0.856624	0.280553
134223317	chr6:134223317:G:A	1.18009e-85	-1.13622e-09	-1.47281
134223568	chr6:134223568:C:T	4.30209e-86	-1.4186	-1.06328
134223595	chr6:134223595:G:A	3.31921e-85	-0.911448	0.472778
134223670	chr6:134223670:T:C	7.45015e-87	-2.64463	-1.5907
134223852	chr6:134223852:A:G	4.90108e-87	-2.70899	-1.94513
134223964	chr6:134223964:G:A	7.86748e-86	-1.13622e-09	-1.87825
134224248	chr6:134224248:A:G	1.01006e-86	-1.98216	-1.94881
134224326	chr6:134224326:C:T	9.4402e-86	-1.13622e-09	-1.69601
134224751	chr6:134224751:A:G	1.95657e-86	-2.40666	-0.863126
134224802	chr6:134224802:C:T	2.94602e-85	-1.13622e-09	-0.557943
134224815	chr6:134224815:G:T	8.37562e-87	-2.56721	-1.55103
134224861	chr6:134224861:AAC:A	1.28288e-86	-2.54774	-1.14414
134224876	chr6:134224876:C:G	1.32477e-85	-1.13622e-09	-1.35716
134224903	chr6:134224903:C:T	6.87396e-86	-1.13622e-09	-2.01324
134224913	chr6:134224913:T:C	2.66072e-86	-2.35007	-0.612315
134225017	chr6:134225017:AAAAAAAG:A	3.54556e-86	-2.67529	-1.39409e-09
134225547	chr6:134225547:G:A	2.50703e-86	-1.81821	-1.20367
134225755	chr6:134225755:T:G	5.60332e-87	-2.6607	-1.85951
134225834	chr6:134225834:A:G	5.48306e-87	-2.64781	-1.8941
134225904	chr6:134225904:C:T	5.64648e-87	-2.66023	-1.8523
134226107	chr6:134226107:G:A	5.81787e-87	-2.61828	-1.86436
134226221	chr6:134226221:A:G	5.63771e-87	-2.66202	-1.85207
134226232	chr6:134226232:C:A	5.60622e-87	-2.66649	-1.8532
134226453	chr6:134226453:C:A	8.31889e-87	-2.3112	-1.81384
134226681	chr6:134226681:G:A	2.91273e-85	-1.13622e-09	-0.569306
134226700	chr6:134226700:A:AT	9.44902e-86	-1.13622e-09	-1.69507
134226753	chr6:134226753:G:A	7.88158e-86	-1.13622e-09	-1.87645
134226765	chr6:134226765:A:T	1.35525e-85	-1.13622e-09	-1.33441
134227063	chr6:134227063:C:T	6.47628e-86	-2.07284	-1.39409e-09
134227496	chr6:134227496:A:T	7.98851e-86	-2.55629	0.693311
134227789	chr6:134227789:A:C	5.69676e-87	-2.65893	-1.84474
134228188	chr6:134228188:C:T	9.36898e-87	-2.52924	-1.47693
134228425	chr6:134228425:T:C	6.82977e-86	-1.13622e-09	-2.01969
134228451	chr6:134228451:G:A	8.02883e-86	-1.13622e-09	-1.85794
134228595	chr6:134228595:C:T	6.20786e-87	-2.44496	-1.97279
134228813	chr6:134228813:G:T	8.16343e-86	-1.13622e-09	-1.84132
134229516	chr6:134229516:G:A	1.36293e-86	-1.93592	-1.69542
134229623	chr6:134229623:G:A	1.802e-86	-1.71422	-1.63786
134229866	chr6:134229866:T:TC	5.44788e-86	-2.24576	-1.39409e-09
134229919	chr6:134229919:C:T	8.08612e-87	-2.17947	-1.97395
134230054	chr6:134230054:G:A	5.98065e-85	-1.13622e-09	0.150132
134231171	chr6:134231171:A:G	4.9253e-87	-2.65214	-1.99705
134231207	chr6:134231207:T:C	4.4677e-86	-0.47216	-1.97195
134232170	chr6:134232170:C:T	1.48604e-85	-1.13622e-09	-1.24228
134232284	chr6:134232284:T:C	1.43151e-85	0.262114	-1.54178
134232638	chr6:134232638:T:C	1.06911e-85	-1.13622e-09	-1.57157
134232986	chr6:134232986:ATAT:A	2.02832e-86	-1.27985	-1.95392
134233114	chr6:134233114:A:T	7.40255e-86	-0.274367	-1.66479
134233229	chr6:134233229:T:A	3.61966e-86	-2.6546	-1.39409e-09
134233435	chr6:134233435:A:G	6.86446e-86	-1.13622e-09	-2.01463
134233647	chr6:134233647:A:T	6.96288e-86	-1.13622e-09	-2.00039
134233976	chr6:134233976:C:T	2.45075e-86	-1.34731	-1.69728
134234273	chr6:134234273:T:G	1.9983e-86	-1.65687	-1.59181
134234642	chr6:134234642:C:T	6.69535e-87	-2.38589	-1.95627
134234753	chr6:134234753:G:A	5.7949e-86	-0.431727	-1.75228
134236069	chr6:134236069:T:C	6.71777e-86	-1.13393	-0.902292
134236079	chr6:134236079:A:G	5.2777e-87	-2.58892	-1.99116
134236112	chr6:134236112:C:T	4.08797e-86	-2.53293	-1.39409e-09
134236235	chr6:134236235:C:G	4.52588e-85	-1.13622e-09	-0.128586
134236251	chr6:134236251:T:G	6.15457e-86	-2.12379	-1.39409e-09
134236447	chr6:134236447:C:T	1.98752e-85	-1.13622e-09	-0.95151
134236639	chr6:134236639:G:A	1.78422e-86	-1.77441	-1.58759
134236641	chr6:134236641:A:G	6.75061e-86	-0.226007	-1.80534
134236840	chr6:134236840:C:CA	1.34418e-86	-2.05672	-1.58848
134237327	chr6:134237327:G:A	6.84329e-86	-1.13622e-09	-2.01772
134237776	chr6:134237776:G:A	1.02353e-85	-1.13622e-09	-1.61514
134237951	chr6:134237951:C:A	2.29605e-86	-2.66296	-0.446837
134238054	chr6:134238054:G:T	1.39448e-86	-2.02741	-1.58105
134238274	chr6:134238274:A:G	1.73991e-86	-1.82098	-1.56617
134238371	chr6:134238371:C:T	6.827e-86	-1.13622e-09	-2.0201
134238632	chr6:134238632:A:G	5.51602e-86	-0.409319	-1.82401
134238652	chr6:134238652:A:G	4.66652e-86	-2.40057	-1.39409e-09
134238715	chr6:134238715:T:A	5.57926e-86	-0.385216	-1.83671
134238834	chr6:134238834:A:T	1.8537e-86	-1.74994	-1.57386
134238836	chr6:134238836:T:C	6.87933e-86	-1.13622e-09	-2.01246
134238857	chr6:134238857:G:A	1.93469e-86	-1.54105	-1.73999
134238867	chr6:134238867:A:C	1.95325e-86	-1.53286	-1.73863
134238883	chr6:134238883:G:A	6.11164e-86	-0.300147	-1.83064
134239380	chr6:134239380:C:T	1.68709e-86	-1.79334	-1.62464
134239426	chr6:134239426:G:A	1.08341e-85	-1.13622e-09	-1.55828
134239608	chr6:134239608:C:T	6.13545e-86	-0.343739	-1.78316
134240005	chr6:134240005:C:T	1.47138e-86	-1.93236	-1.62242
134240109	chr6:134240109:T:C	6.13498e-86	-0.344867	-1.78211
134240200	chr6:134240200:G:A	8.06524e-86	-1.07205	-0.781369
134240248	chr6:134240248:C:T	1.88478e-86	-1.4996	-1.80757
134241900	chr6:134241900:A:G	7.30136e-86	-1.03743	-0.915494
134242018	chr6:134242018:G:A	5.42314e-86	-0.76625	-1.48406
134242209	chr6:134242209:G:A	1.31701e-85	-1.25197	-0.111069
134242215	chr6:134242215:G:A	1.23594e-85	-1.42657	-1.39409e-09
134242273	chr6:134242273:G:T	6.54568e-87	-2.39962	-1.96514
134242418	chr6:134242418:G:A	6.05395e-87	-2.42278	-2.02008
134242771	chr6:134242771:T:G	8.45476e-86	-1.13622e-09	-1.80625
134243079	chr6:134243079:T:C	2.31197e-85	-1.13622e-09	-0.8003
134243110	chr6:134243110:T:G	1.3782e-85	-1.13622e-09	-1.31762
134243665	chr6:134243665:G:A	6.18694e-87	-2.4076	-2.01353
134243728	chr6:134243728:C:A	5.75496e-87	-2.5025	-1.991
134243970	chr6:134243970:T:C	7.10316e-86	-1.13622e-09	-1.98044
134244349	chr6:134244349:T:C	3.01805e-85	-1.13622e-09	-0.533787
134244652	chr6:134244652:C:G	7.0695e-86	-1.13622e-09	-1.98519
134245364	chr6:134245364:C:T	1.00983e-85	-1.63845	0.00984154
134246311	chr6:134246311:G:T	2.09786e-85	-1.13622e-09	-0.897479
134246358	chr6:134246358:T:C	1.55059e-86	-1.65613	-1.84622
134246359	chr6:134246359:G:A	1.65667e-86	-1.48077	-1.9554
134246801	chr6:134246801:T:C	5.04295e-85	-1.13622e-09	-0.0204061
134246851	chr6:134246851:C:T	6.5626e-87	-2.52705	-1.83513
134246886	chr6:134246886:C:T	9.84028e-86	-1.13622e-09	-1.6545
134247021	chr6:134247021:A:G	7.45566e-86	-1.13622e-09	-1.93201
134247030	chr6:134247030:A:AAT	3.90918e-86	-2.57766	-1.39409e-09
134247276	chr6:134247276:C:T	3.45178e-86	-2.70209	-1.39409e-09
134247305	chr6:134247305:C:CT	1.91556e-85	-1.13622e-09	-0.988388
134247651	chr6:134247651:C:T	2.8585e-85	-1.13622e-09	-0.5881
134247783	chr6:134247783:C:T	4.21303e-86	-1.15261	-1.35019
134248221	chr6:134248221:C:T	5.58076e-87	-2.57838	-1.94586
134248539	chr6:134248539:C:T	6.85972e-86	-1.13622e-09	-2.01532
134248686	chr6:134248686:G:A	7.05142e-85	-1.13622e-09	0.314832
134248775	chr6:134248775:C:G	1.59271e-85	-1.13622e-09	-1.17296
134249344	chr6:134249344:C:T	5.91339e-85	-1.03966	1.17849
134249384	chr6:134249384:G:T	4.40816e-85	-1.13622e-09	-0.15494
134249576	chr6:134249576:C:T	8.28714e-86	-1.13622e-09	-1.82628
134249725	chr6:134249725:T:C	4.05834e-86	-2.54021	-1.39409e-09
134250040	chr6:134250040:C:A	1.60252e-86	-1.68685	-1.78256
134250058	chr6:134250058:C:T	3.43607e-86	-2.70666	-1.39409e-09
134250369	chr6:134250369:A:T	1.76371e-86	-1.40145	-1.97211
134251046	chr6:134251046:G:A	1.62302e-85	-1.13622e-09	-1.15411
134251349	chr6:134251349:T:A	5.38042e-87	-2.70899	-1.85181
134251702	chr6:134251702:A:C	2.51726e-86	-2.2979	-0.719913
134251785	chr6:134251785:T:C	5.67911e-86	-2.20419	-1.39409e-09
134253139	chr6:134253139:T:C	9.51615e-86	-1.13622e-09	-1.68799
134253210	chr6:134253210:T:C	1.89184e-86	-1.32361	-1.97982
134253318	chr6:134253318:G:T	6.84695e-86	-1.13622e-09	-2.01718
134253457	chr6:134253457:C:A	2.11884e-86	-1.20627	-1.98384
134253796	chr6:134253796:C:T	8.29142e-87	-2.41867	-1.70968
134254450	chr6:134254450:C:CT	7.63542e-87	-2.43239	-1.77838
134254728	chr6:134254728:CATAG:C	1.5097e-85	-1.13622e-09	-1.22648
134254961	chr6:134254961:C:T	1.55538e-85	-1.13622e-09	-1.19668
134255373	chr6:134255373:T:C	2.29954e-86	-1.13364	-1.97463
134255669	chr6:134255669:C:T	9.3943e-87	-2.35078	-1.65269
134255931	chr6:134255931:T:C	1.10932e-85	-1.13622e-09	-1.53465
134256588	chr6:134256588:G:A	1.23639e-85	-1.4262	-1.39409e-09
134256676	chr6:134256676:A:T	1.70807e-86	-2.2196	-1.18602
134256708	chr6:134256708:A:G	1.31369e-85	-1.13622e-09	-1.36556
134256997	chr6:134256997:ACAAAACAAC:A	3.46773e-86	-2.69748	-1.39409e-09
134256998	chr6:134256998:C:A	1.0815e-86	-1.93651	-1.92612
134257193	chr6:134257193:G:A	2.88896e-86	-0.892076	-1.98801
134257236	chr6:134257236:G:A	7.37259e-87	-2.40143	-1.84437
134257337	chr6:134257337:G:A	1.40289e-86	-2.68537	-0.917076
134257482	chr6:134257482:T:C	9.25452e-86	-1.13622e-09	-1.71587
134257529	chr6:134257529:T:C	1.6872e-86	-2.25544	-1.16248
134257782	chr6:134257782:G:A	2.02708e-86	-2.698	-0.536387
134258002	chr6:134258002:A:C	2.6327e-86	-2.65004	-0.322932
134258248	chr6:134258248:A:C	1.73305e-86	-1.76429	-1.62681
134258432	chr6:134258432:T:C	1.12386e-86	-1.91071	-1.9135
134258574	chr6:134258574:G:A	1.14674e-85	-1.13622e-09	-1.50148
134258762	chr6:134258762:G:A	2.51854e-85	-1.13622e-09	-0.714717
134258842	chr6:134258842:G:A	3.49947e-86	-2.68837	-1.39409e-09
134258911	chr6:134258911:C:T	1.64343e-86	-1.69036	-1.75384
134259072	chr6:134259072:A:T	4.12632e-85	-1.13622e-09	-0.221011
134259076	chr6:134259076:G:A	5.1751e-87	-2.64189	-1.95782
134259804	chr6:134259804:G:A	3.89781e-86	-2.58057	-1.39409e-09
134259878	chr6:134259878:G:A	4.60339e-87	-2.69781	-2.01896
134259980	chr6:134259980:T:C	1.27275e-86	-1.80447	-1.89533
134260773	chr6:134260773:G:GTCTTT	1.44679e-86	-1.55399	-2.01764
134261042	chr6:134261042:A:G	1.71582e-85	-1.13622e-09	-1.09851
134261206	chr6:134261206:C:T	1.22381e-86	-1.75414	-1.98488
134261233	chr6:134261233:G:A	3.93304e-86	-2.57157	-1.39409e-09
134261433	chr6:134261433:GA:G	3.72206e-86	-2.62671	-1.39409e-09
134262022	chr6:134262022:G:C	5.76786e-86	-2.18868	-1.39409e-09
134263804	chr6:134263804:C:T	3.97203e-86	-2.56171	-1.39409e-09
134263983	chr6:134263983:A:G	6.83829e-86	-1.13622e-09	-2.01845
134263984	chr6:134263984:T:G	7.37309e-86	-1.13622e-09	-1.94315
134264157	chr6:134264157:T:C	3.43267e-86	-2.70764	-1.39409e-09
134264163	chr6:134264163:T:A	3.43176e-86	-2.70791	-1.39409e-09
134264274	chr6:134264274:C:T	1.25391e-86	-1.69474	-2.01998
134264367	chr6:134264367:C:T	6.83066e-86	-1.13622e-09	-2.01956
134264389	chr6:134264389:T:G	4.96374e-87	-2.62162	-2.01979
134264512	chr6:134264512:A:T	6.82762e-86	-1.13622e-09	-2.02001
134264655	chr6:134264655:G:T	8.38017e-87	-2.56946	-1.54824
134264699	chr6:134264699:T:G	6.82926e-86	-1.13622e-09	-2.01977
134265017	chr6:134265017:A:G	6.82737e-86	-1.13622e-09	-2.02004
134265403	chr6:134265403:T:C	8.93573e-87	-2.46285	-1.59066
134265411	chr6:134265411:G:C	1.37311e-85	-1.13622e-09	-1.32132
134265501	chr6:134265501:T:C	8.01897e-86	-1.13622e-09	-1.85917
134265658	chr6:134265658:T:C	7.88917e-86	-1.13622e-09	-1.87549
134265829	chr6:134265829:G:A	6.83117e-86	-1.13622e-09	-2.01949
134266020	chr6:134266020:G:T	1.57472e-86	-2.48287	-1.00403
134266174	chr6:134266174:G:A	1.30823e-85	-1.13622e-09	-1.36972
134266220	chr6:134266220:G:T	3.8405e-86	-2.59538	-1.39409e-09
134266523	chr6:134266523:A:G	1.14883e-86	-2.70367	-1.09857
134266541	chr6:134266541:G:A	1.48144e-85	-1.13622e-09	-1.24539
134266572	chr6:134266572:T:C	6.82723e-86	-1.13622e-09	-2.02006
134266590	chr6:134266590:TG:T	4.00131e-86	-2.55436	-1.39409e-09
134266700	chr6:134266700:C:T	3.56026e-86	-2.67115	-1.39409e-09
134267077	chr6:134267077:C:T	5.93426e-86	-2.16024	-1.39409e-09
134267157	chr6:134267157:G:A	7.65062e-86	-1.13622e-09	-1.9062
134267180	chr6:134267180:T:A	1.1505e-85	-1.13622e-09	-1.49821
134267197	chr6:134267197:T:C	7.55136e-86	-1.13622e-09	-1.91926
134267481	chr6:134267481:C:T	6.43409e-86	-1.20694	-0.872437
134267762	chr6:134267762:T:G	6.85844e-86	-1.13622e-09	-2.0155
134267981	chr6:134267981:A:C	1.67787e-85	-1.13622e-09	-1.12087
134268463	chr6:134268463:T:C	7.97404e-86	-1.13622e-09	-1.86479
134269029	chr6:134269029:C:G	1.70716e-85	-1.13622e-09	-1.10357
134269144	chr6:134269144:A:C	6.96399e-86	-1.13622e-09	-2.00023
134269549	chr6:134269549:T:C	1.40167e-85	-1.13622e-09	-1.30074
134269827	chr6:134269827:T:A	6.83707e-86	-1.13622e-09	-2.01862
134269927	chr6:134269927:T:TC	1.10591e-85	-1.13622e-09	-1.53773
134269950	chr6:134269950:G:T	6.83812e-86	-1.13622e-09	-2.01847
134270245	chr6:134270245:T:C	9.53798e-86	-1.13622e-09	-1.6857
134270430	chr6:134270430:A:T	6.9107e-86	-1.13622e-09	-2.00791
134270750	chr6:134270750:C:T	6.83471e-86	-1.13622e-09	-2.01897
134271093	chr6:134271093:G:C	6.85389e-86	-1.13622e-09	-2.01617
134271186	chr6:134271186:G:C	7.01456e-86	-1.13622e-09	-1.99299
134271347	chr6:134271347:G:A	6.84555e-86	-1.13622e-09	-2.01738
134271675	chr6:134271675:C:T	6.89985e-86	-1.13622e-09	-2.00948
134272137	chr6:134272137:C:T	1.26529e-85	-1.13622e-09	-1.4031
134272239	chr6:134272239:C:T	6.94903e-86	-1.13622e-09	-2.00238
134272558	chr6:134272558:G:A	7.41286e-86	-1.13622e-09	-1.93777
134272597	chr6:134272597:A:G	1.46225e-85	-1.13622e-09	-1.25842
134272696	chr6:134272696:T:C	1.44624e-85	-1.13622e-09	-1.26943
134273277	chr6:134273277:C:T	8.44933e-86	-1.13622e-09	-1.8069
134273327	chr6:134273327:C:G	1.01377e-85	-1.13622e-09	-1.62472
134273406	chr6:134273406:C:T	3.41581e-86	-2.25489	-0.457674
134274462	chr6:134274462:T:A	7.65395e-86	-1.13622e-09	-1.90576
134274785	chr6:134274785:T:A	6.82699e-86	-1.13622e-09	-2.0201
134274992	chr6:134274992:C:T	1.99567e-85	-1.13622e-09	-0.947417
134274995	chr6:134274995:G:A	1.94554e-85	-1.13622e-09	-0.972857
134275694	chr6:134275694:G:A	1.93519e-85	-1.13622e-09	-0.978192
134275718	chr6:134275718:G:A	7.26634e-87	-2.47385	-1.78647
134276099	chr6:134276099:A:T	7.32573e-86	-1.13622e-09	-1.94959
134276585	chr6:134276585:G:C	6.77356e-86	-2.02796	-1.39409e-09
134276789	chr6:134276789:C:T	1.06911e-85	-1.57157	-1.39409e-09
134277058	chr6:134277058:A:G	3.67561e-86	-2.63926	-1.39409e-09
134277093	chr6:134277093:G:A	1.28515e-85	-1.13622e-09	-1.38752
134277356	chr6:134277356:C:A	9.07369e-87	-2.03565	-2.00254
134277782	chr6:134277782:A:G	6.98914e-86	-1.13622e-09	-1.99663
134278077	chr6:134278077:A:G	9.014e-87	-2.47691	-1.56787
134278109	chr6:134278109:T:C	5.47643e-86	-2.70972	0.469191
134278619	chr6:134278619:C:T	1.95782e-85	-1.13622e-09	-0.966564
134278688	chr6:134278688:A:G	1.38823e-86	-1.5931	-2.01985
134278736	chr6:134278736:G:A	4.67126e-85	-1.13622e-09	-0.0969693
134278794	chr6:134278794:T:C	6.82782e-86	-1.13622e-09	-2.01998
134278951	chr6:134278951:G:A	1.51368e-85	-1.13622e-09	-1.22385
134279931	chr6:134279931:CA:C	1.56592e-85	-1.13622e-09	-1.18992
134280701	chr6:134280701:T:A	7.88793e-86	-1.13622e-09	-1.87565
134280762	chr6:134280762:G:A	8.61495e-86	-1.13622e-09	-1.78748
134281316	chr6:134281316:T:C	1.9782e-86	-1.24003	-2.01876
134281425	chr6:134281425:C:T	1.27412e-86	-2.63624	-1.06248
134281522	chr6:134281522:T:C	6.90696e-86	-1.13622e-09	-2.00845
134281817	chr6:134281817:T:C	1.28296e-86	-2.63447	-1.05735
134282055	chr6:134282055:T:G	3.279e-85	-1.13622e-09	-0.450859
134283071	chr6:134283071:T:G	2.53597e-86	-1.05714	-1.95327
134283219	chr6:134283219:G:A	3.92464e-86	-0.556741	-2.01697
134283243	chr6:134283243:C:T	8.25604e-86	-1.13622e-09	-1.83004
134283326	chr6:134283326:A:G	1.06459e-85	-1.13622e-09	-1.57581
134283336	chr6:134283336:C:CA	1.5857e-85	-1.13622e-09	-1.17737
134283661	chr6:134283661:A:C	6.9139e-86	-1.13622e-09	-2.00745
134283991	chr6:134283991:T:C	7.34887e-86	-1.13622e-09	-1.94644
134284163	chr6:134284163:G:C	4.85196e-86	-0.393775	-1.96782
134284635	chr6:134284635:C:T	7.24812e-86	-1.13622e-09	-1.96024
134285194	chr6:134285194:C:T	6.90878e-86	-1.13622e-09	-2.00819
134285399	chr6:134285399:A:T	7.58528e-86	-1.13622e-09	-1.91477
134285519	chr6:134285519:C:T	7.17501e-86	-1.13622e-09	-1.97038
134286243	chr6:134286243:C:T	7.49547e-86	-1.92668	-1.39409e-09
134286560	chr6:134286560:G:A	1.18762e-86	-2.58118	-1.18785
134286567	chr6:134286567:A:C	7.38416e-86	-1.13622e-09	-1.94165
134286784	chr6:134286784:A:T	7.19385e-86	-1.13622e-09	-1.96776
134287339	chr6:134287339:T:G	7.00752e-86	-1.13622e-09	-1.994
134287641	chr6:134287641:G:A	5.99993e-87	-2.48242	-1.9694
134288153	chr6:134288153:A:C	1.87295e-85	-0.214011	-0.79687
134288252	chr6:134288252:A:G	1.09227e-85	-0.378836	-1.17131
134288843	chr6:134288843:T:A	3.75406e-85	1.08937	-1.40493
134288879	chr6:134288879:C:T	3.29134e-85	-1.13622e-09	-0.447102
134289092	chr6:134289092:T:C	2.151e-85	0.649654	-1.52212
134289260	chr6:134289260:G:A	8.21122e-87	-2.68726	-1.4508
134289618	chr6:134289618:C:A	2.08564e-86	-1.28632	-1.91959
134290118	chr6:134290118:C:T	8.84361e-87	-2.66174	-1.40214
134290247	chr6:134290247:G:A	7.18097e-86	-1.13622e-09	-1.96955
134290441	chr6:134290441:C:A	9.52207e-86	-1.13622e-09	-1.68737
134291507	chr6:134291507:A:C	9.18985e-86	-1.72288	-1.39409e-09
134291748	chr6:134291748:A:C	1.64449e-86	-1.45429	-1.98926
134292254	chr6:134292254:C:T	5.40944e-85	-1.13622e-09	0.0497477
134292518	chr6:134292518:A:G	1.04119e-86	-2.01976	-1.88086
134292594	chr6:134292594:A:C	8.237e-86	-0.0217959	-1.81055
134292650	chr6:134292650:T:G	2.4373e-86	-2.21876	-0.831332
134292657	chr6:134292657:A:G	1.39631e-85	0.406776	-1.71134
134292979	chr6:134292979:T:C	1.71858e-85	-1.13622e-09	-1.0969
134292988	chr6:134292988:ATCT:A	1.67011e-85	-1.13622e-09	-1.12551
134293139	chr6:134293139:G:C	2.30992e-86	-2.31627	-0.787501
134293220	chr6:134293220:T:C	3.1109e-85	-1.13622e-09	-0.503487
134293623	chr6:134293623:G:A	1.34981e-86	-1.63193	-2.00909
134293892	chr6:134293892:A:G	1.7237e-86	-1.40326	-1.99325
134294679	chr6:134294679:T:C	6.17458e-87	-2.41456	-2.00857
134295053	chr6:134295053:T:C	5.6316e-87	-2.62884	-1.88633
134295563	chr6:134295563:G:A	7.32011e-86	-1.13622e-09	-1.95036
134295574	chr6:134295574:C:T	3.89624e-86	-2.58097	-1.39409e-09
134295658	chr6:134295658:G:A	4.32272e-86	-2.4771	-1.39409e-09
134295811	chr6:134295811:A:G	4.69862e-87	-2.69181	-2.00449
134295894	chr6:134295894:C:T	1.6919e-85	-1.13622e-09	-1.11254
134296043	chr6:134296043:A:G	4.90557e-86	-2.35061	-1.39409e-09
134296329	chr6:134296329:G:A	1.1995e-85	-1.13622e-09	-1.45649
134296391	chr6:134296391:C:T	6.84717e-86	-1.13622e-09	-2.01715
134296694	chr6:134296694:T:C	8.55745e-86	-1.79418	-1.39409e-09
134296884	chr6:134296884:A:G	4.63148e-87	-2.69058	-2.02011
134296983	chr6:134296983:C:T	7.56463e-86	-1.13622e-09	-1.9175
134296999	chr6:134296999:C:T	1.35883e-85	-1.13622e-09	-1.33177
134297359	chr6:134297359:C:T	5.56563e-87	-2.5866	-1.94036
134297407	chr6:134297407:C:T	7.10108e-87	-2.44988	-1.83344
134297436	chr6:134297436:A:G	7.87628e-86	-1.13622e-09	-1.87713
134297534	chr6:134297534:A:G	4.61092e-87	-2.69864	-2.0165
134297565	chr6:134297565:C:T	8.26654e-86	-1.13622e-09	-1.82877
134298196	chr6:134298196:T:A	9.6993e-86	-1.13622e-09	-1.66893
134298464	chr6:134298464:A:G	1.11429e-85	-1.53018	-1.39409e-09
134298473	chr6:134298473:G:C	3.66297e-86	-2.64271	-1.39409e-09
134298697	chr6:134298697:GGTGGAGGCAGGA:G	6.07007e-87	-2.54411	-1.89609
134298980	chr6:134298980:T:C	7.36903e-86	-1.13622e-09	-1.9437
134299077	chr6:134299077:G:C	1.83489e-86	-1.52536	-1.80864
134299731	chr6:134299731:T:C	6.69935e-87	-2.66369	-1.67786
134299732	chr6:134299732:G:A	4.90532e-87	-2.69232	-1.96093
134299933	chr6:134299933:T:G	8.55376e-86	0.0643967	-1.85901
134299969	chr6:134299969:A:G	8.2463e-86	-0.0267312	-1.80449
134299976	chr6:134299976:C:A	3.45306e-86	-2.70172	-1.39409e-09
134300077	chr6:134300077:A:C	1.05083e-85	0.24918	-1.83799
134300399	chr6:134300399:C:T	4.59855e-87	-2.69781	-2.02002
134300864	chr6:134300864:C:T	6.07769e-87	-2.52854	-1.9104
134300919	chr6:134300919:C:A	6.17815e-86	-0.101272	-2.01869
134300924	chr6:134300924:G:A	3.43262e-86	-2.70766	-1.39409e-09
134301349	chr6:134301349:T:C	7.27915e-86	-1.13622e-09	-1.95597
134301645	chr6:134301645:T:C	1.70268e-85	-1.13622e-09	-1.1062
134301659	chr6:134301659:T:C	1.70656e-85	-1.13622e-09	-1.10392
134301805	chr6:134301805:C:T	7.49423e-86	0.0881632	-2.01501
134301957	chr6:134301957:G:A	4.60053e-87	-2.70411	-2.01329
134302702	chr6:134302702:G:A	8.49454e-86	0.174318	-1.97588
134303261	chr6:134303261:A:G	6.19076e-87	-2.64758	-1.77293
134303318	chr6:134303318:G:A	1.36148e-86	-1.78785	-1.84456
134303370	chr6:134303370:T:C	5.79072e-87	-2.53923	-1.94808
134303522	chr6:134303522:A:T	2.05389e-86	-1.65484	-1.5664
134303552	chr6:134303552:A:T	5.05749e-87	-2.60459	-2.01811
134303826	chr6:134303826:G:T	7.4218e-86	-1.13622e-09	-1.93656
134304557	chr6:134304557:G:A	1.89802e-86	-1.43121	-1.86896
134304643	chr6:134304643:A:G	7.15245e-86	-1.13622e-09	-1.97353
134305195	chr6:134305195:C:G	6.98866e-86	-1.13622e-09	-1.99669
134305208	chr6:134305208:A:G	1.70107e-85	-1.13622e-09	-1.10714
134305251	chr6:134305251:C:T	4.56552e-87	-2.7093	-2.01574
134305952	chr6:134305952:T:A	6.56615e-87	-2.70971	-1.65193
134306147	chr6:134306147:C:T	1.98859e-86	-1.35863	-1.89493
134306180	chr6:134306180:T:C	1.86695e-86	-1.43568	-1.881
134306287	chr6:134306287:A:G	4.87405e-87	-2.6412	-2.01844
134306462	chr6:134306462:T:C	2.08356e-86	-1.3429	-1.86401
134306503	chr6:134306503:TG:T	6.84051e-86	-1.13622e-09	-2.01812
134306597	chr6:134306597:T:C	4.67675e-87	-2.70378	-1.99718
134307344	chr6:134307344:C:T	7.35747e-86	-1.13622e-09	-1.94527
134307405	chr6:134307405:C:T	3.97218e-86	-0.542097	-2.01957
134307476	chr6:134307476:C:T	4.76745e-85	-1.13622e-09	-0.0765874
134307547	chr6:134307547:A:G	1.79796e-86	-1.42216	-1.93217
134307710	chr6:134307710:T:C	6.8433e-86	-1.13622e-09	-2.01771
134307932	chr6:134307932:C:G	1.58802e-86	-1.46754	-2.01095
134308192	chr6:134308192:A:ATCTG	6.86077e-86	-1.13622e-09	-2.01516
134308312	chr6:134308312:T:C	1.01042e-85	-1.13622e-09	-1.62803
134308588	chr6:134308588:T:C	6.14765e-86	-0.240619	-1.88429
134308832	chr6:134308832:C:T	8.73828e-86	-1.13622e-09	-1.77327
134309095	chr6:134309095:C:T	3.4865e-86	-2.69208	-1.39409e-09
134309262	chr6:134309262:A:T	5.64656e-86	-0.251376	-1.95856
134309371	chr6:134309371:G:C	4.70524e-87	-2.6954	-1.99949
134309506	chr6:134309506:C:G	6.85969e-86	-1.13622e-09	-2.01532
134309605	chr6:134309605:CT:C	3.09855e-86	-0.79048	-2.01957
134309645	chr6:134309645:C:T	5.9256e-87	-2.5826	-1.88169
134309674	chr6:134309674:C:T	1.56386e-86	-1.5137	-1.98012
134309726	chr6:134309726:G:A	6.82718e-86	-1.13622e-09	-2.02007
134309953	chr6:134309953:T:G	5.67794e-87	-2.70408	-1.8029
134310032	chr6:134310032:T:C	1.35674e-86	-1.6592	-1.9767
134310315	chr6:134310315:G:A	1.72785e-85	-1.13622e-09	-1.09152
134310336	chr6:134310336:T:C	4.57205e-87	-2.7035	-2.02011
134310568	chr6:134310568:C:T	7.47449e-87	-2.70009	-1.53198
134310701	chr6:134310701:C:T	3.97605e-86	-2.56069	-1.39409e-09
134310941	chr6:134310941:T:A	9.96313e-86	-1.13622e-09	-1.64209
134311385	chr6:134311385:G:A	4.5481e-87	-2.70897	-2.01989
134311848	chr6:134311848:A:G	1.83704e-85	-1.13622e-09	-1.03024
134311952	chr6:134311952:G:T	4.14732e-86	-2.51852	-1.39409e-09
134312170	chr6:134312170:C:T	5.59945e-87	-2.52566	-1.99524
134312489	chr6:134312489:T:A	2.34148e-85	-1.13622e-09	-0.787614
134312669	chr6:134312669:G:A	3.51457e-86	-2.68407	-1.39409e-09
134314165	chr6:134314165:TA:T	5.73464e-85	0.108128	-1.39409e-09
134314169	chr6:134314169:TCCAAAGGATTTTGTAGAACTAGCATCCGGA:T	5.69108e-85	0.100503	-1.39409e-09
134314415	chr6:134314415:G:A	3.42645e-86	-2.70946	-1.39409e-09
134314463	chr6:134314463:T:C	4.20497e-86	-2.50472	-1.39409e-09
134314842	chr6:134314842:G:A	4.62462e-87	-2.69518	-2.017
134315251	chr6:134315251:T:TG	9.45333e-86	-1.13622e-09	-1.69462
134315501	chr6:134315501:CT:C	5.32235e-87	-2.55235	-2.0193
134315869	chr6:134315869:G:A	7.3649e-86	-1.13622e-09	-1.94426
134316423	chr6:134316423:G:A	7.03911e-86	-1.13622e-09	-1.9895
134316597	chr6:134316597:A:C	5.86518e-87	-2.70489	-1.76965
134316621	chr6:134316621:C:A	6.91689e-86	-1.13622e-09	-2.00702
134316970	chr6:134316970:T:A	8.04996e-87	-2.14117	-2.01673
134317301	chr6:134317301:C:T	4.09487e-85	-1.13622e-09	-0.228662
134317736	chr6:134317736:T:C	3.45342e-86	-2.70162	-1.39409e-09
134318088	chr6:134318088:G:A	1.90251e-85	-0.995223	-1.39409e-09
134319194	chr6:134319194:G:C	5.66736e-87	-2.70967	-1.79917
134319464	chr6:134319464:C:T	5.25457e-87	-2.63578	-1.94869
134319574	chr6:134319574:A:G	5.63296e-87	-2.70968	-1.80525
134319810	chr6:134319810:C:T	3.71428e-86	-2.6288	-1.39409e-09
134320056	chr6:134320056:C:T	3.48359e-86	-2.69292	-1.39409e-09
134320780	chr6:134320780:A:G	2.95439e-85	-1.13622e-09	-0.555104
134321095	chr6:134321095:AT:A	5.00285e-86	-0.476114	-1.85486
134321232	chr6:134321232:C:T	2.84138e-85	-0.0249212	-0.569187
134321408	chr6:134321408:G:A	7.92142e-86	-1.13622e-09	-1.87141
134322192	chr6:134322192:A:G	3.67918e-86	-2.63829	-1.39409e-09
134322709	chr6:134322709:C:T	3.27314e-85	0.0222761	-0.474924
134323196	chr6:134323196:C:T	7.37779e-86	-1.13622e-09	-1.94251
134323279	chr6:134323279:G:A	7.28527e-86	-1.13622e-09	-1.95513
134323521	chr6:134323521:AT:A	2.43762e-85	-0.415742	-0.331633
134323587	chr6:134323587:G:A	2.66423e-86	-2.38145	-0.579623
134323967	chr6:134323967:T:G	3.59471e-85	-1.13622e-09	-0.358935
134324205	chr6:134324205:T:A	7.24779e-86	-1.13622e-09	-1.96029
134324349	chr6:134324349:G:A	7.71219e-85	-1.13622e-09	0.404404
134324389	chr6:134324389:G:A	1.14023e-85	-0.345205	-1.16196
134324460	chr6:134324460:C:T	7.52179e-87	-2.6603	-1.56546
134324503	chr6:134324503:A:G	3.81924e-86	-2.60093	-1.39409e-09
134324771	chr6:134324771:C:G	6.14847e-87	-2.70962	-1.71774
134325235	chr6:134325235:A:G	6.89302e-87	-2.66716	-1.6459
134325605	chr6:134325605:A:G	1.68321e-85	-1.31323	0.195538
134327207	chr6:134327207:A:G	6.15781e-87	-2.70974	-1.71611
134327276	chr6:134327276:C:T	3.30071e-85	-0.0127856	-0.431474
134328423	chr6:134328423:T:C	1.80455e-86	-1.59417	-1.75651
134328811	chr6:134328811:G:A	2.94689e-85	-1.13622e-09	-0.557647
134328850	chr6:134328850:A:C	1.12255e-85	-1.13622e-09	-1.52279
134328878	chr6:134328878:A:G	2.25319e-85	-0.0180527	-0.808
134329256	chr6:134329256:T:G	2.94689e-85	-1.13622e-09	-0.557647
134329371	chr6:134329371:T:C	1.18719e-85	-1.13622e-09	-1.46681
134329383	chr6:134329383:A:T	3.26928e-85	-1.13622e-09	-0.453827
134329486	chr6:134329486:T:C	9.1745e-86	-1.13622e-09	-1.72455
134330092	chr6:134330092:T:G	2.97094e-85	0.177148	-0.726669
134330411	chr6:134330411:G:A	4.83913e-87	-2.6478	-2.01903
134330429	chr6:134330429:T:C	5.83435e-86	-2.17722	-1.39409e-09
134330789	chr6:134330789:A:AT	3.41568e-85	0.185838	-0.595861
134330956	chr6:134330956:T:C	2.21143e-85	-0.0905124	-0.754248
134331328	chr6:134331328:CAT:C	2.01812e-85	-1.13622e-09	-0.93623
134331353	chr6:134331353:C:T	7.16112e-86	-1.13622e-09	-1.97232
134332576	chr6:134332576:G:T	6.86287e-86	-1.13622e-09	-2.01486
134332731	chr6:134332731:T:G	4.94615e-87	-2.64171	-2.00325
134333033	chr6:134333033:C:T	2.32891e-86	-1.0776	-2.01798
134333204	chr6:134333204:A:T	6.22175e-87	-2.70427	-1.71125
134333305	chr6:134333305:A:G	1.17291e-85	-0.0448289	-1.43408
134333317	chr6:134333317:C:T	1.51305e-85	0.0221464	-1.24642
134334005	chr6:134334005:G:T	7.6238e-86	-1.13622e-09	-1.90971
134334126	chr6:134334126:G:A	1.10819e-85	-1.13622e-09	-1.53567
134334362	chr6:134334362:T:A	8.53261e-86	-1.13622e-09	-1.79709
134334629	chr6:134334629:C:T	1.55984e-85	-1.13622e-09	-1.19381
134334749	chr6:134334749:G:T	6.86703e-86	-1.13622e-09	-2.01425
134334948	chr6:134334948:G:A	1.20415e-85	-1.13622e-09	-1.45262
134335004	chr6:134335004:A:G	1.09141e-85	-1.13622e-09	-1.55093
134335441	chr6:134335441:C:T	6.97245e-86	-1.13622e-09	-1.99902
134335483	chr6:134335483:C:G	1.56102e-85	-1.13622e-09	-1.19306
134335966	chr6:134335966:C:T	1.38747e-86	-2.7093	-0.904197
134336387	chr6:134336387:C:T	1.65735e-86	-1.55675	-1.87901
134336485	chr6:134336485:C:A	7.41196e-86	-1.13622e-09	-1.93789
134336591	chr6:134336591:G:T	6.15507e-87	-2.70774	-1.71855
134336651	chr6:134336651:G:A	7.0016e-86	-1.13622e-09	-1.99484
134336670	chr6:134336670:A:G	6.83059e-86	-1.13622e-09	-2.01957
134336811	chr6:134336811:A:C	5.52266e-86	-2.63542	0.403294
134336854	chr6:134336854:T:A	5.97321e-87	-2.70971	-1.74657
134336907	chr6:134336907:G:A	2.49636e-85	-1.13622e-09	-0.723562
134337263	chr6:134337263:A:G	7.09605e-87	-2.68081	-1.60322
134337545	chr6:134337545:C:G	7.01896e-86	-1.13622e-09	-1.99237
134337546	chr6:134337546:T:C	5.98609e-87	-2.70898	-1.74515
134338148	chr6:134338148:A:T	6.304e-87	-2.70974	-1.69265
134338260	chr6:134338260:C:T	6.11199e-86	-2.13073	-1.39409e-09
134338296	chr6:134338296:C:T	1.74276e-86	-1.37302	-2.01249
134338452	chr6:134338452:A:G	4.797e-86	-2.671	0.298005
134338483	chr6:134338483:C:T	6.89423e-86	-1.13622e-09	-2.0103
134338504	chr6:134338504:G:A	5.91249e-87	-2.65581	-1.81069
134338744	chr6:134338744:T:C	2.19984e-85	-1.13622e-09	-0.850011
134338754	chr6:134338754:T:C	5.84349e-87	-2.70879	-1.76945
134339091	chr6:134339091:G:A	1.11302e-85	-2.59577	1.06445
134339402	chr6:134339402:C:A	7.22187e-85	-1.13622e-09	0.338715
134339588	chr6:134339588:A:G	2.51499e-85	-1.13622e-09	-0.71613
134340018	chr6:134340018:T:C	3.57372e-86	-2.66737	-1.39409e-09
134340672	chr6:134340672:G:A	6.87274e-86	-1.13622e-09	-2.01342
134340678	chr6:134340678:T:C	1.3657e-85	-1.13622e-09	-1.32673
134341191	chr6:134341191:T:C	6.97858e-86	-1.13622e-09	-1.99814
134341414	chr6:134341414:A:T	6.02607e-86	-2.59514	0.450257
134341589	chr6:134341589:G:C	5.97017e-87	-2.67665	-1.78014
134341622	chr6:134341622:G:A	7.69429e-86	-1.13622e-09	-1.9005
134341783	chr6:134341783:G:A	7.099e-86	-1.13622e-09	-1.98103
134341808	chr6:134341808:AGAGT:A	6.89739e-86	-1.13622e-09	-2.00984
134341812	chr6:134341812:T:A	6.06277e-86	-2.52566	0.386843
134341896	chr6:134341896:G:A	1.50634e-86	-1.51334	-2.01796
134342194	chr6:134342194:T:C	4.60312e-87	-2.69859	-2.01824
134342245	chr6:134342245:G:A	1.48208e-86	-1.79912	-1.74841
134342348	chr6:134342348:G:A	3.51381e-86	-1.96239	-0.72189
134342809	chr6:134342809:T:G	9.57081e-85	-1.13622e-09	0.620319
134343068	chr6:134343068:A:G	5.59985e-86	-2.67759	0.459345
134343262	chr6:134343262:G:A	6.42922e-86	-2.6188	0.538665
134343286	chr6:134343286:A:G	6.92499e-86	-1.13622e-09	-2.00585
134343572	chr6:134343572:C:T	5.763e-87	-2.70859	-1.78352
134343649	chr6:134343649:G:A	6.51132e-86	-2.62411	0.556666
134343677	chr6:134343677:A:G	3.74231e-86	-2.62128	-1.39409e-09
134343926	chr6:134343926:C:T	1.83938e-86	-2.05134	-1.28022
134343970	chr6:134343970:A:G	4.11307e-86	-2.69527	0.168456
134344122	chr6:134344122:C:T	3.67657e-86	-2.639	-1.39409e-09
134344473	chr6:134344473:C:G	2.76929e-85	-1.13622e-09	-0.619809
134344497	chr6:134344497:G:A	7.07614e-86	-2.66819	0.683933
134344614	chr6:134344614:C:T	6.22058e-87	-2.61248	-1.80323
134344709	chr6:134344709:G:A	7.43701e-85	-1.13622e-09	0.368071
134344848	chr6:134344848:G:C	6.33243e-86	-2.62122	0.525924
134345173	chr6:134345173:A:G	7.31153e-86	-2.62666	0.67513
134345213	chr6:134345213:T:G	7.43269e-86	-2.64042	0.705326
134345263	chr6:134345263:C:T	5.92923e-87	-2.70774	-1.75594
134345395	chr6:134345395:G:A	7.66568e-86	-1.13622e-09	-1.90423
134345451	chr6:134345451:G:A	5.64599e-86	-2.21004	-1.39409e-09
134345594	chr6:134345594:A:G	9.2494e-87	-2.03551	-1.9835
134345984	chr6:134345984:A:G	3.6791e-86	-2.63831	-1.39409e-09
134346078	chr6:134346078:T:G	1.0849e-85	-2.70781	1.1509
134346182	chr6:134346182:A:G	5.80234e-86	-2.6674	0.484683
134346262	chr6:134346262:A:G	1.88572e-86	-2.64179	-0.664888
134346296	chr6:134346296:A:G	5.91742e-87	-2.70797	-1.75769
134346547	chr6:134346547:G:A	5.87364e-87	-2.7097	-1.76339
134346549	chr6:134346549:A:G	3.44452e-86	-2.66849	-0.0357108
134346675	chr6:134346675:G:A	9.24848e-86	-1.13622e-09	-1.71652
134346896	chr6:134346896:T:C	4.63807e-87	-2.70876	-2.00051
134347375	chr6:134347375:A:T	3.17123e-86	-2.65361	-0.133255
134347443	chr6:134347443:G:A	2.54806e-86	-1.9053	-1.10035
134347869	chr6:134347869:G:C	6.25717e-87	-2.70967	-1.70017
134347945	chr6:134347945:G:A	3.73297e-86	-2.35722	-0.266559
134348036	chr6:134348036:T:C	7.28218e-86	-1.13622e-09	-1.95555
134348138	chr6:134348138:G:A	3.99474e-85	-1.13622e-09	-0.253418
134348249	chr6:134348249:G:A	7.89466e-86	-1.13622e-09	-1.8748
134348305	chr6:134348305:G:A	6.83296e-86	-1.13622e-09	-2.01923
134348552	chr6:134348552:A:G	7.04085e-86	-1.13622e-09	-1.98925
134348588	chr6:134348588:G:A	3.42601e-86	-2.70959	-1.39409e-09
134348826	chr6:134348826:T:C	6.26242e-87	-2.70966	-1.69934
134349074	chr6:134349074:C:T	8.29694e-86	-1.13622e-09	-1.8251
134349391	chr6:134349391:G:A	1.41872e-86	-2.09353	-1.49769
134349848	chr6:134349848:G:A	7.42296e-86	-1.13622e-09	-1.93641
134349996	chr6:134349996:A:G	6.53254e-86	-2.4695	0.405312
134350114	chr6:134350114:G:A	5.22122e-86	-2.28825	-1.39409e-09
134350136	chr6:134350136:TAC:T	7.50414e-86	-1.13622e-09	-1.92553
134350249	chr6:134350249:A:C	6.30739e-87	-2.70954	-1.69231
134350315	chr6:134350315:A:G	5.40707e-87	-2.65443	-1.90144
134351147	chr6:134351147:G:A	1.33407e-86	-2.42564	-1.22711
134351462	chr6:134351462:G:A	8.20092e-85	-1.13622e-09	0.465848
134351962	chr6:134351962:T:C	5.81267e-87	-2.70935	-1.77418
134352024	chr6:134352024:C:T	8.59135e-85	-1.13622e-09	0.512358
134352227	chr6:134352227:G:T	7.76034e-86	-1.13622e-09	-1.89196
134352312	chr6:134352312:T:C	1.04825e-85	-1.13622e-09	-1.59128
134352798	chr6:134352798:G:A	1.39583e-86	-1.69532	-1.91218
134352992	chr6:134352992:A:C	9.02986e-86	-2.66774	0.927296
134353125	chr6:134353125:T:C	5.31084e-86	-2.29282	0.0215883
134354323	chr6:134354323:C:T	1.65254e-86	-1.93511	-1.50356
134354413	chr6:134354413:C:T	1.56375e-86	-1.94681	-1.54709
134354510	chr6:134354510:C:T	9.65012e-86	-1.13622e-09	-1.67401
134354605	chr6:134354605:C:T	5.38917e-87	-2.65538	-1.9038
134354631	chr6:134354631:A:G	2.06158e-85	-0.914924	-1.39409e-09
134354633	chr6:134354633:G:A	5.90317e-87	-2.64538	-1.8227
134354792	chr6:134354792:A:G	3.70422e-86	-2.63151	-1.39409e-09
134355628	chr6:134355628:C:T	7.30365e-86	-1.95261	-1.39409e-09
134355932	chr6:134355932:C:T	2.54344e-85	-1.13622e-09	-0.704881
134356065	chr6:134356065:CA:C	8.09752e-86	-1.13622e-09	-1.84943
134356259	chr6:134356259:AG:A	1.53386e-85	-1.13622e-09	-1.21061
134356810	chr6:134356810:A:G	6.84968e-86	-1.13622e-09	-2.01678
134356907	chr6:134356907:A:T	3.66874e-84	-1.13622e-09	1.96403
134356998	chr6:134356998:T:C	1.18584e-85	-1.13622e-09	-1.46794
134357515	chr6:134357515:A:G	6.9624e-86	-1.13622e-09	-2.00046
134357531	chr6:134357531:A:T	2.08797e-85	-1.13622e-09	-0.902206
134357708	chr6:134357708:T:C	1.85642e-85	-1.13622e-09	-1.01975
134357949	chr6:134357949:G:C	8.09293e-86	-1.13622e-09	-1.84999
134358035	chr6:134358035:T:A	1.65105e-84	-1.13622e-09	1.1656
134358057	chr6:134358057:C:T	3.60388e-86	-2.65897	-1.39409e-09
134358068	chr6:134358068:C:T	1.14205e-86	-2.13375	-1.6744
134358087	chr6:134358087:T:G	2.50969e-84	-1.13622e-09	1.58435
134358119	chr6:134358119:G:A	8.15774e-86	-1.13622e-09	-1.84202
134358162	chr6:134358162:C:T	3.29625e-85	-1.13622e-09	-0.445613
134359085	chr6:134359085:C:T	7.66479e-86	-1.90435	-1.39409e-09
134359426	chr6:134359426:C:T	7.08869e-86	-1.13622e-09	-1.98248
134359446	chr6:134359446:T:C	1.12116e-85	-1.13622e-09	-1.52403
134359460	chr6:134359460:A:G	6.83767e-87	-2.32945	-1.99167
134359602	chr6:134359602:G:C	6.84021e-87	-2.5646	-1.75615
134360203	chr6:134360203:A:G	6.87023e-87	-2.56908	-1.74729
134360418	chr6:134360418:T:C	1.13432e-85	-1.13622e-09	-1.51237
134360968	chr6:134360968:C:T	4.59734e-85	-1.13622e-09	-0.11292
134361096	chr6:134361096:G:A	7.27573e-86	-1.13622e-09	-1.95644
134361120	chr6:134361120:G:A	4.59839e-86	-2.41528	-1.39409e-09
134361860	chr6:134361860:C:T	6.87216e-86	-1.13622e-09	-2.0135
134362099	chr6:134362099:G:A	7.80262e-86	-1.13622e-09	-1.88652
134362553	chr6:134362553:G:A	5.33677e-87	-2.64305	-1.9259
134363042	chr6:134363042:G:C	7.67649e-86	-1.13622e-09	-1.90282
134363313	chr6:134363313:A:G	8.12539e-86	-1.13622e-09	-1.84599
134363393	chr6:134363393:A:AGAGAGCTT	2.76943e-85	-1.13622e-09	-0.619756
134363401	chr6:134363401:A:G	8.80927e-87	-2.60487	-1.46289
134363475	chr6:134363475:G:T	5.01814e-87	-2.70374	-1.92677
134363608	chr6:134363608:A:C	6.90294e-86	-1.13622e-09	-2.00904
134363661	chr6:134363661:G:A	1.53299e-85	-1.13622e-09	-1.21118
134363793	chr6:134363793:G:A	4.3959e-85	0.0698634	-0.22759
134364104	chr6:134364104:G:C	1.05787e-85	-1.13622e-09	-1.58214
134364370	chr6:134364370:A:G	7.99449e-87	-2.14862	-2.0162
134364913	chr6:134364913:C:T	5.12041e-87	-2.70677	-1.90356
134365115	chr6:134365115:G:A	1.06168e-85	-1.13622e-09	-1.57854
134365183	chr6:134365183:C:T	8.69239e-86	-1.13622e-09	-1.77854
134365358	chr6:134365358:G:A	7.61015e-86	-1.13622e-09	-1.9115
134365685	chr6:134365685:A:G	1.46129e-85	-0.494576	-0.764501
134365722	chr6:134365722:C:T	3.95075e-86	-1.6226	-0.944482
134365821	chr6:134365821:C:T	7.54113e-87	-2.6882	-1.535
134365877	chr6:134365877:C:T	7.32145e-86	-1.13622e-09	-1.95018
134365991	chr6:134365991:T:C	7.63991e-86	-1.13622e-09	-1.9076
134367033	chr6:134367033:G:A	7.55393e-86	-1.13622e-09	-1.91891
134367088	chr6:134367088:C:T	5.58208e-87	-2.67027	-1.85374
134367139	chr6:134367139:C:T	2.41428e-86	-1.62018	-1.4394
134367312	chr6:134367312:G:A	5.54398e-86	-2.70851	0.480237
134367497	chr6:134367497:T:C	5.5769e-87	-2.67223	-1.85271
134367575	chr6:134367575:G:A	5.08191e-87	-2.7077	-1.91018
134367824	chr6:134367824:A:G	5.96205e-86	-1.71637	-0.439199
134368175	chr6:134368175:CCT:C	6.8476e-86	-1.13622e-09	-2.01709
134369301	chr6:134369301:C:G	5.85708e-84	-1.13622e-09	2.43184
134369519	chr6:134369519:A:G	7.30514e-87	-2.31588	-1.93911
134369607	chr6:134369607:G:A	3.74807e-86	-1.88176	-0.737983
134369649	chr6:134369649:T:C	3.51537e-86	-2.68384	-1.39409e-09
134369817	chr6:134369817:A:C	4.72811e-86	-2.38746	-1.39409e-09
134370090	chr6:134370090:C:T	1.54375e-84	-1.13622e-09	1.0984
134370395	chr6:134370395:G:A	6.83045e-86	-1.13622e-09	-2.01959
134370473	chr6:134370473:A:G	2.18317e-86	-2.34665	-0.813553
134370815	chr6:134370815:C:T	6.89908e-86	-1.13622e-09	-2.0096
134370816	chr6:134370816:G:A	5.28632e-87	-2.62639	-1.95206
134370834	chr6:134370834:A:G	5.51089e-85	-1.13622e-09	0.0683289
134371009	chr6:134371009:A:G	7.29445e-86	-1.13622e-09	-1.95387
134371039	chr6:134371039:T:C	3.62513e-86	-2.65309	-1.39409e-09
134371399	chr6:134371399:G:C	6.87092e-86	-1.13622e-09	-2.01368
134371440	chr6:134371440:G:A	1.01606e-85	-0.750803	-0.871665
134371449	chr6:134371449:G:A	1.02893e-85	-1.13622e-09	-1.60987
134371580	chr6:134371580:C:T	7.03833e-85	-1.13622e-09	0.312974
134371951	chr6:134371951:T:C	6.93243e-86	-1.13622e-09	-2.00477
134372365	chr6:134372365:T:C	1.5331e-86	-1.84947	-1.66422
134372555	chr6:134372555:C:G	5.74645e-87	-2.64322	-1.85176
134372567	chr6:134372567:T:C	1.06366e-85	-1.13622e-09	-1.57668
134372628	chr6:134372628:A:G	1.4297e-85	-1.13622e-09	-1.28094
134372718	chr6:134372718:A:G	8.64071e-87	-2.60708	-1.48
134372982	chr6:134372982:C:T	7.58823e-86	-1.13622e-09	-1.91439
134373645	chr6:134373645:G:T	9.61019e-86	-1.13622e-09	-1.67816
134373731	chr6:134373731:C:T	6.86219e-86	-1.13622e-09	-2.01496
134373945	chr6:134373945:A:G	4.12217e-86	-1.82867	-0.695937
134374102	chr6:134374102:T:C	6.89092e-86	-1.13622e-09	-2.01078
134374182	chr6:134374182:C:T	6.86655e-86	-1.13622e-09	-2.01432
134374192	chr6:134374192:G:A	7.4454e-86	-1.13622e-09	-1.93339
134374339	chr6:134374339:T:C	3.8819e-86	-2.58466	-1.39409e-09
134374588	chr6:134374588:C:G	6.03827e-85	-1.13622e-09	0.159719
134374683	chr6:134374683:C:T	6.27521e-87	-2.63395	-1.77301
134374708	chr6:134374708:G:A	3.69857e-86	-1.83691	-0.796125
134374758	chr6:134374758:T:C	5.6622e-87	-2.657	-1.85276
134375399	chr6:134375399:T:C	5.4688e-87	-2.65401	-1.89049
134375561	chr6:134375561:C:T	6.88462e-86	-1.13622e-09	-2.01169
134375574	chr6:134375574:A:C	6.92352e-86	-1.13622e-09	-2.00606
134375811	chr6:134375811:T:A	6.89909e-86	-1.13622e-09	-2.00959
134376042	chr6:134376042:T:C	1.00248e-86	-2.22338	-1.71512
134376364	chr6:134376364:A:G	6.31137e-87	-2.59	-1.81122
134376398	chr6:134376398:A:G	6.85129e-86	-1.13622e-09	-2.01655
134376729	chr6:134376729:C:T	7.93493e-86	-1.13622e-09	-1.86971
134376755	chr6:134376755:A:G	6.99955e-86	-1.13622e-09	-1.99514
134376772	chr6:134376772:G:A	5.40039e-87	-2.64574	-1.91136
134376858	chr6:134376858:T:C	9.58104e-87	-2.30974	-1.67404
134377170	chr6:134377170:A:C	6.84058e-86	-1.13622e-09	-2.01811
134377227	chr6:134377227:A:T	6.88771e-86	-1.13622e-09	-2.01124
134377240	chr6:134377240:A:G	4.4612e-85	-1.13622e-09	-0.14298
134377243	chr6:134377243:T:A	6.88806e-86	-1.13622e-09	-2.01119
134377489	chr6:134377489:G:A	7.15519e-86	-1.13622e-09	-1.97315
134377689	chr6:134377689:C:T	6.84774e-86	-1.13622e-09	-2.01706
134377964	chr6:134377964:A:G	4.87646e-87	-2.70967	-1.94948
134378560	chr6:134378560:C:T	6.99624e-86	-1.13622e-09	-1.99561
134378659	chr6:134378659:C:T	9.83746e-86	-1.13622e-09	-1.65479
134379060	chr6:134379060:C:T	7.10838e-86	-1.13622e-09	-1.97971
134380574	chr6:134380574:A:G	3.26443e-85	0.0204561	-0.47577
134381214	chr6:134381214:A:C	3.96386e-86	-2.56377	-1.39409e-09
134381286	chr6:134381286:G:A	9.12601e-87	-2.16288	-1.86955
134381406	chr6:134381406:T:C	5.40439e-87	-2.65529	-1.90107
134382041	chr6:134382041:T:G	5.93382e-86	-0.280748	-1.87957
134382042	chr6:134382042:G:T	6.19208e-86	-0.249224	-1.86849
134382090	chr6:134382090:A:G	5.56221e-87	-2.65575	-1.87182
134382097	chr6:134382097:T:C	7.47152e-86	-1.13622e-09	-1.92988
134382120	chr6:134382120:C:T	2.5392e-85	-1.13622e-09	-0.706548
134382197	chr6:134382197:C:G	7.6581e-86	-0.10706	-1.79816
134382399	chr6:134382399:G:A	9.6261e-86	-1.13622e-09	-1.6765
134382533	chr6:134382533:T:G	1.17007e-86	-1.76431	-2.01961
134382563	chr6:134382563:C:G	2.07643e-86	-1.77464	-1.43569
134382681	chr6:134382681:C:G	8.46043e-86	-1.13622e-09	-1.80558
134382708	chr6:134382708:A:G	7.45718e-86	-1.13622e-09	-1.93181
134382720	chr6:134382720:T:C	2.39884e-86	-2.54316	-0.522832
134382905	chr6:134382905:T:A	3.58191e-86	-2.66509	-1.39409e-09
134383048	chr6:134383048:A:T	6.87076e-86	-1.13622e-09	-2.01371
134383057	chr6:134383057:T:C	4.80954e-87	-2.67548	-1.99749
134383085	chr6:134383085:G:A	9.80791e-86	-1.13622e-09	-1.65779
134383125	chr6:134383125:C:T	4.95678e-87	-2.65777	-1.98504
134383583	chr6:134383583:G:A	1.06176e-86	-1.95304	-1.92802
134383935	chr6:134383935:C:A	9.2702e-86	-1.13622e-09	-1.71418
134384121	chr6:134384121:A:G	4.42094e-86	-1.98099	-0.473637
134384324	chr6:134384324:A:G	5.32148e-87	-2.62615	-1.94567
134384966	chr6:134384966:A:G	7.7804e-86	-1.13622e-09	-1.88937
134385195	chr6:134385195:G:A	4.31367e-86	-1.93775	-0.54144
134385523	chr6:134385523:C:T	1.77471e-85	-1.13622e-09	-1.06476
134385634	chr6:134385634:C:T	7.66611e-86	-1.13622e-09	-1.90417
134385676	chr6:134385676:T:C	3.9008e-86	-2.01564	-0.564163
134385747	chr6:134385747:G:A	5.35394e-87	-2.56179	-2.00395
134385850	chr6:134385850:C:G	9.0924e-87	-2.09429	-1.94184
134386319	chr6:134386319:C:A	5.59007e-87	-2.7083	-1.81428
134386613	chr6:134386613:A:G	8.34659e-86	-1.13622e-09	-1.81913
134386945	chr6:134386945:C:T	6.93728e-86	-1.13622e-09	-2.00407
134387605	chr6:134387605:A:G	6.8286e-86	-1.13622e-09	-2.01986
134387867	chr6:134387867:A:G	3.97413e-86	-2.56118	-1.39409e-09
134388465	chr6:134388465:T:C	1.60637e-85	-1.13622e-09	-1.16442
134388558	chr6:134388558:G:A	4.42718e-86	-0.593151	-1.86007
134388790	chr6:134388790:G:A	7.17431e-86	-1.13622e-09	-1.97048
134389421	chr6:134389421:A:G	3.56968e-86	-2.03866	-0.629848
134389537	chr6:134389537:G:A	4.04183e-86	-0.661871	-1.88242
134389626	chr6:134389626:A:G	1.53312e-85	-1.13622e-09	-1.2111
134389779	chr6:134389779:T:C	1.75246e-85	-1.13622e-09	-1.07738
134389892	chr6:134389892:G:C	6.83398e-86	-1.13622e-09	-2.01908
134390246	chr6:134390246:T:C	8.1437e-85	-1.13622e-09	0.458847
134390673	chr6:134390673:A:G	6.84409e-86	-1.13622e-09	-2.0176
134391326	chr6:134391326:C:A	5.10338e-86	-2.31108	-1.39409e-09
134391603	chr6:134391603:A:G	1.27657e-85	-1.13622e-09	-1.39422
134391612	chr6:134391612:A:G	8.78779e-86	-1.13622e-09	-1.76762
134392299	chr6:134392299:G:C	7.39811e-86	-1.13622e-09	-1.93976
134392636	chr6:134392636:C:T	1.95145e-86	-2.63896	-0.633447
134392718	chr6:134392718:A:T	2.19318e-85	-1.13622e-09	-0.853045
134392842	chr6:134392842:T:A	5.36401e-87	-2.70671	-1.85714
134392900	chr6:134392900:T:A	1.20165e-85	-1.13622e-09	-1.4547
134392931	chr6:134392931:A:C	5.34898e-87	-2.70952	-1.85714
134393611	chr6:134393611:C:T	1.85652e-85	-1.13622e-09	-1.0197
134393713	chr6:134393713:A:G	4.41871e-86	-2.45514	-1.39409e-09
134394241	chr6:134394241:C:T	6.83377e-86	-1.13622e-09	-2.01911
134394406	chr6:134394406:T:C	2.76584e-85	-1.13622e-09	-0.621054
134394465	chr6:134394465:C:G	5.51246e-87	-2.70183	-1.83473
134394516	chr6:134394516:T:C	6.61691e-87	-2.34044	-2.0135
134394832	chr6:134394832:C:T	2.97548e-85	-1.13622e-09	-0.547994
134394934	chr6:134394934:G:A	3.57356e-85	-1.13622e-09	-0.364836
134395350	chr6:134395350:A:G	1.19264e-86	-2.57158	-1.19324
134395472	chr6:134395472:AC:A	6.84713e-86	-1.13622e-09	-2.01715
134396520	chr6:134396520:C:T	5.81475e-87	-2.59091	-1.89226
134397134	chr6:134397134:C:T	1.56084e-85	-1.13622e-09	-1.19317
134397276	chr6:134397276:A:G	4.81867e-86	-2.36849	-1.39409e-09
134397390	chr6:134397390:C:T	2.16301e-86	-2.6813	-0.488181
134398063	chr6:134398063:C:T	2.21421e-85	-1.13622e-09	-0.843503
134398361	chr6:134398361:A:G	7.01087e-86	-1.13622e-09	-1.99352
134398522	chr6:134398522:T:C	5.10191e-87	-2.5939	-2.02005
134398599	chr6:134398599:T:G	6.82945e-86	-1.13622e-09	-2.01974
134398824	chr6:134398824:T:C	1.11342e-85	-1.13622e-09	-1.53096
134398826	chr6:134398826:G:A	7.18513e-86	-1.13622e-09	-1.96897
134398839	chr6:134398839:A:G	7.67712e-86	-1.13622e-09	-1.90274
134398929	chr6:134398929:G:A	2.91644e-86	-2.56095	-0.309669
134398987	chr6:134398987:T:A	1.01858e-85	-1.13622e-09	-1.61999
134399052	chr6:134399052:G:A	1.75589e-86	-2.61702	-0.760991
134399681	chr6:134399681:G:A	7.4553e-86	-1.13622e-09	-1.93206
134399703	chr6:134399703:TTTC:T	3.18953e-85	-1.13622e-09	-0.478523
134399799	chr6:134399799:T:C	7.36531e-86	-1.13622e-09	-1.9442
134400094	chr6:134400094:T:C	3.46704e-86	-2.69768	-1.39409e-09
134400360	chr6:134400360:C:T	7.17545e-86	-1.13622e-09	-1.97032
134400486	chr6:134400486:A:G	8.49495e-86	-1.13622e-09	-1.80151
134400802	chr6:134400802:C:A	8.59275e-86	-1.13622e-09	-1.79006
134400820	chr6:134400820:G:A	5.97288e-87	-2.45323	-2.00311
134401341	chr6:134401341:T:G	1.56288e-86	-2.70731	-0.787139
134401369	chr6:134401369:T:C	9.55266e-86	-1.13622e-09	-1.68416
134402085	chr6:134402085:A:G	8.99507e-87	-2.70901	-1.33788
134402385	chr6:134402385:T:A	2.40933e-86	-2.70157	-0.360061
134402400	chr6:134402400:A:G	1.1212e-86	-2.7028	-1.12378
134402519	chr6:134402519:T:C	1.14462e-86	-2.70483	-1.10107
134403234	chr6:134403234:C:A	9.00338e-86	-1.13622e-09	-1.74338
134403284	chr6:134403284:T:C	1.31622e-86	-2.70075	-0.96547
134403347	chr6:134403347:G:C	7.25999e-86	-1.13622e-09	-1.9586
134403741	chr6:134403741:T:C	5.02858e-87	-2.70878	-1.91965
134403830	chr6:134403830:G:T	1.7183e-85	-1.13622e-09	-1.09706
134404132	chr6:134404132:G:T	8.83026e-86	-1.13622e-09	-1.7628
134404641	chr6:134404641:T:C	4.81847e-87	-2.67843	-1.99269
134405882	chr6:134405882:A:C	7.92809e-87	-2.33024	-1.84292
134406090	chr6:134406090:A:G	1.0887e-85	-1.13622e-09	-1.55342
134406341	chr6:134406341:G:C	9.05946e-87	-2.68013	-1.35963
134406667	chr6:134406667:G:A	7.05015e-87	-2.35639	-1.93413
134406693	chr6:134406693:G:A	7.35903e-87	-2.30477	-1.94287
134406768	chr6:134406768:C:T	7.03333e-87	-2.36942	-1.92348
134407056	chr6:134407056:T:A	1.16906e-86	-2.70186	-1.08293
134407424	chr6:134407424:A:C	4.59636e-87	-2.70956	-2.00874
134407544	chr6:134407544:A:G	6.9536e-86	-1.13622e-09	-2.00172
134407836	chr6:134407836:T:C	1.1511e-86	-2.69487	-1.1054
134407907	chr6:134407907:T:C	3.55784e-85	-1.13622e-09	-0.369244
134408264	chr6:134408264:T:C	6.73888e-87	-2.34658	-1.9891
134408827	chr6:134408827:A:G	3.55721e-86	-2.67201	-1.39409e-09
134408830	chr6:134408830:G:A	1.41194e-85	-1.13622e-09	-1.29344
134409148	chr6:134409148:A:G	1.20625e-85	-1.13622e-09	-1.45089
134409214	chr6:134409214:G:A	8.65144e-87	-2.55943	-1.52642
134409682	chr6:134409682:C:T	9.25767e-86	-1.13622e-09	-1.71553
134409683	chr6:134409683:G:A	7.92378e-86	-1.87111	-1.39409e-09
134409795	chr6:134409795:G:A	9.27692e-86	-1.13622e-09	-1.71345
134409911	chr6:134409911:G:T	8.89218e-87	-2.553	-1.50539
134410298	chr6:134410298:C:T	8.54367e-87	-2.57219	-1.52619
134410350	chr6:134410350:A:G	1.16898e-86	-2.39604	-1.38882
134410363	chr6:134410363:T:C	1.7927e-85	-1.13622e-09	-1.05467
134410474	chr6:134410474:G:T	8.62205e-87	-2.55805	-1.53119
134410559	chr6:134410559:T:C	6.04901e-87	-2.45913	-1.98454
134410674	chr6:134410674:T:C	9.76186e-87	-2.6832	-1.28188
134410745	chr6:134410745:T:C	7.22909e-86	-1.13622e-09	-1.96287
134410760	chr6:134410760:G:A	2.00138e-85	-0.944562	-1.39409e-09
134411097	chr6:134411097:T:A	1.25701e-86	-2.70052	-1.01173
134411185	chr6:134411185:T:G	5.79165e-85	-1.13622e-09	0.118019
134411210	chr6:134411210:T:C	3.26822e-86	-2.6292	-0.127536
134411225	chr6:134411225:G:A	8.79374e-87	-2.565	-1.50453
134411336	chr6:134411336:C:T	5.23712e-87	-2.58523	-2.00256
134411354	chr6:134411354:G:A	9.21331e-87	-2.68586	-1.33706
134411396	chr6:134411396:T:G	1.10856e-86	-2.69432	-1.14361
134411605	chr6:134411605:C:G	5.46058e-87	-2.52723	-2.01878
134411654	chr6:134411654:C:T	6.27306e-87	-2.57953	-1.82778
134411912	chr6:134411912:C:T	3.55328e-86	-2.67311	-1.39409e-09
134412177	chr6:134412177:T:G	7.88936e-86	-1.13622e-09	-1.87547
134412207	chr6:134412207:A:T	4.56671e-87	-2.70601	-2.01876
134412460	chr6:134412460:C:T	3.37359e-86	-2.70896	-0.0160431
134412500	chr6:134412500:T:C	2.82496e-86	-2.70376	-0.198727
134412580	chr6:134412580:C:A	1.67793e-85	-1.13622e-09	-1.12083
134412590	chr6:134412590:A:C	4.52228e-86	-2.70968	0.277713
134412603	chr6:134412603:T:C	1.01623e-86	-2.67734	-1.24754
134412649	chr6:134412649:T:C	5.48009e-86	-2.70796	0.468101
134412689	chr6:134412689:T:G	2.51218e-85	-1.13622e-09	-0.717248
134412944	chr6:134412944:A:G	1.70293e-86	-2.70775	-0.700882
134413109	chr6:134413109:A:C	1.73314e-86	-2.70606	-0.684987
134413130	chr6:134413130:AC:A	1.73381e-86	-2.70628	-0.684383
134413205	chr6:134413205:T:C	1.14611e-86	-2.69949	-1.10512
134413242	chr6:134413242:T:A	9.27429e-86	-1.13622e-09	-1.71374
134413409	chr6:134413409:A:G	6.78237e-87	-2.70654	-1.6227
134413413	chr6:134413413:C:T	1.70517e-85	-1.13622e-09	-1.10473
134413535	chr6:134413535:C:T	1.75654e-85	-1.13622e-09	-1.07505
134413548	chr6:134413548:C:T	7.68615e-86	-1.13622e-09	-1.90156
134413582	chr6:134413582:A:G	1.66782e-86	-2.70819	-0.721272
134413667	chr6:134413667:T:C	1.81413e-86	-2.70217	-0.643211
134413826	chr6:134413826:A:G	9.36051e-86	-1.13622e-09	-1.70448
134414274	chr6:134414274:C:G	2.0016e-86	-2.70811	-0.53893
134414410	chr6:134414410:T:C	4.88274e-87	-2.70921	-1.94865
134414965	chr6:134414965:C:T	6.26723e-87	-2.69953	-1.70871
134415106	chr6:134415106:C:T	4.86927e-87	-2.68026	-1.98036
134415176	chr6:134415176:A:G	7.02881e-87	-2.70949	-1.58406
134415181	chr6:134415181:G:T	1.40305e-84	-1.13622e-09	1.00283
134415449	chr6:134415449:T:C	1.04115e-86	-2.6991	-1.20155
134415639	chr6:134415639:T:C	7.25843e-87	-2.69815	-1.56326
134415666	chr6:134415666:T:C	7.60031e-87	-2.69463	-1.52075
134415733	chr6:134415733:C:G	4.67511e-87	-2.70856	-1.99275
134415884	chr6:134415884:C:T	8.48892e-86	-1.59683	-0.205393
134416011	chr6:134416011:G:A	7.00066e-86	-1.13622e-09	-1.99498
134416271	chr6:134416271:G:A	5.15247e-87	-2.59469	-2.0094
134416332	chr6:134416332:A:G	1.54557e-86	-1.80117	-1.70442
134416470	chr6:134416470:T:C	3.74749e-85	-1.13622e-09	-0.317312
134416537	chr6:134416537:A:G	9.80011e-87	-1.97446	-1.98671
134416703	chr6:134416703:C:T	1.92492e-85	-1.13622e-09	-0.983514
134416709	chr6:134416709:G:A	1.20914e-85	-1.13622e-09	-1.44849
134416838	chr6:134416838:T:C	7.59722e-86	-1.13622e-09	-1.9132
134416850	chr6:134416850:C:T	1.99036e-85	-1.13622e-09	-0.950085
134416855	chr6:134416855:T:C	2.74179e-86	-1.90803	-1.02435
134416950	chr6:134416950:G:A	5.70629e-86	-2.57286	0.373447
134417448	chr6:134417448:T:C	1.6387e-86	-2.0748	-1.37228
134417552	chr6:134417552:A:G	2.4069e-85	-1.89514	1.13508
134417634	chr6:134417634:T:C	2.24604e-85	-0.0715215	-0.757709
134417749	chr6:134417749:C:T	5.55672e-86	-0.458081	-1.76789
134417765	chr6:134417765:C:T	7.10628e-86	-1.98	-1.39409e-09
134417770	chr6:134417770:C:T	2.82837e-85	0.0569833	-0.65568
134417781	chr6:134417781:G:A	1.56677e-85	-1.13622e-09	-1.18938
134417802	chr6:134417802:T:C	8.69056e-86	-1.13622e-09	-1.77875
134417990	chr6:134417990:A:T	1.35958e-86	-2.58204	-1.05177
134418031	chr6:134418031:G:A	1.40028e-86	-2.5923	-1.01202
134418062	chr6:134418062:G:A	4.78417e-86	-2.37567	-1.39409e-09
134418249	chr6:134418249:T:G	6.15819e-86	-0.377116	-1.74608
134418342	chr6:134418342:A:G	6.94312e-86	-0.279631	-1.7236
134418353	chr6:134418353:C:T	5.60076e-86	-0.247078	-1.971
134418378	chr6:134418378:C:G	7.03944e-86	-1.13622e-09	-1.98945
134418441	chr6:134418441:C:T	2.02252e-86	-2.70872	-0.527916
134418580	chr6:134418580:A:G	1.05399e-85	-2.17499	0.589176
134418625	chr6:134418625:C:T	2.73683e-85	-1.13622e-09	-0.631598
134418713	chr6:134418713:C:T	2.12025e-85	-1.77121	0.884348
134418964	chr6:134418964:C:G	1.19475e-85	-0.135054	-1.3254
134419025	chr6:134419025:A:G	6.14187e-86	-0.39304	-1.73281
134419068	chr6:134419068:C:T	8.92365e-86	-2.18879	0.436508
134419326	chr6:134419326:T:G	1.56143e-85	-1.13622e-09	-1.19279
134419330	chr6:134419330:T:C	1.42002e-86	-2.59845	-0.991863
134419426	chr6:134419426:C:T	2.18958e-85	-1.87475	1.02007
134419531	chr6:134419531:G:A	3.27593e-86	-2.68327	-0.0711088
134419573	chr6:134419573:C:T	3.36732e-85	-1.86178	1.4375
134419586	chr6:134419586:C:A	2.46467e-85	-1.13622e-09	-0.736339
134419606	chr6:134419606:C:T	3.62616e-86	-0.632856	-2.01995
134419935	chr6:134419935:T:G	3.48051e-86	-0.67405	-2.01976
134420051	chr6:134420051:G:T	1.16017e-85	-1.13622e-09	-1.48983
134420142	chr6:134420142:G:A	2.58333e-86	-1.10555	-1.88635
134420248	chr6:134420248:A:G	2.93131e-86	-2.68575	-0.179783
134420653	chr6:134420653:C:T	1.56715e-85	-1.13622e-09	-1.18914
134420675	chr6:134420675:AC:A	5.21983e-85	-1.13622e-09	0.0140669
134420677	chr6:134420677:C:T	1.72408e-85	-1.13622e-09	-1.0937
134421023	chr6:134421023:G:A	1.8445e-86	-1.58853	-1.74025
134421061	chr6:134421061:G:A	2.8937e-85	-1.13622e-09	-0.575862
134421183	chr6:134421183:C:T	1.32619e-85	-1.13622e-09	-1.35609
134421583	chr6:134421583:G:A	9.63683e-87	-2.05819	-1.91979
134421613	chr6:134421613:G:A	6.83369e-86	-1.13622e-09	-2.01912
134422032	chr6:134422032:G:GA	7.94165e-87	-2.30535	-1.8661
134422143	chr6:134422143:TTATTTATTTATG:T	1.50361e-85	-1.13622e-09	-1.23053
134422253	chr6:134422253:C:G	4.6077e-86	-2.41325	-1.39409e-09
134422254	chr6:134422254:C:T	8.70236e-87	-2.34056	-1.73941
134422758	chr6:134422758:G:A	2.58572e-86	-0.971506	-2.01947
134422772	chr6:134422772:T:C	1.82752e-86	-1.33244	-2.00558
134423046	chr6:134423046:A:G	6.44986e-87	-2.66444	-1.71507
134423136	chr6:134423136:A:G	3.58387e-86	-2.66454	-1.39409e-09
134423627	chr6:134423627:G:A	9.93981e-86	-1.13622e-09	-1.64444
134423725	chr6:134423725:T:G	6.21626e-87	-2.67428	-1.74212
134424187	chr6:134424187:T:A	1.04427e-86	-2.32123	-1.57643
134424688	chr6:134424688:A:G	4.75456e-87	-2.70726	-1.97721
134424691	chr6:134424691:C:T	8.53654e-86	-1.13622e-09	-1.79663
134424692	chr6:134424692:A:G	4.19841e-86	-0.588668	-1.91761
134424915	chr6:134424915:T:C	4.4591e-86	-1.57561	-0.870429
134425312	chr6:134425312:C:T	7.25083e-86	-1.13622e-09	-1.95987
134425344	chr6:134425344:G:A	7.27283e-86	-1.13622e-09	-1.95684
134425740	chr6:134425740:G:A	2.05505e-86	-1.63586	-1.58482
134425773	chr6:134425773:A:G	1.46493e-85	-1.13622e-09	-1.25659
134425800	chr6:134425800:C:T	6.85472e-86	-1.13622e-09	-2.01604
134425945	chr6:134425945:C:CA	1.69561e-85	-1.13622e-09	-1.11036
134425950	chr6:134425950:C:A	6.11243e-87	-2.69122	-1.74202
134426666	chr6:134426666:C:G	2.44216e-86	-1.69489	-1.35321
134426861	chr6:134426861:A:G	9.301e-86	-1.13622e-09	-1.71086
134426924	chr6:134426924:G:A	5.90747e-87	-2.57657	-1.89078
134427256	chr6:134427256:T:C	2.95393e-85	-1.13622e-09	-0.555262
134427440	chr6:134427440:C:T	7.1265e-86	-1.13622e-09	-1.97716
134427528	chr6:134427528:A:C	9.25063e-87	-2.06803	-1.95085
134427644	chr6:134427644:A:C	3.51719e-86	-2.68332	-1.39409e-09
134427936	chr6:134427936:T:A	1.60653e-86	-1.63574	-1.83117
134428082	chr6:134428082:C:T	2.72607e-86	-0.934241	-2.00388
134428183	chr6:134428183:C:T	1.5863e-86	-1.67048	-1.8091
134428220	chr6:134428220:TAAAAC:T	1.44249e-86	-1.58131	-1.99331
134428426	chr6:134428426:A:G	1.02068e-86	-1.95238	-1.96814
134428458	chr6:134428458:G:A	7.14326e-85	-1.13622e-09	0.327771
134428559	chr6:134428559:T:C	6.99464e-86	-1.13622e-09	-1.99584
134428745	chr6:134428745:A:G	8.56885e-86	-1.13622e-09	-1.79285
134428840	chr6:134428840:C:T	9.21018e-86	-1.13622e-09	-1.72067
134428899	chr6:134428899:A:G	7.01115e-86	-1.13622e-09	-1.99348
134429217	chr6:134429217:T:C	6.84746e-86	-1.13622e-09	-2.01711
134429237	chr6:134429237:T:G	9.68456e-86	-1.13622e-09	-1.67045
134429476	chr6:134429476:C:T	6.8368e-86	-1.13622e-09	-2.01866
134429569	chr6:134429569:G:A	6.82855e-86	-1.13622e-09	-2.01987
134429648	chr6:134429648:T:C	6.82691e-86	-1.13622e-09	-2.02011
134430276	chr6:134430276:C:T	9.63802e-86	-1.13622e-09	-1.67527
134430597	chr6:134430597:C:T	2.6616e-85	-1.13622e-09	-0.65947
134430828	chr6:134430828:C:A	3.43993e-85	-1.13622e-09	-0.402946
134430970	chr6:134430970:T:C	6.82819e-86	-1.13622e-09	-2.01992
134431203	chr6:134431203:C:G	3.59159e-86	-2.66239	-1.39409e-09
134431388	chr6:134431388:C:T	1.36396e-85	-1.13622e-09	-1.328
134431448	chr6:134431448:C:T	2.24637e-85	-1.13622e-09	-0.829081
134431488	chr6:134431488:C:T	7.3374e-87	-2.64373	-1.60685
134431792	chr6:134431792:T:C	5.07793e-86	-1.26735	-1.04873
134432086	chr6:134432086:C:T	8.06325e-87	-2.54861	-1.60764
134432200	chr6:134432200:A:G	3.24609e-85	-1.81767	1.35673
134432242	chr6:134432242:G:C	1.01204e-85	-1.8606	0.234169
134432336	chr6:134432336:A:T	9.46722e-86	-1.13622e-09	-1.69315
134432379	chr6:134432379:A:G	1.4168e-86	-1.57544	-2.01715
134432454	chr6:134432454:T:C	4.42866e-86	-2.45289	-1.39409e-09
134432692	chr6:134432692:C:T	1.75472e-86	-2.06134	-1.31734
134432785	chr6:134432785:T:G	1.41051e-85	-1.13622e-09	-1.29445
134433315	chr6:134433315:C:T	7.2788e-86	-1.13622e-09	-1.95602
134433320	chr6:134433320:C:T	9.55685e-86	-1.13622e-09	-1.68372
134433371	chr6:134433371:A:G	8.47799e-86	-1.13622e-09	-1.80351
134433418	chr6:134433418:G:C	8.42596e-86	-1.13622e-09	-1.80966
134433477	chr6:134433477:C:T	5.72166e-85	-1.13622e-09	0.105861
134433580	chr6:134433580:A:T	6.39553e-86	-1.99607	-0.0893132
134433831	chr6:134433831:A:G	2.65726e-86	-0.960568	-2.00312
134434128	chr6:134434128:C:T	9.53093e-86	-1.13622e-09	-1.68644
134434270	chr6:134434270:T:G	6.03607e-85	-1.13622e-09	0.159355
134435123	chr6:134435123:C:T	2.10961e-85	-1.13622e-09	-0.891894
134435401	chr6:134435401:G:A	8.25655e-86	-1.13622e-09	-1.82998
134435456	chr6:134435456:A:G	3.20928e-85	-1.13622e-09	-0.472352
134435606	chr6:134435606:A:T	2.84351e-86	-1.06564	-1.8303
134435989	chr6:134435989:C:T	7.56979e-86	-1.13622e-09	-1.91682
134436358	chr6:134436358:A:G	2.64804e-85	-1.13622e-09	-0.664578
134436653	chr6:134436653:T:C	2.68494e-85	-2.34072	1.68998
134436696	chr6:134436696:C:T	8.83408e-86	-1.76237	-1.39409e-09
134436772	chr6:134436772:T:C	3.27359e-85	-1.13622e-09	-0.45251
134436838	chr6:134436838:T:C	3.42559e-86	-2.70971	-1.39409e-09
134436916	chr6:134436916:G:T	1.36813e-85	-1.13622e-09	-1.32495
134437175	chr6:134437175:A:T	1.82515e-86	-2.38207	-0.957251
134437298	chr6:134437298:A:T	3.43174e-86	-2.70792	-1.39409e-09
134437342	chr6:134437342:G:A	1.9969e-86	-2.35748	-0.891912
134438576	chr6:134438576:G:A	4.20541e-86	-2.50461	-1.39409e-09
134438625	chr6:134438625:A:T	7.7726e-86	-1.13622e-09	-1.89038
134438858	chr6:134438858:G:A	5.59794e-86	-0.722335	-1.49625
134439031	chr6:134439031:G:A	7.76108e-86	-1.13622e-09	-1.89186
134439054	chr6:134439054:G:A	6.8307e-86	-1.13622e-09	-2.01956
134439132	chr6:134439132:A:T	1.06167e-85	-1.13622e-09	-1.57855
134439161	chr6:134439161:C:T	1.24012e-86	-2.60204	-1.12374
134439166	chr6:134439166:C:T	6.2975e-87	-2.49911	-1.9043
134439276	chr6:134439276:A:G	8.17672e-86	-1.13622e-09	-1.83969
134439315	chr6:134439315:A:G	7.81014e-86	-1.13622e-09	-1.88556
134439547	chr6:134439547:T:C	5.28065e-87	-2.59716	-1.98236
134439637	chr6:134439637:T:C	1.71202e-85	-2.17401	1.07329
134439952	chr6:134439952:AG:A	1.25574e-85	0.268572	-1.67925
134439978	chr6:134439978:G:A	1.88502e-85	-2.13188	1.12742
134440127	chr6:134440127:A:C	1.80219e-85	-1.13622e-09	-1.04939
134440160	chr6:134440160:G:A	7.55274e-86	-1.13622e-09	-1.91907
134440283	chr6:134440283:C:T	1.1318e-85	-1.13622e-09	-1.51459
134440346	chr6:134440346:G:A	8.25231e-87	-2.70715	-1.42592
134440622	chr6:134440622:C:T	1.80509e-85	-1.13622e-09	-1.04779
134440833	chr6:134440833:C:T	4.08768e-86	-2.53301	-1.39409e-09
134440888	chr6:134440888:AC:A	3.67433e-85	-1.13622e-09	-0.337027
134440904	chr6:134440904:C:T	1.09056e-85	-1.13622e-09	-1.55171
134441088	chr6:134441088:T:C	2.85942e-86	-2.21857	-0.671795
134441383	chr6:134441383:A:G	1.11551e-85	-1.13622e-09	-1.52909
134441421	chr6:134441421:A:G	1.43614e-85	-1.13622e-09	-1.27644
134441696	chr6:134441696:G:A	6.83595e-86	-1.13622e-09	-2.01879
134442372	chr6:134442372:C:A	1.35698e-85	-1.13622e-09	-1.33314
134442533	chr6:134442533:C:A	1.40419e-85	-1.13622e-09	-1.29894
134442542	chr6:134442542:T:A	2.44913e-86	-2.2888	-0.756455
134442555	chr6:134442555:C:T	2.5334e-86	-2.26137	-0.750053
134442585	chr6:134442585:A:G	3.43437e-86	-2.70715	-1.39409e-09
134442866	chr6:134442866:G:A	2.53426e-86	-2.24973	-0.761351
134442898	chr6:134442898:C:T	1.24474e-86	-2.50945	-1.2126
134443046	chr6:134443046:T:C	2.57092e-86	-2.24011	-0.756611
134443115	chr6:134443115:A:G	2.51112e-86	-2.25443	-0.765825
134443162	chr6:134443162:C:T	2.53526e-86	-2.24397	-0.766711
134443249	chr6:134443249:C:T	2.4166e-86	-2.26307	-0.795553
134443311	chr6:134443311:G:C	2.577e-86	-2.26152	-0.732836
134443403	chr6:134443403:C:G	7.79458e-86	-1.13622e-09	-1.88755
134443517	chr6:134443517:T:C	2.57664e-86	-2.24274	-0.751755
134443550	chr6:134443550:T:G	6.8516e-86	-1.13622e-09	-2.0165
134443709	chr6:134443709:T:C	5.92752e-87	-2.63058	-1.83338
134443710	chr6:134443710:T:C	2.42751e-86	-2.23751	-0.816608
134443740	chr6:134443740:C:T	2.53168e-86	-2.24288	-0.76922
134443796	chr6:134443796:A:G	8.69473e-87	-2.06105	-2.0198
134443832	chr6:134443832:T:C	2.55909e-86	-2.20562	-0.795706
134443923	chr6:134443923:T:C	8.83947e-87	-2.04443	-2.01991
134443928	chr6:134443928:G:A	7.75301e-86	-1.13622e-09	-1.8929
134443937	chr6:134443937:A:T	5.42302e-86	-2.25033	-1.39409e-09
134443994	chr6:134443994:G:A	6.96646e-86	-1.13622e-09	-1.99988
134444054	chr6:134444054:A:G	1.12482e-85	-1.13622e-09	-1.52077
134444298	chr6:134444298:G:A	9.36539e-86	-1.13622e-09	-1.70396
134444353	chr6:134444353:C:T	6.94729e-86	-1.13622e-09	-2.00263
134444615	chr6:134444615:T:C	4.75096e-87	-2.6659	-2.01932
134444619	chr6:134444619:T:C	1.29889e-85	-1.13622e-09	-1.37689
134444731	chr6:134444731:C:T	2.29837e-86	-2.30611	-0.802675
134444913	chr6:134444913:G:A	2.33501e-86	-2.2593	-0.833666
134444940	chr6:134444940:G:A	7.68154e-86	-1.13622e-09	-1.90216
134445232	chr6:134445232:TTA:T	1.11614e-85	-1.13622e-09	-1.52852
134445337	chr6:134445337:C:T	6.26164e-87	-2.68109	-1.72804
134445503	chr6:134445503:A:C	7.67921e-86	-1.13622e-09	-1.90247
134445508	chr6:134445508:G:C	7.49615e-86	-1.13622e-09	-1.92659
134445584	chr6:134445584:TTTTTTTTC:T	1.48567e-85	-1.13622e-09	-1.24253
134445605	chr6:134445605:G:A	3.46909e-86	-2.28596	-0.411129
134445615	chr6:134445615:C:T	2.06982e-86	-2.42025	-0.793271
134445690	chr6:134445690:C:A	9.48387e-86	-1.13622e-09	-1.69139
134445697	chr6:134445697:G:A	1.05227e-86	-1.9438	-1.94624
134445735	chr6:134445735:C:T	3.03651e-86	-2.21023	-0.620043
134445977	chr6:134445977:T:C	7.79648e-86	-1.13622e-09	-1.88731
134445986	chr6:134445986:C:T	2.94597e-86	-2.2529	-0.607639
134446030	chr6:134446030:A:G	7.52201e-86	-1.13622e-09	-1.92315
134446127	chr6:134446127:G:A	2.94819e-86	-2.2467	-0.613093
134446299	chr6:134446299:G:A	6.86017e-86	-2.01525	-1.39409e-09
134446357	chr6:134446357:T:C	2.19913e-86	-2.23887	-0.914047
134446419	chr6:134446419:G:A	3.98507e-86	-2.3845	-0.173924
134446432	chr6:134446432:C:T	2.87423e-86	-2.25387	-0.631331
134446623	chr6:134446623:A:G	3.17585e-86	-2.25196	-0.533447
134446958	chr6:134446958:A:C	2.80474e-86	-2.24641	-0.663258
134446993	chr6:134446993:A:T	2.77504e-86	-2.22013	-0.70019
134447086	chr6:134447086:C:A	2.3651e-86	-2.26392	-0.816241
134447144	chr6:134447144:A:G	4.89135e-87	-2.69742	-1.95868
134447150	chr6:134447150:C:T	2.38795e-86	-2.26118	-0.809366
134447332	chr6:134447332:T:C	2.50645e-86	-2.26938	-0.752734
134447459	chr6:134447459:A:G	2.39286e-86	-2.26763	-0.800867
134447721	chr6:134447721:G:C	7.61569e-86	-1.13622e-09	-1.91077
134447789	chr6:134447789:C:T	1.0587e-85	-1.13622e-09	-1.58136
134447875	chr6:134447875:G:A	2.6379e-86	-2.22712	-0.743878
134448687	chr6:134448687:A:G	2.38465e-86	-2.24661	-0.825319
134448838	chr6:134448838:A:G	4.09918e-86	-2.5302	-1.39409e-09
134448856	chr6:134448856:G:A	2.56843e-86	-2.24455	-0.753144
134448929	chr6:134448929:T:C	1.25481e-85	-1.13622e-09	-1.41142
134449059	chr6:134449059:T:C	8.36747e-86	-1.13622e-09	-1.81663
134449167	chr6:134449167:G:A	1.3449e-85	-1.13622e-09	-1.34208
134449189	chr6:134449189:C:T	1.0977e-85	-1.13622e-09	-1.54518
134449334	chr6:134449334:A:T	4.7124e-87	-2.69545	-1.99792
134449499	chr6:134449499:A:G	1.59488e-85	-1.13622e-09	-1.1716
134449661	chr6:134449661:C:T	7.72708e-87	-2.61063	-1.5882
134449701	chr6:134449701:G:C	1.05656e-85	-1.13622e-09	-1.58338
134449803	chr6:134449803:A:G	1.87797e-86	-2.39976	-0.91103
134449887	chr6:134449887:A:T	6.64867e-85	-1.13622e-09	0.256019
134450188	chr6:134450188:G:C	9.53481e-86	-1.13622e-09	-1.68603
134450215	chr6:134450215:G:A	8.87878e-86	-1.13622e-09	-1.75732
134450324	chr6:134450324:G:A	2.21943e-85	-1.13622e-09	-0.841146
134450462	chr6:134450462:T:C	8.62522e-86	-1.13622e-09	-1.78629
134450465	chr6:134450465:G:A	7.60765e-86	-1.13622e-09	-1.91183
134450866	chr6:134450866:ATTTG:A	2.27195e-85	-1.13622e-09	-0.817761
134451186	chr6:134451186:T:A	4.6207e-85	-1.13622e-09	-0.107852
134451497	chr6:134451497:AC:A	3.29254e-86	-2.15005	-0.599275
134451568	chr6:134451568:T:A	3.77535e-86	-2.22035	-0.392141
134451737	chr6:134451737:G:T	1.35226e-86	-2.33798	-1.30123
134451875	chr6:134451875:C:T	7.31447e-86	-1.13622e-09	-1.95113
134451909	chr6:134451909:T:C	9.83138e-86	-1.13622e-09	-1.6554
134452089	chr6:134452089:C:T	2.86071e-86	-2.17092	-0.718993
134452270	chr6:134452270:T:C	6.1992e-87	-2.5725	-1.84665
134452453	chr6:134452453:A:G	9.92528e-86	-1.13622e-09	-1.6459
134453070	chr6:134453070:T:A	1.51681e-86	-2.32272	-1.20165
134453083	chr6:134453083:C:T	4.80777e-87	-2.66526	-2.00808
134453176	chr6:134453176:T:A	1.51475e-86	-2.3363	-1.18943
134453316	chr6:134453316:A:C	2.84338e-86	-2.13845	-0.757534
134453397	chr6:134453397:A:G	1.5167e-86	-2.32197	-1.20248
134453439	chr6:134453439:G:A	4.88229e-87	-2.66159	-1.99637
134453547	chr6:134453547:T:C	1.43826e-86	-2.36344	-1.21411
134453677	chr6:134453677:C:A	5.90105e-87	-2.60676	-1.86167
134453678	chr6:134453678:A:G	1.07869e-85	-1.13622e-09	-1.56265
134453899	chr6:134453899:G:C	4.86479e-87	-2.68189	-1.97966
134453987	chr6:134453987:A:G	7.61205e-86	-1.13622e-09	-1.91125
134454154	chr6:134454154:T:C	9.47655e-86	-1.13622e-09	-1.69216
134454181	chr6:134454181:T:C	1.0147e-85	-1.13622e-09	-1.6238
134454246	chr6:134454246:A:C	7.26673e-86	-1.13622e-09	-1.95768
134454341	chr6:134454341:G:A	2.90837e-86	-2.15202	-0.721369
134454367	chr6:134454367:C:A	3.21686e-86	-2.11957	-0.653002
134455327	chr6:134455327:C:T	7.63828e-86	-1.13622e-09	-1.90781
134455441	chr6:134455441:T:C	8.69006e-86	-1.13622e-09	-1.7788
134456025	chr6:134456025:T:C	1.05306e-85	-1.13622e-09	-1.5867
134456170	chr6:134456170:G:A	3.49821e-86	-2.68873	-1.39409e-09
134456777	chr6:134456777:A:G	2.12099e-85	-1.13622e-09	-0.886516
134456796	chr6:134456796:T:C	5.07734e-87	-2.60303	-2.01575
134457405	chr6:134457405:A:G	5.91493e-87	-2.49453	-1.97156
134457758	chr6:134457758:T:C	1.36197e-86	-2.3053	-1.32676
134458167	chr6:134458167:T:A	7.33689e-86	-1.13622e-09	-1.94807
134458420	chr6:134458420:C:T	7.27151e-86	-1.13622e-09	-1.95702
134458448	chr6:134458448:A:C	1.66636e-85	-1.12775	-1.39409e-09
134458479	chr6:134458479:C:T	1.35834e-85	-1.13622e-09	-1.33214
134458493	chr6:134458493:T:C	7.33689e-86	-1.13622e-09	-1.94807
134459008	chr6:134459008:G:A	6.99647e-86	-1.13622e-09	-1.99558
134459056	chr6:134459056:T:C	1.12831e-85	-1.13622e-09	-1.51768
134459060	chr6:134459060:C:T	6.18981e-86	-2.08004	-0.0380438
134459137	chr6:134459137:T:C	5.9693e-87	-2.46614	-1.9908
134459413	chr6:134459413:C:T	2.97192e-85	-1.13622e-09	-0.549191
134459419	chr6:134459419:C:A	1.17645e-85	-1.13622e-09	-1.4759
134459473	chr6:134459473:T:C	9.01952e-87	-2.02906	-2.01512
134459507	chr6:134459507:C:T	6.57292e-87	-2.38338	-1.97723
134459608	chr6:134459608:C:T	1.55577e-85	-1.13622e-09	-1.19643
134459613	chr6:134459613:T:C	9.52136e-87	-2.13196	-1.85807
134459727	chr6:134459727:GA:G	2.61011e-85	-1.13622e-09	-0.679007
134459896	chr6:134459896:C:T	1.12736e-85	-1.13622e-09	-1.51852
134459899	chr6:134459899:T:C	8.95646e-86	-1.13622e-09	-1.74861
134460025	chr6:134460025:T:C	9.91386e-87	-2.10396	-1.84567
134460132	chr6:134460132:G:A	1.01739e-86	-2.08133	-1.84242
134460320	chr6:134460320:A:G	1.92209e-85	-1.13622e-09	-0.984984
134460803	chr6:134460803:T:C	2.5888e-85	-1.13622e-09	-0.687204
134461014	chr6:134461014:T:A	9.72358e-87	-2.10231	-1.8667
134461030	chr6:134461030:G:T	2.57691e-85	-1.13622e-09	-0.691808
134461073	chr6:134461073:A:G	1.56845e-85	-1.13622e-09	-1.18831
134461078	chr6:134461078:C:T	2.56663e-85	-1.13622e-09	-0.695804
134461247	chr6:134461247:C:A	6.70887e-87	-2.34583	-1.99431
134461256	chr6:134461256:C:T	8.78416e-86	-1.13622e-09	-1.76803
134461259	chr6:134461259:G:A	1.0415e-85	-1.13622e-09	-1.59774
134461297	chr6:134461297:A:G	1.2056e-86	-2.59652	-1.15749
134461492	chr6:134461492:T:C	7.07579e-86	-1.13622e-09	-1.9843
134461495	chr6:134461495:G:A	6.82692e-86	-1.13622e-09	-2.02011
134461521	chr6:134461521:A:G	6.68182e-87	-2.34433	-1.99984
134461592	chr6:134461592:G:A	2.41403e-85	-1.13622e-09	-0.757102
134461644	chr6:134461644:T:C	1.11346e-85	-1.13622e-09	-1.53093
134461752	chr6:134461752:A:G	8.36086e-86	-1.13622e-09	-1.81742
134461924	chr6:134461924:G:C	1.13907e-85	-1.13622e-09	-1.50819
134461925	chr6:134461925:T:TG	8.87086e-86	-1.13622e-09	-1.75821
134462346	chr6:134462346:T:A	6.92272e-87	-2.40885	-1.89991
134462347	chr6:134462347:T:C	6.63944e-87	-2.42585	-1.92469
134462356	chr6:134462356:A:G	6.8469e-87	-2.43667	-1.88311
134462390	chr6:134462390:C:A	1.50441e-85	-1.13622e-09	-1.23
134462500	chr6:134462500:C:T	6.05227e-87	-2.45822	-1.98491
134462506	chr6:134462506:T:C	1.20224e-86	-2.22789	-1.52891
134462937	chr6:134462937:G:A	2.48811e-85	-1.13622e-09	-0.726876
134463017	chr6:134463017:T:A	2.35616e-85	-1.13622e-09	-0.781364
134463143	chr6:134463143:C:T	3.05651e-86	-1.409	-1.41471
134463435	chr6:134463435:C:T	2.75931e-85	-1.13622e-09	-0.623419
134463475	chr6:134463475:G:T	4.85149e-85	-0.975933	0.916821
134463592	chr6:134463592:AAG:A	1.60732e-86	-1.4922	-1.97422
134463908	chr6:134463908:G:A	2.22364e-85	-1.13622e-09	-0.839252
134464134	chr6:134464134:G:C	5.71452e-87	-2.48046	-2.0201
134464167	chr6:134464167:C:G	2.38371e-85	-1.13622e-09	-0.769739
134464195	chr6:134464195:C:A	8.82194e-87	-2.40003	-1.6663
134464288	chr6:134464288:C:T	6.52426e-87	-2.4112	-1.95684
134464328	chr6:134464328:G:A	1.49742e-85	-1.13622e-09	-1.23466
134464357	chr6:134464357:T:C	7.16259e-86	-1.13622e-09	-1.97211
134464400	chr6:134464400:G:A	1.3102e-85	-1.13622e-09	-1.36822
134464611	chr6:134464611:A:T	5.58049e-87	-2.50548	-2.01881
134465324	chr6:134465324:T:A	2.21176e-86	-1.40039	-1.74681
134465389	chr6:134465389:T:C	8.65919e-86	-1.13622e-09	-1.78236
134465395	chr6:134465395:A:G	2.54747e-85	-1.13622e-09	-0.703297
134465916	chr6:134465916:A:G	5.54323e-86	-1.09959	-1.12882
134465961	chr6:134465961:T:A	8.89117e-86	-1.13622e-09	-1.75592
134466066	chr6:134466066:T:C	1.08793e-86	-1.83728	-2.01942
134466123	chr6:134466123:T:C	7.57793e-86	-1.13622e-09	-1.91574
134466288	chr6:134466288:T:A	1.50047e-85	-1.13622e-09	-1.23262
134466467	chr6:134466467:G:A	9.26733e-86	-1.13622e-09	-1.71449
134466522	chr6:134466522:T:C	6.92027e-86	-1.13622e-09	-2.00653
134467026	chr6:134467026:T:C	9.32753e-86	-1.13622e-09	-1.70801
134467129	chr6:134467129:A:T	5.05999e-87	-2.61362	-2.00858
134467357	chr6:134467357:G:A	6.94711e-86	-1.13622e-09	-2.00266
134467710	chr6:134467710:A:G	1.39297e-85	-1.13622e-09	-1.30696
134467735	chr6:134467735:T:C	1.17916e-85	-1.13622e-09	-1.47359
134467903	chr6:134467903:A:G	5.69963e-87	-2.67945	-1.82372
134467921	chr6:134467921:G:A	7.5676e-86	-1.13622e-09	-1.91711
134468010	chr6:134468010:A:AT	5.98681e-87	-2.70077	-1.75324
134468270	chr6:134468270:G:A	7.52209e-87	-2.59012	-1.6356
134468570	chr6:134468570:C:T	8.21202e-85	-1.13622e-09	0.467201
134468672	chr6:134468672:T:C	8.02352e-87	-2.69721	-1.46398
134468744	chr6:134468744:C:T	4.59897e-86	-1.53772	-0.87743
134469167	chr6:134469167:T:C	9.40665e-87	-2.6555	-1.34665
134469230	chr6:134469230:T:C	4.97469e-87	-2.63225	-2.00695
134469326	chr6:134469326:C:G	8.63423e-86	-1.13622e-09	-1.78525
134469345	chr6:134469345:C:T	4.76476e-87	-2.70736	-1.97496
134469384	chr6:134469384:T:A	9.49136e-86	-1.13622e-09	-1.6906
134469650	chr6:134469650:C:T	7.25895e-86	-1.13622e-09	-1.95875
134469662	chr6:134469662:T:C	5.51661e-87	-2.68565	-1.85015
134469834	chr6:134469834:TG:T	5.52634e-87	-2.68911	-1.84493
134469937	chr6:134469937:G:A	5.5321e-87	-2.68181	-1.8512
134469950	chr6:134469950:C:T	5.52117e-87	-2.68503	-1.84994
134470118	chr6:134470118:T:G	5.56724e-87	-2.66272	-1.86395
134470403	chr6:134470403:G:A	1.32882e-85	-1.13622e-09	-1.35411
134470663	chr6:134470663:A:C	5.37564e-87	-2.64144	-1.92025
134470945	chr6:134470945:A:G	7.04769e-86	-1.13622e-09	-1.98828
134471010	chr6:134471010:A:ATC	7.72452e-87	-2.48393	-1.71524
134471011	chr6:134471011:G:C	7.73166e-87	-2.48487	-1.71338
134471163	chr6:134471163:A:G	5.29118e-87	-2.64087	-1.93666
134471187	chr6:134471187:C:T	6.94254e-86	-1.13622e-09	-2.00332
134471272	chr6:134471272:ATGT:A	1.6447e-85	-1.13622e-09	-1.14084
134471597	chr6:134471597:C:T	1.36051e-85	-1.13622e-09	-1.33054
134471646	chr6:134471646:T:C	1.54957e-86	-1.52667	-1.97633
134471697	chr6:134471697:C:T	9.61288e-85	-1.13622e-09	0.624706
134471788	chr6:134471788:G:A	4.853e-87	-2.6868	-1.97717
134471790	chr6:134471790:G:A	4.1142e-84	-1.13622e-09	2.07863
134471846	chr6:134471846:T:C	5.04798e-87	-2.65633	-1.96825
134472193	chr6:134472193:G:A	1.68771e-85	-1.13622e-09	-1.11502
134472415	chr6:134472415:G:A	7.04742e-86	-1.13622e-09	-1.98832
134473104	chr6:134473104:A:G	9.61328e-87	-2.28089	-1.69953
134473293	chr6:134473293:T:A	2.00134e-85	-1.13622e-09	-0.944583
134473512	chr6:134473512:T:C	7.36055e-87	-2.52837	-1.71907
134473685	chr6:134473685:A:G	8.45308e-86	-1.13622e-09	-1.80645
134473693	chr6:134473693:A:G	3.42633e-86	-2.70949	-1.39409e-09
134473810	chr6:134473810:G:A	1.28395e-86	-1.69522	-1.99582
134474021	chr6:134474021:G:C	1.64252e-86	-2.70656	-0.738191
134474704	chr6:134474704:A:T	8.06233e-87	-2.70952	-1.44684
134474905	chr6:134474905:C:T	4.56831e-87	-2.70449	-2.01993
134475424	chr6:134475424:G:A	8.01359e-86	-1.13622e-09	-1.85984
134475438	chr6:134475438:T:G	7.17748e-86	-1.13622e-09	-1.97003
134475485	chr6:134475485:G:T	1.00891e-85	-1.13622e-09	-1.62952
134475585	chr6:134475585:G:C	7.14272e-86	-1.13622e-09	-1.97489
134475623	chr6:134475623:A:T	7.65768e-86	-1.13622e-09	-1.90527
134476272	chr6:134476272:C:T	2.56961e-85	-1.13622e-09	-0.694642
134476487	chr6:134476487:G:A	1.77975e-85	-1.13622e-09	-1.06193
134476533	chr6:134476533:T:A	1.73479e-85	-1.13622e-09	-1.08751
134476775	chr6:134476775:T:A	1.02662e-86	-2.51128	-1.40343
134476799	chr6:134476799:A:AT	9.06346e-86	-1.13622e-09	-1.73673
134476803	chr6:134476803:C:T	8.98117e-86	-1.13622e-09	-1.74585
134477151	chr6:134477151:G:C	7.6076e-86	-1.13622e-09	-1.91184
134477186	chr6:134477186:T:C	9.3246e-86	-1.13622e-09	-1.70833
134477291	chr6:134477291:C:T	5.76372e-85	-1.13622e-09	0.113186
134477708	chr6:134477708:C:T	7.94418e-86	-1.13622e-09	-1.86854
134478121	chr6:134478121:G:A	8.69862e-86	-1.13622e-09	-1.77782
134478134	chr6:134478134:A:G	6.90659e-86	-1.13622e-09	-2.00851
134478229	chr6:134478229:T:A	3.58546e-85	-1.13622e-09	-0.36151
134478540	chr6:134478540:T:C	7.70515e-86	-1.13622e-09	-1.89909
134478576	chr6:134478576:C:T	3.47096e-85	-1.13622e-09	-0.393967
134478856	chr6:134478856:G:A	3.99171e-85	-1.13622e-09	-0.254177
134479007	chr6:134479007:A:G	6.24012e-86	-2.10998	-1.39409e-09
134479474	chr6:134479474:A:T	7.73276e-86	-1.13622e-09	-1.89552
134479780	chr6:134479780:C:G	9.18122e-86	-1.13622e-09	-1.72382
134479835	chr6:134479835:A:G	7.8115e-86	-1.13622e-09	-1.88539
134479967	chr6:134479967:G:A	8.12041e-86	-1.13622e-09	-1.8466
134480066	chr6:134480066:C:T	6.19767e-87	-2.56031	-1.85908
134480127	chr6:134480127:A:G	8.03774e-86	-1.13622e-09	-1.85684
134480442	chr6:134480442:C:T	5.96026e-87	-2.70807	-1.75039
134481035	chr6:134481035:T:C	4.74112e-87	-2.70802	-1.97927
134481179	chr6:134481179:G:A	7.74877e-87	-2.69588	-1.50016
134481632	chr6:134481632:A:G	1.10531e-84	-1.13622e-09	0.764314
134481909	chr6:134481909:G:A	1.01109e-85	-1.13622e-09	-1.62737
134482202	chr6:134482202:G:A	2.06985e-85	-1.13622e-09	-0.910919
134482286	chr6:134482286:C:T	9.82352e-86	-1.13622e-09	-1.6562
134482451	chr6:134482451:C:CAA	4.73207e-87	-2.70675	-1.98245
134482620	chr6:134482620:A:G	4.85662e-87	-2.70749	-1.95574
134482874	chr6:134482874:T:C	4.68368e-87	-2.69081	-2.00868
134482886	chr6:134482886:G:A	1.01821e-85	-1.13622e-09	-1.62035
134483303	chr6:134483303:C:T	5.37304e-87	-2.5459	-2.01628
134483997	chr6:134483997:G:T	6.3121e-87	-2.46731	-1.93379
134484111	chr6:134484111:C:G	6.95975e-86	-1.13622e-09	-2.00084
134484219	chr6:134484219:C:A	8.48999e-86	-1.13622e-09	-1.8021
134484372	chr6:134484372:GTTTTCAGTCTC:G	7.40026e-86	-1.13622e-09	-1.93947
134484562	chr6:134484562:C:T	7.02034e-87	-2.64259	-1.65217
134484570	chr6:134484570:A:G	6.83371e-86	-1.13622e-09	-2.01911
134484688	chr6:134484688:TTTC:T	1.14989e-86	-2.65588	-1.14544
134484870	chr6:134484870:A:G	7.70033e-87	-2.55504	-1.64726
134484954	chr6:134484954:C:T	7.1637e-86	-1.13622e-09	-1.97196
134484955	chr6:134484955:G:A	1.44891e-85	-1.13622e-09	-1.26759
134485013	chr6:134485013:C:T	1.08769e-85	-1.13622e-09	-1.55435
134485045	chr6:134485045:A:G	1.77986e-85	-1.13622e-09	-1.06187
134485073	chr6:134485073:C:T	8.45481e-86	-1.13622e-09	-1.80625
134485276	chr6:134485276:C:A	2.3822e-85	-1.13622e-09	-0.770375
134485880	chr6:134485880:A:T	1.44186e-85	0.0285458	-1.30101
134486021	chr6:134486021:T:C	1.78933e-86	-2.27872	-1.08042
134486050	chr6:134486050:G:C	5.34121e-86	-0.247112	-2.01842
134486078	chr6:134486078:A:G	4.09323e-85	-1.13622e-09	-0.229064
134486519	chr6:134486519:C:T	2.05004e-85	-1.13622e-09	-0.920538
134486748	chr6:134486748:A:G	7.33693e-86	-1.13622e-09	-1.94806
134486933	chr6:134486933:G:T	6.78285e-85	-1.13622e-09	0.276
134487310	chr6:134487310:C:A	9.16108e-87	-2.15228	-1.87633
134487444	chr6:134487444:T:C	7.11261e-86	-1.13622e-09	-1.97911
134487549	chr6:134487549:G:C	7.74738e-85	-1.13622e-09	0.408957
134487560	chr6:134487560:C:A	6.27882e-85	-1.13622e-09	0.198784
134487597	chr6:134487597:T:C	2.61954e-85	-1.13622e-09	-0.675401
134487730	chr6:134487730:A:G	3.9775e-86	-0.54929	-2.01104
134488040	chr6:134488040:CA:C	7.44855e-86	-1.13622e-09	-1.93296
134488628	chr6:134488628:C:A	9.17646e-86	-1.13622e-09	-1.72434
134488694	chr6:134488694:G:A	1.7516e-85	-0.0871375	-0.990731
134488728	chr6:134488728:G:A	8.96303e-85	-1.13622e-09	0.554711
134489179	chr6:134489179:T:C	1.53505e-85	-0.13038	-1.07945
134489338	chr6:134489338:T:C	5.11343e-86	-0.305737	-2.00338
134489853	chr6:134489853:G:A	5.36493e-86	-0.850011	-1.41109
134490128	chr6:134490128:A:G	4.93148e-86	-0.330086	-2.01526
134490201	chr6:134490201:C:T	7.70386e-86	-1.13622e-09	-1.89926
134490240	chr6:134490240:A:G	5.42174e-86	-0.235776	-2.01479
134490619	chr6:134490619:C:T	1.77785e-85	0.0176999	-1.0807
134490673	chr6:134490673:A:G	7.57675e-86	-1.13622e-09	-1.9159
134490862	chr6:134490862:G:A	7.26225e-85	-1.13622e-09	0.344292
134490950	chr6:134490950:A:G	7.70906e-86	-1.13622e-09	-1.89859
134491061	chr6:134491061:C:T	1.75302e-85	-0.0276567	-1.0494
134491087	chr6:134491087:T:C	6.89717e-86	-1.13622e-09	-2.00987
134491227	chr6:134491227:C:T	2.04982e-85	0.0660177	-0.986662
134491350	chr6:134491350:C:A	5.30167e-86	-0.981136	-1.29183
134491477	chr6:134491477:T:C	1.55362e-85	-1.13622e-09	-1.19781
134492143	chr6:134492143:T:C	3.43245e-86	-2.70771	-1.39409e-09
134492186	chr6:134492186:C:T	2.59796e-86	-1.22555	-1.76071
134492247	chr6:134492247:T:C	2.55572e-85	-1.13622e-09	-0.700063
134492255	chr6:134492255:G:A	9.13114e-85	-1.13622e-09	0.573293
134492792	chr6:134492792:G:C	7.81999e-86	-1.13622e-09	-1.8843
134492879	chr6:134492879:G:A	8.52875e-85	-1.13622e-09	0.505045
134493016	chr6:134493016:A:G	8.81052e-85	-1.13622e-09	0.537549
134493213	chr6:134493213:T:C	5.98821e-87	-2.6149	-1.83888
134493450	chr6:134493450:T:A	8.24362e-86	-1.13622e-09	-1.83154
134493653	chr6:134493653:A:G	7.03361e-86	-1.13622e-09	-1.99028
134493718	chr6:134493718:T:C	8.56864e-85	-1.13622e-09	0.509712
134494072	chr6:134494072:TA:T	8.86984e-85	-1.13622e-09	0.544259
134494232	chr6:134494232:A:G	4.36194e-86	-2.46807	-1.39409e-09
134494608	chr6:134494608:C:T	4.38117e-85	-1.13622e-09	-0.161082
134494669	chr6:134494669:G:A	8.88383e-85	-1.13622e-09	0.545835
134494876	chr6:134494876:T:C	7.51994e-85	-1.13622e-09	0.37916
134494886	chr6:134494886:G:C	1.06286e-85	-1.13622e-09	-1.57743
134494961	chr6:134494961:A:G	8.55932e-85	-1.13622e-09	0.508623
134495153	chr6:134495153:A:G	9.00783e-85	-1.13622e-09	0.559696
134495338	chr6:134495338:T:C	7.09262e-86	-1.13622e-09	-1.98193
134495820	chr6:134495820:A:C	8.3697e-85	-1.13622e-09	0.48622
134495899	chr6:134495899:G:A	9.41947e-85	-1.13622e-09	0.604381
134495997	chr6:134495997:C:T	3.60888e-86	-1.38284	-1.27474
134496791	chr6:134496791:T:TTA	8.85992e-85	-1.13622e-09	0.54314
134497176	chr6:134497176:T:C	1.03827e-86	-2.01652	-1.88691
134497280	chr6:134497280:T:A	8.79874e-87	-2.05636	-2.0126
134497419	chr6:134497419:TAA:T	9.70035e-86	-1.13622e-09	-1.66882
134497653	chr6:134497653:C:T	8.51592e-86	-1.13622e-09	-1.79905
134497682	chr6:134497682:T:C	1.03087e-85	-1.13622e-09	-1.608
134497690	chr6:134497690:C:T	1.24789e-84	0.885642	-1.39409e-09
134497699	chr6:134497699:A:G	2.19994e-86	-2.49047	-0.662079
134498125	chr6:134498125:T:C	7.23728e-86	-0.326239	-1.6355
134498755	chr6:134498755:A:G	1.77597e-86	-2.49694	-0.869699
134499082	chr6:134499082:G:A	1.08233e-85	-1.13622e-09	-1.55928
134499263	chr6:134499263:TCCTGAC:T	7.25138e-86	-1.13622e-09	-1.95979
134499327	chr6:134499327:C:G	8.47548e-87	-2.11821	-1.98818
134500147	chr6:134500147:A:G	1.06761e-85	-1.13622e-09	-1.57298
134500369	chr6:134500369:A:G	3.42655e-86	-2.70943	-1.39409e-09
134500739	chr6:134500739:G:T	7.83576e-86	-0.475957	-1.40633
134501103	chr6:134501103:A:T	5.06958e-87	-2.62392	-1.99639
134501126	chr6:134501126:C:T	9.59321e-86	0.308672	-1.9886
134501176	chr6:134501176:G:T	8.27199e-86	-1.13622e-09	-1.82811
134501750	chr6:134501750:C:G	1.71566e-85	-1.13622e-09	-1.0986
134501832	chr6:134501832:T:C	5.08829e-87	-2.61246	-2.00416
134501887	chr6:134501887:T:C	8.51421e-86	-1.13622e-09	-1.79925
134501990	chr6:134501990:A:T	5.44861e-87	-2.56196	-1.98625
134502018	chr6:134502018:C:T	5.5164e-87	-2.51955	-2.0163
134502322	chr6:134502322:C:T	8.20712e-86	-1.13622e-09	-1.83598
134502702	chr6:134502702:T:C	7.94995e-86	-1.13622e-09	-1.86782
134502781	chr6:134502781:A:G	1.13286e-86	-2.42708	-1.38916
134503143	chr6:134503143:G:T	7.04706e-86	-1.13622e-09	-1.98837
134503460	chr6:134503460:A:T	2.83266e-85	0.138937	-0.736119
134504037	chr6:134504037:G:A	7.20289e-86	-1.13622e-09	-1.9665
134504175	chr6:134504175:A:C	1.83014e-84	1.52374	-0.255156
134504349	chr6:134504349:T:C	7.27995e-86	-1.13622e-09	-1.95586
134504363	chr6:134504363:T:A	7.26396e-86	-1.13622e-09	-1.95806
134504364	chr6:134504364:G:T	2.2646e-85	-1.13622e-09	-0.820998
134505185	chr6:134505185:T:C	7.13627e-86	-1.13622e-09	-1.97579
134505191	chr6:134505191:G:A	6.37424e-86	-2.08872	-1.39409e-09
134505226	chr6:134505226:A:G	4.74553e-86	-2.38378	-1.39409e-09
134505435	chr6:134505435:G:C	7.1035e-86	-1.13622e-09	-1.9804
134505620	chr6:134505620:G:A	8.33406e-86	-1.13622e-09	-1.82063
134505768	chr6:134505768:G:A	7.85983e-85	-1.13622e-09	0.423367
134505867	chr6:134505867:G:A	8.80251e-86	-1.13622e-09	-1.76595
134506034	chr6:134506034:G:A	1.02474e-84	-1.13622e-09	0.688625
134506112	chr6:134506112:A:C	9.99818e-85	-1.13622e-09	0.664006
134506138	chr6:134506138:T:C	8.92728e-86	-0.0254607	-1.72641
134506327	chr6:134506327:A:T	9.48276e-85	2.31079	-1.69972
134506389	chr6:134506389:T:A	7.03686e-86	-1.13622e-09	-1.98982
134506668	chr6:134506668:T:C	6.03635e-86	-0.368294	-1.77489
134506836	chr6:134506836:C:T	7.20748e-86	-1.13622e-09	-1.96586
134507023	chr6:134507023:T:C	1.45939e-84	1.26691	-0.224709
134507199	chr6:134507199:T:G	5.91224e-86	-2.16396	-1.39409e-09
134507364	chr6:134507364:C:T	8.90073e-85	-1.13622e-09	0.547736
134507396	chr6:134507396:C:T	5.34046e-87	-2.64632	-1.92194
134507466	chr6:134507466:C:T	3.43467e-86	-2.70706	-1.39409e-09
134507715	chr6:134507715:G:A	1.13667e-84	1.21642	-0.424125
134508004	chr6:134508004:G:GA	1.50358e-85	-1.13622e-09	-1.23055
134508026	chr6:134508026:G:A	9.42495e-86	0.0405694	-1.73819
134508372	chr6:134508372:C:A	7.36051e-86	-1.13622e-09	-1.94485
134509272	chr6:134509272:T:C	6.80622e-86	-0.249271	-1.77387
134509565	chr6:134509565:T:A	3.84548e-85	-1.13622e-09	-0.291501
134509951	chr6:134509951:T:C	9.78675e-86	-1.13622e-09	-1.65995
134510067	chr6:134510067:C:T	8.25064e-87	-2.11741	-2.01587
134510170	chr6:134510170:A:C	7.54008e-86	-1.13622e-09	-1.92075
134510184	chr6:134510184:C:T	5.07446e-87	-2.70333	-1.91602
134510200	chr6:134510200:C:T	1.72826e-85	-1.13622e-09	-1.09128
134510254	chr6:134510254:CAA:C	2.35926e-85	-1.13622e-09	-0.780051
134510875	chr6:134510875:G:C	2.25343e-85	-1.13622e-09	-0.825943
134510954	chr6:134510954:G:A	2.95283e-85	-1.13622e-09	-0.555635
134511584	chr6:134511584:G:T	8.7765e-87	-2.11711	-1.95438
134511595	chr6:134511595:C:T	3.90693e-86	-2.48989	-0.0883392
134511989	chr6:134511989:A:C	7.64629e-87	-2.37967	-1.82967
134512068	chr6:134512068:A:G	8.8988e-86	-1.13622e-09	-1.75507
134512194	chr6:134512194:TTG:T	8.50462e-87	-2.10743	-1.99553
134512417	chr6:134512417:C:T	5.96769e-86	-0.335802	-1.81882
134512454	chr6:134512454:T:C	6.83638e-86	-1.13622e-09	-2.01872
134513019	chr6:134513019:ACTT:A	3.26697e-85	-1.13622e-09	-0.454536
134513120	chr6:134513120:T:C	1.41602e-84	1.27702	-0.264987
134513400	chr6:134513400:G:A	1.83195e-84	1.5104	-0.240835
134513454	chr6:134513454:G:C	8.14944e-86	-1.13622e-09	-1.84303
134513535	chr6:134513535:T:C	3.53718e-86	-2.67765	-1.39409e-09
134513612	chr6:134513612:C:T	7.5417e-87	-2.20851	-2.01461
134513820	chr6:134513820:T:C	7.24194e-86	-1.13622e-09	-1.96109
134514001	chr6:134514001:G:T	4.77379e-87	-2.69366	-1.98677
134514051	chr6:134514051:T:C	3.64945e-86	-0.837362	-1.80904
134514336	chr6:134514336:G:A	1.13771e-85	-1.13622e-09	-1.50938
134514464	chr6:134514464:A:T	1.08199e-86	-1.93195	-1.93023
134514485	chr6:134514485:A:G	7.26556e-86	-1.13622e-09	-1.95784
134514536	chr6:134514536:G:A	2.20561e-84	1.56	-0.104814
134515101	chr6:134515101:T:C	4.06879e-85	-1.13622e-09	-0.235051
134515153	chr6:134515153:C:T	1.24947e-85	-1.13622e-09	-1.41568
134515228	chr6:134515228:A:C	7.76521e-86	-1.13622e-09	-1.89133
134515450	chr6:134515450:A:G	3.43537e-84	-0.61347	2.51178
134515518	chr6:134515518:C:T	6.87468e-86	-1.13622e-09	-2.01314
134516327	chr6:134516327:C:T	6.98855e-86	-1.13622e-09	-1.99671
134516333	chr6:134516333:T:C	3.35003e-85	-1.13622e-09	-0.429429
134516470	chr6:134516470:C:G	7.10367e-86	-1.13622e-09	-1.98037
134516497	chr6:134516497:G:T	7.7268e-85	-1.13622e-09	0.406297
134516940	chr6:134516940:C:T	3.21285e-85	-1.13622e-09	-0.47124
134517138	chr6:134517138:G:C	1.09026e-84	-0.786479	1.53708
134517403	chr6:134517403:C:T	2.08315e-84	-0.465958	1.86403
134517577	chr6:134517577:T:G	3.0521e-85	-1.13622e-09	-0.522569
134517595	chr6:134517595:A:G	2.41768e-84	-0.397934	1.94493
134518578	chr6:134518578:GT:G	1.4571e-84	-0.779426	1.82006
134519139	chr6:134519139:G:A	6.86116e-86	-1.13622e-09	-2.01511
134519249	chr6:134519249:G:C	1.39431e-85	-1.13622e-09	-1.306
134519493	chr6:134519493:G:A	3.55007e-86	-2.67402	-1.39409e-09
134519810	chr6:134519810:C:A	6.00366e-85	0.243618	-0.0896467
134520005	chr6:134520005:G:A	4.18799e-85	0.21711	-0.423287
134520160	chr6:134520160:C:T	3.23786e-84	-0.0982753	1.93738
134520215	chr6:134520215:C:T	1.55592e-85	0.820888	-2.01722
134520220	chr6:134520220:G:T	6.87499e-86	-1.13622e-09	-2.01309
134520318	chr6:134520318:A:G	3.01388e-85	1.10694	-1.64211
134520402	chr6:134520402:T:C	2.38761e-84	-0.131149	1.66563
134520413	chr6:134520413:A:T	6.83375e-86	-1.13622e-09	-2.01911
134521057	chr6:134521057:C:G	6.13426e-86	-1.01044	-1.11666
134521101	chr6:134521101:A:G	1.07817e-85	0.262677	-1.82581
134521209	chr6:134521209:T:G	1.33926e-85	-1.13622e-09	-1.34628
134521414	chr6:134521414:A:G	6.96773e-86	-1.13622e-09	-1.99969
134521930	chr6:134521930:T:A	1.5279e-85	-1.13622e-09	-1.2145
134522131	chr6:134522131:G:A	1.35833e-86	-1.66218	-1.97255
134522292	chr6:134522292:A:G	1.83887e-86	-1.3588	-1.97303
134523180	chr6:134523180:T:A	1.23892e-84	0.777402	0.101024
134523360	chr6:134523360:T:A	5.84177e-85	0.207442	-0.0808062
134523395	chr6:134523395:G:A	7.02305e-86	-1.13622e-09	-1.99179
134523617	chr6:134523617:C:T	1.56551e-85	0.828949	-2.01913
134523623	chr6:134523623:T:C	8.8477e-86	-1.76083	-1.39409e-09
134523687	chr6:134523687:C:G	1.50712e-85	-1.13622e-09	-1.2282
134523693	chr6:134523693:A:C	7.07489e-86	-1.13622e-09	-1.98443
134524001	chr6:134524001:A:G	7.40244e-87	-2.22613	-2.01563
134524195	chr6:134524195:G:A	2.07929e-85	-1.13622e-09	-0.906369
134525074	chr6:134525074:A:G	7.64436e-86	-1.13622e-09	-1.90702
134525095	chr6:134525095:C:T	6.89718e-86	-1.13622e-09	-2.00987
134525219	chr6:134525219:A:G	2.555e-85	-1.13622e-09	-0.700347
134525415	chr6:134525415:C:T	2.23348e-85	-1.13622e-09	-0.834837
134525663	chr6:134525663:C:T	2.60656e-86	-2.63266	-0.350289
134525695	chr6:134525695:T:C	2.62254e-85	0.7967	-1.47095
134525887	chr6:134525887:T:C	6.83663e-86	-1.13622e-09	-2.01869
134525923	chr6:134525923:T:C	6.86055e-86	-1.13622e-09	-2.0152
134525924	chr6:134525924:G:C	1.86095e-86	-1.37817	-1.94172
134525975	chr6:134525975:C:T	6.19321e-87	-2.59008	-1.83003
134526029	chr6:134526029:A:G	6.83441e-86	-1.13622e-09	-2.01901
134526037	chr6:134526037:A:G	8.14804e-87	-2.42349	-1.7223
134526109	chr6:134526109:C:G	7.3807e-86	-2.02183	0.0797179
134526163	chr6:134526163:AC:A	7.11223e-86	-1.98466	0.00549289
134526167	chr6:134526167:A:T	6.9633e-86	-1.97384	-0.0264866
134526660	chr6:134526660:A:G	4.45909e-86	-1.3692	-1.07684
134526800	chr6:134526800:A:G	1.03261e-86	-2.07332	-1.83557
134526940	chr6:134526940:A:G	6.28066e-86	-2.10351	-1.39409e-09
134527217	chr6:134527217:C:T	4.68326e-86	-0.907379	-1.48961
134527427	chr6:134527427:A:G	2.36428e-86	-1.19068	-1.88983
134527442	chr6:134527442:C:T	7.03157e-86	-1.13622e-09	-1.99057
134528022	chr6:134528022:T:C	2.90802e-86	-1.02956	-1.84395
134528386	chr6:134528386:C:T	3.97648e-86	-2.15229	-0.408292
134528543	chr6:134528543:A:G	1.40856e-85	-1.13622e-09	-1.29583
134528764	chr6:134528764:G:A	8.23998e-86	-1.13622e-09	-1.83199
134528875	chr6:134528875:G:A	6.82945e-86	-1.13622e-09	-2.01974
134529463	chr6:134529463:T:C	3.19196e-85	-1.69002	1.21226
134529471	chr6:134529471:T:C	6.8075e-87	-2.66179	-1.66375
134529759	chr6:134529759:T:C	9.00968e-86	-1.13622e-09	-1.74268
134530636	chr6:134530636:C:T	2.2054e-85	-1.13622e-09	-0.847488
134530672	chr6:134530672:G:A	2.2054e-85	-1.13622e-09	-0.847488
134530841	chr6:134530841:T:C	2.30266e-85	-1.13622e-09	-0.804333
134530952	chr6:134530952:A:C	5.90364e-87	-2.56402	-1.90398
134531008	chr6:134531008:C:A	6.44562e-86	-0.878226	-1.19936
134531313	chr6:134531313:T:C	3.10084e-85	-1.13622e-09	-0.506724
134532056	chr6:134532056:G:A	7.84039e-84	1.87821	0.845263
134532277	chr6:134532277:T:C	2.41054e-85	-1.13622e-09	-0.758548
134533229	chr6:134533229:T:C	8.35455e-86	-1.13622e-09	-1.81818
134533233	chr6:134533233:A:G	5.5027e-84	2.47227	-0.102842
134533366	chr6:134533366:T:C	2.5759e-85	-1.13622e-09	-0.692198
134533433	chr6:134533433:A:C	1.21946e-85	-1.34622	-0.0937704
134533552	chr6:134533552:A:G	5.13484e-86	-0.539937	-1.765
134533736	chr6:134533736:C:T	2.79136e-83	2.50149	1.49181
134534322	chr6:134534322:T:C	1.12992e-85	-0.60667	-0.909583
134534413	chr6:134534413:G:A	7.89496e-86	-1.13622e-09	-1.87476
134534415	chr6:134534415:A:C	2.16691e-85	-1.13622e-09	-0.865094
134534570	chr6:134534570:T:G	1.08521e-86	-2.06584	-1.79337
134534731	chr6:134534731:T:C	6.09408e-86	-0.434448	-1.69922
134534751	chr6:134534751:C:T	3.70781e-86	-2.63054	-1.39409e-09
134534835	chr6:134534835:C:T	1.56981e-86	-1.70263	-1.7874
134534885	chr6:134534885:T:C	1.58224e-86	-1.70114	-1.781
134534964	chr6:134534964:T:G	1.99274e-85	-0.0718105	-0.877077
134535143	chr6:134535143:TTTC:T	1.38658e-84	-1.13622e-09	0.991029
134535215	chr6:134535215:C:T	6.74908e-87	-2.47078	-1.86338
134535444	chr6:134535444:T:C	7.11135e-86	-1.13622e-09	-1.97929
134535716	chr6:134535716:C:T	9.93184e-86	-1.13622e-09	-1.64524
134536031	chr6:134536031:GACTTAACC:G	9.13417e-86	-1.13622e-09	-1.72896
134536083	chr6:134536083:C:A	7.32656e-86	-1.13622e-09	-1.94948
134536309	chr6:134536309:T:G	2.47127e-85	-1.13622e-09	-0.733667
134536430	chr6:134536430:C:T	1.62942e-85	-0.260863	-0.889312
134536743	chr6:134536743:C:A	3.02183e-86	-1.00634	-1.82878
134536814	chr6:134536814:C:T	7.38962e-86	-1.13622e-09	-1.94091
134537122	chr6:134537122:A:G	2.19902e-85	-1.13622e-09	-0.850385
134537209	chr6:134537209:T:C	1.68999e-85	-0.220358	-0.893318
134537361	chr6:134537361:A:G	1.12118e-83	0.91802	2.16314
134537473	chr6:134537473:A:G	8.09264e-86	-1.13622e-09	-1.85003
134537870	chr6:134537870:G:A	9.83495e-86	-1.13622e-09	-1.65504
134538528	chr6:134538528:A:G	9.69491e-86	-1.66938	-1.39409e-09
134538780	chr6:134538780:T:C	2.17088e-85	-1.13622e-09	-0.863264
134539324	chr6:134539324:T:C	9.46069e-86	-1.13622e-09	-1.69384
134539547	chr6:134539547:G:A	4.50187e-83	2.56136	1.9099
134539643	chr6:134539643:T:A	7.569e-86	-1.13622e-09	-1.91692
134539834	chr6:134539834:T:C	1.18613e-85	-1.13622e-09	-1.4677
134540051	chr6:134540051:A:T	7.06739e-86	-1.13622e-09	-1.98549
134541399	chr6:134541399:A:T	3.05113e-83	2.3154	1.76689
134541445	chr6:134541445:T:G	7.4357e-86	-1.13622e-09	-1.93469
134541605	chr6:134541605:G:A	7.09172e-86	-1.13622e-09	-1.98206
134541824	chr6:134541824:A:G	1.83114e-82	2.50534	3.36895
134542094	chr6:134542094:A:G	1.02433e-85	-1.13622e-09	-1.61436
134542120	chr6:134542120:G:A	2.91739e-86	-2.13509	-0.735203
134542336	chr6:134542336:G:A	1.84056e-85	-1.13622e-09	-1.02833
134542368	chr6:134542368:C:T	6.91489e-86	-1.13622e-09	-2.00731
134542847	chr6:134542847:T:C	6.83765e-86	-1.13622e-09	-2.01854
134543859	chr6:134543859:T:C	1.44198e-86	-1.63895	-1.93602
134544022	chr6:134544022:C:T	1.41072e-86	-1.75079	-1.84609
134544340	chr6:134544340:G:A	2.03113e-85	-1.13622e-09	-0.929804
134544468	chr6:134544468:C:T	3.08714e-84	1.34055	0.450878
134544994	chr6:134544994:G:A	1.1187e-85	-1.13622e-09	-1.52623
134545111	chr6:134545111:C:T	1.51034e-85	-1.13622e-09	-1.22607
134545480	chr6:134545480:A:T	1.12047e-82	2.00015	3.38296
134545529	chr6:134545529:G:A	1.21637e-86	-1.88374	-1.86137
134546342	chr6:134546342:T:A	3.01977e-85	-1.13622e-09	-0.533216
134546654	chr6:134546654:C:T	2.40574e-85	-1.13622e-09	-0.76054
134546672	chr6:134546672:TACTC:T	1.09982e-85	-1.13622e-09	-1.54325
134547421	chr6:134547421:G:A	2.79657e-85	-1.13622e-09	-0.610005
134547546	chr6:134547546:A:T	6.83031e-86	-1.13622e-09	-2.01961
134548120	chr6:134548120:C:T	8.48519e-86	-1.13622e-09	-1.80266
134549068	chr6:134549068:C:T	8.18104e-86	-1.13622e-09	-1.83916
134549479	chr6:134549479:G:A	6.34517e-86	-0.641927	-1.45136
134549687	chr6:134549687:A:G	2.10563e-86	-2.67462	-0.521753
134549835	chr6:134549835:A:G	4.77903e-85	1.39566	-1.46982
134550332	chr6:134550332:T:C	1.26343e-85	-1.40457	-1.39409e-09
134550981	chr6:134550981:A:G	1.35482e-85	-0.576517	-0.758211
134550983	chr6:134550983:T:C	5.01334e-85	-0.751787	0.725492
134551492	chr6:134551492:T:C	1.46608e-85	-1.13622e-09	-1.25581
134551588	chr6:134551588:C:T	1.43848e-85	-1.27481	-1.39409e-09
134552275	chr6:134552275:T:C	3.06397e-85	-1.13622e-09	-0.518685
134552849	chr6:134552849:T:C	3.08001e-85	0.921821	-1.43529
134552933	chr6:134552933:G:A	7.43106e-86	-1.13622e-09	-1.93531
134553032	chr6:134553032:G:A	1.48116e-85	-1.13622e-09	-1.24557
134553117	chr6:134553117:A:C	2.00477e-85	-1.13622e-09	-0.942867
134553568	chr6:134553568:G:T	7.62378e-86	-1.13622e-09	-1.90971
134553929	chr6:134553929:T:C	3.38115e-85	-1.13622e-09	-0.420181
134554358	chr6:134554358:C:T	1.61058e-86	-2.17379	-1.2906
134554899	chr6:134554899:A:G	4.79376e-86	-0.595184	-1.77848
134554990	chr6:134554990:T:C	2.02145e-85	-0.953355	0.0187698
134555007	chr6:134555007:G:A	4.6852e-86	-2.39657	-1.39409e-09
134555169	chr6:134555169:A:C	7.33891e-86	-1.13622e-09	-1.94779
134555170	chr6:134555170:A:G	1.74757e-85	-1.13622e-09	-1.08017
134555629	chr6:134555629:G:A	1.11204e-85	-1.13622e-09	-1.5322
134555858	chr6:134555858:A:C	4.53276e-86	-1.0034	-1.42625
134556171	chr6:134556171:C:G	6.70069e-87	-2.34159	-1.99977
134556384	chr6:134556384:C:T	1.69573e-85	-1.13622e-09	-1.11028
134556413	chr6:134556413:C:T	7.01232e-87	-2.29929	-1.99661
134556528	chr6:134556528:T:C	6.98728e-87	-2.30925	-1.99023
134556703	chr6:134556703:C:A	3.29008e-83	2.67739	1.48029
134556723	chr6:134556723:T:G	8.4675e-87	-2.34464	-1.76269
134557432	chr6:134557432:C:T	3.37546e-84	2.40201	-0.521292
134557664	chr6:134557664:A:G	9.35244e-87	-2.42056	-1.58737
134557924	chr6:134557924:A:G	7.3413e-86	-1.13622e-09	-1.94747
134558128	chr6:134558128:CT:C	3.36565e-83	2.61726	1.56313
134558567	chr6:134558567:C:T	5.99849e-87	-2.48033	-1.97173
134558752	chr6:134558752:C:T	2.19886e-85	-1.13622e-09	-0.850459
134559087	chr6:134559087:G:A	1.45582e-85	-1.13622e-09	-1.26283
134559233	chr6:134559233:T:A	3.49839e-86	-2.68868	-1.39409e-09
134559566	chr6:134559566:C:T	2.98327e-86	-1.65451	-1.19345
134560013	chr6:134560013:A:G	9.74798e-86	-1.13622e-09	-1.66392
134560705	chr6:134560705:T:G	1.31826e-86	-2.23272	-1.43195
134560954	chr6:134560954:T:C	1.23681e-85	-1.13622e-09	-1.42586
134561431	chr6:134561431:G:T	4.98308e-86	-0.346402	-1.98853
134561620	chr6:134561620:T:C	2.98525e-86	-1.16489	-1.6824
134561629	chr6:134561629:G:GT	3.50311e-86	-0.919284	-1.76805
134561894	chr6:134561894:C:T	3.96108e-86	-0.922097	-1.64237
134562012	chr6:134562012:TG:T	3.28051e-85	-1.13622e-09	-0.450398
134562191	chr6:134562191:A:G	3.35964e-85	-0.426564	-1.39409e-09
134562864	chr6:134562864:C:G	1.48707e-85	-1.24159	-1.39409e-09
134563205	chr6:134563205:G:A	3.66031e-85	-1.13622e-09	-0.340849
134563215	chr6:134563215:CT:C	2.88542e-85	1.2867	-1.86543
134563393	chr6:134563393:T:C	6.8413e-86	-1.13622e-09	-2.01801
134563415	chr6:134563415:A:G	2.50442e-85	-0.903987	0.183645
134564068	chr6:134564068:T:G	7.44965e-86	-1.13622e-09	-1.93282
134564171	chr6:134564171:T:C	3.99702e-86	-2.55543	-1.39409e-09
134564556	chr6:134564556:T:C	2.21612e-84	-1.13622e-09	1.45994
134565152	chr6:134565152:T:G	2.46652e-85	-1.13622e-09	-0.735591
134565206	chr6:134565206:G:T	1.27107e-85	-1.13622e-09	-1.39854
134565236	chr6:134565236:G:C	5.75242e-85	-1.21475	1.32598
134565541	chr6:134565541:T:C	7.86209e-86	-1.13622e-09	-1.87893
134565543	chr6:134565543:T:A	1.09093e-85	-1.13622e-09	-1.55137
134565852	chr6:134565852:GA:G	7.8088e-85	-1.13622e-09	0.416854
134565890	chr6:134565890:C:G	2.02247e-85	-1.13622e-09	-0.934077
134565909	chr6:134565909:G:A	2.00725e-84	-0.0172381	1.37819
134566242	chr6:134566242:T:C	1.8708e-84	-0.032662	1.32321
134566272	chr6:134566272:T:C	3.33372e-85	-1.13622e-09	-0.43431
134566514	chr6:134566514:A:G	3.24917e-84	-0.0227916	1.86538
134566565	chr6:134566565:T:G	2.1276e-85	-1.25408	0.370675
134566724	chr6:134566724:A:G	9.20949e-87	-2.22361	-1.79972
134566741	chr6:134566741:C:T	1.50212e-85	-1.85216	0.620638
134566976	chr6:134566976:G:A	1.32886e-85	-1.35408	-1.39409e-09
134567087	chr6:134567087:A:G	4.5745e-86	-2.42049	-1.39409e-09
134567650	chr6:134567650:T:C	1.17556e-86	-2.22651	-1.55273
134567963	chr6:134567963:T:G	1.26926e-86	-2.17953	-1.52303
134568019	chr6:134568019:G:T	6.83227e-86	-1.13622e-09	-2.01933
134568478	chr6:134568478:G:A	1.41926e-86	-1.65514	-1.93571
134568989	chr6:134568989:TAAAAAGCAAAAAG:T	2.61143e-85	-1.13622e-09	-0.678499
134569034	chr6:134569034:A:G	4.22543e-85	-1.50486	1.30758
134569384	chr6:134569384:C:T	2.6876e-85	-1.13622e-09	-0.649749
134569481	chr6:134569481:G:T	3.43116e-86	-2.70809	-1.39409e-09
134569546	chr6:134569546:G:A	3.10267e-86	-1.14278	-1.66594
134569615	chr6:134569615:T:C	7.05596e-86	-1.98711	-1.39409e-09
134569680	chr6:134569680:C:T	6.85572e-84	0.414022	2.17525
134570398	chr6:134570398:C:CA	7.74437e-86	-1.13622e-09	-1.89402
134570601	chr6:134570601:T:C	1.7299e-85	-1.13622e-09	-1.09034
134570648	chr6:134570648:T:C	1.6131e-86	-1.75479	-1.70804
134570751	chr6:134570751:T:G	6.8561e-86	-1.13622e-09	-2.01584
134570822	chr6:134570822:T:G	7.77217e-85	-0.895033	1.30719
134571149	chr6:134571149:C:T	1.63831e-86	-1.76598	-1.68134
134571373	chr6:134571373:T:C	1.50075e-86	-1.83819	-1.69683
134571525	chr6:134571525:T:C	2.031e-86	-1.96183	-1.27062
134571535	chr6:134571535:A:C	1.71321e-86	-1.70775	-1.69486
134571708	chr6:134571708:T:C	7.8298e-86	-1.13622e-09	-1.88305
134571741	chr6:134571741:G:C	1.06877e-84	-1.53656	2.26726
134571846	chr6:134571846:T:C	4.46513e-86	-1.61133	-0.833353
134571853	chr6:134571853:A:G	6.8884e-86	-1.13622e-09	-2.01114
134571906	chr6:134571906:T:G	4.50746e-86	-2.43525	-1.39409e-09
134572105	chr6:134572105:G:A	1.86211e-85	-1.13622e-09	-1.01669
134572120	chr6:134572120:G:A	1.92199e-85	-1.13622e-09	-0.985036
134572713	chr6:134572713:T:C	2.15216e-85	-0.484885	-0.387043
134572844	chr6:134572844:T:C	8.43284e-86	-1.13622e-09	-1.80885
134573684	chr6:134573684:G:A	1.95205e-84	1.00586	0.32721
134574053	chr6:134574053:A:T	1.98933e-84	0.894636	0.45735
134574139	chr6:134574139:A:C	3.79209e-86	-2.60807	-1.39409e-09
134574313	chr6:134574313:G:A	4.72178e-86	-1.84695	-0.541842
134574762	chr6:134574762:G:A	1.02828e-85	0.332376	-1.94288
134574997	chr6:134574997:T:G	5.60845e-85	-1.13622e-09	0.0858758
134575076	chr6:134575076:G:A	2.56034e-85	-0.166609	-0.531647
134575390	chr6:134575390:C:T	1.78618e-85	0.55244	-1.61076
134575637	chr6:134575637:G:A	1.3774e-86	-1.81055	-1.81024
134575775	chr6:134575775:T:A	1.48274e-86	-1.53065	-2.01643
134575840	chr6:134575840:T:C	8.21594e-86	-1.83491	-1.39409e-09
134576304	chr6:134576304:T:G	5.41301e-86	-2.25218	-1.39409e-09
134576373	chr6:134576373:C:T	1.49524e-86	-1.68198	-1.85671
134577044	chr6:134577044:TC:T	1.12149e-86	-2.64709	-1.17924
134577223	chr6:134577223:T:C	1.07987e-86	-1.89921	-1.96493
134577354	chr6:134577354:G:T	2.11485e-85	0.915483	-1.8049
134577818	chr6:134577818:T:A	7.39638e-87	-2.22247	-2.02011
134577835	chr6:134577835:C:T	1.00814e-85	-1.13622e-09	-1.63029
134578003	chr6:134578003:A:G	5.34755e-86	-2.26434	-1.39409e-09
134578242	chr6:134578242:A:G	2.33036e-85	1.01211	-1.80449
134578793	chr6:134578793:C:T	2.91992e-86	-0.849749	-2.01968
134578856	chr6:134578856:A:G	3.1102e-86	-0.940036	-1.86626
134579089	chr6:134579089:C:T	2.35195e-80	3.20771	7.52206
134579327	chr6:134579327:G:A	3.82121e-86	-1.08264	-1.51778
134579537	chr6:134579537:T:C	5.21074e-86	-2.29026	-1.39409e-09
134579538	chr6:134579538:G:A	1.59729e-86	-1.66693	-1.80575
134579999	chr6:134579999:G:A	1.99761e-85	0.860108	-1.80656
134580080	chr6:134580080:C:T	3.01555e-86	-0.818581	-2.01862
134580337	chr6:134580337:T:G	5.88961e-86	-2.16779	-1.39409e-09
134580804	chr6:134580804:A:T	4.92615e-87	-2.64875	-2.00026
134581056	chr6:134581056:A:T	4.14396e-85	-1.13622e-09	-0.216746
134581152	chr6:134581152:G:T	1.53097e-85	-1.2125	-1.39409e-09
134581585	chr6:134581585:G:C	3.11022e-86	-1.04791	-1.75838
134581765	chr6:134581765:C:T	2.44808e-86	-1.02679	-2.01889
134581977	chr6:134581977:G:A	1.2273e-86	-1.84664	-1.88952
134582170	chr6:134582170:C:T	1.23003e-86	-1.71998	-2.01396
134582491	chr6:134582491:A:G	2.61391e-86	-0.960291	-2.01985
134583177	chr6:134583177:T:A	1.14817e-85	-1.13622e-09	-1.50023
134583304	chr6:134583304:C:T	1.57951e-85	0.721903	-1.90319
134583386	chr6:134583386:G:A	4.14468e-86	-1.18458	-1.33458
134583396	chr6:134583396:C:T	3.42998e-86	-2.70843	-1.39409e-09
134583450	chr6:134583450:A:G	1.68463e-86	-1.3994	-2.02004
134584029	chr6:134584029:C:T	5.23087e-86	-2.2864	-1.39409e-09
134584358	chr6:134584358:ACT:A	1.42566e-85	0.655729	-1.93949
134584429	chr6:134584429:C:T	7.05147e-87	-2.68223	-1.6081
134584457	chr6:134584457:A:G	3.44179e-85	-1.13622e-09	-0.402406
134584935	chr6:134584935:G:T	4.36464e-86	-1.13172	-1.33573
134585465	chr6:134585465:A:C	2.90094e-86	-0.939039	-1.93691
134585529	chr6:134585529:T:G	2.00503e-86	-1.23264	-2.01269
134585561	chr6:134585561:G:A	5.44309e-86	-2.24664	-1.39409e-09
134585666	chr6:134585666:A:G	5.56732e-87	-2.59014	-1.93651
134585946	chr6:134585946:T:C	1.05668e-86	-2.1128	-1.77305
134586285	chr6:134586285:T:C	9.5768e-87	-2.15756	-1.82667
134586425	chr6:134586425:A:T	3.61775e-85	1.11177	-1.46431
134586966	chr6:134586966:G:A	1.41171e-86	-1.70184	-1.89435
134587359	chr6:134587359:C:G	7.18652e-86	-1.13622e-09	-1.96878
134587458	chr6:134587458:T:A	1.31768e-85	-1.13622e-09	-1.36253
134587809	chr6:134587809:T:C	7.48592e-86	-1.13622e-09	-1.92796
134588134	chr6:134588134:C:T	7.49117e-86	-1.92726	-1.39409e-09
134588527	chr6:134588527:G:A	2.51291e-86	-1.10893	-1.91061
134588710	chr6:134588710:C:T	1.38729e-85	-1.13622e-09	-1.31104
134588813	chr6:134588813:T:C	1.09254e-85	-1.13622e-09	-1.54989
134588917	chr6:134588917:A:C	1.02937e-85	0.341292	-1.95074
134588998	chr6:134588998:T:C	1.12678e-86	-1.80153	-2.02008
134589031	chr6:134589031:C:T	6.86056e-85	-1.13622e-09	0.287391
134589900	chr6:134589900:A:G	1.53364e-85	0.484594	-1.69535
134590033	chr6:134590033:G:T	1.07351e-85	-1.13622e-09	-1.56746
134590423	chr6:134590423:G:A	1.08743e-86	-2.25744	-1.59973
134590465	chr6:134590465:G:C	5.75972e-86	-2.19009	-1.39409e-09
134590474	chr6:134590474:T:G	3.7528e-86	-2.61848	-1.39409e-09
134590539	chr6:134590539:C:T	2.44807e-86	-1.03858	-2.00711
134590678	chr6:134590678:G:A	3.18196e-86	-0.780015	-2.00347
134591289	chr6:134591289:AAACAAACC:TAACAAACC	1.68686e-85	-1.13622e-09	-1.11553
134591309	chr6:134591309:C:T	1.30065e-86	-1.79009	-1.88802
134591551	chr6:134591551:T:C	8.72608e-87	-2.68979	-1.38747
134591692	chr6:134591692:C:T	6.84018e-86	-1.13622e-09	-2.01817
134592017	chr6:134592017:G:A	1.12975e-85	-1.13622e-09	-1.5164
134592350	chr6:134592350:TTAA:T	8.96911e-86	-1.13622e-09	-1.7472
134592706	chr6:134592706:A:G	1.63976e-85	-1.14385	-1.39409e-09
134592965	chr6:134592965:T:G	2.2922e-86	-1.26269	-1.84878
134593170	chr6:134593170:A:C	2.52671e-86	-1.86709	-1.14698
134593745	chr6:134593745:C:T	1.37447e-85	0.698907	-2.01924
134593792	chr6:134593792:A:AC	2.37339e-86	-1.83477	-1.2419
134593810	chr6:134593810:G:A	1.31567e-85	-1.13622e-09	-1.36405
134593940	chr6:134593940:G:A	5.04128e-86	-2.32332	-1.39409e-09
134594144	chr6:134594144:T:G	5.48779e-86	-2.23846	-1.39409e-09
134594201	chr6:134594201:C:T	1.31093e-85	0.648582	-2.01624
134594353	chr6:134594353:T:A	1.07593e-85	0.453533	-2.01874
134594589	chr6:134594589:GT:G	9.00766e-86	0.276625	-2.01953
134595333	chr6:134595333:A:G	1.38857e-86	-1.83752	-1.77518
134595509	chr6:134595509:A:G	1.74731e-86	-1.87182	-1.51109
134595825	chr6:134595825:A:G	4.39627e-85	1.83076	-1.98841
134595874	chr6:134595874:G:A	1.46768e-86	-1.83441	-1.72289
134596021	chr6:134596021:C:T	7.18918e-86	-1.13622e-09	-1.96841
134596070	chr6:134596070:G:A	5.19969e-86	-2.29238	-1.39409e-09
134596237	chr6:134596237:C:T	6.86111e-86	-1.13622e-09	-2.01511
134596335	chr6:134596335:G:C	5.5129e-86	-0.318836	-1.91506
134596909	chr6:134596909:G:T	1.02209e-85	-1.13622e-09	-1.61655
134597008	chr6:134597008:T:TC	2.49462e-86	-1.10385	-1.92299
134597124	chr6:134597124:T:C	1.25705e-85	-1.13622e-09	-1.40963
134597171	chr6:134597171:C:T	4.20209e-86	-0.65421	-1.85119
134597465	chr6:134597465:G:A	1.17138e-86	-1.76277	-2.02003
134597488	chr6:134597488:G:A	6.91152e-86	-1.13622e-09	-2.00779
134597566	chr6:134597566:G:T	2.94816e-85	-1.13622e-09	-0.557215
134597877	chr6:134597877:A:G	3.55797e-86	-2.67179	-1.39409e-09
134598009	chr6:134598009:G:A	1.39595e-85	0.714949	-2.01978
134598066	chr6:134598066:G:A	9.38976e-86	-1.13622e-09	-1.70136
134598216	chr6:134598216:A:G	1.10688e-86	-1.84188	-1.99756
134598284	chr6:134598284:A:G	1.87291e-85	-1.13622e-09	-1.0109
134598530	chr6:134598530:A:T	1.15514e-86	-1.8169	-1.97986
134599217	chr6:134599217:C:CAGAA	7.39063e-86	-1.13622e-09	-1.94077
134599583	chr6:134599583:A:C	5.78789e-86	-2.18521	-1.39409e-09
134600029	chr6:134600029:C:T	3.68275e-86	-2.63732	-1.39409e-09
134600213	chr6:134600213:G:A	2.82391e-85	-1.13622e-09	-0.600275
134600226	chr6:134600226:C:T	8.53942e-86	-1.79629	-1.39409e-09
134600399	chr6:134600399:AG:A	1.09654e-86	-1.87027	-1.97856
134600862	chr6:134600862:G:A	1.20775e-86	-1.76196	-1.99026
134601230	chr6:134601230:A:G	1.1129e-86	-1.85192	-1.98209
134601591	chr6:134601591:C:T	1.13959e-86	-1.81619	-1.99412
134602153	chr6:134602153:G:A	6.88272e-86	-1.13622e-09	-2.01197
134602201	chr6:134602201:A:T	2.12464e-86	-1.19824	-1.98914
134602314	chr6:134602314:T:C	5.57306e-86	-2.22304	-1.39409e-09
134602331	chr6:134602331:G:C	1.11345e-85	-1.13622e-09	-1.53094
134603087	chr6:134603087:A:G	1.30787e-86	-1.90377	-1.76882
134603309	chr6:134603309:T:C	1.14973e-85	-1.49887	-1.39409e-09
134603489	chr6:134603489:C:T	1.29556e-86	-1.84156	-1.84048
134603824	chr6:134603824:C:T	3.60066e-81	1.35313	7.49993
134603942	chr6:134603942:C:T	1.42942e-85	-1.13622e-09	-1.28113
134604088	chr6:134604088:C:T	5.64164e-86	-2.21081	-1.39409e-09
134604168	chr6:134604168:G:A	9.38643e-87	-2.02745	-1.97685
134604188	chr6:134604188:C:CA	1.05715e-84	-1.13622e-09	0.719764
134604196	chr6:134604196:GA:G	5.93138e-86	-2.16073	-1.39409e-09
134604211	chr6:134604211:C:T	3.31007e-86	-0.798204	-1.94581
134604272	chr6:134604272:G:A	1.90386e-85	-1.13622e-09	-0.994512
134604385	chr6:134604385:C:A	6.92997e-86	-1.13622e-09	-2.00513
134604581	chr6:134604581:G:A	5.47982e-87	-2.6665	-1.876
134604675	chr6:134604675:G:A	1.16911e-85	-1.13622e-09	-1.48216
134604751	chr6:134604751:G:A	6.94683e-86	-1.13622e-09	-2.0027
134604772	chr6:134604772:A:G	2.88006e-85	-1.13622e-09	-0.580585
134605510	chr6:134605510:T:A	9.53571e-86	-1.13622e-09	-1.68594
134605824	chr6:134605824:T:G	2.22574e-86	-1.7575	-1.3834
134606062	chr6:134606062:AG:A	3.00464e-86	-0.957372	-1.88345
134606324	chr6:134606324:T:A	9.7763e-86	0.348353	-2.00938
134606751	chr6:134606751:C:T	6.88904e-86	-1.13622e-09	-2.01105
134606832	chr6:134606832:T:C	6.87088e-86	-1.13622e-09	-2.01369
134606878	chr6:134606878:G:A	1.61913e-85	0.823649	-1.98016
134607083	chr6:134607083:A:G	8.69143e-86	-1.13622e-09	-1.77865
134607488	chr6:134607488:C:T	4.58256e-86	-2.41873	-1.39409e-09
134608354	chr6:134608354:C:T	3.20121e-85	-0.474867	-1.39409e-09
134608373	chr6:134608373:C:A	6.36282e-86	-2.09051	-1.39409e-09
134608541	chr6:134608541:T:G	4.59444e-86	-2.41614	-1.39409e-09
134608729	chr6:134608729:C:T	7.01021e-86	-1.99362	-1.39409e-09
134609330	chr6:134609330:G:A	6.86293e-86	-1.13622e-09	-2.01485
134609723	chr6:134609723:G:T	4.57917e-86	-2.41947	-1.39409e-09
134609755	chr6:134609755:C:T	1.50164e-86	-1.76837	-1.76606
134609793	chr6:134609793:T:C	1.03167e-86	-1.89094	-2.01886
134610062	chr6:134610062:C:CA	1.15207e-86	-2.24194	-1.55749
134610591	chr6:134610591:G:A	4.62124e-86	-2.41032	-1.39409e-09
134611397	chr6:134611397:G:A	1.5268e-86	-1.77301	-1.7448
134611433	chr6:134611433:C:A	4.45201e-82	1.24386	5.51886
134611923	chr6:134611923:G:A	4.36951e-86	-0.448077	-2.01826
134611992	chr6:134611992:A:T	1.09599e-86	-1.83073	-2.0186
134612260	chr6:134612260:A:G	9.26329e-86	-1.13622e-09	-1.71492
134612774	chr6:134612774:T:C	4.0673e-86	-0.548698	-1.98931
134612891	chr6:134612891:G:A	1.97006e-85	-1.13622e-09	-0.960332
134613376	chr6:134613376:C:G	4.0122e-86	-2.55164	-1.39409e-09
134613429	chr6:134613429:A:G	9.24847e-86	-1.13622e-09	-1.71652
134614107	chr6:134614107:T:C	1.19263e-85	-1.13622e-09	-1.46224
134614178	chr6:134614178:G:C	1.8029e-85	-1.13622e-09	-1.049
134614206	chr6:134614206:A:G	1.19887e-85	-1.13622e-09	-1.45702
134614503	chr6:134614503:A:C	9.40215e-87	-1.98344	-2.01919
134614626	chr6:134614626:G:T	1.12657e-85	0.47615	-1.99537
134614748	chr6:134614748:G:A	4.61068e-86	-2.41261	-1.39409e-09
134615431	chr6:134615431:T:G	4.52955e-86	-2.43036	-1.39409e-09
134615942	chr6:134615942:A:C	1.55537e-86	-2.21253	-1.28673
134616375	chr6:134616375:G:A	7.77678e-86	-1.13622e-09	-1.88984
134616666	chr6:134616666:G:A	5.18543e-85	0.00745484	-1.39409e-09
134616746	chr6:134616746:T:C	1.62229e-85	-1.13622e-09	-1.15456
134616945	chr6:134616945:G:A	1.32217e-85	-1.13622e-09	-1.35913
134617082	chr6:134617082:A:G	1.59177e-81	1.5433	6.49349
134617300	chr6:134617300:G:A	4.79934e-86	-0.414771	-1.95773
134617541	chr6:134617541:A:G	2.28167e-85	-0.813488	-1.39409e-09
134617605	chr6:134617605:A:C	7.18649e-86	-1.13622e-09	-1.96878
134617716	chr6:134617716:A:G	1.32621e-85	-1.13622e-09	-1.35607
134617776	chr6:134617776:A:C	1.23212e-85	-1.13622e-09	-1.42966
134617783	chr6:134617783:G:A	1.10141e-85	-1.13622e-09	-1.5418
134617817	chr6:134617817:C:T	1.53248e-85	-1.13622e-09	-1.21151
134618290	chr6:134618290:C:T	4.59691e-82	1.35989	5.43485
134618421	chr6:134618421:C:G	1.47413e-81	1.22765	6.73236
134618480	chr6:134618480:A:G	4.12375e-86	-0.513668	-2.01055
134618490	chr6:134618490:C:A	1.26471e-85	0.61134	-2.0149
134618597	chr6:134618597:T:C	6.86443e-86	-1.13622e-09	-2.01463
134618874	chr6:134618874:C:T	1.01938e-85	-1.13622e-09	-1.6192
134619024	chr6:134619024:A:C	1.3259e-85	-1.13622e-09	-1.35631
134619474	chr6:134619474:A:G	1.32363e-86	-1.71397	-1.94664
134620375	chr6:134620375:G:A	1.55641e-86	-1.65818	-1.84042
134621190	chr6:134621190:G:A	9.56364e-86	-1.68301	-1.39409e-09
134621418	chr6:134621418:C:CAAAT	1.74583e-86	-1.90508	-1.47868
134621451	chr6:134621451:T:C	6.83454e-86	-1.13622e-09	-2.01899
134621563	chr6:134621563:T:C	4.51984e-86	-2.43251	-1.39409e-09
134621691	chr6:134621691:T:C	2.44429e-85	-1.13622e-09	-0.744642
134621958	chr6:134621958:G:T	3.12635e-85	-1.13622e-09	-0.498533
134622228	chr6:134622228:T:G	1.33779e-85	-1.13622e-09	-1.34738
134622821	chr6:134622821:T:C	4.76166e-86	-2.38039	-1.39409e-09
134623222	chr6:134623222:TCAAA:T	6.88224e-86	-1.13622e-09	-2.01204
134623366	chr6:134623366:C:T	9.62104e-86	-1.13622e-09	-1.67703
134623468	chr6:134623468:T:C	9.76432e-86	-1.13622e-09	-1.66225
134623473	chr6:134623473:T:C	8.18557e-86	-1.83861	-1.39409e-09
134624094	chr6:134624094:T:C	6.55859e-87	-2.35326	-2.00953
134624698	chr6:134624698:C:T	1.09795e-86	-1.83373	-2.01381
134624963	chr6:134624963:T:C	1.01618e-86	-1.91904	-2.0059
134625124	chr6:134625124:G:A	1.03438e-86	-1.89957	-2.00761
134625228	chr6:134625228:A:T	8.39332e-86	-1.13622e-09	-1.81355
134625403	chr6:134625403:G:A	1.25631e-86	-1.71672	-1.99609
134625529	chr6:134625529:T:C	7.0851e-86	-1.13622e-09	-1.98299
134625746	chr6:134625746:C:A	1.20215e-86	-1.75107	-2.0058
134625749	chr6:134625749:C:G	1.665e-85	-1.13622e-09	-1.12857
134625889	chr6:134625889:C:T	1.17206e-86	-1.77829	-2.00393
134625943	chr6:134625943:A:AGG	4.54635e-87	-2.70914	-2.02011
134626305	chr6:134626305:C:A	6.79913e-85	-1.13622e-09	0.278396
134626382	chr6:134626382:T:G	4.68653e-86	-0.389919	-2.00637
134626545	chr6:134626545:T:C	1.22443e-84	-1.13622e-09	0.866661
134627437	chr6:134627437:G:A	7.12264e-86	-1.13622e-09	-1.9777
134627547	chr6:134627547:AGACAACTGT:A	1.20388e-86	-1.74655	-2.00888
134627575	chr6:134627575:TCC:T	1.20343e-86	-1.74605	-2.00976
134627835	chr6:134627835:T:G	8.7252e-86	-1.13622e-09	-1.77477
134627987	chr6:134627987:T:G	7.17857e-86	-1.13622e-09	-1.96988
134628443	chr6:134628443:C:T	8.50754e-87	-2.20223	-1.90038
134628617	chr6:134628617:A:C	4.97586e-87	-2.70259	-1.93637
134628773	chr6:134628773:A:C	1.28863e-85	-1.13622e-09	-1.38482
134628821	chr6:134628821:C:T	8.74642e-86	-1.13622e-09	-1.77234
134628857	chr6:134628857:G:C	8.72548e-86	-1.13622e-09	-1.77474
134629145	chr6:134629145:G:C	1.13701e-86	-1.81805	-1.99453
134629222	chr6:134629222:C:T	8.8444e-86	-1.13622e-09	-1.7612
134629730	chr6:134629730:T:C	7.29397e-86	-1.95394	-1.39409e-09
134629980	chr6:134629980:T:A	6.83932e-87	-2.32541	-1.99547
134630546	chr6:134630546:G:C	1.17564e-85	-1.13622e-09	-1.47659
134630855	chr6:134630855:C:T	1.13252e-86	-1.8038	-2.01273
134630940	chr6:134630940:G:A	7.30092e-86	-1.13622e-09	-1.95298
134631062	chr6:134631062:C:T	1.39518e-85	-1.13622e-09	-1.30538
134631294	chr6:134631294:T:C	6.87291e-86	-1.13622e-09	-2.0134
134631686	chr6:134631686:C:A	3.81855e-85	-1.13622e-09	-0.298526
134632416	chr6:134632416:A:AC	5.17464e-86	-2.29721	-1.39409e-09
134632698	chr6:134632698:A:G	1.65072e-86	-1.7092	-1.73057
134633134	chr6:134633134:C:T	2.02304e-82	4.72817	1.24579
134633233	chr6:134633233:G:A	6.90878e-86	-1.13622e-09	-2.00819
134633381	chr6:134633381:C:T	5.31194e-86	-0.532817	-1.73821
134633537	chr6:134633537:C:T	9.93628e-87	-2.10304	-1.84434
134634060	chr6:134634060:C:T	4.75209e-86	-0.521956	-1.86044
134634442	chr6:134634442:T:C	5.9494e-87	-2.48229	-1.97799
134634541	chr6:134634541:T:G	7.27107e-87	-2.39415	-1.86551
134634847	chr6:134634847:T:C	1.36245e-85	-1.13622e-09	-1.32912
134634904	chr6:134634904:G:A	7.09226e-86	-1.13622e-09	-1.98198
134634961	chr6:134634961:C:T	6.88057e-86	-1.13622e-09	-2.01228
134636247	chr6:134636247:C:T	6.49732e-86	-0.315939	-1.75365
134636320	chr6:134636320:T:G	6.8504e-86	-1.13622e-09	-2.01668
134636518	chr6:134636518:G:A	1.08952e-85	-1.13622e-09	-1.55266
134637006	chr6:134637006:A:G	6.93912e-86	-1.13622e-09	-2.00381
134637324	chr6:134637324:A:G	6.8302e-86	-1.13622e-09	-2.01963
134638222	chr6:134638222:G:A	6.83689e-86	-1.13622e-09	-2.01865
134638884	chr6:134638884:T:C	6.84792e-86	-1.13622e-09	-2.01704
134639233	chr6:134639233:A:G	9.84121e-86	-1.13622e-09	-1.6544
134639323	chr6:134639323:C:T	3.43704e-86	-2.70637	-1.39409e-09
134639326	chr6:134639326:T:C	1.28157e-85	-1.13622e-09	-1.39032
134639340	chr6:134639340:G:A	9.95507e-85	1.58459	-0.924904
134639939	chr6:134639939:G:A	1.38937e-85	-1.13622e-09	-1.30955
134640178	chr6:134640178:T:C	8.8736e-86	-0.397209	-1.36069
134640474	chr6:134640474:C:A	7.35021e-86	-1.13622e-09	-1.94625
134640588	chr6:134640588:G:A	7.38151e-86	-1.13622e-09	-1.942
134640637	chr6:134640637:A:G	6.98389e-86	-1.13622e-09	-1.99738
134640785	chr6:134640785:C:T	6.06795e-86	-0.441909	-1.69605
134640835	chr6:134640835:C:T	9.47705e-86	0.219491	-1.9116
134641399	chr6:134641399:G:A	6.91688e-86	-1.13622e-09	-2.00702
134641642	chr6:134641642:C:T	7.31222e-86	-1.13622e-09	-1.95144
134641778	chr6:134641778:C:T	5.35006e-86	-0.557046	-1.70683
134641806	chr6:134641806:G:A	6.83628e-86	-1.13622e-09	-2.01874
134641923	chr6:134641923:T:C	2.16465e-86	-1.85458	-1.31414
134642142	chr6:134642142:A:G	6.84182e-86	-1.13622e-09	-2.01793
134642403	chr6:134642403:G:A	8.90892e-86	-1.13622e-09	-1.75393
134642419	chr6:134642419:C:A	8.51005e-86	-1.13622e-09	-1.79974
134642744	chr6:134642744:A:G	6.86224e-86	-1.13622e-09	-2.01495
134642771	chr6:134642771:G:A	2.94895e-85	-0.556948	-1.39409e-09
134643260	chr6:134643260:G:A	8.09556e-86	-1.13622e-09	-1.84967
134643436	chr6:134643436:C:A	6.92535e-86	-1.13622e-09	-2.00579
134643442	chr6:134643442:T:A	8.60053e-86	-0.370216	-1.41894
134643508	chr6:134643508:A:G	9.71841e-86	-0.312346	-1.35461
134643609	chr6:134643609:A:G	1.12782e-86	-2.06333	-1.75736
134643841	chr6:134643841:T:C	1.51193e-85	-1.22501	-1.39409e-09
134644092	chr6:134644092:C:T	9.51746e-86	-1.13622e-09	-1.68785
134644372	chr6:134644372:C:T	8.70592e-86	-1.13622e-09	-1.77698
134644719	chr6:134644719:A:T	5.40485e-86	-0.252766	-2.00092
134644770	chr6:134644770:G:GAT	9.64094e-86	-1.67496	-1.39409e-09
134645598	chr6:134645598:T:C	4.57459e-86	-2.42047	-1.39409e-09
134645738	chr6:134645738:A:G	7.22721e-87	-2.24568	-2.02004
134646174	chr6:134646174:C:T	7.24785e-86	-1.13622e-09	-1.96028
134646477	chr6:134646477:T:G	2.5549e-85	1.23583	-1.93622
134646829	chr6:134646829:C:T	1.55551e-86	-1.49498	-2.0042
134647715	chr6:134647715:A:G	1.84296e-86	-2.11503	-1.21458
134647863	chr6:134647863:G:A	5.63365e-86	-0.194424	-2.0178
134647990	chr6:134647990:C:A	4.9614e-86	-0.329365	-2.00993
134648063	chr6:134648063:G:A	3.38741e-80	3.93647	7.15812
134648556	chr6:134648556:T:C	1.53163e-86	-2.32993	-1.18472
134648771	chr6:134648771:A:G	7.86685e-86	-1.13622e-09	-1.87833
134648869	chr6:134648869:T:A	4.58585e-86	-0.50697	-1.91104
134649617	chr6:134649617:C:T	7.34414e-86	-1.13622e-09	-1.94708
134649826	chr6:134649826:T:A	6.69298e-87	-2.32542	-2.01709
134649859	chr6:134649859:G:A	5.91079e-87	-2.456	-2.01079
134650146	chr6:134650146:C:T	7.70271e-86	-1.13622e-09	-1.89941
134650763	chr6:134650763:G:A	1.45258e-86	-1.63375	-1.93389
134651570	chr6:134651570:T:A	9.84159e-86	-1.13622e-09	-1.65437
134651857	chr6:134651857:G:C	3.77043e-86	-2.61379	-1.39409e-09
134652672	chr6:134652672:GTTTATT:G	1.11683e-85	-1.13622e-09	-1.5279
134653564	chr6:134653564:G:A	5.63125e-87	-2.52141	-1.99383
134653828	chr6:134653828:T:C	4.05981e-84	1.22991	0.835415
134654610	chr6:134654610:C:T	8.12359e-82	3.48754	3.87659
134654746	chr6:134654746:G:A	5.92018e-85	0.854815	-0.714846
134655349	chr6:134655349:C:T	8.75569e-87	-2.23465	-1.83922
134655438	chr6:134655438:A:G	6.93316e-86	-1.13622e-09	-2.00467
134655541	chr6:134655541:C:T	3.69226e-86	-2.63475	-1.39409e-09
134655542	chr6:134655542:A:C	1.36622e-85	-1.32635	-1.39409e-09
134655554	chr6:134655554:T:G	3.18438e-85	-1.13622e-09	-0.480141
134656261	chr6:134656261:TAG:T	6.8574e-86	-1.13622e-09	-2.01565
134656951	chr6:134656951:C:T	5.63919e-87	-2.52878	-1.98505
134657013	chr6:134657013:C:T	3.25991e-85	-1.13622e-09	-0.456698
134657030	chr6:134657030:G:A	8.43194e-86	-1.13622e-09	-1.80896
134657803	chr6:134657803:GCTC:G	7.15278e-86	-1.13622e-09	-1.97348
134657869	chr6:134657869:G:A	4.64648e-86	-0.404851	-2.00002
134658094	chr6:134658094:A:G	4.13957e-86	-0.503228	-2.01716
134658259	chr6:134658259:T:C	6.92191e-87	-2.44364	-1.86524
134658845	chr6:134658845:C:G	8.26489e-87	-2.29912	-1.83243
134659035	chr6:134659035:T:C	7.40372e-86	-1.13622e-09	-1.939
134660356	chr6:134660356:G:A	8.76412e-87	-2.213	-1.8599
134660517	chr6:134660517:C:A	1.35294e-84	-1.13622e-09	0.966466
134660809	chr6:134660809:T:G	9.15584e-87	-2.69047	-1.33871
134660814	chr6:134660814:A:C	8.79319e-87	-2.68049	-1.3891
134660900	chr6:134660900:G:T	3.15308e-85	-1.13622e-09	-0.490018
134661712	chr6:134661712:G:A	2.16919e-85	-1.13622e-09	-0.864045
134662020	chr6:134662020:G:A	1.93345e-86	-1.27106	-2.01062
134662683	chr6:134662683:C:T	9.67335e-86	-1.13622e-09	-1.67161
134662852	chr6:134662852:G:A	8.29027e-86	-1.13622e-09	-1.8259
134663025	chr6:134663025:T:G	5.95197e-86	-2.15726	-1.39409e-09
134663070	chr6:134663070:G:A	2.38204e-85	-1.13622e-09	-0.770439
134663733	chr6:134663733:T:C	2.16201e-86	-1.15995	-2.00999
134663913	chr6:134663913:T:C	8.52702e-83	3.89404	1.21597
134663953	chr6:134663953:T:C	7.4277e-86	-1.13622e-09	-1.93577
134664186	chr6:134664186:G:A	2.19934e-85	-1.13622e-09	-0.850239
134664781	chr6:134664781:G:A	3.42988e-86	-2.70846	-1.39409e-09
134664923	chr6:134664923:G:A	3.88432e-86	-0.565183	-2.01885
134665651	chr6:134665651:T:C	1.59257e-85	-1.13622e-09	-1.17305
134665659	chr6:134665659:A:G	1.6019e-85	-1.13622e-09	-1.16721
134665989	chr6:134665989:T:C	3.58812e-86	-2.66335	-1.39409e-09
134666384	chr6:134666384:G:A	9.30482e-86	-1.13622e-09	-1.71045
134666519	chr6:134666519:A:T	7.71901e-86	-0.442061	-1.45524
134666547	chr6:134666547:A:G	7.22288e-86	-0.508492	-1.45524
134666689	chr6:134666689:A:C	8.5377e-86	-0.356043	-1.44045
134666753	chr6:134666753:A:G	7.30571e-86	-0.49999	-1.45234
134666811	chr6:134666811:G:A	4.2969e-86	-0.662967	-1.82012
134667128	chr6:134667128:C:A	1.26241e-85	-1.40537	-1.39409e-09
134667196	chr6:134667196:A:T	4.28573e-85	-1.13622e-09	-0.183108
134667311	chr6:134667311:T:C	4.65751e-84	2.71885	-0.516179
134667424	chr6:134667424:T:C	1.65275e-82	3.54917	2.22263
134667436	chr6:134667436:C:T	8.70005e-86	-1.13622e-09	-1.77765
134668188	chr6:134668188:A:G	4.01489e-86	-2.55097	-1.39409e-09
134668302	chr6:134668302:A:G	1.01735e-85	-0.373878	-1.24732
134668932	chr6:134668932:C:T	9.78248e-86	-1.13622e-09	-1.66039
134668956	chr6:134668956:A:G	7.67916e-86	-1.13622e-09	-1.90247
134668957	chr6:134668957:C:T	6.09238e-86	-0.321064	-1.81288
134669749	chr6:134669749:C:G	9.54019e-86	-1.13622e-09	-1.68547
134670174	chr6:134670174:C:G	9.4164e-86	-1.13622e-09	-1.69853
134670282	chr6:134670282:G:A	1.55495e-85	0.692496	-1.88945
134670387	chr6:134670387:C:T	4.4357e-86	-2.4513	-1.39409e-09
134670404	chr6:134670404:A:G	3.71547e-86	-2.62848	-1.39409e-09
134670409	chr6:134670409:C:G	9.34996e-86	-1.13622e-09	-1.70561
134670649	chr6:134670649:T:C	3.29137e-85	-1.13622e-09	-0.447095
134671059	chr6:134671059:T:G	8.32818e-86	-0.0572966	-1.76404
134671340	chr6:134671340:A:T	3.28976e-85	-1.13622e-09	-0.447584
134671657	chr6:134671657:C:T	3.26995e-85	-1.13622e-09	-0.453623
134671854	chr6:134671854:A:T	2.15516e-84	2.65997	-1.22792
134672182	chr6:134672182:AAAAG:A	2.07317e-86	-2.18125	-1.03066
134672571	chr6:134672571:C:T	7.32348e-86	-1.13622e-09	-1.9499
134672826	chr6:134672826:G:A	4.62257e-86	-2.41003	-1.39409e-09
134673193	chr6:134673193:A:G	3.31966e-86	-0.743487	-1.99763
134673351	chr6:134673351:A:AG	1.93604e-85	-1.13622e-09	-0.977752
134673503	chr6:134673503:TG:T	7.37458e-86	-1.13622e-09	-1.94294
134673556	chr6:134673556:C:T	6.94244e-86	-1.13622e-09	-2.00333
134673953	chr6:134673953:G:A	4.86725e-87	-2.6881	-1.97294
134674012	chr6:134674012:T:C	4.62392e-86	-2.40974	-1.39409e-09
134674071	chr6:134674071:TATG:T	1.16871e-85	-1.13622e-09	-1.4825
134674230	chr6:134674230:T:C	8.56715e-86	-1.13622e-09	-1.79305
134674259	chr6:134674259:G:GAAT	1.71587e-84	2.53712	-1.33301
134674513	chr6:134674513:A:C	3.41109e-86	-0.713289	-2.00066
134674518	chr6:134674518:T:C	6.94684e-86	-1.13622e-09	-2.0027
134674820	chr6:134674820:T:G	7.00261e-86	-1.13622e-09	-1.9947
134674966	chr6:134674966:C:T	1.85263e-86	-1.40901	-1.91537
134675329	chr6:134675329:C:T	7.20232e-86	-1.13622e-09	-1.96658
134675597	chr6:134675597:T:C	2.61355e-85	-1.13622e-09	-0.677688
134675609	chr6:134675609:T:C	7.62264e-86	-1.13622e-09	-1.90986
134675652	chr6:134675652:A:G	9.54374e-86	-1.13622e-09	-1.6851
134675856	chr6:134675856:G:A	7.20569e-86	-1.13622e-09	-1.96611
134675985	chr6:134675985:A:C	7.01268e-86	-1.13622e-09	-1.99326
134676066	chr6:134676066:G:A	8.95047e-86	-1.13622e-09	-1.74928
134676084	chr6:134676084:ACT:A	5.41685e-86	-2.25147	-1.39409e-09
134676208	chr6:134676208:T:C	2.32437e-84	2.74216	-1.23453
134676227	chr6:134676227:T:C	6.9347e-86	-1.13622e-09	-2.00444
134676364	chr6:134676364:T:C	7.20232e-86	-1.13622e-09	-1.96658
134676941	chr6:134676941:C:A	1.48886e-85	-1.13622e-09	-1.24039
134677050	chr6:134677050:T:C	2.6205e-84	2.8966	-1.26905
134677384	chr6:134677384:A:G	1.23102e-86	-1.95839	-1.77475
134677709	chr6:134677709:A:G	2.73765e-84	2.90214	-1.23085
134677748	chr6:134677748:G:A	1.35598e-86	-1.85597	-1.78049
134678001	chr6:134678001:C:A	4.44063e-83	3.35604	1.10153
134678397	chr6:134678397:T:C	6.82992e-86	-1.13622e-09	-2.01967
134678645	chr6:134678645:C:T	6.46769e-86	-2.07416	-1.39409e-09
134678741	chr6:134678741:C:G	1.33482e-85	0.281337	-1.63094
134679103	chr6:134679103:T:C	7.16571e-86	-1.13622e-09	-1.97168
134679420	chr6:134679420:C:T	7.21042e-86	-1.13622e-09	-1.96546
134679499	chr6:134679499:C:G	9.5086e-86	-1.13622e-09	-1.68879
134679726	chr6:134679726:T:C	6.84065e-86	-1.13622e-09	-2.0181
134679915	chr6:134679915:T:C	5.77822e-83	3.5224	1.19846
134680000	chr6:134680000:AG:A	5.00122e-85	-1.13622e-09	-0.0287163
134680012	chr6:134680012:G:A	1.20443e-85	-1.13622e-09	-1.45239
134680063	chr6:134680063:A:C	2.1242e-86	-1.2558	-1.93179
134680900	chr6:134680900:G:T	7.11106e-86	-1.13622e-09	-1.97933
134680973	chr6:134680973:C:T	9.74106e-86	-1.13622e-09	-1.66463
134680999	chr6:134680999:T:G	1.04635e-85	-1.13622e-09	-1.59309
134681303	chr6:134681303:T:C	1.01224e-85	-1.13622e-09	-1.62623
134681586	chr6:134681586:TGAAA:T	3.39447e-85	1.51064	-1.92689
134682177	chr6:134682177:C:T	4.42614e-86	-0.523759	-1.9297
134682519	chr6:134682519:CTTCT:C	5.28631e-86	-2.27586	-1.39409e-09
134682556	chr6:134682556:C:T	8.76233e-86	-1.13622e-09	-1.77052
134682567	chr6:134682567:ACT:A	2.98465e-85	1.31527	-1.86019
134682626	chr6:134682626:T:C	1.03652e-86	-1.93702	-1.9681
134682664	chr6:134682664:G:C	1.01893e-86	-1.9523	-1.96993
134682965	chr6:134682965:G:C	3.22014e-85	1.35807	-1.82704
134683252	chr6:134683252:T:C	3.1434e-85	-1.13622e-09	-0.493094
134683610	chr6:134683610:G:A	3.96527e-86	-0.633745	-1.92966
134684110	chr6:134684110:T:G	1.49711e-86	-1.6328	-1.90465
134684157	chr6:134684157:G:A	1.62409e-85	0.422243	-1.57569
134684223	chr6:134684223:T:A	1.38265e-85	-1.13622e-09	-1.31439
134684274	chr6:134684274:T:C	3.68182e-86	-2.63757	-1.39409e-09
134684408	chr6:134684408:T:C	5.14285e-86	-1.734	-0.569381
134684510	chr6:134684510:T:A	7.0669e-86	-1.13622e-09	-1.98556
134684577	chr6:134684577:G:A	6.80606e-85	1.45107	-1.17166
134684748	chr6:134684748:C:T	3.95938e-86	-0.633508	-1.93139
134685343	chr6:134685343:TTTTC:T	1.15702e-85	-1.58486	0.0923092
134685378	chr6:134685378:C:T	1.94974e-85	-1.13622e-09	-0.970701
134685438	chr6:134685438:C:T	1.43462e-85	-1.13622e-09	-1.2775
134685446	chr6:134685446:C:T	6.7094e-85	1.48665	-1.22154
134685664	chr6:134685664:C:T	6.87168e-86	-1.13622e-09	-2.01357
134686107	chr6:134686107:A:G	7.41946e-86	-1.13622e-09	-1.93688
134686119	chr6:134686119:A:G	1.99555e-85	-1.13622e-09	-0.947477
134686466	chr6:134686466:T:C	1.02656e-85	-1.13622e-09	-1.61219
134686901	chr6:134686901:G:A	6.84869e-86	-1.13622e-09	-2.01693
134687005	chr6:134687005:T:C	2.02622e-85	-1.13622e-09	-0.932226
134687054	chr6:134687054:A:C	1.02305e-85	-1.61561	-1.39409e-09
134687154	chr6:134687154:C:T	1.42673e-86	-2.04199	-1.54361
134687204	chr6:134687204:A:G	8.59469e-87	-2.11814	-1.97428
134687223	chr6:134687223:C:T	1.66436e-86	-1.65917	-1.77237
134687389	chr6:134687389:T:C	5.4312e-86	-0.284354	-1.96447
134688228	chr6:134688228:G:A	9.78422e-87	-2.6983	-1.2645
134688409	chr6:134688409:A:C	8.15223e-87	-2.68273	-1.46255
134688463	chr6:134688463:T:C	1.08948e-85	-1.13622e-09	-1.5527
134688586	chr6:134688586:A:C	1.09527e-85	-1.13622e-09	-1.54739
134688593	chr6:134688593:A:G	7.10088e-86	-1.13622e-09	-1.98076
134688615	chr6:134688615:A:G	2.13459e-86	-2.38076	-0.801953
134688792	chr6:134688792:G:C	8.02927e-86	-0.017206	-1.84068
134689100	chr6:134689100:T:C	8.70175e-86	-1.13622e-09	-1.77746
134689398	chr6:134689398:A:G	1.97442e-80	6.53728	4.01753
134689408	chr6:134689408:T:C	1.49927e-85	-1.23342	-1.39409e-09
134690195	chr6:134690195:G:A	1.10584e-86	-2.70888	-1.13151
134690250	chr6:134690250:C:T	2.28918e-81	7.28023	1.1199
134690307	chr6:134690307:TCCCGGATGGAATGTGCACTC:T	6.05924e-86	-2.1394	-1.39409e-09
134690324	chr6:134690324:A:T	1.14429e-85	-1.13622e-09	-1.50361
134690438	chr6:134690438:G:A	2.422e-84	2.64754	-1.09876
134690563	chr6:134690563:T:C	1.28278e-85	-1.13622e-09	-1.38937
134690609	chr6:134690609:T:A	1.58767e-86	-2.70874	-0.769968
134690921	chr6:134690921:A:G	6.65863e-87	-2.70974	-1.63792
134691696	chr6:134691696:T:C	6.98016e-86	-1.13622e-09	-1.99791
134692170	chr6:134692170:A:G	1.55999e-86	-2.70311	-0.793199
134692590	chr6:134692590:C:T	1.39754e-85	-1.13622e-09	-1.30368
134692705	chr6:134692705:T:C	2.1614e-85	-1.13622e-09	-0.867641
134693221	chr6:134693221:T:C	7.96045e-86	-1.13622e-09	-1.8665
134693239	chr6:134693239:C:T	2.28146e-86	-2.70946	-0.406703
134693420	chr6:134693420:T:C	1.04322e-85	-1.13622e-09	-1.59608
134693828	chr6:134693828:G:A	3.58069e-83	3.88161	0.360721
134693911	chr6:134693911:A:G	4.71571e-84	3.1715	-0.956417
134693984	chr6:134693984:A:G	6.19946e-84	3.39605	-0.907402
134694201	chr6:134694201:T:G	8.54627e-86	-1.13622e-09	-1.79549
134694423	chr6:134694423:T:C	8.70392e-86	-1.13622e-09	-1.77721
134694783	chr6:134694783:A:G	1.45752e-85	0.671312	-1.93298
134695372	chr6:134695372:GT:G	6.73452e-86	-2.03374	-1.39409e-09
134695407	chr6:134695407:CTCTT:C	1.01839e-86	-2.70967	-1.21309
134695765	chr6:134695765:A:AT	3.15453e-85	-1.13622e-09	-0.489558
134695790	chr6:134695790:C:T	4.92142e-86	-2.34739	-1.39409e-09
134695804	chr6:134695804:T:A	2.00216e-85	0.974729	-1.9189
134696072	chr6:134696072:C:T	7.0515e-86	-1.13622e-09	-1.98774
134696188	chr6:134696188:C:T	1.21454e-85	-1.13622e-09	-1.44403
134696392	chr6:134696392:A:C	9.96508e-86	-1.13622e-09	-1.6419
134696580	chr6:134696580:TTGAGG:T	1.07066e-86	-2.70968	-1.16302
134696691	chr6:134696691:C:G	1.02805e-86	-2.70925	-1.20407
134696872	chr6:134696872:TCTTTC:T	1.07899e-85	-1.13622e-09	-1.56237
134697357	chr6:134697357:T:C	8.52751e-86	-1.13622e-09	-1.79769
134697851	chr6:134697851:A:G	1.21833e-86	-2.21222	-1.53129
134697876	chr6:134697876:A:T	7.36356e-86	-1.13622e-09	-1.94444
134698216	chr6:134698216:T:A	9.61825e-85	2.10328	-1.47801
134698358	chr6:134698358:T:C	8.77927e-86	-1.13622e-09	-1.76859
134698378	chr6:134698378:G:A	9.83625e-87	-2.70954	-1.24796
134698443	chr6:134698443:TGAG:T	4.55937e-82	6.90188	-0.115337
134698715	chr6:134698715:A:G	7.48317e-86	-1.13622e-09	-1.92833
134698758	chr6:134698758:T:C	8.9036e-86	-1.13622e-09	-1.75453
134698871	chr6:134698871:TA:T	1.70369e-85	-1.13622e-09	-1.1056
134699095	chr6:134699095:C:T	8.84865e-85	-1.13622e-09	0.541867
134699201	chr6:134699201:T:A	8.76674e-87	-2.70008	-1.37252
134699275	chr6:134699275:C:T	6.82721e-86	-1.13622e-09	-2.02007
134699432	chr6:134699432:G:T	1.64066e-85	-1.13622e-09	-1.1433
134699503	chr6:134699503:C:T	6.84754e-86	-1.13622e-09	-2.01709
134699705	chr6:134699705:C:T	7.57836e-86	-1.13622e-09	-1.91569
134700991	chr6:134700991:G:A	4.48022e-83	6.48592	-2.01947
134701052	chr6:134701052:T:A	1.01535e-85	-1.13622e-09	-1.62317
134701115	chr6:134701115:A:G	7.50316e-84	2.08226	0.597248
134701218	chr6:134701218:C:G	9.89404e-86	-1.13622e-09	-1.64905
134701258	chr6:134701258:CAAAACCCA:C	3.02989e-86	-1.5753	-1.25715
134701268	chr6:134701268:C:CT	3.02778e-86	-1.56704	-1.26611
134701481	chr6:134701481:G:T	5.42979e-87	-2.53159	-2.02008
134701503	chr6:134701503:C:A	7.05233e-86	-1.13622e-09	-1.98762
134701876	chr6:134701876:A:G	7.60521e-86	-1.13622e-09	-1.91215
134701881	chr6:134701881:T:A	7.28012e-86	-1.13622e-09	-1.95584
134702268	chr6:134702268:T:G	1.00174e-85	-1.13622e-09	-1.63666
134702270	chr6:134702270:G:C	5.44697e-87	-2.54455	-2.00396
134702402	chr6:134702402:T:C	7.89153e-86	-1.13622e-09	-1.87519
134702437	chr6:134702437:G:A	7.63654e-86	-1.13622e-09	-1.90804
134702611	chr6:134702611:A:G	3.99895e-86	-2.55495	-1.39409e-09
134702617	chr6:134702617:T:C	5.7994e-86	-0.870177	-1.31305
134702988	chr6:134702988:G:GT	9.84774e-86	-1.13622e-09	-1.65374
134702991	chr6:134702991:T:G	8.05982e-86	-1.13622e-09	-1.85409
134703043	chr6:134703043:A:G	8.05871e-86	-1.13622e-09	-1.85423
134703469	chr6:134703469:T:C	9.58004e-86	-1.13622e-09	-1.6813
134703974	chr6:134703974:T:C	1.52971e-85	0.777272	-1.99059
134704028	chr6:134704028:A:C	5.01548e-87	-2.62158	-2.00946
134704091	chr6:134704091:C:T	4.37424e-85	1.74624	-1.9089
134704250	chr6:134704250:G:GT	7.60182e-86	-1.13622e-09	-1.9126
134704329	chr6:134704329:A:G	1.00043e-85	-1.13622e-09	-1.63797
134704397	chr6:134704397:A:G	7.60159e-86	-1.13622e-09	-1.91263
134704590	chr6:134704590:GC:G	1.73411e-85	0.923761	-2.01167
134704615	chr6:134704615:A:G	1.16246e-84	2.08733	-1.2726
134704970	chr6:134704970:G:A	3.93472e-86	-2.57114	-1.39409e-09
134705057	chr6:134705057:C:T	7.43114e-86	-1.13622e-09	-1.9353
134705224	chr6:134705224:T:C	1.63244e-85	0.851205	-1.99953
134705399	chr6:134705399:C:T	4.8509e-87	-2.65015	-2.01425
134705703	chr6:134705703:T:C	7.18504e-86	-1.13622e-09	-1.96898
134706177	chr6:134706177:A:G	8.64137e-85	-1.13622e-09	0.518163
134706592	chr6:134706592:A:G	8.09567e-87	-2.14388	-2.00836
134706829	chr6:134706829:G:A	1.17397e-85	0.150457	-1.62847
134707296	chr6:134707296:ACT:A	1.0238e-84	-1.13622e-09	0.687705
134707400	chr6:134707400:G:A	7.26304e-86	-1.13622e-09	-1.95819
134707712	chr6:134707712:G:A	5.04136e-87	-2.67716	-1.94873
134707734	chr6:134707734:G:C	1.11463e-86	-1.92438	-1.90809
134707948	chr6:134707948:C:T	8.75654e-83	6.61639	-1.47982
134708075	chr6:134708075:G:A	8.94346e-86	-1.13622e-09	-1.75006
134708081	chr6:134708081:T:G	7.64898e-86	-1.13622e-09	-1.90641
134708289	chr6:134708289:G:A	1.21813e-86	-2.19548	-1.54818
134708907	chr6:134708907:T:C	5.52642e-87	-2.60765	-1.92638
134708995	chr6:134708995:A:C	9.98417e-86	-1.13622e-09	-1.63998
134709743	chr6:134709743:C:T	8.16084e-87	-2.34459	-1.79963
134709941	chr6:134709941:C:A	7.71858e-86	-1.13622e-09	-1.89735
134709985	chr6:134709985:T:C	7.5889e-86	-1.13622e-09	-1.9143
134710009	chr6:134710009:C:T	5.18623e-87	-2.68663	-1.91093
134710514	chr6:134710514:G:A	6.72912e-87	-2.65745	-1.67967
134710863	chr6:134710863:A:G	6.15105e-87	-2.49498	-1.93197
134711596	chr6:134711596:C:T	2.71678e-79	11.2089	1.96765
134711687	chr6:134711687:T:C	4.26059e-86	-2.49158	-1.39409e-09
134711704	chr6:134711704:T:C	1.76495e-85	0.84421	-1.91448
134711900	chr6:134711900:A:G	1.58719e-86	-1.59379	-1.88523
134711945	chr6:134711945:A:G	2.69247e-79	11.0322	2.13533
134712153	chr6:134712153:A:C	7.1756e-86	-1.13622e-09	-1.9703
134712177	chr6:134712177:A:G	5.43128e-87	-2.64447	-1.90692
134712178	chr6:134712178:A:T	9.97864e-86	-1.13622e-09	-1.64054
134712253	chr6:134712253:G:A	9.89594e-86	-1.13622e-09	-1.64886
134712492	chr6:134712492:G:A	7.61329e-86	-1.13622e-09	-1.91109
134712742	chr6:134712742:T:A	1.42839e-85	-1.28185	-1.39409e-09
134712810	chr6:134712810:T:C	9.4854e-87	-2.51215	-1.48166
134713029	chr6:134713029:A:G	4.106e-86	-2.52853	-1.39409e-09
134713089	chr6:134713089:C:T	9.11255e-87	-2.53197	-1.50195
134713278	chr6:134713278:C:T	6.84098e-86	-1.13622e-09	-2.01805
134713596	chr6:134713596:G:A	2.52303e-85	-0.712938	-1.39409e-09
134713598	chr6:134713598:G:A	6.89717e-86	-1.13622e-09	-2.00987
134714458	chr6:134714458:A:C	7.73999e-86	-1.13622e-09	-1.89458
134714471	chr6:134714471:C:T	2.93447e-86	-0.852361	-2.0121
134714574	chr6:134714574:T:C	1.00967e-86	-1.9214	-2.00996
134714741	chr6:134714741:T:C	6.91479e-86	-1.13622e-09	-2.00732
134714754	chr6:134714754:A:G	1.56096e-79	10.7876	1.83477
134714935	chr6:134714935:G:A	5.66345e-87	-2.48968	-2.01986
134714983	chr6:134714983:C:T	7.70442e-80	10.9377	0.978671
134715039	chr6:134715039:A:G	6.92016e-86	-1.13622e-09	-2.00654
134715364	chr6:134715364:G:A	6.29934e-87	-2.38436	-2.01876
134715900	chr6:134715900:C:G	1.46716e-84	2.27398	-1.22646
134716271	chr6:134716271:A:AT	7.21462e-86	-1.13622e-09	-1.96487
134716274	chr6:134716274:T:A	9.51864e-86	0.144717	-1.83245
134716787	chr6:134716787:C:T	3.10425e-78	10.9901	4.62239
134717396	chr6:134717396:C:T	9.99237e-86	-1.13622e-09	-1.63916
134717400	chr6:134717400:C:T	4.7692e-87	-2.66145	-2.01994
134717544	chr6:134717544:G:A	3.98932e-85	-2.62199	2.36721
134717616	chr6:134717616:C:T	8.27064e-86	-1.13622e-09	-1.82827
134718013	chr6:134718013:G:A	2.46653e-78	10.7594	4.62316
134718376	chr6:134718376:A:T	2.78412e-78	10.8324	4.6712
134718954	chr6:134718954:C:T	3.38733e-78	10.8607	4.83904
134719438	chr6:134719438:T:C	6.99953e-86	-1.13622e-09	-1.99514
134719489	chr6:134719489:G:A	7.2907e-86	-1.13622e-09	-1.95438
134719654	chr6:134719654:A:G	3.36921e-78	11.0742	4.6202
134719960	chr6:134719960:G:A	4.34747e-86	-0.536309	-1.93508
134719986	chr6:134719986:C:T	6.82733e-86	-1.13622e-09	-2.02005
134720720	chr6:134720720:C:A	1.15274e-85	-1.13622e-09	-1.49625
134720889	chr6:134720889:A:G	6.8269e-86	-1.13622e-09	-2.02011
134721003	chr6:134721003:G:A	2.73187e-82	7.6104	-1.33606
134721222	chr6:134721222:A:C	5.63163e-87	-2.49814	-2.01703
134721234	chr6:134721234:A:G	7.13773e-86	-1.13622e-09	-1.97559
134721458	chr6:134721458:G:A	3.43833e-78	10.8636	4.85113
134721730	chr6:134721730:T:C	8.03507e-86	-1.13622e-09	-1.85717
134721804	chr6:134721804:C:T	5.75471e-87	-2.47683	-2.01672
134722257	chr6:134722257:A:G	2.68608e-86	-1.03123	-1.92168
134722262	chr6:134722262:G:A	3.48951e-86	-0.745299	-1.94592
134722593	chr6:134722593:C:T	4.66716e-78	10.9825	5.03775
134722931	chr6:134722931:A:T	5.16451e-84	2.57045	-0.264455
134723238	chr6:134723238:C:T	3.03537e-86	-0.904393	-1.92626
134723430	chr6:134723430:A:G	9.68421e-86	-1.13622e-09	-1.67049
134723504	chr6:134723504:ATC:A	4.75204e-87	-2.69449	-1.9905
134724687	chr6:134724687:G:A	6.22911e-87	-2.39426	-2.02007
134724733	chr6:134724733:G:A	6.82892e-86	-1.13622e-09	-2.01982
134725714	chr6:134725714:T:C	5.49661e-87	-2.63178	-1.90766
134725719	chr6:134725719:T:C	7.54839e-86	-1.13622e-09	-1.91965
134725909	chr6:134725909:TAAAGG:T	1.7677e-78	10.7626	4.28673
134726131	chr6:134726131:A:G	9.53951e-86	-1.13622e-09	-1.68554
134726141	chr6:134726141:G:A	8.74667e-86	-1.13622e-09	-1.77231
134726168	chr6:134726168:C:T	5.3674e-86	-2.26064	-1.39409e-09
134726336	chr6:134726336:G:A	7.28303e-86	-1.13622e-09	-1.95544
134726613	chr6:134726613:T:C	2.38457e-85	-1.13622e-09	-0.769381
134726615	chr6:134726615:G:A	1.03009e-85	-1.13622e-09	-1.60876
134726812	chr6:134726812:T:A	6.87354e-86	-1.13622e-09	-2.0133
134727209	chr6:134727209:A:G	8.86509e-86	-1.13622e-09	-1.75886
134727426	chr6:134727426:A:G	2.35766e-78	10.8965	4.44087
134727710	chr6:134727710:G:A	4.6508e-86	-0.432705	-1.97124
134727886	chr6:134727886:A:G	5.5096e-85	-1.13622e-09	0.0680935
134728100	chr6:134728100:A:G	5.11064e-86	-0.330354	-1.9793
134728982	chr6:134728982:A:G	5.67261e-87	-2.5097	-1.99822
134729273	chr6:134729273:C:T	7.03812e-86	-1.13622e-09	-1.98964
134730128	chr6:134730128:A:G	4.8625e-85	-1.13622e-09	-0.0568443
134730269	chr6:134730269:A:G	2.0465e-78	10.7416	4.45424
134730531	chr6:134730531:G:A	1.21431e-84	2.82255	-1.96418
134730675	chr6:134730675:G:A	5.54064e-86	-0.220272	-2.0086
134730756	chr6:134730756:T:C	1.392e-85	-1.99863	0.690976
134730894	chr6:134730894:G:A	2.55557e-86	-1.35875	-1.64396
134730908	chr6:134730908:C:A	3.32564e-86	-1.28528	-1.45404
134731353	chr6:134731353:T:C	3.91521e-86	-2.57611	-1.39409e-09
134731530	chr6:134731530:G:A	6.89277e-86	-1.13622e-09	-2.01051
134731546	chr6:134731546:A:G	2.2186e-86	-1.569	-1.5751
134731549	chr6:134731549:T:C	7.25608e-83	6.76963	-1.82102
134731573	chr6:134731573:G:A	2.09103e-86	-1.60134	-1.60199
134731833	chr6:134731833:T:G	1.07107e-85	-1.13622e-09	-1.56974
134731986	chr6:134731986:A:AG	4.5416e-83	6.23071	-1.75066
134732459	chr6:134732459:G:A	4.42406e-83	6.1951	-1.74127
134732676	chr6:134732676:T:C	4.51508e-83	6.23542	-1.76123
134732839	chr6:134732839:AT:A	7.34005e-86	-1.13622e-09	-1.94764
134732840	chr6:134732840:T:A	3.85221e-86	-0.881681	-1.71066
134732843	chr6:134732843:T:A	7.56737e-86	-1.13622e-09	-1.91714
134732846	chr6:134732846:T:C	9.25326e-87	-2.00129	-2.01731
134733230	chr6:134733230:T:C	4.33371e-86	-0.967946	-1.50661
134733410	chr6:134733410:TTTTG:T	1.91147e-86	-1.68595	-1.60716
134733500	chr6:134733500:T:G	7.10165e-82	7.96045	-0.730768
134733730	chr6:134733730:G:T	3.89845e-85	-1.13622e-09	-0.27782
134733750	chr6:134733750:A:G	1.85792e-86	-1.73684	-1.58469
134733843	chr6:134733843:A:G	4.09891e-81	7.46234	1.52033
134734150	chr6:134734150:G:A	1.43616e-85	-1.13622e-09	-1.27643
134734603	chr6:134734603:C:T	1.02479e-86	-2.04826	-1.86823
134735106	chr6:134735106:G:A	4.02045e-83	6.17792	-1.81975
134735619	chr6:134735619:T:C	3.637e-82	7.61491	-1.0544
134735776	chr6:134735776:C:G	3.1375e-86	-0.957241	-1.84031
134735911	chr6:134735911:C:A	5.92401e-83	6.61832	-1.87253
134736106	chr6:134736106:T:C	4.32646e-83	6.23911	-1.80759
134736200	chr6:134736200:G:A	4.05468e-83	6.17722	-1.81057
134736342	chr6:134736342:A:G	4.15642e-83	6.18925	-1.79782
134736974	chr6:134736974:G:A	7.04401e-86	-1.13622e-09	-1.98881
134737262	chr6:134737262:A:G	4.78064e-83	6.35544	-1.82409
134737403	chr6:134737403:G:A	1.35682e-83	5.09532	-1.8234
134737869	chr6:134737869:T:G	3.90513e-86	-2.57869	-1.39409e-09
134738020	chr6:134738020:C:T	9.13043e-87	-2.14435	-1.88761
134738079	chr6:134738079:C:T	1.29161e-83	5.09163	-1.86897
134738420	chr6:134738420:T:C	5.06323e-87	-2.67754	-1.94403
134738556	chr6:134738556:C:T	3.34493e-82	7.85996	-1.38316
134738697	chr6:134738697:G:A	8.46489e-86	-1.13622e-09	-1.80506
134738960	chr6:134738960:C:G	5.32197e-87	-2.66928	-1.90244
134739088	chr6:134739088:C:T	1.59619e-85	-1.13622e-09	-1.17078
134739124	chr6:134739124:G:A	1.00039e-85	-1.13622e-09	-1.63801
134739134	chr6:134739134:T:C	1.26901e-83	5.06393	-1.85892
134739168	chr6:134739168:C:T	1.75766e-82	7.44615	-1.61281
134739309	chr6:134739309:G:A	1.80547e-81	8.06568	0.0970839
134739515	chr6:134739515:T:A	1.30043e-83	5.10043	-1.87096
134739759	chr6:134739759:C:T	6.82998e-86	-1.13622e-09	-2.01966
134739898	chr6:134739898:G:A	9.14862e-86	-1.13622e-09	-1.72738
134739983	chr6:134739983:C:A	1.1419e-85	0.109943	-1.61565
134740089	chr6:134740089:G:C	8.07581e-87	-2.25295	-1.90174
134740288	chr6:134740288:A:G	7.01142e-86	-1.13622e-09	-1.99344
134740352	chr6:134740352:A:C	2.98494e-85	-1.13622e-09	-0.54482
134740612	chr6:134740612:T:G	2.72262e-83	5.92003	-1.95167
134740726	chr6:134740726:TCAGA:T	5.74894e-87	-2.5952	-1.89936
134740942	chr6:134740942:A:G	2.24007e-83	5.707	-1.93372
134740973	chr6:134740973:G:C	1.82094e-84	-1.13622e-09	1.26354
134741100	chr6:134741100:GGCTGCAGGACCTAA:G	1.21897e-81	7.13417	0.63578
134741113	chr6:134741113:A:C	6.87084e-86	-1.13622e-09	-2.0137
134741317	chr6:134741317:T:C	5.04685e-86	-2.32222	-1.39409e-09
134741340	chr6:134741340:C:T	2.2925e-83	5.71811	-1.92169
134741404	chr6:134741404:G:A	2.21283e-83	5.67989	-1.91885
134741437	chr6:134741437:C:T	2.208e-83	5.68328	-1.92442
134741480	chr6:134741480:AAAG:A	1.81104e-85	-1.13622e-09	-1.0445
134741487	chr6:134741487:A:T	7.38443e-86	-1.13622e-09	-1.94161
134741488	chr6:134741488:T:C	7.44272e-86	-1.13622e-09	-1.93375
134741540	chr6:134741540:T:C	2.52182e-83	5.82502	-1.93326
134741594	chr6:134741594:A:G	2.24734e-83	5.71016	-1.93364
134741708	chr6:134741708:A:G	1.92329e-83	5.55279	-1.93198
134741743	chr6:134741743:A:G	2.44314e-83	5.78925	-1.9292
134742070	chr6:134742070:AC:A	5.73035e-87	-2.52103	-1.97676
134742113	chr6:134742113:G:A	2.08726e-83	5.64123	-1.9386
134742234	chr6:134742234:C:A	9.54023e-87	-2.06223	-1.92582
134742308	chr6:134742308:G:T	6.83009e-86	-1.13622e-09	-2.01965
134742311	chr6:134742311:G:A	2.54744e-83	5.83166	-1.9298
134742402	chr6:134742402:G:A	5.91398e-87	-2.5895	-1.87675
134742511	chr6:134742511:C:T	2.15722e-83	5.67478	-1.93919
134742735	chr6:134742735:C:T	5.74763e-87	-2.61084	-1.88394
134743638	chr6:134743638:A:G	1.50791e-81	7.23787	0.744801
134743652	chr6:134743652:T:A	7.21228e-86	-1.13622e-09	-1.9652
134743752	chr6:134743752:T:C	3.83771e-82	7.755	-1.14077
134743787	chr6:134743787:G:A	7.6382e-86	-1.90782	-1.39409e-09
134743819	chr6:134743819:C:G	1.76749e-85	-1.06884	-1.39409e-09
134744001	chr6:134744001:A:G	5.81391e-87	-2.62319	-1.86012
134744192	chr6:134744192:C:A	4.83871e-82	8.0133	-1.16729
134744266	chr6:134744266:C:G	3.68333e-82	7.77533	-1.20215
134744341	chr6:134744341:G:A	4.26612e-82	7.90989	-1.18983
134744453	chr6:134744453:A:G	2.78736e-78	10.8616	4.64319
134744593	chr6:134744593:T:C	7.52771e-86	-1.13622e-09	-1.92239
134744718	chr6:134744718:G:A	9.67287e-87	-2.06138	-1.91286
134744813	chr6:134744813:C:T	3.82364e-82	7.83934	-1.22877
134745023	chr6:134745023:C:T	1.34025e-83	5.22012	-1.96049
134745051	chr6:134745051:T:C	8.0916e-86	-1.13622e-09	-1.85016
134745346	chr6:134745346:A:G	3.78283e-82	7.81449	-1.21466
134745537	chr6:134745537:C:T	4.72991e-82	7.95331	-1.13005
134745610	chr6:134745610:T:C	8.39843e-87	-2.22726	-1.88827
134745682	chr6:134745682:G:A	1.64518e-81	7.92528	0.144519
134745717	chr6:134745717:C:T	3.99646e-82	7.79858	-1.14381
134745746	chr6:134745746:T:C	4.46274e-82	7.9309	-1.16578
134746137	chr6:134746137:C:T	2.68976e-82	7.61071	-1.3519
134746217	chr6:134746217:A:G	5.91305e-87	-2.59439	-1.87201
134746229	chr6:134746229:C:T	5.84947e-87	-2.59215	-1.88507
134746295	chr6:134746295:C:T	1.87715e-85	-1.13622e-09	-1.00865
134746375	chr6:134746375:A:G	4.02344e-82	7.89416	-1.23267
134746383	chr6:134746383:C:T	4.07532e-82	7.93546	-1.26115
134746416	chr6:134746416:C:T	1.07696e-85	-1.13622e-09	-1.56425
134746486	chr6:134746486:G:A	3.96165e-82	7.86808	-1.22206
134746515	chr6:134746515:G:C	3.90338e-82	7.83412	-1.20291
134746579	chr6:134746579:TC:T	2.43062e-83	5.81536	-1.96044
134747020	chr6:134747020:TTCACTCATATTA:T	7.32119e-86	-1.13622e-09	-1.95021
134747234	chr6:134747234:T:C	9.52949e-86	-1.13622e-09	-1.68659
134747273	chr6:134747273:T:G	4.00126e-82	7.89619	-1.24022
134747365	chr6:134747365:C:T	3.07411e-81	7.69125	1.00371
134747440	chr6:134747440:C:T	3.94925e-82	7.89771	-1.25483
134747547	chr6:134747547:G:A	8.23335e-87	-2.25218	-1.8832
134747553	chr6:134747553:C:T	1.41912e-85	-1.13622e-09	-1.28836
134747688	chr6:134747688:A:G	3.60849e-82	7.79053	-1.23788
134747713	chr6:134747713:T:C	7.96049e-87	-2.27169	-1.89739
134747875	chr6:134747875:C:T	3.6488e-86	-1.01482	-1.63176
134747927	chr6:134747927:C:T	5.7517e-87	-2.6086	-1.88547
134747947	chr6:134747947:A:G	4.36103e-82	8.05275	-1.31068
134747948	chr6:134747948:G:A	6.85738e-86	-1.13622e-09	-2.01566
134748160	chr6:134748160:C:G	4.0424e-82	7.88677	-1.22057
134748489	chr6:134748489:A:G	6.91939e-86	-1.13622e-09	-2.00666
134749088	chr6:134749088:A:G	3.62471e-82	7.74738	-1.19025
134749116	chr6:134749116:T:C	1.60686e-85	-1.13622e-09	-1.16411
134749620	chr6:134749620:T:A	1.21321e-85	-1.13622e-09	-1.44513
134749639	chr6:134749639:T:C	9.25557e-83	6.92011	-1.72812
134749684	chr6:134749684:G:A	8.99547e-86	-1.13622e-09	-1.74426
134749838	chr6:134749838:T:C	3.52792e-82	7.77149	-1.24142
134750098	chr6:134750098:T:G	8.31639e-86	-1.13622e-09	-1.82275
134750199	chr6:134750199:A:G	4.48033e-82	7.96344	-1.19439
134750355	chr6:134750355:A:T	2.72646e-85	-1.13622e-09	-0.635393
134750391	chr6:134750391:A:G	3.98716e-82	7.88616	-1.23372
134750487	chr6:134750487:A:G	7.14737e-86	-1.13622e-09	-1.97424
134750660	chr6:134750660:G:A	3.29484e-82	7.68084	-1.21913
134750688	chr6:134750688:G:A	2.12902e-86	-1.17228	-2.01304
134750722	chr6:134750722:T:A	3.75865e-82	7.8257	-1.23228
134751009	chr6:134751009:C:T	8.97539e-86	-1.13622e-09	-1.7465
134751261	chr6:134751261:A:G	2.99504e-82	7.62357	-1.25726
134751349	chr6:134751349:C:G	7.59054e-86	-1.13622e-09	-1.91408
134751503	chr6:134751503:C:T	9.87644e-87	-2.06413	-1.88929
134751522	chr6:134751522:C:A	1.30983e-85	-1.13622e-09	-1.3685
134752444	chr6:134752444:T:TA	8.32852e-86	-1.13622e-09	-1.8213
134752557	chr6:134752557:C:G	5.54759e-87	-2.61002	-1.92019
134752627	chr6:134752627:C:A	1.45685e-82	7.03527	-1.38963
134752628	chr6:134752628:C:T	1.4891e-82	7.05716	-1.38963
134752891	chr6:134752891:T:C	5.679e-87	-2.58598	-1.92081
134752925	chr6:134752925:G:C	1.34617e-82	6.79931	-1.23269
134752964	chr6:134752964:A:G	4.18178e-82	7.9184	-1.2183
134753119	chr6:134753119:C:T	1.90901e-85	-1.13622e-09	-0.991813
134753191	chr6:134753191:C:T	6.17867e-87	-2.70848	-1.71398
134753195	chr6:134753195:T:C	6.19e-87	-2.70754	-1.71309
134753203	chr6:134753203:T:C	7.48317e-86	-1.13622e-09	-1.92833
134753257	chr6:134753257:C:T	1.49829e-82	6.93981	-1.26613
134754040	chr6:134754040:A:G	1.1677e-84	-1.13622e-09	0.819226
134754316	chr6:134754316:A:G	9.23687e-86	-1.13622e-09	-1.71778
134754898	chr6:134754898:A:G	2.32152e-83	5.52088	-1.71189
134755007	chr6:134755007:A:G	8.52588e-86	-1.13622e-09	-1.79788
134755098	chr6:134755098:C:T	9.27883e-87	-2.1296	-1.88623
134755134	chr6:134755134:A:G	4.52088e-82	8.1249	-1.34684
134755206	chr6:134755206:C:T	5.02232e-86	-2.32709	-1.39409e-09
134755237	chr6:134755237:A:G	1.05858e-85	-1.13622e-09	-1.58146
134755392	chr6:134755392:G:C	2.06653e-85	-1.13622e-09	-0.912528
134755482	chr6:134755482:C:G	1.58409e-81	7.21129	0.820662
134755582	chr6:134755582:T:C	1.71613e-83	5.44826	-1.94142
134755707	chr6:134755707:A:G	3.93689e-82	7.95727	-1.31752
134756020	chr6:134756020:A:C	3.58397e-82	7.90955	-1.36372
134756030	chr6:134756030:C:A	3.09556e-81	8.47215	0.229763
134756048	chr6:134756048:A:G	1.5553e-85	0.522317	-1.71904
134756102	chr6:134756102:G:A	9.26239e-87	-2.22329	-1.79432
134756287	chr6:134756287:C:T	2.72896e-81	7.4769	1.09896
134756289	chr6:134756289:A:G	2.83251e-81	7.51405	1.09905
134757524	chr6:134757524:A:G	9.23687e-86	-1.13622e-09	-1.71778
134757565	chr6:134757565:T:C	2.89374e-86	-1.04083	-1.83761
134757902	chr6:134757902:T:C	4.31371e-82	8.0049	-1.27375
134757954	chr6:134757954:T:C	1.04598e-85	-1.13622e-09	-1.59344
134758181	chr6:134758181:G:C	2.76658e-85	-1.13622e-09	-0.620787
134758305	chr6:134758305:C:T	3.46351e-82	7.61744	-1.1058
134758479	chr6:134758479:G:A	2.42047e-83	5.75573	-1.905
134758890	chr6:134758890:A:G	7.29678e-86	-1.95355	-1.39409e-09
134758923	chr6:134758923:A:G	3.34707e-82	7.7676	-1.29016
134759139	chr6:134759139:T:C	3.09293e-82	7.71064	-1.31217
134759140	chr6:134759140:G:A	1.13344e-85	-1.13622e-09	-1.51314
134759156	chr6:134759156:G:A	1.16858e-85	-1.13622e-09	-1.48261
134759417	chr6:134759417:CAA:C	5.32914e-87	-2.61502	-1.95536
134759569	chr6:134759569:T:C	6.16163e-87	-2.70973	-1.71549
134759577	chr6:134759577:G:A	1.16877e-81	7.1072	0.620693
134759974	chr6:134759974:A:G	9.1608e-82	8.80509	-1.3208
134760168	chr6:134760168:C:T	9.82078e-87	-2.04477	-1.9143
134760169	chr6:134760169:G:A	7.59533e-86	-1.13622e-09	-1.91345
134760431	chr6:134760431:T:C	9.69282e-85	1.74352	-1.11053
134760554	chr6:134760554:A:T	1.15573e-82	4.73261	0.681483
134760598	chr6:134760598:T:C	8.73986e-86	-1.13622e-09	-1.77309
134760694	chr6:134760694:C:T	1.07902e-85	-1.56234	-1.39409e-09
134760695	chr6:134760695:G:A	5.83912e-87	-2.45914	-2.01985
134761225	chr6:134761225:G:A	2.18323e-86	-1.15034	-2.00984
134761267	chr6:134761267:C:T	7.3967e-86	-1.13622e-09	-1.93995
134761394	chr6:134761394:G:A	6.11653e-87	-2.70804	-1.72453
134761426	chr6:134761426:G:C	2.78267e-86	-0.898204	-2.01937
134761885	chr6:134761885:G:A	7.30508e-86	-1.13622e-09	-1.95241
134762015	chr6:134762015:C:T	6.8134e-87	-2.35472	-1.96996
134762136	chr6:134762136:T:C	6.8242e-87	-2.40334	-1.91975
134762363	chr6:134762363:G:A	5.43113e-87	-2.53849	-2.01293
134762856	chr6:134762856:C:T	5.33594e-87	-2.54903	-2.02007
134763145	chr6:134763145:T:C	6.68902e-87	-2.43003	-1.91307
134763569	chr6:134763569:T:A	6.85724e-86	-1.13622e-09	-2.01568
134763633	chr6:134763633:G:A	6.63255e-87	-2.4412	-1.91038
134763820	chr6:134763820:C:T	9.13115e-85	0.573294	-1.39409e-09
134764687	chr6:134764687:TGAA:T	7.51542e-86	-1.13622e-09	-1.92403
134764753	chr6:134764753:A:G	7.60019e-87	-2.21168	-2.00372
134765256	chr6:134765256:G:C	7.49353e-86	-1.13622e-09	-1.92694
134765328	chr6:134765328:G:A	7.41486e-86	-1.13622e-09	-1.9375
134765495	chr6:134765495:T:C	7.13571e-86	-1.13622e-09	-1.97587
134765708	chr6:134765708:T:TAGAGTA	5.58914e-87	-2.50646	-2.01628
134765885	chr6:134765885:T:C	5.50753e-87	-2.67196	-1.86549
134766316	chr6:134766316:C:T	5.22717e-87	-2.59052	-1.99918
134766520	chr6:134766520:G:A	8.09837e-87	-2.64136	-1.51054
134766864	chr6:134766864:T:C	5.2499e-87	-2.60094	-1.98442
134766995	chr6:134766995:C:T	7.54709e-86	-1.13622e-09	-1.91982
134767147	chr6:134767147:T:C	6.96813e-86	-1.13622e-09	-1.99964
134768013	chr6:134768013:A:G	6.92842e-87	-2.33718	-1.97075
134768284	chr6:134768284:G:A	7.02364e-86	-1.13622e-09	-1.9917
134768399	chr6:134768399:T:A	5.1937e-87	-2.57601	-2.02011
134768416	chr6:134768416:C:T	1.13446e-86	-2.5576	-1.25723
134768530	chr6:134768530:T:C	6.91267e-86	-1.13622e-09	-2.00763
134770133	chr6:134770133:T:A	3.62917e-86	-1.01598	-1.636
134770160	chr6:134770160:G:A	7.29683e-86	-1.13622e-09	-1.95354
134770168	chr6:134770168:T:C	1.18855e-85	-1.13622e-09	-1.46566
134770443	chr6:134770443:G:A	7.81387e-87	-2.21531	-1.97236
134770599	chr6:134770599:G:A	8.54797e-86	-1.13622e-09	-1.79529
134770746	chr6:134770746:T:C	4.13683e-86	-2.52105	-1.39409e-09
134770926	chr6:134770926:A:C	5.54738e-87	-2.54535	-1.98489
134771063	chr6:134771063:C:T	7.30741e-87	-2.23977	-2.01491
134771135	chr6:134771135:C:T	8.37681e-86	-1.13622e-09	-1.81552
134771375	chr6:134771375:T:A	7.18899e-86	-1.13622e-09	-1.96843
134771681	chr6:134771681:C:T	5.28238e-87	-2.56087	-2.01832
134771690	chr6:134771690:G:A	6.43092e-86	-0.205477	-1.87439
134771866	chr6:134771866:CAAAT:C	7.49684e-86	-1.13622e-09	-1.9265
134771975	chr6:134771975:G:A	7.41387e-86	-1.13622e-09	-1.93763
134771989	chr6:134771989:C:T	5.26901e-87	-2.56319	-2.01854
134772090	chr6:134772090:T:C	6.00832e-87	-2.46187	-1.98855
134772124	chr6:134772124:A:G	8.86777e-86	-1.13622e-09	-1.75856
134772162	chr6:134772162:GCT:G	1.00925e-85	-1.13622e-09	-1.62919
134772681	chr6:134772681:A:T	6.05501e-87	-2.44887	-1.99381
134772689	chr6:134772689:GC:G	1.00772e-85	-1.13622e-09	-1.6307
134773009	chr6:134773009:T:C	2.29558e-86	-1.09742	-2.01258
134773124	chr6:134773124:T:C	5.29042e-87	-2.55758	-2.02009
134773134	chr6:134773134:C:T	7.46001e-86	-0.0730491	-1.85838
134773154	chr6:134773154:G:C	3.54276e-86	-2.67608	-1.39409e-09
134773318	chr6:134773318:G:A	1.24861e-85	-1.41637	-1.39409e-09
134773444	chr6:134773444:G:T	6.934e-86	-1.13622e-09	-2.00455
134773449	chr6:134773449:A:G	6.01289e-87	-2.47294	-1.97672
134774358	chr6:134774358:C:T	5.57964e-87	-2.51371	-2.01074
134774402	chr6:134774402:C:T	1.31548e-85	-1.3642	-1.39409e-09
134774999	chr6:134774999:T:C	6.65778e-87	-2.37274	-1.97504
134775023	chr6:134775023:C:T	7.53922e-87	-2.22959	-1.99385
134775223	chr6:134775223:A:G	7.37677e-87	-2.24779	-1.99745
134775283	chr6:134775283:GACAAAA:G	6.77407e-87	-2.34418	-1.98629
134775751	chr6:134775751:A:G	6.55444e-87	-2.38091	-1.98252
134776281	chr6:134776281:G:A	6.84945e-86	-1.13622e-09	-2.01682
134776519	chr6:134776519:CTA:C	7.3329e-86	-1.13622e-09	-1.94861
134776993	chr6:134776993:G:A	6.86641e-86	-1.13622e-09	-2.01434
134777240	chr6:134777240:C:A	5.78572e-87	-2.47916	-2.00902
134777251	chr6:134777251:C:CA	1.00977e-85	-1.13622e-09	-1.62867
134777285	chr6:134777285:T:C	4.69564e-86	-0.383769	-2.01058
134777932	chr6:134777932:G:A	6.57646e-87	-2.38556	-1.97451
134778262	chr6:134778262:T:C	1.26097e-85	-1.13622e-09	-1.40652
134778503	chr6:134778503:C:CT	7.58791e-86	-1.13622e-09	-1.91443
134778629	chr6:134778629:C:T	6.99644e-86	-1.13622e-09	-1.99558
134778789	chr6:134778789:T:C	7.59386e-86	-1.13622e-09	-1.91364
134778876	chr6:134778876:G:C	8.09669e-86	-1.13622e-09	-1.84953
134779368	chr6:134779368:A:T	6.82989e-87	-2.33786	-1.9844
134779414	chr6:134779414:G:A	9.40329e-86	-1.13622e-09	-1.69992
134779499	chr6:134779499:T:C	7.40169e-86	-1.13622e-09	-1.93927
134779718	chr6:134779718:A:G	7.55858e-86	-1.13622e-09	-1.9183
134779835	chr6:134779835:A:C	7.62956e-86	-0.159089	-1.74986
134779843	chr6:134779843:C:T	1.31133e-85	-1.13622e-09	-1.36736
134779877	chr6:134779877:G:A	1.35562e-85	-1.13622e-09	-1.33414
134779980	chr6:134779980:T:C	7.53694e-86	-1.13622e-09	-1.92117
134780050	chr6:134780050:G:C	8.21086e-87	-2.59433	-1.54378
134780139	chr6:134780139:T:C	7.37847e-86	-1.13622e-09	-1.94242
134781075	chr6:134781075:T:C	7.41067e-86	-1.13622e-09	-1.93806
134781991	chr6:134781991:A:T	1.02839e-85	-1.13622e-09	-1.61041
134782017	chr6:134782017:T:C	5.88377e-87	-2.48741	-1.98396
134782153	chr6:134782153:G:A	5.55273e-87	-2.53793	-1.99135
134782306	chr6:134782306:T:C	6.07509e-87	-2.42813	-2.01124
134783028	chr6:134783028:T:A	1.25518e-85	-1.13622e-09	-1.41112
134783086	chr6:134783086:C:T	3.37674e-86	-0.953893	-1.77018
134783442	chr6:134783442:C:T	7.83733e-86	-0.237064	-1.64502
134784092	chr6:134784092:A:G	5.87041e-87	-2.46285	-2.01079
134784167	chr6:134784167:C:T	1.04898e-85	-1.13622e-09	-1.59058
134784348	chr6:134784348:A:G	6.89886e-86	-1.13622e-09	-2.00963
134786305	chr6:134786305:C:T	6.86462e-86	-1.13622e-09	-2.0146
134786798	chr6:134786798:T:C	6.014e-87	-2.43189	-2.01759
134786904	chr6:134786904:C:T	5.01995e-87	-2.62883	-2.00132
134787140	chr6:134787140:T:C	6.839e-86	-1.13622e-09	-2.01834
134787379	chr6:134787379:C:T	5.04381e-86	-2.32282	-1.39409e-09
134787484	chr6:134787484:T:C	5.68327e-87	-2.49776	-2.00828
134788435	chr6:134788435:G:T	7.30758e-86	-1.13622e-09	-1.95207
134788697	chr6:134788697:A:T	7.45685e-86	-1.13622e-09	-1.93185
134788899	chr6:134788899:AAAT:A	6.97255e-86	-1.13622e-09	-1.999
134788952	chr6:134788952:T:C	2.49119e-85	-0.725639	-1.39409e-09
134789741	chr6:134789741:C:T	1.36766e-86	-1.67366	-1.95422
134789934	chr6:134789934:G:C	6.82775e-86	-1.13622e-09	-2.01999
134790617	chr6:134790617:A:G	6.05217e-87	-2.46491	-1.97824
134791046	chr6:134791046:C:T	1.01216e-86	-1.9421	-1.98679
134791219	chr6:134791219:A:G	6.01199e-87	-2.47825	-1.97157
134791226	chr6:134791226:G:A	3.51642e-86	-2.68354	-1.39409e-09
134791652	chr6:134791652:A:G	6.04498e-87	-2.46557	-1.97877
134792328	chr6:134792328:T:C	7.41021e-86	-1.13622e-09	-1.93812
134792358	chr6:134792358:G:A	7.33524e-86	-1.13622e-09	-1.94829
134792476	chr6:134792476:G:C	7.46974e-87	-2.26129	-1.97142
134792709	chr6:134792709:C:G	5.42444e-87	-2.555	-1.99765
134792814	chr6:134792814:T:C	5.79124e-86	-0.171646	-2.01299
134792959	chr6:134792959:G:A	5.9255e-87	-2.47346	-1.99085
134793119	chr6:134793119:C:T	6.83556e-86	-1.13622e-09	-2.01884
134793364	chr6:134793364:G:T	4.9723e-86	-0.548442	-1.78866
134793391	chr6:134793391:G:C	1.21685e-85	-1.13622e-09	-1.44213
134793619	chr6:134793619:C:T	1.11344e-85	-1.13622e-09	-1.53094
134794041	chr6:134794041:T:C	6.06331e-87	-2.46515	-1.97616
134794407	chr6:134794407:G:A	6.88187e-86	-1.13622e-09	-2.01209
134794582	chr6:134794582:G:T	7.46345e-86	-1.13622e-09	-1.93097
134794595	chr6:134794595:T:A	6.86039e-86	-1.13622e-09	-2.01522
134794717	chr6:134794717:A:G	6.92813e-86	-1.13622e-09	-2.00539
134795048	chr6:134795048:AG:A	7.92997e-85	-1.13622e-09	0.432251
134795456	chr6:134795456:G:A	6.86661e-86	-1.13622e-09	-2.01431
134795733	chr6:134795733:C:T	4.87763e-86	-0.432279	-1.92404
134795931	chr6:134795931:T:A	6.89818e-86	-1.13622e-09	-2.00973
134796066	chr6:134796066:A:G	1.29423e-85	-1.13622e-09	-1.38048
134796182	chr6:134796182:T:C	2.99978e-85	-0.539858	-1.39409e-09
134796329	chr6:134796329:G:A	5.7959e-87	-2.47487	-2.01155
134796815	chr6:134796815:T:C	6.8924e-86	-1.13622e-09	-2.01056
134797730	chr6:134797730:A:G	6.09621e-87	-2.46244	-1.97346
134797835	chr6:134797835:T:C	6.02971e-87	-2.48936	-1.95751
134797951	chr6:134797951:C:T	8.73217e-87	-2.52672	-1.54984
134798464	chr6:134798464:G:C	3.52205e-86	-2.68194	-1.39409e-09
134799258	chr6:134799258:G:A	6.83655e-86	-1.13622e-09	-2.0187
134799779	chr6:134799779:T:C	6.53251e-87	-2.45745	-1.90933
134799903	chr6:134799903:GACA:G	7.03706e-86	-1.13622e-09	-1.98979
134800046	chr6:134800046:C:T	7.0377e-86	-1.13622e-09	-1.9897
134800517	chr6:134800517:C:G	4.95714e-87	-2.69983	-1.94291
134800524	chr6:134800524:A:G	4.83039e-87	-2.70583	-1.96281
134800768	chr6:134800768:G:A	6.82691e-86	-1.13622e-09	-2.02011
134800912	chr6:134800912:T:C	6.93669e-86	-1.13622e-09	-2.00416
134801082	chr6:134801082:C:G	1.35675e-85	-1.13622e-09	-1.33331
134801259	chr6:134801259:T:C	8.78906e-86	-1.13622e-09	-1.76748
134801819	chr6:134801819:GCATGGTGTCTCCCCGACAATCCAA:G	4.75087e-86	-2.38266	-1.39409e-09
134801977	chr6:134801977:C:T	2.65651e-85	-1.13622e-09	-0.661386
134802543	chr6:134802543:C:T	7.21315e-86	-1.13622e-09	-1.96508
134802627	chr6:134802627:T:C	5.25408e-87	-2.65731	-1.92726
134802698	chr6:134802698:C:T	1.44188e-86	-2.56491	-1.01012
134802767	chr6:134802767:A:G	6.89685e-86	-1.13622e-09	-2.00992
134802907	chr6:134802907:A:G	8.51434e-86	-1.13622e-09	-1.79923
134803054	chr6:134803054:T:C	1.38156e-85	-1.13622e-09	-1.31519
134803249	chr6:134803249:G:C	8.06838e-86	-1.13622e-09	-1.85303
134803326	chr6:134803326:A:AAAGAG	1.17987e-86	-2.09214	-1.68344
134804023	chr6:134804023:T:C	7.03235e-86	-1.13622e-09	-1.99046
134804116	chr6:134804116:G:A	8.62204e-86	-1.13622e-09	-1.78666
134804390	chr6:134804390:T:C	5.22523e-87	-2.66824	-1.92183
134804452	chr6:134804452:A:G	5.11509e-87	-2.66646	-1.94491
134804490	chr6:134804490:A:G	5.16611e-87	-2.66598	-1.93547
134804496	chr6:134804496:T:C	5.28467e-87	-2.667	-1.91176
134804803	chr6:134804803:C:T	1.03547e-86	-2.26928	-1.63685
134804828	chr6:134804828:C:T	5.71269e-87	-2.55932	-1.94156
134804835	chr6:134804835:C:T	7.60969e-86	-1.13622e-09	-1.91156
134805134	chr6:134805134:T:C	6.83376e-86	-1.13622e-09	-2.01911
134805976	chr6:134805976:CA:C	5.80739e-87	-2.53339	-1.95105
134806189	chr6:134806189:A:C	8.45424e-86	-1.13622e-09	-1.80632
134806320	chr6:134806320:C:T	6.88451e-86	-1.13622e-09	-2.01171
134806507	chr6:134806507:C:T	5.52498e-87	-2.58612	-1.94817
134806795	chr6:134806795:AAG:A	9.45465e-85	-1.13622e-09	0.608108
134807319	chr6:134807319:T:G	9.09342e-86	-1.13622e-09	-1.73343
134807391	chr6:134807391:A:G	6.79022e-87	-2.39912	-1.92897
134807458	chr6:134807458:T:G	6.90932e-86	-1.13622e-09	-2.00811
134807720	chr6:134807720:G:A	1.7164e-86	-2.45419	-0.946566
134807788	chr6:134807788:G:A	1.05859e-85	-1.13622e-09	-1.58146
134808120	chr6:134808120:G:A	8.12582e-86	-1.13622e-09	-1.84594
134808163	chr6:134808163:C:T	7.11198e-85	2.11608	-1.7927
134808228	chr6:134808228:T:C	3.1839e-85	-1.13622e-09	-0.480292
134808257	chr6:134808257:C:T	3.05223e-85	-1.13622e-09	-0.522526
134808264	chr6:134808264:G:A	8.94604e-86	0.238726	-1.9885
134808468	chr6:134808468:G:A	8.80015e-86	0.0707393	-1.83695
134808575	chr6:134808575:T:C	1.40765e-85	-1.13622e-09	-1.29647
134808892	chr6:134808892:C:T	7.44334e-85	2.31225	-1.94333
134809039	chr6:134809039:A:G	6.68902e-85	2.13473	-1.87266
134809123	chr6:134809123:T:C	5.04882e-85	1.67383	-1.69307
134809200	chr6:134809200:A:G	9.57711e-86	-1.13622e-09	-1.68161
134809873	chr6:134809873:T:C	6.96162e-86	-1.13622e-09	-2.00057
134810006	chr6:134810006:A:G	1.01229e-85	-1.13622e-09	-1.62619
134810316	chr6:134810316:C:T	6.52533e-85	0.237294	-1.39409e-09
134810740	chr6:134810740:T:C	9.01862e-79	14.3764	-1.39409e-09
134811020	chr6:134811020:G:A	7.51969e-86	-1.13622e-09	-1.92346
134811146	chr6:134811146:T:C	7.5231e-86	-1.13622e-09	-1.92301
134811323	chr6:134811323:C:G	7.68136e-86	-1.13622e-09	-1.90219
134811486	chr6:134811486:A:G	7.96868e-86	-1.13622e-09	-1.86546
134812182	chr6:134812182:T:C	9.56762e-86	-1.13622e-09	-1.6826
134812420	chr6:134812420:A:AG	4.2104e-85	1.07558	-1.27642
134812435	chr6:134812435:G:T	7.53244e-86	-1.13622e-09	-1.92176
134813135	chr6:134813135:G:C	2.86643e-85	-1.13622e-09	-0.585329
134813366	chr6:134813366:T:C	7.02238e-86	-1.13622e-09	-1.99188
134813598	chr6:134813598:T:A	3.50103e-85	-1.13622e-09	-0.38534
134814211	chr6:134814211:G:A	7.27706e-86	-1.13622e-09	-1.95626
134814478	chr6:134814478:C:T	3.38809e-85	-1.13622e-09	-0.418132
134814889	chr6:134814889:C:T	7.31463e-86	-1.13622e-09	-1.95111
134814904	chr6:134814904:G:T	7.37395e-86	-1.13622e-09	-1.94303
134815562	chr6:134815562:C:A	1.69431e-86	-1.5619	-1.85181
134815596	chr6:134815596:G:A	7.34648e-86	-1.13622e-09	-1.94676
134817064	chr6:134817064:C:T	2.84943e-85	-1.13622e-09	-0.591279
134817111	chr6:134817111:T:C	3.94941e-86	-2.56742	-1.39409e-09
134817222	chr6:134817222:A:G	9.5227e-86	0.332804	-2.02011
134817562	chr6:134817562:G:A	1.55571e-85	-1.13622e-09	-1.19647
134817852	chr6:134817852:C:A	1.66262e-86	-1.56797	-1.86462
134818021	chr6:134818021:G:A	8.14675e-86	-1.13622e-09	-1.84336
134818034	chr6:134818034:C:G	7.00262e-86	-1.13622e-09	-1.9947
134818393	chr6:134818393:A:G	5.68575e-82	8.89425	-1.88693
134818756	chr6:134818756:A:G	1.04768e-85	-1.13622e-09	-1.59182
134818964	chr6:134818964:G:A	6.87578e-86	-1.13622e-09	-2.01298
134819034	chr6:134819034:C:T	3.01732e-85	-0.534029	-1.39409e-09
134819511	chr6:134819511:T:C	4.06544e-82	8.60797	-1.93609
134819615	chr6:134819615:ATTTC:A	4.411e-82	8.6994	-1.94594
134820302	chr6:134820302:C:A	3.50078e-86	-2.688	-1.39409e-09
134820642	chr6:134820642:C:T	8.35513e-86	0.200788	-2.01889
134820753	chr6:134820753:C:T	1.49798e-85	-1.23428	-1.39409e-09
134821271	chr6:134821271:C:A	2.25286e-86	-1.17664	-1.95214
134821492	chr6:134821492:T:C	1.03413e-85	-1.13622e-09	-1.60484
134821671	chr6:134821671:G:A	1.69592e-85	-1.55145	0.44128
134821864	chr6:134821864:A:G	7.76324e-86	-1.13622e-09	-1.89158
134822053	chr6:134822053:G:A	1.65756e-86	-1.48161	-1.95403
134822091	chr6:134822091:G:A	9.21826e-86	-1.13622e-09	-1.7198
134822422	chr6:134822422:C:T	1.09884e-86	-1.83701	-2.00972
134822466	chr6:134822466:A:G	3.34002e-86	-0.797381	-1.93763
134822830	chr6:134822830:C:T	2.68063e-86	-1.04154	-1.9134
134823069	chr6:134823069:G:A	8.17868e-86	-1.13622e-09	-1.83945
134823247	chr6:134823247:G:A	9.93541e-86	-1.13622e-09	-1.64488
134823376	chr6:134823376:T:A	5.25946e-86	-0.531245	-1.74971
134824755	chr6:134824755:G:A	1.02588e-85	-1.13622e-09	-1.61285
134825563	chr6:134825563:G:A	4.34133e-86	-0.55099	-1.92181
134825806	chr6:134825806:G:A	8.12796e-86	-1.13622e-09	-1.84567
134825885	chr6:134825885:C:T	7.88306e-86	-1.13622e-09	-1.87627
134825915	chr6:134825915:C:T	7.92872e-82	8.7187	-1.37885
134825955	chr6:134825955:C:T	4.02274e-86	-0.77764	-1.77138
134826211	chr6:134826211:T:C	1.87669e-86	-2.14198	-1.16949
134826450	chr6:134826450:C:T	7.30582e-86	-1.13622e-09	-1.95231
134826642	chr6:134826642:A:T	8.10689e-86	0.00601366	-1.85428
134826830	chr6:134826830:T:A	4.83055e-86	-0.431938	-1.93409
134826914	chr6:134826914:T:C	6.84018e-86	-1.13622e-09	-2.01817
134827369	chr6:134827369:G:A	1.72546e-85	-1.13622e-09	-1.0929
134827423	chr6:134827423:G:A	1.12046e-85	-1.13622e-09	-1.52465
134827633	chr6:134827633:T:C	1.50783e-86	-2.21489	-1.31542
134827643	chr6:134827643:G:A	7.74878e-86	-1.13622e-09	-1.89345
134827811	chr6:134827811:A:T	7.22292e-86	-1.13622e-09	-1.96372
134827986	chr6:134827986:C:CCAGAAAGCAT	4.83519e-86	-0.430253	-1.93481
134828011	chr6:134828011:G:A	8.01601e-86	-1.13622e-09	-1.85954
134828444	chr6:134828444:C:T	5.30895e-86	-1.39777	-0.87382
134828632	chr6:134828632:C:T	4.82067e-86	-0.43676	-1.93131
134828696	chr6:134828696:A:C	6.82706e-86	-1.13622e-09	-2.02009
134828750	chr6:134828750:A:AAGGGCCC	4.27863e-86	-0.726448	-1.7609
134828995	chr6:134828995:C:T	4.86586e-86	-0.869423	-1.48932
134829350	chr6:134829350:A:G	1.57957e-86	-2.19436	-1.28947
134829378	chr6:134829378:T:G	1.53607e-86	-2.22376	-1.28799
134829419	chr6:134829419:C:A	7.2222e-86	-1.13622e-09	-1.96382
134829692	chr6:134829692:C:T	1.01176e-85	-1.13622e-09	-1.62671
134829996	chr6:134829996:C:T	1.06746e-85	-1.13622e-09	-1.57311
134830171	chr6:134830171:A:G	1.52384e-86	-2.22357	-1.29617
134830256	chr6:134830256:T:C	1.10111e-82	7.21401	-1.84833
134830412	chr6:134830412:G:C	4.04883e-86	-0.747134	-1.79542
134830859	chr6:134830859:G:A	8.49792e-86	-1.13622e-09	-1.80116
134831001	chr6:134831001:G:C	1.49048e-86	-2.24594	-1.29594
134831235	chr6:134831235:T:G	6.83761e-86	-1.13622e-09	-2.01855
134831343	chr6:134831343:ATTAT:A	4.0992e-86	-1.54892	-0.981271
134831654	chr6:134831654:A:G	1.56575e-86	-2.23648	-1.25614
134831966	chr6:134831966:G:A	7.25312e-86	-1.13622e-09	-1.95955
134832972	chr6:134832972:A:G	4.13791e-86	-0.586403	-1.93439
134833579	chr6:134833579:C:T	9.31399e-86	-1.13622e-09	-1.70947
134833684	chr6:134833684:T:C	4.95406e-86	-1.38073	-0.960044
134833868	chr6:134833868:G:A	1.06355e-85	-1.13622e-09	-1.57678
134833921	chr6:134833921:T:A	9.65223e-86	-1.13622e-09	-1.67379
134833934	chr6:134833934:G:A	2.02871e-85	-0.930996	-1.39409e-09
134833977	chr6:134833977:G:A	4.97728e-86	-0.412641	-1.92346
134834499	chr6:134834499:G:C	1.34296e-85	-1.13622e-09	-1.34352
134834622	chr6:134834622:G:A	5.03379e-85	1.90875	-1.93098
134834624	chr6:134834624:TCATAGTTTTAGA:T	4.72905e-85	1.83885	-1.92352
134834914	chr6:134834914:C:G	1.05379e-85	-1.13622e-09	-1.586
134835167	chr6:134835167:G:A	6.22979e-86	-0.148629	-1.96301
134835219	chr6:134835219:C:T	6.82756e-86	-1.13622e-09	-2.02002
134835660	chr6:134835660:G:A	4.45965e-86	-0.513566	-1.93235
134835763	chr6:134835763:TTC:T	2.61101e-85	-1.13622e-09	-0.678662
134835810	chr6:134835810:A:G	6.82935e-86	-1.13622e-09	-2.01975
134836396	chr6:134836396:A:C	6.20878e-85	2.06156	-1.87399
134836789	chr6:134836789:A:G	3.43661e-86	-2.7065	-1.39409e-09
134836991	chr6:134836991:T:TC	6.61508e-86	-0.0334572	-2.01817
134837379	chr6:134837379:C:T	9.59421e-87	-2.01539	-1.96702
134837395	chr6:134837395:C:T	3.45463e-86	-0.686454	-2.01481
134837719	chr6:134837719:C:T	1.18317e-85	-1.4702	-1.39409e-09
134837731	chr6:134837731:C:T	1.61317e-85	-1.13622e-09	-1.16019
134837825	chr6:134837825:C:T	3.54279e-86	-0.66351	-2.01256
134837941	chr6:134837941:C:T	6.85137e-86	-1.13622e-09	-2.01653
134838227	chr6:134838227:TTTTTAAC:T	1.5288e-85	-1.21391	-1.39409e-09
134838627	chr6:134838627:ACAC:A	5.70271e-86	-0.913537	-1.2865
134838970	chr6:134838970:C:T	3.75561e-86	-0.599165	-2.01857
134839061	chr6:134839061:C:T	3.77297e-86	-0.59417	-2.01895
134839171	chr6:134839171:A:G	4.06989e-86	-0.527493	-2.00987
134839761	chr6:134839761:G:A	4.17219e-86	-0.494517	-2.01802
134839922	chr6:134839922:C:T	6.83884e-86	-1.13622e-09	-2.01836
134839988	chr6:134839988:A:G	2.66005e-86	-1.52441	-1.43823
134840086	chr6:134840086:C:T	2.79128e-85	-0.611899	-1.39409e-09
134840130	chr6:134840130:G:T	2.71595e-86	-1.47349	-1.46835
134840170	chr6:134840170:G:A	1.2142e-85	-1.679	0.234689
134840272	chr6:134840272:C:T	4.94033e-86	-1.24938	-1.09418
134840361	chr6:134840361:G:C	9.35458e-86	-1.13622e-09	-1.70512
134840394	chr6:134840394:A:G	9.30502e-86	-1.13622e-09	-1.71043
134840783	chr6:134840783:A:T	3.48571e-86	-1.35324	-1.33907
134840932	chr6:134840932:G:A	1.84446e-85	-1.13622e-09	-1.02621
134841224	chr6:134841224:G:A	3.16324e-86	-1.43056	-1.35883
134841339	chr6:134841339:A:G	3.59794e-84	3.95771	-2.01316
134841381	chr6:134841381:G:A	3.20353e-86	-1.46056	-1.31617
134842211	chr6:134842211:C:T	9.55385e-86	-1.13622e-09	-1.68404
134842605	chr6:134842605:C:T	1.54246e-86	-1.50522	-2.00239
134842761	chr6:134842761:C:T	6.85137e-86	-1.13622e-09	-2.01653
134842973	chr6:134842973:G:A	1.67142e-85	-1.13622e-09	-1.12473
134843713	chr6:134843713:G:A	2.39078e-86	-1.31441	-1.75495
134843734	chr6:134843734:T:C	2.59365e-86	-1.26362	-1.72429
134843739	chr6:134843739:T:C	2.65511e-86	-1.2336	-1.73089
134844380	chr6:134844380:T:C	1.69931e-86	-1.59051	-1.82025
134845164	chr6:134845164:C:T	8.12836e-86	-1.84562	-1.39409e-09
134845238	chr6:134845238:G:C	8.3731e-86	-1.13622e-09	-1.81596
134845290	chr6:134845290:G:A	1.02592e-85	-1.62695	0.0141452
134845876	chr6:134845876:G:C	6.86014e-86	-1.13622e-09	-2.01526
134845938	chr6:134845938:C:A	7.47772e-86	-1.13622e-09	-1.92905
134846104	chr6:134846104:G:T	9.63202e-86	-1.13622e-09	-1.67589
134847336	chr6:134847336:T:C	8.54409e-82	8.91619	-1.5016
134847585	chr6:134847585:C:T	3.41469e-84	3.90524	-2.01296
134848079	chr6:134848079:CTA:C	8.71668e-86	-1.13622e-09	-1.77574
134848240	chr6:134848240:G:C	8.97956e-82	8.96195	-1.49764
134848364	chr6:134848364:T:C	7.57078e-86	-1.13622e-09	-1.91669
134848572	chr6:134848572:G:C	7.11031e-86	-1.13622e-09	-1.97944
134848971	chr6:134848971:T:A	7.12664e-86	-1.13622e-09	-1.97714
134849079	chr6:134849079:G:A	6.94882e-86	-1.13622e-09	-2.00241
134849114	chr6:134849114:T:C	4.26407e-85	1.52895	-1.71713
134849694	chr6:134849694:C:T	7.19209e-86	-1.13622e-09	-1.968
134849843	chr6:134849843:T:C	6.86527e-86	-1.13622e-09	-2.01451
134849872	chr6:134849872:A:G	6.88416e-86	-1.13622e-09	-2.01176
134849924	chr6:134849924:T:C	6.84539e-86	-1.13622e-09	-2.01741
134850125	chr6:134850125:A:C	4.93523e-82	8.62504	-1.75929
134850351	chr6:134850351:C:T	7.22762e-86	-1.61885	-0.344225
134850585	chr6:134850585:T:G	4.99719e-85	1.97005	-1.99957
134850786	chr6:134850786:C:A	8.48355e-86	-1.48396	-0.318889
134851207	chr6:134851207:G:A	1.71663e-84	3.2154	-2.01085
134851270	chr6:134851270:A:C	4.023e-85	-1.13622e-09	-0.24637
134852185	chr6:134852185:C:T	2.85751e-85	-1.13622e-09	-0.588447
134852431	chr6:134852431:T:C	7.38482e-86	-1.13622e-09	-1.94156
134852512	chr6:134852512:A:G	6.82736e-86	-1.13622e-09	-2.02005
134852887	chr6:134852887:A:G	4.04299e-84	3.5108	-1.44963
134853155	chr6:134853155:C:T	1.48853e-85	-1.13622e-09	-1.24061
134853353	chr6:134853353:T:C	7.01176e-85	2.27707	-1.96787
134853574	chr6:134853574:G:A	7.02981e-86	-1.13622e-09	-1.99082
134854721	chr6:134854721:C:T	2.06304e-84	3.16756	-1.77919
134854747	chr6:134854747:T:C	1.81476e-85	-1.04244	-1.39409e-09
134855495	chr6:134855495:G:A	6.92297e-86	-1.13622e-09	-2.00614
134855692	chr6:134855692:C:T	9.77559e-86	-0.039076	-1.62202
134855724	chr6:134855724:T:C	1.21781e-85	0.205263	-1.64661
134855829	chr6:134855829:C:CA	1.45334e-86	-1.58854	-1.97858
134856051	chr6:134856051:C:G	5.5579e-86	-2.22576	-1.39409e-09
134856196	chr6:134856196:G:A	1.22658e-85	0.166586	-1.60075
134856578	chr6:134856578:AAAT:A	3.44657e-80	11.1119	-1.39409e-09
134856721	chr6:134856721:G:A	1.26549e-85	-1.40294	-1.39409e-09
134857064	chr6:134857064:C:T	9.77936e-86	-1.66071	-1.39409e-09
134857249	chr6:134857249:A:G	7.13384e-86	-1.13622e-09	-1.97613
134857251	chr6:134857251:AACTATT:A	9.35197e-86	-1.13622e-09	-1.7054
134857714	chr6:134857714:G:A	1.21652e-85	0.112715	-1.55512
134858222	chr6:134858222:G:A	1.38051e-85	-1.13622e-09	-1.31594
134858286	chr6:134858286:G:T	1.42486e-86	-1.59618	-1.99073
134858318	chr6:134858318:G:A	1.16732e-85	0.073606	-1.5573
134858627	chr6:134858627:G:A	1.08381e-85	0.0444911	-1.60241
134858721	chr6:134858721:C:T	1.69345e-85	-1.11163	-1.39409e-09
134859122	chr6:134859122:G:T	5.1408e-85	1.96231	-1.9635
134859203	chr6:134859203:G:A	1.18835e-85	0.105915	-1.57175
134860072	chr6:134860072:G:C	2.39768e-85	-0.763897	-1.39409e-09
134860087	chr6:134860087:A:G	7.22242e-86	-1.13622e-09	-1.96379
134860173	chr6:134860173:G:T	7.44198e-86	-1.13622e-09	-1.93385
134861048	chr6:134861048:C:T	4.6662e-86	-2.40064	-1.39409e-09
134861338	chr6:134861338:T:C	7.76667e-86	-1.13622e-09	-1.89114
134861391	chr6:134861391:T:A	3.60581e-83	6.17602	-1.92671
134861919	chr6:134861919:C:T	9.01303e-86	-1.13622e-09	-1.74231
134862090	chr6:134862090:T:C	6.91532e-86	-1.13622e-09	-2.00724
134862095	chr6:134862095:A:C	6.4494e-83	6.69267	-1.86191
134862335	chr6:134862335:G:A	6.33487e-87	-2.55214	-1.84536
134862419	chr6:134862419:A:G	8.25357e-86	-1.13622e-09	-1.83034
134862543	chr6:134862543:A:C	1.17412e-85	-1.13622e-09	-1.47788
134862695	chr6:134862695:C:T	2.84018e-85	1.37922	-1.97375
134863215	chr6:134863215:G:A	1.39513e-85	-1.13622e-09	-1.30541
134863691	chr6:134863691:T:C	1.39453e-85	-1.13622e-09	-1.30584
134863697	chr6:134863697:G:T	7.40886e-86	-1.13622e-09	-1.93831
134863749	chr6:134863749:T:C	5.70376e-83	6.69554	-1.98764
134864164	chr6:134864164:G:C	8.2328e-86	-1.13622e-09	-1.83286
134864395	chr6:134864395:G:T	7.19117e-86	-1.13622e-09	-1.96813
134865008	chr6:134865008:C:T	1.92839e-85	0.661734	-1.64345
134865057	chr6:134865057:A:G	8.24687e-83	6.95129	-1.87468
134865395	chr6:134865395:G:C	7.59228e-83	6.86183	-1.86793
134865787	chr6:134865787:T:C	8.68559e-85	2.17475	-1.65148
134866005	chr6:134866005:G:A	7.00852e-87	-2.45569	-1.84075
134866177	chr6:134866177:G:C	7.20734e-86	-1.13622e-09	-1.96588
134866768	chr6:134866768:C:T	7.86555e-86	-1.13622e-09	-1.87849
134867670	chr6:134867670:G:A	7.99264e-86	-1.13622e-09	-1.86246
134868499	chr6:134868499:G:A	3.44737e-86	-2.70337	-1.39409e-09
134868508	chr6:134868508:T:C	6.80141e-82	9.01368	-1.82719
134868801	chr6:134868801:G:A	2.70263e-86	-1.56357	-1.38319
134868890	chr6:134868890:G:A	1.15871e-81	9.49928	-1.78003
134868905	chr6:134868905:G:A	6.86037e-86	-1.13622e-09	-2.01522
134868911	chr6:134868911:T:C	6.7374e-82	9.05771	-1.88068
134869481	chr6:134869481:A:T	8.37088e-86	-1.13622e-09	-1.81622
134869499	chr6:134869499:T:G	6.84033e-86	-1.13622e-09	-2.01815
134869534	chr6:134869534:T:C	2.12586e-85	-1.13622e-09	-0.884222
134870276	chr6:134870276:T:C	1.02123e-81	9.37979	-1.78684
134870544	chr6:134870544:C:T	1.1765e-85	-1.13622e-09	-1.47586
134870604	chr6:134870604:T:C	1.05608e-85	-1.13622e-09	-1.58383
134870725	chr6:134870725:G:C	5.40442e-82	8.82353	-1.86695
134871051	chr6:134871051:C:T	6.87912e-86	-1.13622e-09	-2.01249
134871062	chr6:134871062:A:G	1.22178e-86	-1.76077	-1.9799
134871153	chr6:134871153:A:G	7.70553e-86	-1.13622e-09	-1.89905
134871283	chr6:134871283:C:T	8.90969e-86	-1.13622e-09	-1.75384
134871297	chr6:134871297:G:A	7.26069e-86	-1.13622e-09	-1.95851
134871302	chr6:134871302:C:A	6.83041e-86	-1.13622e-09	-2.0196
134871571	chr6:134871571:C:T	8.57182e-86	-1.13622e-09	-1.7925
134871607	chr6:134871607:A:G	4.41718e-86	-0.703424	-1.75206
134871672	chr6:134871672:T:A	9.54994e-82	9.45179	-1.9259
134871711	chr6:134871711:A:G	9.09484e-81	9.77965	-1.39409e-09
134871719	chr6:134871719:T:C	6.83555e-82	8.97679	-1.7853
134871836	chr6:134871836:C:T	1.06955e-85	-1.13622e-09	-1.57116
134871898	chr6:134871898:C:T	5.10321e-86	-0.568081	-1.74303
134872034	chr6:134872034:T:C	1.05611e-81	9.59489	-1.96836
134872126	chr6:134872126:A:G	6.83253e-86	-1.13622e-09	-2.01929
134872384	chr6:134872384:T:C	1.43316e-81	9.81555	-1.88373
134872440	chr6:134872440:A:G	1.45439e-81	9.82947	-1.88294
134872465	chr6:134872465:T:C	6.93056e-86	-1.13622e-09	-2.00504
134872642	chr6:134872642:T:G	6.83148e-86	-1.13622e-09	-2.01944
134872680	chr6:134872680:AC:A	1.20568e-85	-1.13622e-09	-1.45136
134872745	chr6:134872745:G:A	5.47034e-86	-0.520399	-1.72124
134873056	chr6:134873056:C:T	6.85631e-83	6.84746	-1.95552
134873130	chr6:134873130:AC:A	4.20457e-86	-0.516802	-1.98801
134873137	chr6:134873137:T:G	4.14301e-86	-0.527711	-1.99185
134873710	chr6:134873710:A:C	1.37375e-81	9.77294	-1.88346
134873723	chr6:134873723:G:A	5.77481e-86	-0.455934	-1.73154
134873941	chr6:134873941:T:C	3.09606e-85	-1.13622e-09	-0.508268
134874194	chr6:134874194:T:C	8.67651e-77	19.7174	-0.774499
134874217	chr6:134874217:G:A	1.91401e-85	-1.13622e-09	-0.989197
134874751	chr6:134874751:G:A	1.27384e-79	14.3179	-1.89878
134874888	chr6:134874888:C:T	7.24174e-82	9.21962	-1.97041
134875273	chr6:134875273:C:T	1.3162e-81	9.74297	-1.89628
134875374	chr6:134875374:A:C	1.02851e-85	-1.13622e-09	-1.61029
134875437	chr6:134875437:C:T	7.70282e-86	-1.13622e-09	-1.8994
134875459	chr6:134875459:T:C	3.08572e-82	8.39581	-1.99967
134876647	chr6:134876647:G:T	8.32915e-86	-1.13622e-09	-1.82122
134876763	chr6:134876763:G:A	6.85615e-86	-1.13622e-09	-2.01584
134876770	chr6:134876770:C:T	3.78921e-79	14.7584	-1.24911
134876978	chr6:134876978:G:A	4.92056e-87	-2.68629	-1.96385
134877014	chr6:134877014:T:C	1.16337e-81	9.64214	-1.91888
134877624	chr6:134877624:C:T	6.89083e-86	-1.13622e-09	-2.01079
134877975	chr6:134877975:C:A	9.15294e-86	-1.13622e-09	-1.72691
134878149	chr6:134878149:A:C	1.37012e-81	9.79745	-1.91061
134878398	chr6:134878398:C:T	1.03299e-85	-1.13622e-09	-1.60594
134878458	chr6:134878458:C:T	1.61026e-81	9.94199	-1.89365
134878724	chr6:134878724:T:C	1.43771e-81	9.83316	-1.89816
134878903	chr6:134878903:AC:A	7.81933e-86	-1.88438	-1.39409e-09
134879008	chr6:134879008:T:C	1.14347e-81	9.60444	-1.89843
134879189	chr6:134879189:C:A	6.83362e-86	-1.13622e-09	-2.01913
134879261	chr6:134879261:G:A	1.21843e-85	-1.13622e-09	-1.44083
134879371	chr6:134879371:G:C	1.45561e-81	9.82088	-1.87352
134879447	chr6:134879447:A:G	1.55329e-81	9.93997	-1.92766
134879451	chr6:134879451:C:T	8.22378e-86	-1.13622e-09	-1.83395
134879518	chr6:134879518:C:T	1.84268e-81	10.0489	-1.8657
134879519	chr6:134879519:A:G	9.85443e-81	11.6552	-1.79535
134879715	chr6:134879715:A:T	9.42554e-82	9.50594	-1.99316
134879748	chr6:134879748:C:T	4.83595e-86	-0.347571	-2.01733
134880266	chr6:134880266:G:A	5.81479e-85	0.122008	-1.39409e-09
134880280	chr6:134880280:T:C	5.5407e-86	-0.214646	-2.01421
134880302	chr6:134880302:C:T	5.19112e-87	-2.62823	-1.96839
134880388	chr6:134880388:G:C	6.82773e-86	-1.13622e-09	-2.01999
134881857	chr6:134881857:T:C	6.82711e-86	-1.13622e-09	-2.02008
134881945	chr6:134881945:GCCAGATGCTATAGAGAGGAATGAGACAAAGAGAATATCACAGA:G	6.92062e-86	-1.13622e-09	-2.00648
134882108	chr6:134882108:A:G	4.39577e-86	-2.46034	-1.39409e-09
134882641	chr6:134882641:T:C	1.1659e-77	16.6959	0.239874
134882912	chr6:134882912:T:C	1.10884e-83	3.07009	-1.39409e-09
134883232	chr6:134883232:C:G	6.22757e-86	-0.113317	-1.99868
134883813	chr6:134883813:T:G	6.00835e-86	-0.308663	-1.83917
134884508	chr6:134884508:C:T	6.23906e-86	-0.0988	-2.01135
134884632	chr6:134884632:A:G	7.93623e-85	0.433041	-1.39409e-09
134884961	chr6:134884961:A:G	9.91441e-86	-1.13622e-09	-1.64699
134885645	chr6:134885645:C:T	5.27938e-87	-2.65213	-1.92763
134885914	chr6:134885914:T:C	8.02866e-86	-1.13622e-09	-1.85797
134886630	chr6:134886630:G:A	6.90789e-86	-1.13622e-09	-2.00832
134886643	chr6:134886643:T:G	6.16469e-80	11.6934	-1.39409e-09
134887039	chr6:134887039:A:G	8.98477e-86	-1.13622e-09	-1.74545
134887440	chr6:134887440:C:G	6.94474e-86	-1.13622e-09	-2.003
134887550	chr6:134887550:C:T	1.17825e-85	-1.13622e-09	-1.47437
134887775	chr6:134887775:T:G	6.88052e-81	10.8363	-1.33566
134887881	chr6:134887881:G:A	6.88899e-86	-1.13622e-09	-2.01106
134888312	chr6:134888312:G:A	6.82812e-86	-0.0755033	-1.94443
134888385	chr6:134888385:A:G	1.05453e-85	-1.13622e-09	-1.5853
134888683	chr6:134888683:C:T	6.97901e-86	-1.13622e-09	-1.99808
134888712	chr6:134888712:G:A	2.04978e-85	1.08087	-2.00154
134888957	chr6:134888957:C:T	8.02594e-86	-1.13622e-09	-1.8583
134889219	chr6:134889219:G:A	2.88463e-85	-1.13622e-09	-0.579002
134889506	chr6:134889506:T:C	1.99701e-85	-1.13622e-09	-0.946747
134889517	chr6:134889517:G:A	8.02707e-86	-1.13622e-09	-1.85816
134889545	chr6:134889545:C:T	9.52147e-82	9.12509	-1.60218
134889673	chr6:134889673:A:G	7.66629e-86	-1.13622e-09	-1.90415
134889957	chr6:134889957:G:A	9.5291e-86	-1.13622e-09	-1.68663
134890074	chr6:134890074:T:TA	3.43847e-85	0.571602	-0.974975
134890343	chr6:134890343:G:T	7.59941e-86	-1.13622e-09	-1.91291
134890386	chr6:134890386:T:C	6.24268e-87	-2.46375	-1.94841
134890687	chr6:134890687:T:C	1.07817e-85	-1.13622e-09	-1.56314
134890989	chr6:134890989:C:T	6.93783e-86	-1.13622e-09	-2.00399
134891028	chr6:134891028:T:G	9.00319e-86	-1.13622e-09	-1.7434
134891064	chr6:134891064:G:T	2.45141e-85	-1.13622e-09	-0.741734
134891065	chr6:134891065:C:T	2.45504e-85	-1.13622e-09	-0.740254
134891089	chr6:134891089:G:T	3.58222e-76	17.7539	2.60695
134891092	chr6:134891092:T:G	2.91237e-85	-1.13622e-09	-0.569429
134891501	chr6:134891501:T:C	7.9817e-86	-1.13622e-09	-1.86383
134891549	chr6:134891549:A:G	3.48183e-86	-2.69342	-1.39409e-09
134891889	chr6:134891889:CAGA:C	2.88494e-85	-1.13622e-09	-0.578892
134892348	chr6:134892348:G:T	1.73911e-85	-1.13622e-09	-1.08502
134892729	chr6:134892729:T:C	7.28074e-86	-1.95575	-1.39409e-09
134893127	chr6:134893127:A:T	7.04916e-86	-1.13622e-09	-1.98807
134893233	chr6:134893233:G:A	3.36731e-85	-1.13622e-09	-0.424283
134893849	chr6:134893849:G:A	1.21849e-85	-1.13622e-09	-1.44079
134894124	chr6:134894124:G:A	1.30532e-85	-1.13622e-09	-1.37195
134894150	chr6:134894150:A:G	4.15752e-68	35.4606	3.46984
134894278	chr6:134894278:G:T	1.88539e-81	9.31151	-1.10544
134894366	chr6:134894366:T:C	2.10938e-85	-1.13622e-09	-0.892002
134894377	chr6:134894377:T:C	1.38198e-85	-1.13622e-09	-1.31488
134894457	chr6:134894457:C:G	9.89505e-86	-1.13622e-09	-1.64895
134894686	chr6:134894686:G:A	1.01575e-85	-1.13622e-09	-1.62277
134895032	chr6:134895032:G:C	8.72801e-86	-1.13622e-09	-1.77445
134896079	chr6:134896079:C:T	2.31764e-85	-0.797848	-1.39409e-09
134896308	chr6:134896308:C:T	8.82438e-86	-1.13622e-09	-1.76347
134897272	chr6:134897272:G:A	1.53404e-85	-1.13622e-09	-1.21049
134897444	chr6:134897444:A:G	8.65278e-86	-1.13622e-09	-1.7831
134897630	chr6:134897630:A:G	1.01783e-85	-1.13622e-09	-1.62072
134897730	chr6:134897730:TG:T	6.84909e-86	-1.13622e-09	-2.01687
134898077	chr6:134898077:G:A	5.29109e-84	2.33021	-1.39409e-09
134898558	chr6:134898558:T:A	6.05842e-86	-0.863915	-1.27562
134898821	chr6:134898821:A:T	9.36598e-86	-1.13622e-09	-1.7039
134899206	chr6:134899206:A:C	1.50713e-85	-1.13622e-09	-1.22819
134899302	chr6:134899302:T:A	3.63072e-85	-1.13622e-09	-0.348967
134899342	chr6:134899342:A:G	5.70667e-86	-0.942864	-1.25648
134900118	chr6:134900118:G:A	7.28295e-86	-1.13622e-09	-1.95545
134900513	chr6:134900513:G:A	6.06409e-86	-2.1386	-1.39409e-09
134902324	chr6:134902324:C:T	6.92028e-86	-1.13622e-09	-2.00653
134903190	chr6:134903190:A:G	8.63608e-75	25.0269	-1.4835
134904009	chr6:134904009:C:T	9.59994e-86	-1.13622e-09	-1.67923
134904396	chr6:134904396:T:C	2.073e-85	-1.13622e-09	-0.9094
134904470	chr6:134904470:T:A	1.98596e-85	-1.13622e-09	-0.952297
134904504	chr6:134904504:C:T	7.78228e-86	-1.13622e-09	-1.88913
134904681	chr6:134904681:G:A	1.78719e-85	-1.13622e-09	-1.05775
134905480	chr6:134905480:T:C	1.1259e-85	-1.13622e-09	-1.51982
134905627	chr6:134905627:A:T	2.56717e-85	-1.13622e-09	-0.695593
134906007	chr6:134906007:C:T	6.84305e-86	-1.13622e-09	-2.01775
134906412	chr6:134906412:T:C	6.83901e-86	-1.13622e-09	-2.01834
134907045	chr6:134907045:A:C	1.90661e-85	-1.13622e-09	-0.99307
134907286	chr6:134907286:T:A	7.23915e-86	-1.13622e-09	-1.96148
134907314	chr6:134907314:C:T	2.70835e-85	-1.13622e-09	-0.642057
134907426	chr6:134907426:T:TTATA	8.26958e-86	-1.13622e-09	-1.8284
134908134	chr6:134908134:T:A	5.66369e-86	-2.20691	-1.39409e-09
134908226	chr6:134908226:G:A	1.49949e-85	-1.13622e-09	-1.23327
134908262	chr6:134908262:T:C	4.08623e-75	24.6833	-1.88823
134908507	chr6:134908507:C:G	3.12744e-79	15.315	-1.99766
134908587	chr6:134908587:G:A	1.4936e-85	-1.13622e-09	-1.23721
134908623	chr6:134908623:G:A	4.10787e-86	-2.52808	-1.39409e-09
134908634	chr6:134908634:G:A	7.05109e-84	2.61737	-1.39409e-09
134908885	chr6:134908885:T:A	1.06908e-85	-1.13622e-09	-1.5716
134910375	chr6:134910375:G:A	2.13606e-79	14.9284	-1.99234
134911161	chr6:134911161:C:T	3.1051e-85	-1.13622e-09	-0.505353
134911282	chr6:134911282:G:A	2.57232e-85	-1.13622e-09	-0.693588
134911447	chr6:134911447:A:G	2.57232e-85	-1.13622e-09	-0.693588
134912548	chr6:134912548:A:G	2.52752e-85	-0.711159	-1.39409e-09
134912668	chr6:134912668:A:G	2.57232e-85	-1.13622e-09	-0.693588
134912731	chr6:134912731:T:C	8.22889e-86	-1.13622e-09	-1.83333
134912771	chr6:134912771:A:G	6.84411e-76	23.0226	-2.01435
134912824	chr6:134912824:A:G	1.48767e-85	-1.13622e-09	-1.24118
134913628	chr6:134913628:A:G	8.37455e-86	-1.13622e-09	-1.81579
134913700	chr6:134913700:T:C	1.6731e-86	-1.67562	-1.75068
134913936	chr6:134913936:GGT:G	1.76334e-85	-1.13622e-09	-1.07119
134914070	chr6:134914070:T:C	2.9165e-85	-1.13622e-09	-0.568014
134914396	chr6:134914396:C:T	5.90344e-86	-0.842046	-1.3234
134914400	chr6:134914400:CCTT:C	3.37222e-85	-1.13622e-09	-0.422827
134914910	chr6:134914910:G:A	4.08227e-86	-1.60048	-0.93385
134915602	chr6:134915602:C:T	7.20137e-86	-1.13622e-09	-1.96671
134915608	chr6:134915608:T:C	6.90502e-86	-0.718547	-1.29019
134916020	chr6:134916020:A:G	5.80567e-86	-0.86086	-1.32129
134916039	chr6:134916039:G:A	7.315e-86	-1.13622e-09	-1.95106
134916212	chr6:134916212:A:G	7.25152e-86	-1.13622e-09	-1.95977
134916221	chr6:134916221:G:A	1.39358e-86	-1.60567	-2.00343
134916440	chr6:134916440:G:GA	8.95412e-86	-1.13622e-09	-1.74887
134916548	chr6:134916548:G:A	1.86129e-78	16.637	-1.53607
134916572	chr6:134916572:C:G	3.42761e-86	-2.70912	-1.39409e-09
134916595	chr6:134916595:A:G	5.66205e-86	-0.906673	-1.30052
134916604	chr6:134916604:G:T	6.86794e-86	-1.13622e-09	-2.01412
134916606	chr6:134916606:A:C	8.97468e-86	-1.13622e-09	-1.74658
134916687	chr6:134916687:A:AATAT	8.89651e-86	-1.13622e-09	-1.75532
134916791	chr6:134916791:G:A	8.95267e-86	-1.13622e-09	-1.74903
134916908	chr6:134916908:G:A	6.82772e-86	-1.13622e-09	-2.01999
134917022	chr6:134917022:G:A	1.99232e-85	-1.13622e-09	-0.949097
134917228	chr6:134917228:G:A	2.27737e-85	-1.13622e-09	-0.815375
134917329	chr6:134917329:G:A	2.93339e-85	-1.13622e-09	-0.562238
134917408	chr6:134917408:C:A	8.89084e-86	-1.13622e-09	-1.75596
134917793	chr6:134917793:C:T	6.86021e-86	-1.13622e-09	-2.01525
134917865	chr6:134917865:C:T	1.63116e-85	-1.13622e-09	-1.1491
134918066	chr6:134918066:T:C	6.82821e-86	-1.13622e-09	-2.01992
134918154	chr6:134918154:A:G	7.20733e-86	-1.13622e-09	-1.96589
134918225	chr6:134918225:G:A	8.9711e-86	-1.13622e-09	-1.74697
134918349	chr6:134918349:T:C	8.99406e-86	-1.13622e-09	-1.74442
134918589	chr6:134918589:G:A	1.63116e-85	-1.13622e-09	-1.1491
134919035	chr6:134919035:G:A	8.20474e-86	-1.13622e-09	-1.83627
134919346	chr6:134919346:G:A	8.21448e-86	-1.13622e-09	-1.83508
134919836	chr6:134919836:C:T	7.60538e-87	-2.33389	-1.88082
134919857	chr6:134919857:T:C	1.56931e-85	-1.13622e-09	-1.18776
134919906	chr6:134919906:T:C	6.86552e-86	-1.13622e-09	-2.01447
134920053	chr6:134920053:A:G	8.39319e-86	-1.13622e-09	-1.81356
134920305	chr6:134920305:C:T	3.51272e-85	-1.13622e-09	-0.382009
134920592	chr6:134920592:G:A	8.57312e-86	-1.13622e-09	-1.79235
134920653	chr6:134920653:C:T	6.8987e-86	-1.13622e-09	-2.00965
134922013	chr6:134922013:C:T	7.04305e-86	-1.13622e-09	-1.98894
134922071	chr6:134922071:G:A	8.13599e-86	-1.13622e-09	-1.84469
134922275	chr6:134922275:G:A	1.22654e-85	-1.13622e-09	-1.4342
134922644	chr6:134922644:A:C	1.12243e-85	-1.13622e-09	-1.52291
134922683	chr6:134922683:T:C	7.14098e-86	-1.13622e-09	-1.97513
134922996	chr6:134922996:A:G	7.512e-86	-1.13622e-09	-1.92448
134923579	chr6:134923579:G:A	1.23821e-85	-1.13622e-09	-1.42473
134923914	chr6:134923914:G:A	1.26858e-85	-1.13622e-09	-1.4005
134924899	chr6:134924899:A:G	1.90886e-86	-2.30296	-0.991516
134924920	chr6:134924920:A:C	2.0108e-86	-2.30359	-0.93886
134925191	chr6:134925191:G:C	6.82708e-86	-1.13622e-09	-2.02009
134925274	chr6:134925274:A:T	8.7998e-86	-1.13622e-09	-1.76625
134925718	chr6:134925718:C:T	6.83422e-86	-1.13622e-09	-2.01904
134925968	chr6:134925968:G:A	6.83158e-86	-1.13622e-09	-2.01943
134925998	chr6:134925998:G:A	6.8277e-86	-1.13622e-09	-2.01999
134926786	chr6:134926786:G:A	4.37893e-86	-2.46418	-1.39409e-09
134927271	chr6:134927271:C:T	2.46769e-85	-1.13622e-09	-0.735116
134927310	chr6:134927310:G:A	3.71938e-85	-0.32484	-1.39409e-09
134927534	chr6:134927534:G:C	3.54207e-86	-0.739125	-1.93715
134927551	chr6:134927551:T:A	6.72733e-86	-0.233844	-1.80096
134928904	chr6:134928904:C:T	1.75595e-85	-1.13622e-09	-1.07539
134929098	chr6:134929098:G:A	1.33949e-85	-1.13622e-09	-1.34611
134929392	chr6:134929392:G:A	3.57746e-69	37.3709	-0.893237
134929802	chr6:134929802:C:T	9.36306e-86	-1.13622e-09	-1.70421
134930122	chr6:134930122:C:G	7.66106e-86	-1.13622e-09	-1.90483
134930225	chr6:134930225:A:C	9.24521e-86	-1.13622e-09	-1.71688
134931485	chr6:134931485:AGC:A	6.62492e-86	-0.160979	-1.88917
134931566	chr6:134931566:C:G	1.33561e-85	-1.13622e-09	-1.34901
134931910	chr6:134931910:T:G	1.88442e-69	35.7484	0.088211
134932313	chr6:134932313:A:G	1.32079e-69	35.5043	-0.0230612
134932385	chr6:134932385:G:A	3.92516e-86	-2.57358	-1.39409e-09
134932465	chr6:134932465:G:A	2.0609e-80	12.6032	-2.00553
134933004	chr6:134933004:C:T	6.93053e-86	-1.13622e-09	-2.00505
134933154	chr6:134933154:T:C	4.77543e-86	-2.3775	-1.39409e-09
134933247	chr6:134933247:G:C	7.85104e-85	-1.13622e-09	0.422249
134933856	chr6:134933856:G:T	1.88311e-85	-1.13622e-09	-1.00547
134933898	chr6:134933898:G:A	4.74907e-86	-0.369079	-2.01396
134934005	chr6:134934005:A:G	1.05819e-69	35.4178	-0.158277
134934165	chr6:134934165:C:T	7.16655e-86	-1.13622e-09	-1.97156
134934421	chr6:134934421:G:C	1.23191e-85	-1.42984	-1.39409e-09
134934572	chr6:134934572:A:C	1.22959e-69	35.6225	-0.212805
134934763	chr6:134934763:A:G	5.95115e-86	-0.313245	-1.84415
134935357	chr6:134935357:G:C	1.3947e-69	35.809	-0.273401
134936295	chr6:134936295:A:G	2.7782e-84	1.68599	-1.39409e-09
134936405	chr6:134936405:G:C	8.65447e-86	0.234309	-2.01722
134936578	chr6:134936578:G:A	7.29972e-86	-1.13622e-09	-1.95315
134937100	chr6:134937100:G:A	1.31072e-85	-1.13622e-09	-1.36782
134937293	chr6:134937293:C:T	9.32805e-86	-1.13622e-09	-1.70796
134937804	chr6:134937804:T:G	1.51688e-70	35.2282	-1.91121
134937885	chr6:134937885:G:T	1.26408e-85	-1.13622e-09	-1.40405
134938228	chr6:134938228:C:T	6.17815e-67	43.6475	-2.01835
134938233	chr6:134938233:G:A	1.27727e-84	1.01601	-0.107096
134938596	chr6:134938596:G:A	1.02997e-67	41.7766	-1.9389
134938615	chr6:134938615:GATTTT:G	1.42697e-74	26.0647	-2.01908
134939162	chr6:134939162:C:T	6.87396e-86	-1.13622e-09	-2.01324
134939165	chr6:134939165:T:C	7.04109e-67	41.8442	-0.0842936
134939500	chr6:134939500:CCTT:C	7.49542e-86	-1.13622e-09	-1.92669
134939522	chr6:134939522:G:A	6.75556e-85	-1.13622e-09	0.271968
134939529	chr6:134939529:C:T	6.92704e-86	-1.13622e-09	-2.00555
134939654	chr6:134939654:C:A	1.00157e-85	-1.13622e-09	-1.63683
134939795	chr6:134939795:T:C	6.95751e-86	-1.13622e-09	-2.00116
134939799	chr6:134939799:A:T	1.12843e-85	-1.13622e-09	-1.51757
134939815	chr6:134939815:A:G	7.1181e-86	-1.13622e-09	-1.97834
134941004	chr6:134941004:G:T	6.85584e-86	-1.13622e-09	-2.01588
134941292	chr6:134941292:C:T	8.65816e-86	-1.13622e-09	-1.78248
134941364	chr6:134941364:G:A	3.18777e-85	-0.096758	-0.382318
134941427	chr6:134941427:G:A	4.66783e-73	29.1384	-1.60508
134941466	chr6:134941466:C:A	8.72759e-86	-1.13622e-09	-1.77449
134941609	chr6:134941609:C:T	2.96656e-85	-0.221216	-0.329778
134941686	chr6:134941686:G:A	5.13335e-85	-1.13622e-09	-0.00264033
134942168	chr6:134942168:C:T	9.6581e-86	-0.437953	-1.23523
134942280	chr6:134942280:A:G	4.79459e-85	-1.13622e-09	-0.0709094
134942917	chr6:134942917:C:T	5.02817e-87	-2.62563	-2.00288
134942953	chr6:134942953:C:T	8.08722e-86	-1.13622e-09	-1.8507
134943084	chr6:134943084:C:T	6.82965e-86	-1.13622e-09	-2.01971
134943100	chr6:134943100:G:T	6.92676e-86	-1.13622e-09	-2.00559
134943139	chr6:134943139:T:TA	2.4102e-85	-1.13622e-09	-0.758688
134943148	chr6:134943148:C:A	8.5353e-86	-1.13622e-09	-1.79677
134944193	chr6:134944193:G:A	3.12899e-85	-1.13622e-09	-0.497688
134944313	chr6:134944313:C:T	1.06007e-85	-1.13622e-09	-1.58006
134944479	chr6:134944479:G:A	1.08141e-72	30.1757	-1.80226
134944880	chr6:134944880:C:A	1.01826e-85	-1.13622e-09	-1.6203
134944903	chr6:134944903:G:A	1.10081e-85	-1.13622e-09	-1.54235
134944938	chr6:134944938:A:G	7.78114e-86	-1.13622e-09	-1.88928
134944985	chr6:134944985:T:C	7.56657e-86	-1.13622e-09	-1.91724
134945115	chr6:134945115:A:C	8.78477e-86	-1.13622e-09	-1.76796
134945448	chr6:134945448:T:C	7.8609e-86	-1.13622e-09	-1.87908
134945803	chr6:134945803:T:C	8.58672e-86	0.20632	-1.99709
134945847	chr6:134945847:C:T	9.22656e-86	-1.13622e-09	-1.7189
134946106	chr6:134946106:C:G	5.6349e-84	2.39317	-1.39409e-09
134946370	chr6:134946370:A:G	8.01085e-85	-1.13622e-09	0.442399
134947058	chr6:134947058:A:G	2.75567e-85	0.297884	-0.922621
134947133	chr6:134947133:C:G	7.83594e-86	-1.13622e-09	-1.88226
134947134	chr6:134947134:A:G	2.85344e-85	0.282475	-0.872347
134947211	chr6:134947211:C:T	6.86377e-86	-1.13622e-09	-2.01473
134947434	chr6:134947434:G:C	5.39286e-85	-1.13622e-09	0.0466779
134947927	chr6:134947927:T:A	2.65058e-85	0.254308	-0.917928
134948049	chr6:134948049:C:A	4.26437e-85	1.18733	-1.37543
134948124	chr6:134948124:T:C	9.96791e-86	-1.13622e-09	-1.64161
134948128	chr6:134948128:G:A	1.29479e-85	-1.13622e-09	-1.38005
134948144	chr6:134948144:A:C	7.83406e-86	-1.13622e-09	-1.8825
134948379	chr6:134948379:G:T	6.86155e-86	-1.13622e-09	-2.01505
134948517	chr6:134948517:A:T	1.04177e-85	-1.13622e-09	-1.59747
134948646	chr6:134948646:A:G	7.83411e-86	-1.13622e-09	-1.8825
134948765	chr6:134948765:G:A	1.09679e-85	-1.13622e-09	-1.54601
134948796	chr6:134948796:T:G	7.83782e-86	-1.13622e-09	-1.88202
134948945	chr6:134948945:T:A	7.83411e-86	-1.13622e-09	-1.8825
134949381	chr6:134949381:T:C	7.82671e-86	-1.13622e-09	-1.88344
134949457	chr6:134949457:A:G	7.1369e-86	-1.13622e-09	-1.9757
134949569	chr6:134949569:T:G	1.71607e-85	-1.13622e-09	-1.09836
134950040	chr6:134950040:T:C	1.55497e-85	-1.13622e-09	-1.19694
134950190	chr6:134950190:C:A	9.51678e-70	37.1595	-2.00603
134950452	chr6:134950452:G:A	1.00201e-85	-1.13622e-09	-1.63639
134950726	chr6:134950726:A:C	1.88256e-85	-1.13622e-09	-1.00577
134950731	chr6:134950731:C:T	3.55115e-86	-2.67371	-1.39409e-09
134950748	chr6:134950748:C:T	6.52024e-84	2.34787	0.191231
134950808	chr6:134950808:A:G	4.12491e-74	27.1243	-2.01717
134950956	chr6:134950956:G:T	9.43035e-86	-1.13622e-09	-1.69705
134951244	chr6:134951244:A:AT	1.0647e-73	27.7353	-1.67998
134951339	chr6:134951339:T:G	1.06243e-73	27.7461	-1.69291
134951397	chr6:134951397:G:A	2.94631e-65	47.259	-1.76512
134951400	chr6:134951400:G:A	1.85644e-85	-1.13622e-09	-1.01974
134951600	chr6:134951600:G:C	1.68688e-85	-1.13622e-09	-1.11552
134951643	chr6:134951643:C:T	6.76941e-85	-1.13622e-09	0.274016
134951886	chr6:134951886:C:T	7.7042e-85	-1.13622e-09	0.403368
134952258	chr6:134952258:CAG:C	4.76178e-65	47.6362	-1.66228
134952279	chr6:134952279:C:T	4.543e-86	-2.4274	-1.39409e-09
134952292	chr6:134952292:A:C	2.05126e-84	2.02525	-0.642604
134952429	chr6:134952429:T:C	8.30161e-86	-1.13622e-09	-1.82453
134952537	chr6:134952537:C:T	1.75796e-85	-1.13622e-09	-1.07424
134952555	chr6:134952555:T:G	1.00307e-85	-1.13622e-09	-1.63533
134952880	chr6:134952880:T:A	6.87534e-86	-1.13622e-09	-2.01304
134952919	chr6:134952919:AATT:A	7.59438e-86	-1.13622e-09	-1.91357
134952925	chr6:134952925:T:G	7.59391e-86	-1.13622e-09	-1.91364
134953049	chr6:134953049:C:A	9.76434e-86	-1.13622e-09	-1.66225
134953081	chr6:134953081:C:G	7.33868e-86	-1.13622e-09	-1.94782
134953094	chr6:134953094:A:G	1.45805e-72	29.6091	-0.936801
134953180	chr6:134953180:A:G	1.32627e-85	-1.13622e-09	-1.35603
134954004	chr6:134954004:G:A	4.6353e-65	47.7234	-1.77637
134954347	chr6:134954347:T:C	1.51074e-64	48.4146	-1.2861
134954927	chr6:134954927:G:A	5.34258e-65	47.9367	-1.84769
134954967	chr6:134954967:T:A	8.75771e-86	-1.13622e-09	-1.77105
134955015	chr6:134955015:C:T	9.75574e-86	-1.13622e-09	-1.66313
134955476	chr6:134955476:C:A	8.27352e-86	-1.13622e-09	-1.82792
134955558	chr6:134955558:T:C	3.80377e-73	28.7675	-1.43892
134955952	chr6:134955952:T:A	9.09237e-86	-1.13622e-09	-1.73355
134956185	chr6:134956185:G:A	7.08581e-86	-1.13622e-09	-1.98289
134956268	chr6:134956268:C:G	5.52776e-82	6.97914	-1.39409e-09
134956333	chr6:134956333:T:C	8.8701e-86	-1.13622e-09	-1.7583
134956523	chr6:134956523:G:A	7.16086e-86	-1.13622e-09	-1.97235
134956648	chr6:134956648:G:C	1.0013e-85	-1.13622e-09	-1.6371
134957008	chr6:134957008:T:C	1.59389e-85	-1.13622e-09	-1.17222
134957080	chr6:134957080:T:C	1.00045e-85	-1.13622e-09	-1.63795
134957270	chr6:134957270:G:A	9.93899e-86	-1.13622e-09	-1.64452
134957481	chr6:134957481:G:T	7.91931e-65	48.2993	-1.81673
134957751	chr6:134957751:T:A	6.87042e-86	-1.13622e-09	-2.01376
134958247	chr6:134958247:C:T	1.32873e-85	-1.13622e-09	-1.35418
134958520	chr6:134958520:G:A	7.72181e-86	-1.13622e-09	-1.89693
134958558	chr6:134958558:A:C	7.0936e-85	-1.13622e-09	0.320796
134958900	chr6:134958900:A:T	1.16989e-85	-1.13622e-09	-1.48149
134959124	chr6:134959124:T:C	1.85153e-84	1.65261	-0.372412
134959300	chr6:134959300:C:T	1.16038e-65	46.4708	-1.9087
134959381	chr6:134959381:G:C	8.51289e-73	29.0956	-0.961418
134959629	chr6:134959629:TTTG:T	1.8044e-85	-1.13622e-09	-1.04817
134959767	chr6:134959767:T:C	6.85877e-85	-1.13622e-09	0.28713
134959819	chr6:134959819:T:C	9.00852e-86	-1.13622e-09	-1.74281
134959838	chr6:134959838:T:C	1.03467e-85	-1.13622e-09	-1.60431
134959861	chr6:134959861:G:A	7.41747e-85	-1.13622e-09	0.36544
134960509	chr6:134960509:T:C	9.98917e-86	-1.13622e-09	-1.63948
134960574	chr6:134960574:T:C	1.00051e-85	-1.13622e-09	-1.63789
134960657	chr6:134960657:C:T	1.48747e-73	28.199	-1.80935
134960889	chr6:134960889:C:A	8.43623e-86	-1.13622e-09	-1.80845
134961197	chr6:134961197:A:T	1.59725e-85	-1.13622e-09	-1.17012
134961518	chr6:134961518:T:C	6.30221e-73	29.8519	-2.0184
134961597	chr6:134961597:T:C	1.26561e-63	49.7203	-0.466304
134961633	chr6:134961633:G:A	2.92058e-64	48.5477	-0.76002
134961788	chr6:134961788:C:CACCCATAGACCCCAGTGGTGTGCAGT	1.58214e-85	-1.13622e-09	-1.17962
134962210	chr6:134962210:T:C	1.86995e-75	23.9712	-1.95788
134962362	chr6:134962362:T:C	2.04677e-85	-1.13622e-09	-0.922134
134962537	chr6:134962537:C:T	2.42739e-85	-1.13622e-09	-0.75158
134962680	chr6:134962680:A:G	1.03868e-75	21.4254	-1.39409e-09
134962736	chr6:134962736:C:G	2.73842e-63	50.4328	-0.406912
134962831	chr6:134962831:C:A	1.57615e-84	-1.13622e-09	1.11918
134963055	chr6:134963055:C:T	2.42739e-85	-1.13622e-09	-0.75158
134963084	chr6:134963084:A:G	2.72956e-85	-1.13622e-09	-0.634256
134963189	chr6:134963189:A:G	2.43119e-85	-1.13622e-09	-0.750017
134963334	chr6:134963334:C:T	1.46897e-85	-1.25384	-1.39409e-09
134963701	chr6:134963701:T:G	2.40006e-63	50.2257	-0.331704
134963782	chr6:134963782:G:A	6.83162e-86	-1.13622e-09	-2.01942
134964010	chr6:134964010:C:A	2.1973e-75	24.1826	-2.00791
134964068	chr6:134964068:C:T	2.42677e-85	-1.13622e-09	-0.751837
134965043	chr6:134965043:T:C	1.94686e-85	-1.13622e-09	-0.972179
134965367	chr6:134965367:T:C	6.88359e-75	24.9375	-1.62093
134966099	chr6:134966099:G:A	5.0848e-84	2.89527	-0.604827
134966284	chr6:134966284:C:T	2.44012e-85	-1.13622e-09	-0.746349
134966324	chr6:134966324:A:C	2.42602e-85	-1.13622e-09	-0.752148
134967328	chr6:134967328:T:TA	2.40947e-85	-1.13622e-09	-0.75899
134967525	chr6:134967525:T:C	2.47488e-63	50.2075	-0.282842
134967578	chr6:134967578:C:T	2.68433e-63	50.2961	-0.290181
134967823	chr6:134967823:G:A	1.26481e-85	-1.13622e-09	-1.40348
134968028	chr6:134968028:T:C	2.42087e-85	-1.13622e-09	-0.754271
134968203	chr6:134968203:C:T	2.42528e-85	-1.13622e-09	-0.752449
134968239	chr6:134968239:GA:G	2.38836e-84	2.80073	-1.26593
134968484	chr6:134968484:G:A	2.19797e-85	-1.13622e-09	-0.850865
134968564	chr6:134968564:T:A	1.49874e-84	-1.13622e-09	1.06881
134969217	chr6:134969217:T:C	2.58402e-63	50.4167	-0.448853
134969785	chr6:134969785:A:G	3.118e-84	3.57713	-1.77575
134970076	chr6:134970076:T:C	2.44146e-85	-1.13622e-09	-0.745802
134970155	chr6:134970155:C:T	8.4457e-64	49.6185	-0.768907
134970801	chr6:134970801:T:C	2.42739e-85	-1.13622e-09	-0.75158
134970813	chr6:134970813:C:T	9.17417e-85	-1.13622e-09	0.577994
134970980	chr6:134970980:T:C	5.64374e-83	6.54007	-1.84275
134971351	chr6:134971351:A:G	5.56267e-85	-1.13622e-09	0.0776801
134971618	chr6:134971618:A:G	2.42739e-85	-1.13622e-09	-0.75158
134971696	chr6:134971696:C:T	2.4203e-85	-1.13622e-09	-0.754508
134971747	chr6:134971747:A:G	2.42176e-85	-1.13622e-09	-0.753905
134971941	chr6:134971941:C:T	7.68775e-86	-1.13622e-09	-1.90136
134972004	chr6:134972004:G:A	2.49953e-84	3.39618	-1.81589
134972063	chr6:134972063:CT:C	2.35957e-85	-1.13622e-09	-0.779917
134972227	chr6:134972227:G:A	2.65625e-77	19.7791	-2.01989
134972253	chr6:134972253:C:T	5.40511e-76	22.6841	-1.91191
134972325	chr6:134972325:C:A	2.54443e-77	19.7352	-2.01903
134972507	chr6:134972507:T:C	6.27502e-76	22.6036	-1.68213
134972751	chr6:134972751:T:A	1.06611e-85	-1.13622e-09	-1.57438
134972981	chr6:134972981:T:C	7.70023e-86	-1.13622e-09	-1.89973
134973121	chr6:134973121:A:G	7.00553e-76	22.9495	-1.91796
134973547	chr6:134973547:G:A	1.92974e-85	-1.13622e-09	-0.981014
134973677	chr6:134973677:C:T	6.99336e-86	-1.13622e-09	-1.99602
134973863	chr6:134973863:G:A	1.25204e-75	23.5094	-1.89716
134973896	chr6:134973896:C:T	1.02163e-80	9.89593	-1.39409e-09
134973943	chr6:134973943:T:C	1.17831e-75	23.4362	-1.8847
134974272	chr6:134974272:T:G	2.84552e-77	19.8466	-2.01855
134974694	chr6:134974694:C:A	8.25069e-86	-1.13622e-09	-1.83069
134974752	chr6:134974752:A:T	7.01491e-86	-1.13622e-09	-1.99295
134974846	chr6:134974846:G:C	7.07704e-86	-1.13622e-09	-1.98413
134974935	chr6:134974935:C:A	6.0614e-76	22.7863	-1.8995
134974957	chr6:134974957:G:C	1.86526e-85	-1.13622e-09	-1.015
134975121	chr6:134975121:G:T	8.85655e-86	-1.75983	-1.39409e-09
134975328	chr6:134975328:C:T	1.85541e-85	-1.13622e-09	-1.02029
134975352	chr6:134975352:G:A	1.32611e-85	-1.13622e-09	-1.35615
134975825	chr6:134975825:A:G	9.21387e-76	23.2575	-1.95192
134976439	chr6:134976439:C:A	7.02412e-86	-1.13622e-09	-1.99163
134976524	chr6:134976524:G:A	2.28416e-63	50.1685	-0.324064
134976808	chr6:134976808:C:T	9.73024e-86	-1.13622e-09	-1.66574
134977020	chr6:134977020:T:C	5.84577e-76	22.814	-1.96344
134977082	chr6:134977082:T:A	5.87898e-82	7.04074	-1.39409e-09
134978230	chr6:134978230:T:C	3.22415e-84	3.12172	-1.28687
134978544	chr6:134978544:T:C	3.25101e-63	50.5976	-0.400117
134978575	chr6:134978575:C:G	1.46836e-75	23.7675	-1.99593
134978821	chr6:134978821:T:C	3.02186e-63	50.7536	-0.629302
134978931	chr6:134978931:A:G	6.83096e-86	-1.13622e-09	-2.01952
134979847	chr6:134979847:T:C	7.86198e-86	-1.13622e-09	-1.87894
134980017	chr6:134980017:A:G	7.72376e-86	-1.13622e-09	-1.89668
134980343	chr6:134980343:AAAG:A	6.83121e-86	-1.13622e-09	-2.01948
134980529	chr6:134980529:C:T	6.90346e-86	-1.13622e-09	-2.00896
134981118	chr6:134981118:A:G	5.77989e-86	-2.1866	-1.39409e-09
134981261	chr6:134981261:C:T	7.71205e-86	-1.13622e-09	-1.8982
134981602	chr6:134981602:G:A	2.30995e-76	21.9385	-2.01639
134982218	chr6:134982218:A:G	8.15368e-84	3.60318	-0.84052
134982836	chr6:134982836:T:C	1.77396e-85	-1.13622e-09	-1.06518
134983164	chr6:134983164:T:C	2.15466e-85	-1.13622e-09	-0.870764
134983204	chr6:134983204:C:G	1.04718e-85	-1.5923	-1.39409e-09
134983461	chr6:134983461:CAGAA:C	1.83647e-84	-1.13622e-09	1.27203
134983990	chr6:134983990:T:C	1.77048e-85	-1.13622e-09	-1.06715
134984071	chr6:134984071:G:A	1.18489e-85	-1.13622e-09	-1.46875
134984166	chr6:134984166:T:C	5.04809e-84	3.50875	-1.22555
134984486	chr6:134984486:G:A	6.94419e-86	-1.13622e-09	-2.00308
134985031	chr6:134985031:T:C	1.55868e-85	-1.13622e-09	-1.19456
134985383	chr6:134985383:T:C	1.89595e-84	-1.13622e-09	1.30391
134985842	chr6:134985842:A:T	2.79438e-63	50.9262	-0.880118
134986220	chr6:134986220:A:AT	9.60987e-81	9.83473	-1.39409e-09
134986362	chr6:134986362:T:C	1.84796e-85	-1.13622e-09	-1.02432
134986414	chr6:134986414:C:T	3.37837e-85	-1.13622e-09	-0.421004
134986602	chr6:134986602:T:C	1.01786e-75	23.4089	-2.00374
134986875	chr6:134986875:C:A	1.974e-84	-1.13622e-09	1.34425
134987237	chr6:134987237:A:G	2.15142e-63	50.5515	-0.766917
134987993	chr6:134987993:T:C	5.69625e-84	3.50115	-1.09716
134988074	chr6:134988074:C:T	7.69408e-75	24.9851	-1.5572
134988317	chr6:134988317:C:T	2.07351e-84	-1.13622e-09	1.39343
134988800	chr6:134988800:C:G	1.17213e-85	-1.13622e-09	-1.47958
134988802	chr6:134988802:A:G	1.35436e-75	23.5517	-1.86093
134989379	chr6:134989379:G:A	7.18241e-86	-1.13622e-09	-1.96935
134989408	chr6:134989408:C:T	1.38031e-75	23.6357	-1.92599
134989691	chr6:134989691:T:C	7.09081e-79	14.1359	-1.39409e-09
134989864	chr6:134989864:T:C	7.7075e-86	-1.13622e-09	-1.89879
134989943	chr6:134989943:T:C	1.43215e-85	-1.13622e-09	-1.27922
134990038	chr6:134990038:T:C	8.56248e-86	-1.13622e-09	-1.79359
134990343	chr6:134990343:C:T	6.94441e-86	-1.13622e-09	-2.00305
134990359	chr6:134990359:C:A	6.91403e-86	-1.13622e-09	-2.00743
134990392	chr6:134990392:CCT:C	2.89133e-85	-0.576683	-1.39409e-09
134990435	chr6:134990435:A:C	6.84709e-86	-1.13622e-09	-2.01716
134990503	chr6:134990503:T:C	2.59397e-63	50.624	-0.65238
134990757	chr6:134990757:G:T	6.83157e-86	-1.13622e-09	-2.01943
134991242	chr6:134991242:G:A	2.48673e-63	50.5932	-0.663769
134992066	chr6:134992066:T:G	6.86347e-86	-1.13622e-09	-2.01477
134992810	chr6:134992810:T:A	1.2013e-75	23.2985	-1.72764
134992856	chr6:134992856:C:A	1.43707e-75	23.5375	-1.7874
134993044	chr6:134993044:C:T	8.45975e-76	23.1372	-1.917
134993121	chr6:134993121:T:C	7.71925e-86	-1.13622e-09	-1.89727
134993124	chr6:134993124:G:T	7.05054e-86	-1.13622e-09	-1.98788
134993127	chr6:134993127:T:C	1.79368e-63	50.3155	-0.712757
134993830	chr6:134993830:G:C	6.83082e-86	-1.13622e-09	-2.01954
134994249	chr6:134994249:A:G	6.83386e-86	-1.13622e-09	-2.01909
134994260	chr6:134994260:C:T	3.9811e-84	3.63925	-1.59351
134994432	chr6:134994432:C:T	5.16963e-76	22.7333	-2.00561
134995096	chr6:134995096:AG:A	1.59438e-75	23.5923	-1.73839
134995217	chr6:134995217:G:T	1.91235e-85	-1.13622e-09	-0.990064
134995338	chr6:134995338:T:C	2.56882e-63	50.6466	-0.684703
134995888	chr6:134995888:A:C	2.80121e-63	50.674	-0.625471
134995976	chr6:134995976:T:C	1.42894e-85	-1.13622e-09	-1.28147
134996216	chr6:134996216:G:A	4.09215e-63	50.907	-0.47945
134996342	chr6:134996342:T:G	7.70641e-86	-1.13622e-09	-1.89893
134996527	chr6:134996527:G:T	2.81997e-75	24.4318	-2.0076
134996651	chr6:134996651:T:C	2.631e-84	3.33143	-1.69987
134997079	chr6:134997079:C:T	1.43022e-85	-1.13622e-09	-1.28057
134997252	chr6:134997252:A:G	6.49648e-76	22.9642	-2.00803
134997700	chr6:134997700:T:C	7.71068e-86	-1.13622e-09	-1.89838
134997716	chr6:134997716:A:T	1.14295e-75	23.4677	-1.94662
134998645	chr6:134998645:T:C	1.55781e-85	-1.13622e-09	-1.19512
134998891	chr6:134998891:C:T	6.84761e-86	-1.13622e-09	-2.01708
134998925	chr6:134998925:A:G	1.36595e-75	23.4451	-1.74583
134999608	chr6:134999608:C:T	9.90573e-86	-1.13622e-09	-1.64787
135000371	chr6:135000371:C:T	1.23379e-75	23.5401	-1.94258
135000443	chr6:135000443:AGAGGTTTAATCTTTCTTCTG:A	1.29032e-85	-1.13622e-09	-1.3835
135000614	chr6:135000614:C:G	7.04927e-86	-1.13622e-09	-1.98806
135000844	chr6:135000844:C:T	1.89269e-85	-1.13622e-09	-1.0004
135001191	chr6:135001191:A:C	7.87868e-84	3.98952	-1.26117
135001474	chr6:135001474:AT:A	1.83957e-84	-1.13622e-09	1.27372
135001606	chr6:135001606:C:T	3.1662e-84	3.2315	-1.41478
135001775	chr6:135001775:A:G	7.22065e-86	-1.13622e-09	-1.96404
135001888	chr6:135001888:A:T	8.43231e-76	22.9598	-1.74289
135001949	chr6:135001949:A:G	9.47728e-86	-1.13622e-09	-1.69209
135001963	chr6:135001963:G:GTA	7.10209e-86	-1.13622e-09	-1.98059
135002504	chr6:135002504:G:A	1.65777e-85	-1.13622e-09	-1.13293
135002913	chr6:135002913:T:C	1.01473e-75	23.1761	-1.77405
135002947	chr6:135002947:T:C	1.00484e-75	23.1511	-1.75878
135002974	chr6:135002974:T:TA	7.22537e-86	-1.13622e-09	-1.96338
135002993	chr6:135002993:A:G	3.81225e-86	-2.60276	-1.39409e-09
135003164	chr6:135003164:C:T	7.47371e-86	-1.13622e-09	-1.92959
135003373	chr6:135003373:G:A	1.44882e-75	23.4601	-1.70187
135003396	chr6:135003396:C:T	7.32837e-76	23.0259	-1.94924
135003734	chr6:135003734:G:A	6.20331e-86	-2.1159	-1.39409e-09
135003763	chr6:135003763:G:A	4.14574e-85	-1.13622e-09	-0.216316
135003779	chr6:135003779:T:C	2.01263e-85	-1.13622e-09	-0.938955
135003922	chr6:135003922:A:C	1.28274e-85	-1.13622e-09	-1.3894
135004518	chr6:135004518:G:GA	9.90886e-76	23.311	-1.93268
135004656	chr6:135004656:C:G	8.92788e-76	23.2303	-1.95626
135004691	chr6:135004691:G:A	1.54855e-85	-1.13622e-09	-1.20108
135004873	chr6:135004873:G:A	7.71654e-86	-1.13622e-09	-1.89762
135005408	chr6:135005408:T:C	3.2836e-85	-1.13622e-09	-0.449458
135006044	chr6:135006044:T:C	7.17877e-86	-1.13622e-09	-1.96986
135006188	chr6:135006188:A:C	4.95622e-85	-1.13622e-09	-0.0377555
135006317	chr6:135006317:G:A	1.31025e-83	3.23699	-1.39409e-09
135006508	chr6:135006508:G:A	7.33622e-86	-1.13622e-09	-1.94816
135006697	chr6:135006697:G:A	1.54223e-85	-1.13622e-09	-1.20517
135006914	chr6:135006914:A:T	7.11176e-86	-1.13622e-09	-1.97923
135006920	chr6:135006920:CAT:C	7.41971e-85	-1.13622e-09	0.365742
135007654	chr6:135007654:G:A	1.42612e-75	23.485	-1.74263
135007939	chr6:135007939:G:A	2.37047e-85	-1.13622e-09	-0.775311
135008191	chr6:135008191:T:C	1.96001e-85	-1.13622e-09	-0.965446
135008601	chr6:135008601:G:C	1.99647e-85	-1.13622e-09	-0.947017
135008617	chr6:135008617:T:C	5.22008e-76	22.6894	-1.95203
135008831	chr6:135008831:C:T	8.92437e-76	23.0572	-1.78352
135009735	chr6:135009735:G:A	1.17937e-75	23.2897	-1.73725
135009783	chr6:135009783:G:A	3.31086e-85	-1.13622e-09	-0.441191
135009874	chr6:135009874:C:T	1.96001e-85	-1.13622e-09	-0.965446
135009927	chr6:135009927:G:A	7.91462e-86	-1.13622e-09	-1.87227
135010116	chr6:135010116:A:C	2.0766e-75	24.0995	-1.98129
135010585	chr6:135010585:T:C	1.51886e-84	-1.13622e-09	1.08215
135011240	chr6:135011240:G:A	1.77708e-84	-1.13622e-09	1.23916
135011427	chr6:135011427:G:T	4.62267e-85	-1.13622e-09	-0.107426
135011428	chr6:135011428:G:A	1.91758e-77	17.4333	-1.39409e-09
135012033	chr6:135012033:A:G	4.29546e-86	-2.48343	-1.39409e-09
135012157	chr6:135012157:T:C	7.03818e-86	-1.13622e-09	-1.98963
135012329	chr6:135012329:C:T	1.05097e-85	-1.58868	-1.39409e-09
135012335	chr6:135012335:TA:T	1.42097e-85	-1.13622e-09	-1.28706
135012577	chr6:135012577:A:G	6.8333e-86	-1.13622e-09	-2.01918
135013288	chr6:135013288:C:A	7.89615e-76	23.1071	-1.95588
135013462	chr6:135013462:A:G	1.12389e-74	24.7072	-0.900404
135013588	chr6:135013588:CAGAAT:C	7.20495e-86	-1.13622e-09	-1.96621
135013925	chr6:135013925:G:A	9.52976e-76	23.3007	-1.96144
135014130	chr6:135014130:C:T	1.48474e-63	50.0638	-0.650123
135014153	chr6:135014153:G:A	7.72758e-86	-1.13622e-09	-1.89619
135014180	chr6:135014180:CCTT:C	2.02597e-85	-1.13622e-09	-0.932348
135014244	chr6:135014244:C:T	7.40818e-76	23.0537	-1.96625
135014773	chr6:135014773:T:C	6.96261e-86	-1.13622e-09	-2.00043
135014967	chr6:135014967:G:A	6.82957e-86	-1.13622e-09	-2.01972
135015377	chr6:135015377:A:G	7.6477e-86	-1.13622e-09	-1.90658
135015449	chr6:135015449:C:T	7.3396e-76	23.0368	-1.95867
135015456	chr6:135015456:C:T	7.71654e-86	-1.13622e-09	-1.89762
135015613	chr6:135015613:G:A	6.92261e-86	-1.13622e-09	-2.00619
135015719	chr6:135015719:C:T	3.46686e-76	22.0456	-1.7175
135015779	chr6:135015779:C:T	7.0655e-86	-1.13622e-09	-1.98576
135015780	chr6:135015780:G:A	1.62949e-85	-1.13622e-09	-1.15013
135016047	chr6:135016047:C:T	1.9224e-85	-1.13622e-09	-0.984825
135016356	chr6:135016356:G:A	7.83321e-86	-1.13622e-09	-1.88261
135016595	chr6:135016595:A:G	7.82005e-76	23.1071	-1.96553
135016740	chr6:135016740:G:GA	1.561e-85	-1.13622e-09	-1.19307
135016743	chr6:135016743:G:A	1.50043e-85	-1.13622e-09	-1.23265
135016745	chr6:135016745:T:A	1.50196e-85	-1.13622e-09	-1.23163
135016794	chr6:135016794:T:C	6.8381e-86	-1.13622e-09	-2.01847
135016915	chr6:135016915:T:TCC	7.56698e-76	23.0636	-1.95495
135018133	chr6:135018133:C:G	1.29971e-85	-1.13622e-09	-1.37625
135018884	chr6:135018884:C:A	1.41338e-85	-1.13622e-09	-1.29241
135019098	chr6:135019098:AGCATT:A	1.43103e-85	-1.13622e-09	-1.28
135019873	chr6:135019873:A:G	1.7073e-75	23.6556	-1.73327
135019886	chr6:135019886:A:C	1.62008e-85	-1.13622e-09	-1.15592
135020385	chr6:135020385:CATT:C	7.61044e-86	-1.13622e-09	-1.91146
135020428	chr6:135020428:C:T	7.71654e-86	-1.13622e-09	-1.89762
135020448	chr6:135020448:C:T	1.16089e-84	-1.13622e-09	0.813372
135020729	chr6:135020729:C:G	7.17911e-86	-1.13622e-09	-1.96981
135020810	chr6:135020810:A:T	1.26926e-84	0.902621	-1.39409e-09
135021299	chr6:135021299:G:A	1.06595e-75	23.2711	-1.81983
135021533	chr6:135021533:T:C	1.9296e-85	-1.13622e-09	-0.981086
135021735	chr6:135021735:G:A	1.29454e-85	-1.13622e-09	-1.38024
135021765	chr6:135021765:C:T	6.35573e-76	22.8899	-1.95563
135021884	chr6:135021884:C:A	7.21614e-86	-1.13622e-09	-1.96466
135022276	chr6:135022276:A:G	7.70389e-86	-1.13622e-09	-1.89926
135023063	chr6:135023063:G:A	7.09875e-86	-1.13622e-09	-1.98106
135023173	chr6:135023173:A:G	7.85338e-76	23.1037	-1.95793
135023293	chr6:135023293:A:C	7.29586e-86	-1.95368	-1.39409e-09
135023317	chr6:135023317:G:A	4.37811e-64	48.6546	-0.462127
135023337	chr6:135023337:G:T	3.0669e-85	-1.13622e-09	-0.517732
135023542	chr6:135023542:TTTAACAGATTA:T	1.03035e-85	0.398034	-2.00653
135023966	chr6:135023966:ACAC:A	2.29686e-85	-1.13622e-09	-0.806856
135023970	chr6:135023970:T:TGAAATAAATTTTTTTC	2.29679e-85	-1.13622e-09	-0.806884
135024057	chr6:135024057:T:C	1.42186e-85	-1.13622e-09	-1.28643
135024207	chr6:135024207:G:A	6.90932e-86	-1.13622e-09	-2.00811
135024302	chr6:135024302:T:C	7.88292e-86	-1.13622e-09	-1.87628
135024321	chr6:135024321:T:A	2.37567e-63	50.3494	-0.465629
135024357	chr6:135024357:G:A	7.13003e-86	-1.13622e-09	-1.97667
135024509	chr6:135024509:T:C	7.80289e-86	-1.13622e-09	-1.88649
135024745	chr6:135024745:TTAAGA:T	7.2363e-86	-1.13622e-09	-1.96187
135024809	chr6:135024809:C:T	2.29113e-84	3.13658	-1.64334
135025213	chr6:135025213:G:A	3.94633e-74	25.0628	-1.39409e-09
135025501	chr6:135025501:C:CAA	6.74665e-76	22.9759	-1.98201
135025682	chr6:135025682:G:A	1.62445e-85	-1.13622e-09	-1.15323
135025789	chr6:135025789:A:G	7.92322e-85	-1.13622e-09	0.4314
135025993	chr6:135025993:G:C	1.03646e-75	23.1796	-1.75631
135026036	chr6:135026036:T:C	1.00502e-84	-1.13622e-09	0.66919
135026154	chr6:135026154:T:A	7.01887e-86	-1.13622e-09	-1.99238
135026457	chr6:135026457:A:G	9.2712e-76	23.1101	-1.79832
135026523	chr6:135026523:T:A	9.28476e-76	23.0847	-1.77144
135026691	chr6:135026691:T:G	2.03471e-85	-1.13622e-09	-0.928044
135026758	chr6:135026758:A:C	1.95634e-85	-1.13622e-09	-0.967321
135027288	chr6:135027288:T:C	2.22282e-85	-1.13622e-09	-0.839619
135027473	chr6:135027473:T:C	1.02004e-85	-1.61856	-1.39409e-09
135027811	chr6:135027811:G:A	7.64025e-86	-1.13622e-09	-1.90755
135027949	chr6:135027949:T:C	1.39975e-85	-1.13622e-09	-1.3021
135028019	chr6:135028019:A:G	6.95238e-76	22.9332	-1.90925
135028116	chr6:135028116:T:C	9.76382e-86	-1.13622e-09	-1.6623
135028432	chr6:135028432:C:T	1.80026e-75	23.5354	-1.56005
135028497	chr6:135028497:CAT:C	2.30419e-63	50.6387	-0.785524
135028618	chr6:135028618:G:A	2.02095e-63	50.3014	-0.579386
135028707	chr6:135028707:C:T	2.50939e-63	50.512	-0.573462
135028865	chr6:135028865:ATCT:A	1.9575e-85	-1.13622e-09	-0.96673
135029241	chr6:135029241:A:G	5.81233e-76	22.7986	-1.95376
135029568	chr6:135029568:A:G	1.82488e-85	-1.13622e-09	-1.03689
135029794	chr6:135029794:G:C	1.60359e-63	50.1218	-0.631057
135029812	chr6:135029812:C:G	8.38498e-76	23.1661	-1.95479
135030236	chr6:135030236:A:G	8.01558e-86	-1.13622e-09	-1.8596
135030582	chr6:135030582:G:A	2.78339e-84	3.50375	-1.8159
135031199	chr6:135031199:T:C	6.57679e-86	-2.05744	-1.39409e-09
135031305	chr6:135031305:C:A	1.32479e-75	23.3887	-1.71995
135031424	chr6:135031424:A:G	7.07118e-86	-1.13622e-09	-1.98496
135031510	chr6:135031510:G:C	2.23087e-75	24.1792	-1.98936
135031594	chr6:135031594:A:G	7.17471e-86	-1.13622e-09	-1.97042
135031731	chr6:135031731:T:C	7.8606e-86	-1.13622e-09	-1.87912
135031934	chr6:135031934:A:G	7.59124e-86	-1.13622e-09	-1.91399
135032130	chr6:135032130:A:T	7.72296e-86	-1.13622e-09	-1.89678
135032183	chr6:135032183:A:T	1.05978e-83	3.02483	-1.39409e-09
135032500	chr6:135032500:A:G	7.05418e-86	-1.13622e-09	-1.98736
135032853	chr6:135032853:A:G	1.74425e-85	-1.13622e-09	-1.08207
135033476	chr6:135033476:C:T	7.71961e-86	-1.13622e-09	-1.89722
135033980	chr6:135033980:C:T	2.51297e-76	22.0088	-2.00246
135034091	chr6:135034091:T:C	1.85358e-85	-1.13622e-09	-1.02128
135034369	chr6:135034369:C:T	1.33937e-75	23.4141	-1.73447
135034405	chr6:135034405:A:C	1.91408e-85	-1.13622e-09	-0.989161
135034410	chr6:135034410:G:A	2.01785e-85	-1.13622e-09	-0.936366
135034419	chr6:135034419:G:A	1.98957e-85	-1.13622e-09	-0.950478
135034585	chr6:135034585:A:G	5.65038e-75	24.5963	-1.47708
135034713	chr6:135034713:T:G	6.83686e-86	-1.13622e-09	-2.01865
135035026	chr6:135035026:AG:A	6.8364e-86	-1.13622e-09	-2.01872
135035040	chr6:135035040:T:C	1.27825e-85	-1.13622e-09	-1.39291
135035078	chr6:135035078:G:C	7.95064e-76	23.1386	-1.98053
135035331	chr6:135035331:T:C	2.65572e-84	2.94414	-1.30324
135035550	chr6:135035550:C:T	1.26743e-85	-1.13622e-09	-1.40141
135035608	chr6:135035608:G:A	7.17537e-86	-1.13622e-09	-1.97033
135035899	chr6:135035899:A:C	1.32363e-85	-1.13622e-09	-1.35802
135036398	chr6:135036398:A:T	1.29076e-85	-1.13622e-09	-1.38317
135036407	chr6:135036407:AT:A	1.19283e-84	-1.13622e-09	0.840516
135037074	chr6:135037074:T:G	1.18798e-85	-1.13622e-09	-1.46614
135037260	chr6:135037260:G:A	1.94843e-85	-1.13622e-09	-0.971373
135037429	chr6:135037429:T:G	1.08721e-75	23.2426	-1.77152
135037778	chr6:135037778:G:A	3.97254e-84	3.76433	-1.72074
135037796	chr6:135037796:C:T	1.28068e-85	-1.13622e-09	-1.39101
135037858	chr6:135037858:C:T	7.70875e-86	-1.13622e-09	-1.89863
135037935	chr6:135037935:G:A	2.03574e-85	-1.13622e-09	-0.92754
135038463	chr6:135038463:C:T	7.2847e-86	-1.13622e-09	-1.95521
135038629	chr6:135038629:A:G	1.22513e-85	-1.13622e-09	-1.43535
135038908	chr6:135038908:C:T	2.92773e-84	3.58671	-1.84829
135040002	chr6:135040002:T:C	7.83216e-76	22.9056	-1.76246
135040097	chr6:135040097:T:C	1.05982e-84	-1.13622e-09	0.72229
135040682	chr6:135040682:C:T	4.44913e-86	-2.44827	-1.39409e-09
135040776	chr6:135040776:A:G	1.26423e-85	-1.13622e-09	-1.40394
135040935	chr6:135040935:CATA:C	9.78753e-86	-1.13622e-09	-1.65987
135040949	chr6:135040949:G:A	7.92312e-86	-1.13622e-09	-1.8712
135041240	chr6:135041240:T:C	1.20779e-75	23.5958	-2.01953
135041314	chr6:135041314:CTG:C	3.55101e-86	-2.67375	-1.39409e-09
135041430	chr6:135041430:T:C	2.08991e-85	-1.13622e-09	-0.901276
135041628	chr6:135041628:T:A	7.17262e-86	-1.13622e-09	-1.97071
135041822	chr6:135041822:G:C	1.30327e-85	-1.13622e-09	-1.37352
135041897	chr6:135041897:T:C	6.93027e-86	-1.13622e-09	-2.00508
135042326	chr6:135042326:C:G	9.42771e-86	-1.13622e-09	-1.69733
135042745	chr6:135042745:G:A	1.29327e-85	-1.13622e-09	-1.38122
135042886	chr6:135042886:T:C	1.2719e-85	-1.13622e-09	-1.39789
135042939	chr6:135042939:C:T	6.96403e-86	-1.13622e-09	-2.00022
135043233	chr6:135043233:T:C	1.31311e-85	-1.13622e-09	-1.366
135043249	chr6:135043249:A:T	3.95126e-86	-2.56695	-1.39409e-09
135043279	chr6:135043279:A:C	1.01459e-75	23.1396	-1.73765
135043638	chr6:135043638:A:G	9.41033e-86	-1.13622e-09	-1.69917
135043681	chr6:135043681:T:G	1.95278e-85	-1.13622e-09	-0.969146
135044207	chr6:135044207:T:C	1.29572e-85	-1.13622e-09	-1.37933
135044424	chr6:135044424:C:T	7.75366e-86	-1.13622e-09	-1.89282
135044587	chr6:135044587:A:G	1.96001e-85	-1.13622e-09	-0.965446
135044680	chr6:135044680:C:T	9.65608e-75	25.1275	-1.47251
135044774	chr6:135044774:C:G	2.05404e-85	-1.13622e-09	-0.918591
135044793	chr6:135044793:A:G	1.26424e-85	-1.13622e-09	-1.40393
135044994	chr6:135044994:C:T	1.9997e-63	50.732	-1.02056
135045171	chr6:135045171:G:A	7.3367e-63	50.5966	0.414813
135045266	chr6:135045266:C:G	6.85013e-86	-1.13622e-09	-2.01671
135045732	chr6:135045732:G:A	1.56469e-85	-1.13622e-09	-1.19071
135045742	chr6:135045742:T:C	6.93849e-75	24.8279	-1.50331
135046139	chr6:135046139:T:C	2.34115e-85	-1.13622e-09	-0.787755
135046251	chr6:135046251:AT:A	1.04725e-75	23.1552	-1.72156
135046295	chr6:135046295:G:C	2.03008e-85	-1.13622e-09	-0.930322
135046582	chr6:135046582:G:A	7.8606e-86	-1.13622e-09	-1.87912
135046619	chr6:135046619:A:G	7.13614e-75	24.8585	-1.50588
135046778	chr6:135046778:A:G	1.38142e-75	23.3374	-1.62683
135046878	chr6:135046878:A:T	7.07256e-86	-1.13622e-09	-1.98476
135046896	chr6:135046896:C:A	1.55042e-85	-1.13622e-09	-1.19987
135046931	chr6:135046931:ACTG:A	2.02772e-85	-1.13622e-09	-0.931488
135047176	chr6:135047176:G:A	3.70443e-77	20.1091	-2.01734
135047413	chr6:135047413:T:C	1.58384e-85	-1.13622e-09	-1.17855
135048377	chr6:135048377:G:A	1.84903e-85	-1.13622e-09	-1.02373
135048554	chr6:135048554:G:A	5.09684e-84	3.66315	-1.37034
135048584	chr6:135048584:G:C	1.52168e-85	-1.13622e-09	-1.21858
135048628	chr6:135048628:G:T	7.22985e-86	-1.13622e-09	-1.96276
135048775	chr6:135048775:A:G	5.86423e-75	24.6274	-1.47104
135048831	chr6:135048831:T:C	7.23461e-86	-1.13622e-09	-1.96211
135049032	chr6:135049032:G:GC	1.07551e-80	9.94732	-1.39409e-09
135049074	chr6:135049074:T:C	2.00045e-85	-1.13622e-09	-0.945026
135049082	chr6:135049082:A:C	3.66025e-86	-2.64345	-1.39409e-09
135049234	chr6:135049234:C:T	6.85021e-86	-1.13622e-09	-2.0167
135049314	chr6:135049314:C:A	7.23035e-86	-1.13622e-09	-1.9627
135049345	chr6:135049345:C:T	9.66079e-85	-1.13622e-09	0.629677
135049852	chr6:135049852:G:A	1.919e-85	-1.13622e-09	-0.986593
135050081	chr6:135050081:G:C	6.8364e-86	-1.13622e-09	-2.01872
135050086	chr6:135050086:T:C	5.21887e-75	24.539	-1.49929
135050191	chr6:135050191:T:C	1.0017e-75	23.0361	-1.64694
135050887	chr6:135050887:G:A	1.53918e-85	-1.13622e-09	-1.20715
135051093	chr6:135051093:A:G	3.27268e-76	22.2844	-2.01391
135051179	chr6:135051179:C:T	6.83572e-86	-1.13622e-09	-2.01882
135051897	chr6:135051897:C:T	9.22546e-86	-1.13622e-09	-1.71902
135051938	chr6:135051938:G:T	1.38542e-75	23.3518	-1.63835
135052006	chr6:135052006:T:A	7.07175e-86	-1.13622e-09	-1.98487
135052396	chr6:135052396:G:A	1.72281e-75	23.9513	-2.01986
135052540	chr6:135052540:C:T	7.70979e-86	-1.13622e-09	-1.89849
135052571	chr6:135052571:G:A	1.63265e-85	-1.13622e-09	-1.1482
135052765	chr6:135052765:G:A	1.5103e-85	-1.13622e-09	-1.22609
135053134	chr6:135053134:G:A	7.48007e-86	-1.13622e-09	-1.92874
135053230	chr6:135053230:C:G	1.04362e-75	23.0504	-1.62025
135053315	chr6:135053315:T:G	1.51528e-85	-1.13622e-09	-1.2228
135054094	chr6:135054094:C:T	1.22613e-75	23.6024	-2.01107
135054624	chr6:135054624:G:A	1.24993e-75	23.0663	-1.45575
135054853	chr6:135054853:G:A	2.32248e-83	5.82368	-2.01427
135054920	chr6:135054920:T:C	1.12633e-75	23.1558	-1.64943
135054921	chr6:135054921:G:T	3.03095e-84	1.77306	-1.39409e-09
135054939	chr6:135054939:A:AG	6.89461e-86	-1.13622e-09	-2.01024
135055094	chr6:135055094:C:T	4.411e-75	24.5422	-1.67067
135055241	chr6:135055241:T:G	1.37124e-75	23.7233	-2.02011
135055337	chr6:135055337:T:C	1.23406e-83	3.17708	-1.39409e-09
135055792	chr6:135055792:T:C	1.94257e-85	-1.13622e-09	-0.974385
135055907	chr6:135055907:A:G	6.85434e-86	-1.13622e-09	-2.0161
135055953	chr6:135055953:C:T	9.22061e-76	23.0285	-1.72219
135056048	chr6:135056048:G:T	8.83522e-76	22.9589	-1.69532
135056370	chr6:135056370:T:C	1.79365e-85	-1.13622e-09	-1.05414
135056465	chr6:135056465:A:C	6.86207e-86	-1.13622e-09	-2.01497
135056494	chr6:135056494:A:T	7.83875e-76	22.9885	-1.84458
135057248	chr6:135057248:T:G	7.71183e-86	-1.13622e-09	-1.89823
135057802	chr6:135057802:A:G	3.01823e-85	-1.13622e-09	-0.533727
135057947	chr6:135057947:G:T	1.81574e-85	-1.13622e-09	-1.04191
135058010	chr6:135058010:A:G	6.16342e-64	49.3197	-0.785183
135058679	chr6:135058679:G:A	9.12396e-85	-1.13622e-09	0.572506
135059189	chr6:135059189:A:G	1.63606e-63	50.295	-0.78422
135059604	chr6:135059604:C:G	6.84723e-86	-1.13622e-09	-2.01714
135059623	chr6:135059623:T:C	1.54704e-63	50.2209	-0.766123
135060110	chr6:135060110:A:C	1.50741e-63	50.1552	-0.726374
135060186	chr6:135060186:C:T	1.6209e-85	-1.13622e-09	-1.15541
135060213	chr6:135060213:A:G	1.38505e-63	50.1089	-0.764739
135060259	chr6:135060259:T:C	2.13858e-85	-1.13622e-09	-0.878254
135060626	chr6:135060626:A:G	2.55777e-85	-1.13622e-09	-0.699262
135061206	chr6:135061206:G:A	1.83725e-85	-1.13622e-09	-1.03013
135061331	chr6:135061331:T:C	9.31412e-86	-1.13622e-09	-1.70945
135061489	chr6:135061489:G:A	2.01097e-85	-1.13622e-09	-0.939783
135061842	chr6:135061842:T:G	2.41665e-63	51.7303	-1.82945
135062074	chr6:135062074:AAC:A	1.99806e-85	-1.13622e-09	-0.946221
135062080	chr6:135062080:TAAA:T	7.39467e-64	49.8807	-1.16402
135062149	chr6:135062149:A:G	1.62027e-85	-1.13622e-09	-1.15581
135062627	chr6:135062627:AAG:A	2.46658e-85	-1.13622e-09	-0.735566
135062725	chr6:135062725:C:T	2.23119e-85	-1.13622e-09	-0.835864
135062886	chr6:135062886:A:C	6.88336e-86	-1.13622e-09	-2.01188
135062932	chr6:135062932:GTA:G	1.70822e-84	2.90561	-1.70597
135062935	chr6:135062935:CCTGA:C	1.61767e-84	2.85395	-1.70877
135063050	chr6:135063050:T:C	4.65413e-63	51.6064	-1.0502
135063521	chr6:135063521:G:A	3.14549e-85	-1.13622e-09	-0.492427
135063790	chr6:135063790:T:C	2.55828e-85	-1.13622e-09	-0.699065
135063800	chr6:135063800:CCCAGG:C	6.14559e-84	2.67696	-0.197039
135064109	chr6:135064109:G:T	3.0091e-85	-1.13622e-09	-0.536757
135064276	chr6:135064276:A:G	2.09134e-85	-1.13622e-09	-0.900594
135064283	chr6:135064283:C:A	5.80204e-85	-1.13622e-09	0.119811
135064469	chr6:135064469:G:A	2.8788e-85	-1.13622e-09	-0.581025
135064771	chr6:135064771:C:T	1.01583e-85	-1.13622e-09	-1.62269
135065814	chr6:135065814:C:T	8.08889e-86	-1.13622e-09	-1.85049
135065923	chr6:135065923:T:C	1.45718e-85	-1.13622e-09	-1.2619
135066058	chr6:135066058:T:A	6.83848e-86	-1.13622e-09	-2.01842
135066472	chr6:135066472:G:A	6.82995e-86	-1.13622e-09	-2.01967
135066769	chr6:135066769:G:A	2.08605e-85	-1.13622e-09	-0.903125
135066896	chr6:135066896:C:T	2.02342e-85	-1.13622e-09	-0.93361
135067133	chr6:135067133:A:T	2.0316e-85	-1.13622e-09	-0.929573
135067258	chr6:135067258:T:C	8.09614e-86	-1.13622e-09	-1.8496
135067320	chr6:135067320:G:A	1.38381e-85	-1.31356	-1.39409e-09
135067356	chr6:135067356:A:G	1.78642e-85	-1.05819	-1.39409e-09
135067414	chr6:135067414:G:A	6.15352e-85	-1.13622e-09	0.178626
135067466	chr6:135067466:A:T	2.00959e-85	-1.13622e-09	-0.940469
135067548	chr6:135067548:G:A	7.20247e-86	-1.13622e-09	-1.96656
135067565	chr6:135067565:A:G	1.46909e-85	-1.13622e-09	-1.25375
135068336	chr6:135068336:G:A	9.33951e-86	-1.13622e-09	-1.70673
135068381	chr6:135068381:G:A	3.69851e-86	-2.63305	-1.39409e-09
135068742	chr6:135068742:G:A	1.69268e-85	-1.13622e-09	-1.11208
135069335	chr6:135069335:T:G	2.03917e-85	-1.13622e-09	-0.925855
135069698	chr6:135069698:G:A	3.94581e-32	104.706	17.0656
135070200	chr6:135070200:G:A	1.03985e-84	0.703264	-1.39409e-09
135070327	chr6:135070327:G:A	5.4345e-75	24.3811	-1.30088
135070357	chr6:135070357:A:G	1.52272e-84	3.06493	-1.98025
135070581	chr6:135070581:A:G	1.71412e-85	-1.13622e-09	-1.0995
135070859	chr6:135070859:T:C	2.58602e-85	-1.13622e-09	-0.688279
135070909	chr6:135070909:T:C	1.49697e-85	-1.13622e-09	-1.23495
135070917	chr6:135070917:A:G	1.49697e-85	-1.13622e-09	-1.23495
135070930	chr6:135070930:T:G	1.36204e-85	-1.13622e-09	-1.32941
135070962	chr6:135070962:C:A	5.07264e-75	24.2107	-1.19941
135071189	chr6:135071189:A:G	2.60647e-85	-1.13622e-09	-0.680402
135071653	chr6:135071653:G:A	1.68035e-85	-1.13622e-09	-1.1194
135071830	chr6:135071830:G:C	1.46883e-85	-1.13622e-09	-1.25393
135072347	chr6:135072347:C:T	9.13577e-86	-1.13622e-09	-1.72879
135073183	chr6:135073183:A:G	1.4992e-85	-1.23347	-1.39409e-09
135073984	chr6:135073984:A:G	1.20832e-82	4.10438	1.35421
135074020	chr6:135074020:A:G	6.88815e-86	-1.13622e-09	-2.01118
135074410	chr6:135074410:G:A	2.72191e-62	53.2954	-0.973051
135075408	chr6:135075408:G:C	2.45958e-85	-0.738407	-1.39409e-09
135075605	chr6:135075605:T:C	6.83889e-86	-1.13622e-09	-2.01836
135075632	chr6:135075632:G:A	8.05693e-86	-1.13622e-09	-1.85445
135076163	chr6:135076163:G:T	1.40536e-73	27.8954	-1.56246
135076548	chr6:135076548:G:A	1.06889e-85	-1.13622e-09	-1.57178
135077372	chr6:135077372:A:G	8.51392e-86	-1.13622e-09	-1.79928
135077451	chr6:135077451:G:A	1.83578e-85	-1.13622e-09	-1.03093
135077927	chr6:135077927:C:G	3.78314e-83	6.30924	-2.01191
135077981	chr6:135077981:A:G	4.40914e-86	-2.4573	-1.39409e-09
135078065	chr6:135078065:G:A	1.2245e-75	21.59	-1.39409e-09
135078105	chr6:135078105:C:T	9.53894e-83	7.23307	-2.01092
135078151	chr6:135078151:G:A	1.01639e-85	-1.13622e-09	-1.62214
135078218	chr6:135078218:G:A	1.31123e-82	-1.13622e-09	5.54033
135078981	chr6:135078981:A:G	8.5586e-86	-1.13622e-09	-1.79405
135079092	chr6:135079092:T:C	8.66382e-86	-1.13622e-09	-1.78183
135079294	chr6:135079294:A:C	1.06516e-85	-1.13622e-09	-1.57527
135079427	chr6:135079427:G:A	2.01259e-73	28.4476	-1.75555
135079726	chr6:135079726:A:T	5.50779e-78	16.1859	-1.39409e-09
135079902	chr6:135079902:T:C	6.91092e-86	-1.13622e-09	-2.00788
135079974	chr6:135079974:C:G	5.27841e-83	6.64452	-2.01412
135080233	chr6:135080233:C:T	9.45289e-80	14.132	-2.01111
135080742	chr6:135080742:T:A	8.00402e-86	-1.13622e-09	-1.86104
135081201	chr6:135081201:T:C	0.00567946	163.744	25.1664
135081406	chr6:135081406:C:T	1.18537e-75	21.5575	-1.39409e-09
135081858	chr6:135081858:T:C	1.27303e-85	-1.13622e-09	-1.397
135081951	chr6:135081951:C:G	1.01404e-79	14.2036	-2.01251
135082133	chr6:135082133:G:A	8.00795e-86	-1.13622e-09	-1.86055
135082486	chr6:135082486:C:T	7.18293e-83	6.94935	-2.01088
135082681	chr6:135082681:T:C	4.53059e-83	6.49369	-2.01607
135082789	chr6:135082789:T:C	7.65743e-80	13.9228	-2.01259
135082833	chr6:135082833:T:C	8.03486e-86	-1.13622e-09	-1.85719
135082974	chr6:135082974:G:A	8.02623e-80	13.9622	-2.00498
135083216	chr6:135083216:G:A	4.62856e-85	-1.13622e-09	-0.106151
135083984	chr6:135083984:A:C	2.78368e-73	28.6499	-1.63353
135084226	chr6:135084226:A:G	3.86203e-84	2.01538	-1.39409e-09
135084652	chr6:135084652:C:G	8.82567e-86	-1.13622e-09	-1.76332
135085660	chr6:135085660:T:A	3.81575e-83	6.31808	-2.01217
135086448	chr6:135086448:G:A	7.99277e-86	-1.13622e-09	-1.86245
135086723	chr6:135086723:T:C	8.77761e-86	-1.13622e-09	-1.76878
135087334	chr6:135087334:G:T	9.24389e-80	14.1094	-2.01095
135087848	chr6:135087848:A:G	1.04428e-85	-1.13622e-09	-1.59507
135087900	chr6:135087900:T:C	5.37899e-86	-2.25848	-1.39409e-09
135087901	chr6:135087901:G:A	1.11157e-85	-1.13622e-09	-1.53262
135087978	chr6:135087978:A:G	3.7432e-83	6.30146	-2.01475
135089658	chr6:135089658:T:A	8.61679e-86	-1.13622e-09	-1.78727
135089844	chr6:135089844:A:G	8.62117e-86	-1.13622e-09	-1.78676
135089975	chr6:135089975:G:A	7.53067e-86	-1.13622e-09	-1.922
135090090	chr6:135090090:T:C	0.000360853	162.687	23.4671
135090299	chr6:135090299:G:C	8.31888e-86	-1.13622e-09	-1.82246
135090544	chr6:135090544:T:C	8.07223e-86	-1.13622e-09	-1.85255
135090599	chr6:135090599:G:T	1.36352e-81	9.82965	-1.94763
135090619	chr6:135090619:T:C	7.44328e-86	-1.13622e-09	-1.93367
135091244	chr6:135091244:C:T	1.00335e-79	14.142	-1.96156
135091498	chr6:135091498:T:C	8.80356e-80	13.8778	-1.82814
135092153	chr6:135092153:T:A	8.9642e-86	-1.13622e-09	-1.74774
135092701	chr6:135092701:C:T	1.15725e-85	-1.13622e-09	-1.49235
135093456	chr6:135093456:C:A	7.14769e-83	5.59292	-0.659362
135093560	chr6:135093560:G:A	8.13406e-86	-1.13622e-09	-1.84492
135093655	chr6:135093655:A:G	1.03126e-80	11.6456	-1.74032
135093712	chr6:135093712:G:A	1.9805e-81	10.2735	-2.01822
135094070	chr6:135094070:G:A	7.09393e-72	32.043	-1.78859
135094191	chr6:135094191:G:A	7.0855e-83	-1.13622e-09	4.92482
135095026	chr6:135095026:A:G	2.88411e-85	-1.13622e-09	-0.57918
135095493	chr6:135095493:C:T	6.84635e-86	-1.13622e-09	-2.01727
135096028	chr6:135096028:G:A	8.13406e-86	-1.13622e-09	-1.84492
135096322	chr6:135096322:G:T	4.29943e-80	13.3524	-2.01944
135096440	chr6:135096440:CATT:C	8.1064e-86	-1.13622e-09	-1.84833
135096902	chr6:135096902:A:C	4.62207e-85	-0.107554	-1.39409e-09
135096955	chr6:135096955:G:T	1.11821e-85	-1.13622e-09	-1.52667
135097011	chr6:135097011:G:A	8.92659e-86	-1.13622e-09	-1.75195
135097119	chr6:135097119:A:G	1.41207e-85	-1.29334	-1.39409e-09
135097295	chr6:135097295:C:T	9.46678e-86	-1.13622e-09	-1.69319
135097331	chr6:135097331:G:A	1.78679e-85	-1.13622e-09	-1.05798
135097778	chr6:135097778:A:G	2.30216e-11	165.441	4.14613
135097850	chr6:135097850:A:G	9.77404e-86	-1.13622e-09	-1.66125
135097880	chr6:135097880:T:C	0.284159	169.864	22.9595
135097899	chr6:135097899:AC:A	3.5102e-11	165.827	4.18137
135097901	chr6:135097901:C:A	3.83517e-11	165.921	4.17577
135097904	chr6:135097904:G:A	0.404696	170.054	23.1232
135098107	chr6:135098107:T:C	3.01011e-83	-1.13622e-09	4.06875
135098116	chr6:135098116:T:C	4.83673e-80	11.4508	-1.39409e-09
135098126	chr6:135098126:A:C	8.11819e-86	-1.13622e-09	-1.84688
135098167	chr6:135098167:T:C	5.54449e-74	24.3996	1.00326
135098493	chr6:135098493:A:G	2.68051e-10	167.856	4.18539
135098502	chr6:135098502:T:C	8.56867e-86	-1.13622e-09	-1.79287
135098550	chr6:135098550:T:C	4.77067e-11	167.002	3.31374
135098926	chr6:135098926:C:T	1.06107e-85	-1.13622e-09	-1.57912
135099248	chr6:135099248:C:A	7.09078e-86	-1.13622e-09	-1.98219
135099704	chr6:135099704:T:G	8.64458e-86	-1.13622e-09	-1.78405
135099744	chr6:135099744:TGTGTGTGTGTGTGTGA:T	1.38225e-73	26.3163	-1.39409e-09
135099872	chr6:135099872:T:A	6.82742e-86	-1.13622e-09	-2.02004
135099915	chr6:135099915:C:T	1.97885e-85	-0.955883	-1.39409e-09
135100038	chr6:135100038:C:T	7.82003e-06	174.25	8.07284
135100263	chr6:135100263:G:T	3.01863e-85	-1.13622e-09	-0.533595
135100287	chr6:135100287:G:A	8.77905e-86	-1.13622e-09	-1.76861
135100453	chr6:135100453:A:G	6.87751e-86	-1.13622e-09	-2.01273
135101289	chr6:135101289:G:A	8.11065e-86	-1.13622e-09	-1.84781
135101578	chr6:135101578:C:T	1.52933e-85	-1.21357	-1.39409e-09
135102071	chr6:135102071:T:C	5.47892e-16	149.364	9.57737
135102274	chr6:135102274:G:A	1.12847e-72	29.6985	-1.28238
135103080	chr6:135103080:T:TC	4.05112e-84	2.06318	-1.39409e-09
135103969	chr6:135103969:G:GTA	4.79007e-85	-1.13622e-09	-0.0718525
135104618	chr6:135104618:G:A	6.64634e-84	-1.13622e-09	2.55825
135104698	chr6:135104698:C:G	4.9264e-85	-1.13622e-09	-0.0437895
135104880	chr6:135104880:T:C	5.06447e-84	-1.13622e-09	2.28644
135105314	chr6:135105314:A:G	9.93065e-86	-1.13622e-09	-1.64536
135105420	chr6:135105420:A:T	7.18462e-17	150.344	6.56528
135105435	chr6:135105435:A:G	5.36763e-06	156.473	25.4735
135105459	chr6:135105459:G:A	9.5747e-86	-1.13622e-09	-1.68186
135105475	chr6:135105475:A:G	8.39947e-86	-1.13622e-09	-1.81281
135105758	chr6:135105758:A:G	1.10092e-85	-1.13622e-09	-1.54225
135106021	chr6:135106021:T:C	0.293639	159.454	33.4023
135106281	chr6:135106281:G:A	8.59689e-86	-1.13622e-09	-1.78958
135106679	chr6:135106679:G:A	0.0114522	157.037	32.5752
135106711	chr6:135106711:T:G	1.07799e-85	-1.13622e-09	-1.5633
135107171	chr6:135107171:G:C	6.89229e-86	-1.13622e-09	-2.01058
135107536	chr6:135107536:A:G	4.98994e-84	-1.13622e-09	2.27161
135108084	chr6:135108084:G:T	6.90259e-86	-1.13622e-09	-2.00909
135108095	chr6:135108095:T:C	1.55004e-86	-2.04436	-1.45834
135108228	chr6:135108228:G:T	6.86141e-86	-1.13622e-09	-2.01507
135108315	chr6:135108315:C:T	7.87706e-84	2.72814	-1.39409e-09
135108328	chr6:135108328:G:A	2.02322e-85	-1.13622e-09	-0.933706
135108543	chr6:135108543:G:A	7.27018e-86	-1.13622e-09	-1.9572
135108955	chr6:135108955:G:A	7.56777e-72	25.6223	4.69678
135109161	chr6:135109161:T:C	1.07987e-85	-1.13622e-09	-1.56156
135109992	chr6:135109992:C:T	5.03881e-85	-0.021228	-1.39409e-09
135110180	chr6:135110180:T:C	4.09232e-25	133.187	4.73867
135110198	chr6:135110198:T:A	7.24023e-86	-1.13622e-09	-1.96133
135110257	chr6:135110257:G:T	8.75118e-86	-1.13622e-09	-1.77179
135110614	chr6:135110614:T:G	8.79543e-85	-1.13622e-09	0.535835
135110867	chr6:135110867:C:T	1.07477e-86	-2.00423	-1.86465
135110923	chr6:135110923:A:G	1.98207e-72	27.7488	1.23057
135110929	chr6:135110929:C:T	7.03912e-86	-1.13622e-09	-1.9895
135111414	chr6:135111414:T:C	1.83289e-17	136.6	18.9431
135111420	chr6:135111420:A:G	6.89031e-86	-1.13622e-09	-2.01087
135111745	chr6:135111745:T:C	3.53349e-78	16.0908	-0.348802
135112045	chr6:135112045:A:G	8.07567e-85	-1.13622e-09	0.450457
135112224	chr6:135112224:C:T	7.5606e-86	-1.13622e-09	-1.91803
135112266	chr6:135112266:C:T	7.35989e-73	26.836	1.15263
135112267	chr6:135112267:G:A	6.82961e-86	-1.13622e-09	-2.01972
135112460	chr6:135112460:C:T	1.06028e-85	-1.13622e-09	-1.57987
135112860	chr6:135112860:GATAA:G	1.049e-85	-1.13622e-09	-1.59056
135113471	chr6:135113471:C:A	1.25073e-85	-1.13622e-09	-1.41467
135113644	chr6:135113644:C:T	1.7901e-85	-1.13622e-09	-1.05613
135113880	chr6:135113880:A:T	8.28662e-86	-1.13622e-09	-1.82634
135114033	chr6:135114033:G:A	9.527e-73	27.0876	1.15915
135114086	chr6:135114086:A:T	8.30698e-86	-1.13622e-09	-1.82389
135114363	chr6:135114363:T:C	4.22471e-27	115.375	17.9776
135115196	chr6:135115196:A:G	1.04794e-85	-1.13622e-09	-1.59157
135115563	chr6:135115563:G:A	7.32983e-86	-1.13622e-09	-1.94903
135115968	chr6:135115968:G:T	4.11917e-82	8.70066	-2.01565
135116248	chr6:135116248:T:C	7.78932e-73	27.6774	0.367928
135116447	chr6:135116447:G:A	1.37776e-85	-1.13622e-09	-1.31794
135116652	chr6:135116652:G:A	1.9662e-84	3.32842	-1.98813
135117271	chr6:135117271:G:A	8.2325e-86	-1.13622e-09	-1.83289
135117485	chr6:135117485:A:G	4.12677e-71	26.7926	5.22268
135117913	chr6:135117913:A:C	7.47125e-87	-2.22653	-2.00598
135118125	chr6:135118125:A:G	3.92695e-79	14.2349	-0.689894
135118137	chr6:135118137:T:C	1.8616e-85	-1.13622e-09	-1.01696
135118278	chr6:135118278:C:T	6.86194e-86	-1.13622e-09	-2.01499
135118582	chr6:135118582:C:T	7.21547e-86	-1.13622e-09	-1.96476
135118594	chr6:135118594:C:T	9.31307e-86	-1.13622e-09	-1.70956
135119134	chr6:135119134:C:T	1.87366e-85	-1.13622e-09	-1.0105
135119519	chr6:135119519:A:G	2.95749e-70	30.1216	3.86312
135120027	chr6:135120027:T:C	1.98179e-70	29.4938	4.09057
135120107	chr6:135120107:C:T	1.09278e-70	29.9845	3.00457
135120260	chr6:135120260:C:T	7.36261e-86	-1.13622e-09	-1.94457
135120510	chr6:135120510:G:A	8.80319e-86	-1.13622e-09	-1.76587
135120610	chr6:135120610:C:T	2.04932e-78	15.1972	-1.39409e-09
135120981	chr6:135120981:G:A	9.52843e-86	-1.13622e-09	-1.6867
135121266	chr6:135121266:G:A	8.26556e-86	-1.13622e-09	-1.82889
135121387	chr6:135121387:T:C	4.40755e-71	29.1057	2.97543
135122006	chr6:135122006:G:A	6.8053e-71	29.4054	3.11013
135122037	chr6:135122037:A:C	1.50058e-84	-1.13622e-09	1.07004
135122074	chr6:135122074:A:G	6.38625e-71	29.4825	2.9694
135122466	chr6:135122466:C:T	5.2366e-84	-1.13622e-09	2.31986
135122705	chr6:135122705:G:C	6.28842e-84	-1.13622e-09	2.5029
135122793	chr6:135122793:T:C	2.76894e-84	-1.13622e-09	1.68265
135122871	chr6:135122871:G:A	7.33583e-75	24.826	-1.44581
135123011	chr6:135123011:G:A	6.72756e-84	-1.13622e-09	2.5704
135123354	chr6:135123354:T:G	5.82737e-82	7.03192	-1.39409e-09
135123754	chr6:135123754:T:C	1.10112e-85	-1.13622e-09	-1.54207
135123767	chr6:135123767:G:A	1.0437e-85	-1.13622e-09	-1.59563
135124041	chr6:135124041:A:C	1.19204e-74	25.4084	-1.54273
135124310	chr6:135124310:C:T	7.02249e-71	29.4354	3.11151
135124319	chr6:135124319:G:A	9.28177e-86	-1.13622e-09	-1.71293
135124569	chr6:135124569:A:C	6.83027e-86	-1.13622e-09	-2.01962
135124570	chr6:135124570:A:G	7.36614e-86	-1.13622e-09	-1.94409
135124676	chr6:135124676:T:A	9.22703e-76	23.0689	-1.76193
135125331	chr6:135125331:A:G	6.31761e-84	-1.13622e-09	2.50753
135125703	chr6:135125703:C:T	6.58055e-84	4.25381	-1.70551
135125715	chr6:135125715:A:G	6.82693e-86	-1.13622e-09	-2.02011
135126231	chr6:135126231:A:C	2.9517e-83	4.04915	-1.39409e-09
135126422	chr6:135126422:G:A	7.28153e-86	-1.13622e-09	-1.95564
135126635	chr6:135126635:T:C	4.39295e-75	24.8615	-1.99408
135126682	chr6:135126682:T:C	2.86316e-71	30.1628	1.48696
135126941	chr6:135126941:C:G	8.7576e-86	-1.13622e-09	-1.77106
135127146	chr6:135127146:C:A	1.43101e-85	-1.13622e-09	-1.28002
135127505	chr6:135127505:T:C	8.39105e-75	25.337	-1.82236
135127738	chr6:135127738:C:A	6.84421e-86	-1.13622e-09	-2.01758
135127925	chr6:135127925:A:G	8.74862e-86	-1.13622e-09	-1.77209
135127935	chr6:135127935:T:C	8.75901e-86	-1.13622e-09	-1.7709
135127936	chr6:135127936:G:A	8.74963e-86	-1.13622e-09	-1.77197
135128068	chr6:135128068:G:A	9.72034e-86	-1.13622e-09	-1.66676
135128074	chr6:135128074:G:A	7.00555e-86	-1.13622e-09	-1.99428
135128177	chr6:135128177:C:T	1.0494e-74	25.7304	-1.99211
135128237	chr6:135128237:T:C	8.82891e-86	-1.13622e-09	-1.76295
135128388	chr6:135128388:T:G	8.30341e-86	-1.13622e-09	-1.82432
135128485	chr6:135128485:A:G	6.82974e-86	-1.13622e-09	-2.0197
135129348	chr6:135129348:G:T	2.46327e-86	-1.1865	-1.853
135129539	chr6:135129539:G:C	8.74892e-86	-1.13622e-09	-1.77205
135129617	chr6:135129617:T:C	6.29143e-76	22.358	-1.43399
135130059	chr6:135130059:A:G	1.28555e-83	4.68319	-1.46523
135130279	chr6:135130279:T:G	6.87229e-86	-1.13622e-09	-2.01349
135130426	chr6:135130426:T:A	9.9361e-41	89.4931	12.4784
135130442	chr6:135130442:C:T	1.10092e-75	22.8132	-1.32958
135130512	chr6:135130512:G:A	6.86508e-86	-1.13622e-09	-2.01453
135130681	chr6:135130681:A:G	2.46011e-85	-1.13622e-09	-0.738194
135131078	chr6:135131078:T:A	2.18758e-73	26.0447	0.730675
135131614	chr6:135131614:T:C	8.75297e-86	-1.13622e-09	-1.77159
135131738	chr6:135131738:A:G	2.01945e-85	-1.13622e-09	-0.935574
135131754	chr6:135131754:T:C	1.63252e-73	25.5788	0.903982
135132448	chr6:135132448:T:C	1.95034e-85	-1.13622e-09	-0.970392
135132570	chr6:135132570:C:A	3.35568e-85	-1.13622e-09	-0.427745
135132889	chr6:135132889:C:A	1.72294e-74	24.2384	-0.00430948
135133247	chr6:135133247:C:T	1.67322e-75	22.9224	-1.0202
135133355	chr6:135133355:C:T	3.82292e-86	-0.875113	-1.72485
135133564	chr6:135133564:G:C	2.1157e-85	-1.13622e-09	-0.889013
135133890	chr6:135133890:T:C	4.05061e-86	-2.54211	-1.39409e-09
135134191	chr6:135134191:A:G	1.14367e-75	22.6206	-1.09894
135134559	chr6:135134559:G:T	8.81958e-86	-1.13622e-09	-1.76401
135134563	chr6:135134563:C:T	1.02562e-85	-1.13622e-09	-1.6131
135135114	chr6:135135114:C:T	1.18031e-85	-1.13622e-09	-1.47262
135135154	chr6:135135154:G:A	1.92723e-85	-1.13622e-09	-0.982315
135135570	chr6:135135570:G:A	8.84083e-86	-1.13622e-09	-1.7616
135135620	chr6:135135620:A:G	2.1746e-74	24.6196	-0.152733
135136403	chr6:135136403:A:G	4.58427e-84	3.93476	-1.74794
135136579	chr6:135136579:T:C	4.00075e-86	-2.5545	-1.39409e-09
135136623	chr6:135136623:T:C	3.66016e-85	-1.13622e-09	-0.340892
135137285	chr6:135137285:A:G	3.67745e-76	22.2553	-1.86824
135137457	chr6:135137457:C:A	1.49502e-76	21.118	-1.63103
135137642	chr6:135137642:AC:A	1.20459e-85	-1.13622e-09	-1.45226
135137768	chr6:135137768:C:T	7.7136e-86	-1.13622e-09	-1.898
135138053	chr6:135138053:CT:C	3.83554e-84	3.99991	-1.99142
135138345	chr6:135138345:A:C	3.78032e-84	-1.13622e-09	1.994
135138411	chr6:135138411:T:C	9.5448e-86	-1.13622e-09	-1.68499
135138487	chr6:135138487:C:G	7.81166e-86	-1.13622e-09	-1.88537
135138901	chr6:135138901:T:C	8.10901e-86	-1.13622e-09	-1.84801
135138918	chr6:135138918:G:A	7.52979e-86	-1.13622e-09	-1.92212
135138964	chr6:135138964:G:T	3.31575e-84	-1.13622e-09	1.86287
135139178	chr6:135139178:A:G	9.50544e-86	-1.13622e-09	-1.68912
135139235	chr6:135139235:C:T	1.70376e-85	-1.13622e-09	-1.10556
135139269	chr6:135139269:T:C	9.54262e-86	-1.13622e-09	-1.68522
135139397	chr6:135139397:G:A	9.59968e-86	-1.13622e-09	-1.67925
135139541	chr6:135139541:A:G	6.83771e-86	-1.13622e-09	-2.01853
135139600	chr6:135139600:T:G	1.14752e-84	-0.859558	1.66135
135139861	chr6:135139861:A:G	7.31778e-84	4.12967	-1.47518
135139944	chr6:135139944:A:G	1.29333e-85	-1.13622e-09	-1.38117
135139996	chr6:135139996:C:T	1.71483e-75	22.2908	-0.364049
135139998	chr6:135139998:G:A	1.7656e-83	4.41014	-0.874882
135140108	chr6:135140108:C:G	6.82975e-86	-1.13622e-09	-2.01969
135140276	chr6:135140276:G:A	7.63614e-86	-1.13622e-09	-1.90809
135140799	chr6:135140799:A:G	3.16886e-75	22.3214	0.219467
135141324	chr6:135141324:C:T	8.69609e-86	-1.13622e-09	-1.77811
135141542	chr6:135141542:A:G	5.3792e-85	1.4903	-1.44616
135141551	chr6:135141551:G:A	6.84892e-86	-1.13622e-09	-2.01689
135141706	chr6:135141706:C:T	7.30774e-86	-1.13622e-09	-1.95205
135141937	chr6:135141937:T:C	7.4656e-86	-1.13622e-09	-1.93068
135142189	chr6:135142189:T:C	1.24463e-85	-1.13622e-09	-1.41956
135142195	chr6:135142195:G:A	1.26931e-75	21.4898	0.136101
135142207	chr6:135142207:C:T	1.49475e-85	-1.13622e-09	-1.23644
135142415	chr6:135142415:G:A	7.34609e-86	-1.13622e-09	-1.94682
135142459	chr6:135142459:G:A	5.65835e-86	-2.20785	-1.39409e-09
135142541	chr6:135142541:T:C	7.7572e-84	-1.13622e-09	2.71281
135142766	chr6:135142766:G:A	7.68476e-86	-1.13622e-09	-1.90174
135142809	chr6:135142809:C:T	2.32848e-75	22.2132	0.0194211
135142859	chr6:135142859:G:T	7.09178e-84	-1.13622e-09	2.62312
135142945	chr6:135142945:T:A	1.91028e-85	-1.13622e-09	-0.991149
135144000	chr6:135144000:G:T	6.82301e-84	-1.13622e-09	2.58449
135144130	chr6:135144130:G:T	7.71211e-84	-1.13622e-09	2.70698
135144336	chr6:135144336:T:C	1.04499e-52	68.4193	5.97164
135144413	chr6:135144413:A:C	1.62053e-75	21.9477	-0.0774443
135144482	chr6:135144482:G:T	9.4643e-84	-1.13622e-09	2.91171
135146050	chr6:135146050:C:T	8.47459e-59	62.1794	-1.81347
135146383	chr6:135146383:T:A	9.10809e-53	68.516	5.73753
135146587	chr6:135146587:T:A	7.63537e-85	1.7761	-1.3817
135146658	chr6:135146658:G:C	6.85753e-86	-1.13622e-09	-2.01564
135146779	chr6:135146779:C:G	7.40533e-86	-1.13622e-09	-1.93878
135147166	chr6:135147166:G:T	6.94889e-86	-1.13622e-09	-2.0024
135147172	chr6:135147172:C:T	1.8064e-54	65.3853	4.94779
135147742	chr6:135147742:C:T	6.94144e-86	-1.13622e-09	-2.00347
135147781	chr6:135147781:C:T	6.91628e-86	-1.13622e-09	-2.0071
135147923	chr6:135147923:A:T	3.83197e-86	-2.5976	-1.39409e-09
135148137	chr6:135148137:C:A	6.85385e-86	-1.13622e-09	-2.01617
135148614	chr6:135148614:C:T	7.79397e-76	21.7062	-0.567978
135148746	chr6:135148746:AT:A	5.1661e-84	-1.13622e-09	2.30631
135149562	chr6:135149562:G:A	6.84605e-86	-1.13622e-09	-2.01731
135149689	chr6:135149689:A:G	4.53129e-84	-1.13622e-09	2.17519
135149698	chr6:135149698:C:G	8.48292e-86	-1.80293	-1.39409e-09
135149876	chr6:135149876:T:C	6.91952e-86	-1.13622e-09	-2.00664
135150063	chr6:135150063:A:T	3.29551e-85	-1.13622e-09	-0.445838
135150351	chr6:135150351:T:C	7.78382e-86	-1.13622e-09	-1.88894
135150426	chr6:135150426:C:T	7.74647e-86	-1.13622e-09	-1.89375
135150464	chr6:135150464:A:G	5.15849e-84	-1.13622e-09	2.30483
135150478	chr6:135150478:T:C	5.49383e-76	21.7724	-0.983914
135151364	chr6:135151364:A:G	5.31739e-55	65.0005	4.10969
135151529	chr6:135151529:T:C	7.50286e-86	-1.13622e-09	-1.9257
135151642	chr6:135151642:A:G	1.17831e-85	-1.47432	-1.39409e-09
135152623	chr6:135152623:G:T	7.79581e-86	-1.13622e-09	-1.8874
135152739	chr6:135152739:C:T	3.8284e-84	-1.13622e-09	2.00663
135152760	chr6:135152760:T:C	3.858e-84	-1.13622e-09	2.01434
135152789	chr6:135152789:T:A	2.03604e-82	3.47833	2.50204
135152904	chr6:135152904:T:G	7.79141e-86	-1.13622e-09	-1.88796
135153138	chr6:135153138:A:G	8.10927e-60	59.7547	-1.73548
135153496	chr6:135153496:T:C	4.80829e-76	21.5671	-0.911843
135153702	chr6:135153702:C:T	7.28955e-86	-1.13622e-09	-1.95454
135154684	chr6:135154684:A:G	6.97019e-86	-1.13622e-09	-1.99934
135154735	chr6:135154735:G:A	7.50983e-86	-1.13622e-09	-1.92477
135154983	chr6:135154983:A:C	6.63425e-55	65.4659	3.86549
135155248	chr6:135155248:C:G	1.00638e-85	-1.63204	-1.39409e-09
135155302	chr6:135155302:A:T	4.35619e-76	21.4342	-0.877722
135155413	chr6:135155413:G:A	4.85934e-55	65.2003	3.81974
135155461	chr6:135155461:A:C	7.72162e-86	-1.13622e-09	-1.89696
135155622	chr6:135155622:G:A	3.59678e-84	-1.13622e-09	1.94423
135155656	chr6:135155656:T:C	3.87657e-86	-2.58603	-1.39409e-09
135155768	chr6:135155768:G:A	1.30821e-85	-1.13622e-09	-1.36974
135156117	chr6:135156117:G:A	3.4479e-85	-1.13622e-09	-0.400632
135156130	chr6:135156130:C:T	1.88414e-82	3.52207	2.38076
135156199	chr6:135156199:A:G	3.39435e-85	1.49652	-1.91281
135156378	chr6:135156378:G:A	6.94278e-86	-1.13622e-09	-2.00328
135156388	chr6:135156388:G:A	7.02559e-86	-1.13622e-09	-1.99142
135156768	chr6:135156768:T:C	7.86852e-86	-1.13622e-09	-1.87811
135156849	chr6:135156849:T:A	1.10981e-58	62.4732	-1.83757
135157099	chr6:135157099:A:T	6.95024e-86	-1.13622e-09	-2.00221
135158266	chr6:135158266:C:T	8.15216e-86	-1.13622e-09	-1.8427
135158276	chr6:135158276:C:T	8.77035e-86	-1.13622e-09	-1.76961
135158277	chr6:135158277:A:G	4.59449e-85	1.71243	-1.82597
135158292	chr6:135158292:C:T	6.94186e-86	-1.13622e-09	-2.00341
135158338	chr6:135158338:G:A	6.83643e-86	-1.13622e-09	-2.01872
135158413	chr6:135158413:A:G	3.25724e-84	3.82765	-1.98258
135158423	chr6:135158423:A:C	6.42555e-85	-1.13622e-09	0.221885
135158539	chr6:135158539:C:T	9.38288e-85	1.42335	-0.822862
135158802	chr6:135158802:G:A	9.05825e-86	-1.13622e-09	-1.73731
135158869	chr6:135158869:T:C	7.81535e-86	-1.13622e-09	-1.88489
135158916	chr6:135158916:T:C	1.47397e-55	66.6464	1.18071
135158954	chr6:135158954:C:T	1.00243e-85	-1.13622e-09	-1.63597
135159009	chr6:135159009:T:G	1.58389e-55	66.9487	0.950371
135159277	chr6:135159277:G:A	7.95655e-86	-1.13622e-09	-1.86699
135159405	chr6:135159405:G:A	8.64818e-86	-1.13622e-09	-1.78363
135159438	chr6:135159438:A:G	2.58949e-85	1.31581	-2.00275
135159565	chr6:135159565:A:G	2.19479e-84	-1.13622e-09	1.45027
135160261	chr6:135160261:C:T	6.82751e-86	-1.13622e-09	-2.02002
135160317	chr6:135160317:A:G	1.06238e-85	-1.13622e-09	-1.57789
135160332	chr6:135160332:C:T	1.00012e-85	-1.13622e-09	-1.63828
135160550	chr6:135160550:C:T	8.47687e-86	-1.13622e-09	-1.80364
135160747	chr6:135160747:T:A	2.43912e-54	69.6476	0.985816
135160813	chr6:135160813:A:T	1.00851e-85	-1.13622e-09	-1.62993
135161232	chr6:135161232:T:C	8.0855e-86	-1.13622e-09	-1.85091
135161428	chr6:135161428:C:T	1.65912e-84	3.11609	-1.94561
135161542	chr6:135161542:G:C	9.09025e-86	-1.13622e-09	-1.73378
135161681	chr6:135161681:A:C	7.85882e-85	2.44306	-2.01983
135162431	chr6:135162431:C:A	7.50527e-86	-1.13622e-09	-1.92538
135162604	chr6:135162604:C:A	2.1448e-84	3.38258	-1.95534
135162671	chr6:135162671:T:A	1.25569e-56	64.6069	0.75733
135162673	chr6:135162673:T:C	7.39036e-85	2.36401	-2.00223
135162734	chr6:135162734:A:G	1.03505e-85	-1.13622e-09	-1.60395
135163079	chr6:135163079:A:G	6.90129e-86	-1.13622e-09	-2.00927
135163414	chr6:135163414:C:G	6.914e-86	-1.13622e-09	-2.00744
135163460	chr6:135163460:G:A	7.81106e-86	-1.13622e-09	-1.88544
135163571	chr6:135163571:C:T	1.55646e-83	3.40919	-1.39409e-09
135163746	chr6:135163746:A:G	6.90256e-86	-1.13622e-09	-2.00909
135163777	chr6:135163777:C:T	6.93223e-86	-1.13622e-09	-2.0048
135163956	chr6:135163956:C:T	9.34264e-52	72.1129	4.46858
135164191	chr6:135164191:C:T	6.86357e-86	-1.13622e-09	-2.01476
135164360	chr6:135164360:G:A	2.20959e-55	68.2399	-0.00791484
135165003	chr6:135165003:G:A	2.13791e-83	3.7266	-1.39409e-09
135165148	chr6:135165148:GAGAAAAC:G	1.15387e-75	22.2468	-0.71618
135165174	chr6:135165174:T:C	7.24059e-86	-1.13622e-09	-1.96128
135165369	chr6:135165369:C:T	7.12588e-86	-1.13622e-09	-1.97725
135165842	chr6:135165842:C:T	1.7287e-85	-1.13622e-09	-1.09103
135166364	chr6:135166364:G:C	1.00714e-77	18.7879	-1.99846
135166430	chr6:135166430:T:C	3.22131e-85	-1.13622e-09	-0.46861
135166476	chr6:135166476:A:G	3.53227e-64	48.7906	-0.8128
135166661	chr6:135166661:T:A	4.9956e-81	6.22517	2.95533
135166945	chr6:135166945:G:A	5.88217e-64	48.871	-0.3832
135167076	chr6:135167076:G:A	1.53558e-85	-1.13622e-09	-1.20949
135167159	chr6:135167159:C:T	6.89211e-86	-1.13622e-09	-2.01061
135167324	chr6:135167324:AAAAG:A	4.54811e-84	-1.13622e-09	2.1789
135167358	chr6:135167358:T:C	3.56556e-76	19.6311	0.725051
135167547	chr6:135167547:G:A	9.37603e-86	-1.13622e-09	-1.70283
135167868	chr6:135167868:T:C	6.9259e-86	-1.13622e-09	-2.00572
135167931	chr6:135167931:T:C	2.16101e-76	19.0943	0.761097
135168044	chr6:135168044:G:T	3.19132e-84	1.82462	-1.39409e-09
135168231	chr6:135168231:G:GTA	5.47129e-86	-2.24147	-1.39409e-09
135168345	chr6:135168345:G:A	1.68648e-85	-1.13622e-09	-1.11575
135169336	chr6:135169336:A:G	9.51688e-86	-1.13622e-09	-1.68792
135169760	chr6:135169760:C:T	2.50465e-75	20.5729	1.73265
135169869	chr6:135169869:G:A	6.89816e-86	-1.13622e-09	-2.00973
135170342	chr6:135170342:G:A	1.01086e-85	-1.13622e-09	-1.62759
135170349	chr6:135170349:G:A	2.40309e-76	19.2168	0.744805
135170389	chr6:135170389:G:C	6.84829e-86	-1.13622e-09	-2.01698
135170431	chr6:135170431:G:T	6.90928e-86	-1.13622e-09	-2.00812
135170734	chr6:135170734:G:T	9.10773e-79	16.3773	-1.99107
135171396	chr6:135171396:C:T	9.27446e-85	2.17507	-1.5862
135171399	chr6:135171399:C:T	1.0589e-74	22.5083	1.239
135172055	chr6:135172055:T:C	7.78876e-86	-1.13622e-09	-1.8883
135172139	chr6:135172139:G:A	3.34676e-85	-1.13622e-09	-0.430406
135172740	chr6:135172740:A:C	2.36638e-86	-2.15882	-0.920799
135172756	chr6:135172756:T:C	3.80209e-85	-1.13622e-09	-0.302848
135173039	chr6:135173039:T:C	2.98599e-85	-1.13622e-09	-0.544466
135173737	chr6:135173737:T:C	2.52166e-83	5.8887	-1.99701
135173882	chr6:135173882:C:A	1.71762e-85	-1.09746	-1.39409e-09
135174088	chr6:135174088:C:T	3.47541e-81	8.86625	-0.0485932
135174277	chr6:135174277:A:G	6.68005e-85	-1.13622e-09	0.260728
135174294	chr6:135174294:A:G	7.02262e-86	-1.13622e-09	-1.99185
135174436	chr6:135174436:T:C	6.66004e-83	6.87876	-2.01586
135174727	chr6:135174727:G:A	3.53299e-85	-1.13622e-09	-0.376253
135174834	chr6:135174834:C:T	1.59486e-85	-1.13622e-09	-1.17161
135174836	chr6:135174836:G:A	6.97489e-85	-1.13622e-09	0.303918
135175329	chr6:135175329:AATT:A	1.35123e-85	-1.13622e-09	-1.33738
135176299	chr6:135176299:A:G	2.88313e-86	-2.38403	-0.498077
135176321	chr6:135176321:A:G	3.54677e-85	-1.13622e-09	-0.372359
135176948	chr6:135176948:C:T	1.39771e-84	0.999024	-1.39409e-09
135177063	chr6:135177063:C:T	1.54559e-86	-2.07012	-1.43546
135177114	chr6:135177114:A:T	6.52862e-82	8.87624	-1.73068
135177595	chr6:135177595:G:C	8.04249e-82	9.09064	-1.73654
135177619	chr6:135177619:C:T	1.15942e-85	-1.13622e-09	-1.49048
135178296	chr6:135178296:C:CA	1.0683e-85	-1.13622e-09	-1.57233
135178322	chr6:135178322:T:A	8.59386e-87	-2.07822	-2.0143
135178351	chr6:135178351:CT:C	3.52483e-85	-1.13622e-09	-0.378565
135178507	chr6:135178507:C:T	7.37895e-86	-1.94235	-1.39409e-09
135178763	chr6:135178763:T:G	9.76155e-86	-1.13622e-09	-1.66253
135179412	chr6:135179412:A:AG	3.42023e-85	-1.13622e-09	-0.408691
135179445	chr6:135179445:T:C	9.29891e-86	-1.13622e-09	-1.71109
135179635	chr6:135179635:G:C	5.72538e-72	32.0451	-2.00501
135179791	chr6:135179791:C:G	1.13536e-85	-1.13622e-09	-1.51145
135181120	chr6:135181120:G:A	8.13999e-86	-1.13622e-09	-1.84419
135181703	chr6:135181703:T:G	9.60002e-86	-1.13622e-09	-1.67922
135181728	chr6:135181728:A:G	8.24814e-86	-1.13622e-09	-1.831
135181852	chr6:135181852:C:T	2.61662e-85	-1.13622e-09	-0.676514
135182493	chr6:135182493:G:A	6.83272e-86	-1.13622e-09	-2.01926
135182625	chr6:135182625:C:A	8.19376e-86	-1.13622e-09	-1.83761
135184617	chr6:135184617:G:A	2.12261e-85	-1.13622e-09	-0.885754
135185296	chr6:135185296:C:T	8.43728e-85	-1.13622e-09	0.494263
135185304	chr6:135185304:G:A	5.98391e-81	6.60959	2.75142
135186036	chr6:135186036:A:G	3.93693e-85	-1.13622e-09	-0.267997
135186066	chr6:135186066:A:C	8.88456e-86	-1.13622e-09	-1.75667
135186236	chr6:135186236:G:T	8.01731e-86	-1.13622e-09	-1.85938
135186256	chr6:135186256:T:C	1.1553e-73	28.1137	-1.97672
135186455	chr6:135186455:T:C	8.39532e-86	-1.13622e-09	-1.81331
135187154	chr6:135187154:TAGG:T	2.80618e-85	-1.13622e-09	-0.606573
135187499	chr6:135187499:A:G	3.92626e-85	-1.13622e-09	-0.270711
135187715	chr6:135187715:C:T	3.6429e-84	1.95697	-1.39409e-09
135187993	chr6:135187993:G:A	7.17316e-86	-1.13622e-09	-1.97064
135188291	chr6:135188291:T:C	2.12837e-85	-1.13622e-09	-0.883044
135188440	chr6:135188440:A:G	4.00506e-84	2.05174	-1.39409e-09
135188794	chr6:135188794:G:A	3.61725e-85	-1.13622e-09	-0.352684
135189006	chr6:135189006:C:G	7.38687e-86	-1.13622e-09	-1.94128
135189381	chr6:135189381:C:T	3.43151e-85	-1.13622e-09	-0.405398
135189777	chr6:135189777:CTTTA:C	7.22486e-86	-1.13622e-09	-1.96345
135190366	chr6:135190366:A:T	8.83148e-86	-1.76266	-1.39409e-09
135190744	chr6:135190744:A:T	7.37772e-86	-1.13622e-09	-1.94252
135191266	chr6:135191266:A:G	7.33876e-86	-1.13622e-09	-1.94781
135191353	chr6:135191353:T:A	7.79681e-86	-1.13622e-09	-1.88727
135191641	chr6:135191641:A:G	1.70499e-86	-1.40059	-2.00683
135194274	chr6:135194274:C:G	1.14236e-85	-1.13622e-09	-1.5053
135194279	chr6:135194279:C:A	3.8239e-85	-1.13622e-09	-0.297127
135194310	chr6:135194310:T:C	3.00163e-72	31.2837	-1.88932
135194615	chr6:135194615:G:A	6.99893e-86	-1.13622e-09	-1.99523
135194656	chr6:135194656:G:A	4.75094e-86	-2.38264	-1.39409e-09
135195352	chr6:135195352:G:A	3.44954e-86	-2.70274	-1.39409e-09
135195806	chr6:135195806:C:T	4.49404e-85	-1.13622e-09	-0.135645
135195921	chr6:135195921:C:T	1.35573e-85	-1.13622e-09	-1.33406
135196137	chr6:135196137:T:G	1.73279e-85	-1.13622e-09	-1.08866
135196365	chr6:135196365:T:C	6.85847e-86	-1.13622e-09	-2.0155
135196413	chr6:135196413:G:T	1.50775e-85	-1.13622e-09	-1.22778
135196569	chr6:135196569:G:A	2.01692e-85	-1.13622e-09	-0.936828
135196676	chr6:135196676:G:A	1.32158e-86	-1.67256	-1.98959
135196765	chr6:135196765:C:A	8.67929e-86	-1.13622e-09	-1.78004
135196856	chr6:135196856:A:G	7.11122e-86	-1.13622e-09	-1.97931
135196858	chr6:135196858:G:A	1.91712e-70	35.2331	-1.68191
135196970	chr6:135196970:T:C	7.31234e-86	-1.13622e-09	-1.95142
135198179	chr6:135198179:G:A	7.10733e-86	-1.13622e-09	-1.97986
135198362	chr6:135198362:T:C	2.5064e-73	28.755	-1.84353
135198969	chr6:135198969:C:A	6.28306e-84	-1.13622e-09	2.50204
135199944	chr6:135199944:C:T	5.63493e-86	-2.212	-1.39409e-09
135200051	chr6:135200051:T:C	7.02158e-86	-1.13622e-09	-1.99199
135200151	chr6:135200151:A:G	4.40671e-85	-1.13622e-09	-0.155269
135200367	chr6:135200367:T:C	3.56934e-85	-1.13622e-09	-0.366018
135200798	chr6:135200798:G:A	1.46387e-85	-1.13622e-09	-1.25731
135200948	chr6:135200948:G:A	1.7458e-85	-1.13622e-09	-1.08119
135201086	chr6:135201086:A:T	1.52865e-84	-1.13622e-09	1.08857
135201544	chr6:135201544:A:G	2.05634e-85	0.831553	-1.74902
135201617	chr6:135201617:A:G	1.51345e-70	35.0564	-1.74163
135201801	chr6:135201801:T:C	2.57669e-78	15.0543	0.3719
135202112	chr6:135202112:G:A	3.57615e-81	6.63455	2.21168
135202437	chr6:135202437:C:T	1.34564e-85	-1.13622e-09	-1.34153
135202445	chr6:135202445:T:C	1.04032e-78	15.4822	-0.962932
135202525	chr6:135202525:C:T	2.24632e-85	-1.13622e-09	-0.829107
135202603	chr6:135202603:G:A	3.4302e-86	-2.70836	-1.39409e-09
135202636	chr6:135202636:A:G	2.13287e-78	14.9283	0.30889
135202648	chr6:135202648:G:A	1.49345e-70	34.6998	-1.39834
135203128	chr6:135203128:A:T	1.5359e-84	-1.13622e-09	1.0933
135203350	chr6:135203350:T:A	3.87566e-85	-1.13622e-09	-0.283682
135203378	chr6:135203378:A:G	6.85417e-79	14.7639	-0.661962
135203415	chr6:135203415:C:T	1.5414e-80	12.2353	-1.92803
135204256	chr6:135204256:C:T	3.85936e-85	-1.13622e-09	-0.287898
135204481	chr6:135204481:T:G	4.67712e-85	-0.0957148	-1.39409e-09
135204599	chr6:135204599:A:G	1.06081e-78	15.3847	-0.845934
135204608	chr6:135204608:G:A	2.62738e-85	-1.13622e-09	-0.672411
135205630	chr6:135205630:C:T	2.59684e-80	12.4272	-1.59842
135205875	chr6:135205875:G:A	1.96169e-85	-1.13622e-09	-0.964594
135205899	chr6:135205899:G:A	7.06526e-86	-1.13622e-09	-1.98579
135206176	chr6:135206176:G:A	1.02929e-85	-2.37582	0.766288
135206370	chr6:135206370:C:T	1.60301e-85	-1.13622e-09	-1.16652
135206418	chr6:135206418:C:T	6.84069e-86	-1.13622e-09	-2.0181
135206743	chr6:135206743:T:C	7.41386e-86	-1.13622e-09	-1.93763
135207162	chr6:135207162:C:T	6.43447e-71	34.4738	-2.01431
135207350	chr6:135207350:G:A	9.02259e-86	-1.13622e-09	-1.74125
135207467	chr6:135207467:C:G	1.15466e-85	-1.13622e-09	-1.49459
135207584	chr6:135207584:A:G	1.78791e-78	15.4122	-0.351424
135207682	chr6:135207682:T:G	1.78452e-85	-1.13622e-09	-1.05925
135207795	chr6:135207795:C:T	4.53931e-85	-1.13622e-09	-0.125624
135207853	chr6:135207853:G:A	9.25389e-86	-1.13622e-09	-1.71594
135207978	chr6:135207978:C:T	4.87651e-84	4.15455	-1.90594
135208018	chr6:135208018:C:T	2.15782e-85	-1.13622e-09	-0.869298
135208073	chr6:135208073:T:A	9.68735e-80	12.7104	-0.565072
135208423	chr6:135208423:C:T	2.56117e-80	12.3863	-1.57133
135208901	chr6:135208901:C:A	4.46007e-71	34.1099	-2.01691
135209284	chr6:135209284:A:G	6.91438e-86	-1.13622e-09	-2.00738
135210072	chr6:135210072:A:T	5.4245e-85	-1.13622e-09	0.0525271
135210313	chr6:135210313:C:G	3.85542e-80	12.7889	-1.5649
135210662	chr6:135210662:T:C	2.34066e-86	-2.70592	-0.384628
135210715	chr6:135210715:A:G	4.21242e-85	-1.13622e-09	-0.200362
135210964	chr6:135210964:T:G	7.09732e-86	-1.98127	-1.39409e-09
135211130	chr6:135211130:T:A	4.77433e-86	-2.37773	-1.39409e-09
135211666	chr6:135211666:C:T	1.54776e-85	-1.13622e-09	-1.20159
135211694	chr6:135211694:A:G	2.55294e-83	3.90402	-1.39409e-09
135211751	chr6:135211751:G:A	6.85787e-86	-1.13622e-09	-2.01559
135212098	chr6:135212098:G:C	5.39179e-85	-1.13622e-09	0.0464789
135212146	chr6:135212146:T:G	2.23008e-86	-2.70514	-0.433807
135213017	chr6:135213017:G:A	3.85044e-85	-1.13622e-09	-0.29021
135213164	chr6:135213164:C:T	3.82868e-85	-1.13622e-09	-0.295878
135213685	chr6:135213685:T:C	3.54529e-86	-2.67536	-1.39409e-09
135213703	chr6:135213703:G:A	1.47744e-85	-1.13622e-09	-1.24808
135213816	chr6:135213816:T:C	1.35124e-85	-1.13622e-09	-1.33737
135213880	chr6:135213880:G:A	3.95298e-85	-2.69141	2.42748
135214102	chr6:135214102:C:T	1.80104e-81	9.75831	-1.598
135214309	chr6:135214309:T:C	2.46212e-81	10.0385	-1.5655
135214594	chr6:135214594:T:G	1.94972e-85	-1.13622e-09	-0.970711
135214660	chr6:135214660:C:T	1.08953e-85	-1.13622e-09	-1.55265
135214883	chr6:135214883:C:T	1.61941e-74	26.1268	-1.95475
135214893	chr6:135214893:C:A	5.59169e-85	-1.13622e-09	0.0828836
135215322	chr6:135215322:C:T	9.92835e-86	-1.13622e-09	-1.64559
135215358	chr6:135215358:T:C	1.51757e-85	-2.68309	1.46181
135215440	chr6:135215440:TCTTACCCAGGTAAC:T	5.59169e-85	-1.13622e-09	0.0828836
135215448	chr6:135215448:A:G	3.93611e-85	-2.67544	2.40723
135215631	chr6:135215631:T:C	7.15528e-86	-1.13622e-09	-1.97313
135216059	chr6:135216059:CTGTT:C	7.9489e-86	-1.86795	-1.39409e-09
135216752	chr6:135216752:C:G	1.96814e-81	9.70346	-1.45443
135216759	chr6:135216759:A:G	3.94751e-81	10.1867	-1.24164
135217454	chr6:135217454:G:A	9.38219e-86	-1.14679	-0.555384
135217501	chr6:135217501:A:G	7.12181e-83	5.43612	-0.506187
135217965	chr6:135217965:G:A	8.20293e-84	2.76868	-1.39409e-09
135218816	chr6:135218816:ACT:A	6.93007e-85	-1.13622e-09	0.297472
135219084	chr6:135219084:G:A	2.225e-85	-1.13622e-09	-0.83864
135219109	chr6:135219109:T:C	1.64342e-85	-1.13622e-09	-1.14162
135219242	chr6:135219242:G:A	3.98583e-86	-2.42623	-0.132012
135219311	chr6:135219311:A:G	4.04865e-86	-2.45502	-0.0875843
135219411	chr6:135219411:T:C	1.43352e-85	-1.13622e-09	-1.27826
135219913	chr6:135219913:G:C	3.52131e-85	-1.13622e-09	-0.379565
135220031	chr6:135220031:G:A	5.06486e-86	-1.96744	-0.351217
135220076	chr6:135220076:G:A	1.16366e-85	-1.13622e-09	-1.48683
135220257	chr6:135220257:G:A	2.50236e-86	-1.81602	-1.20773
135220939	chr6:135220939:G:A	7.45588e-86	-1.93198	-1.39409e-09
135220966	chr6:135220966:C:A	7.16271e-86	-1.13622e-09	-1.97209
135221359	chr6:135221359:T:C	5.09056e-86	-2.31359	-1.39409e-09
135221654	chr6:135221654:G:A	2.18707e-86	-1.9381	-1.22032
135221661	chr6:135221661:G:A	4.91711e-86	-2.70872	0.360458
135221711	chr6:135221711:C:T	6.93093e-86	-1.13622e-09	-2.00499
135221922	chr6:135221922:G:A	2.44524e-85	-1.13622e-09	-0.744256
135222339	chr6:135222339:G:A	3.88897e-85	-1.13622e-09	-0.280255
135222699	chr6:135222699:T:C	1.16891e-83	3.12284	-1.39409e-09
135222701	chr6:135222701:A:T	4.41931e-86	-2.50451	0.0495123
135222761	chr6:135222761:C:T	2.75759e-85	-1.13622e-09	-0.624042
135222789	chr6:135222789:T:G	2.18193e-86	-2.16254	-0.998233
135223219	chr6:135223219:C:T	2.47261e-86	-2.1754	-0.860308
135223420	chr6:135223420:G:T	1.33633e-85	-0.14169	-1.20678
135223671	chr6:135223671:C:T	2.5015e-85	-1.13622e-09	-0.721509
135224247	chr6:135224247:G:A	2.41445e-86	-2.07749	-0.982015
135224322	chr6:135224322:T:G	2.04583e-86	-2.48715	-0.738029
135224888	chr6:135224888:T:C	3.25591e-85	-1.13622e-09	-0.457926
135225264	chr6:135225264:A:G	1.22723e-85	-1.13622e-09	-1.43364
135225291	chr6:135225291:T:C	1.06825e-85	-1.13622e-09	-1.57238
135225700	chr6:135225700:G:A	3.42824e-86	-2.70893	-1.39409e-09
135226036	chr6:135226036:C:T	5.54882e-86	-1.71398	-0.513418
135226471	chr6:135226471:A:G	2.52151e-85	-1.13622e-09	-0.713538
135226886	chr6:135226886:C:T	7.59256e-86	-1.13622e-09	-1.91381
135227298	chr6:135227298:A:G	5.90224e-84	2.43952	-1.39409e-09
135227630	chr6:135227630:G:C	6.84046e-86	-1.13622e-09	-2.01813
135228963	chr6:135228963:C:T	6.70417e-87	-2.33404	-2.00679
135229168	chr6:135229168:G:A	1.96236e-85	-1.13622e-09	-0.964251
135229205	chr6:135229205:C:T	6.82948e-87	-2.31513	-2.00719
135229291	chr6:135229291:C:G	4.18035e-85	-0.208004	-1.39409e-09
135229583	chr6:135229583:A:T	1.40356e-86	-2.61722	-0.984751
135229602	chr6:135229602:A:G	1.06529e-84	-1.13622e-09	0.727433
135230348	chr6:135230348:T:C	5.31984e-84	2.33563	-1.39409e-09
135230619	chr6:135230619:C:T	3.87358e-85	-1.13622e-09	-0.284218
135230622	chr6:135230622:T:A	9.11141e-87	-2.59404	-1.44
135230623	chr6:135230623:T:A	9.08113e-86	-1.13622e-09	-1.73478
135230631	chr6:135230631:C:A	8.68605e-86	-1.13622e-09	-1.77926
135230632	chr6:135230632:T:C	1.17581e-86	-1.76219	-2.01683
135231055	chr6:135231055:C:T	7.59324e-86	-1.13622e-09	-1.91372
135231096	chr6:135231096:T:G	8.98015e-85	-1.13622e-09	0.556619
135232022	chr6:135232022:G:A	6.95499e-86	-1.13622e-09	-2.00152
135232061	chr6:135232061:G:A	1.07872e-86	-1.8451	-2.02011
135232064	chr6:135232064:C:T	1.30226e-86	-2.52208	-1.15481
135232222	chr6:135232222:T:C	1.35935e-86	-2.65216	-0.981817
135232688	chr6:135232688:G:T	7.15025e-86	-1.13622e-09	-1.97384
135232692	chr6:135232692:C:T	6.91454e-86	-1.13622e-09	-2.00736
135232898	chr6:135232898:C:G	4.17279e-86	-2.27211	-0.24029
135233171	chr6:135233171:G:A	1.71088e-85	-1.10139	-1.39409e-09
135233912	chr6:135233912:T:C	7.61621e-86	-1.13622e-09	-1.9107
135234401	chr6:135234401:C:T	8.48473e-86	-1.13622e-09	-1.80272
135234775	chr6:135234775:G:A	1.20824e-86	-2.67302	-1.0788
135235123	chr6:135235123:C:T	4.63222e-86	-2.6743	0.266358
135235170	chr6:135235170:GT:G	1.66381e-84	1.1733	-1.39409e-09
135235312	chr6:135235312:C:T	2.5349e-86	-2.68843	-0.322399
135235687	chr6:135235687:G:A	2.00426e-85	-0.370733	-0.57239
135235847	chr6:135235847:C:T	1.77102e-85	-1.06684	-1.39409e-09
135235941	chr6:135235941:C:T	9.22106e-86	-1.13622e-09	-1.71949
135235995	chr6:135235995:C:T	1.94436e-85	-1.13622e-09	-0.973464
135236132	chr6:135236132:A:G	7.6329e-86	-1.13622e-09	-1.90851
135236396	chr6:135236396:T:G	5.09875e-85	-1.13622e-09	-0.00940192
135236552	chr6:135236552:CCCTTCTT:C	1.66858e-86	-2.65587	-0.773145
135237575	chr6:135237575:T:A	9.31813e-87	-2.65618	-1.35542
135237867	chr6:135237867:A:G	1.44596e-86	-2.66186	-0.910348
135237977	chr6:135237977:C:T	8.19429e-86	-1.13622e-09	-1.83755
135238077	chr6:135238077:T:C	3.16261e-86	-0.803642	-1.98594
135238120	chr6:135238120:A:G	7.27298e-86	-1.13622e-09	-1.95682
135238283	chr6:135238283:G:A	1.5464e-86	-2.6557	-0.849354
135238322	chr6:135238322:C:T	8.74809e-86	-1.13622e-09	-1.77215
135238645	chr6:135238645:T:C	3.17313e-86	-2.32101	-0.465258
135238655	chr6:135238655:A:G	1.6796e-86	-2.6632	-0.759228
135238808	chr6:135238808:G:A	5.40986e-85	-1.13622e-09	0.0498245
135239019	chr6:135239019:T:C	9.66697e-87	-2.68298	-1.29188
135239824	chr6:135239824:C:A	1.6705e-86	-2.65416	-0.773705
135239921	chr6:135239921:A:T	7.29085e-86	-1.95436	-1.39409e-09
135240169	chr6:135240169:G:A	2.35584e-85	-1.13622e-09	-0.781502
135240634	chr6:135240634:T:C	6.62902e-85	-1.13622e-09	0.25306
135240789	chr6:135240789:TA:T	1.41278e-86	-2.59372	-1.0017
135241331	chr6:135241331:A:G	8.69018e-86	-1.13622e-09	-1.77879
135241404	chr6:135241404:T:G	7.36277e-86	-1.13622e-09	-1.94455
135241769	chr6:135241769:A:G	1.03943e-86	-2.56812	-1.33418
135242082	chr6:135242082:C:T	1.19067e-85	-1.13622e-09	-1.46388
135243086	chr6:135243086:C:T	1.88559e-86	-1.41732	-1.88943
135243237	chr6:135243237:G:A	9.75256e-87	-1.95228	-2.01376
135243812	chr6:135243812:T:C	2.22094e-86	-1.12633	-2.01672
135244195	chr6:135244195:C:CA	9.14282e-86	-1.72801	-1.39409e-09
135244243	chr6:135244243:A:C	2.44147e-86	-1.0372	-2.01118
135244253	chr6:135244253:C:T	2.7757e-86	-2.33754	-0.58254
135244340	chr6:135244340:A:T	3.43733e-86	-2.70629	-1.39409e-09
135246309	chr6:135246309:A:G	9.72627e-87	-2.57988	-1.38886
135246558	chr6:135246558:AG:A	7.236e-83	4.94584	-1.39409e-09
135247534	chr6:135247534:G:A	1.31554e-86	-2.0784	-1.58833
135248284	chr6:135248284:C:T	4.09214e-86	-2.35863	-0.173285
135248315	chr6:135248315:A:AC	1.56163e-85	-1.19267	-1.39409e-09
135248349	chr6:135248349:T:A	1.60667e-85	-1.13622e-09	-1.16423
135248947	chr6:135248947:A:G	8.76966e-85	0.169738	0.363162
135248957	chr6:135248957:T:C	1.21406e-84	0.612285	0.245871
135248987	chr6:135248987:A:G	8.69248e-87	-2.56274	-1.51837
135249137	chr6:135249137:A:AT	1.56685e-85	-1.18933	-1.39409e-09
135249294	chr6:135249294:A:T	7.01241e-86	-1.13622e-09	-1.9933
135250046	chr6:135250046:A:G	4.80911e-85	-0.0678861	-1.39409e-09
135250068	chr6:135250068:C:T	6.25765e-85	-1.13622e-09	0.195407
135250073	chr6:135250073:G:A	5.27514e-86	-2.27798	-1.39409e-09
135250683	chr6:135250683:G:A	4.04442e-86	-2.38882	-0.154823
135250956	chr6:135250956:T:C	1.98253e-85	-0.0855002	-0.868525
135251239	chr6:135251239:G:T	3.94277e-85	-1.13622e-09	-0.266513
135251808	chr6:135251808:C:T	3.67261e-85	-1.13622e-09	-0.337496
135251928	chr6:135251928:G:A	1.68087e-85	-1.13622e-09	-1.11909
135252114	chr6:135252114:C:T	2.19954e-82	2.44123	3.61637
135252162	chr6:135252162:C:G	7.20425e-86	-1.13622e-09	-1.96631
135253025	chr6:135253025:C:T	4.66615e-86	-2.40065	-1.39409e-09
135253700	chr6:135253700:T:C	8.71679e-86	-1.13622e-09	-1.77573
135254071	chr6:135254071:G:A	3.6951e-86	-0.671634	-1.96234
135254113	chr6:135254113:C:T	3.71077e-86	-2.42269	-0.207052
135254220	chr6:135254220:T:C	1.1508e-86	-2.26704	-1.53348
135254372	chr6:135254372:C:T	4.11762e-86	-2.41195	-0.11376
135254593	chr6:135254593:G:A	8.64106e-86	-1.13622e-09	-1.78446
135254606	chr6:135254606:G:C	4.29383e-86	-2.59903	0.115231
135255106	chr6:135255106:A:G	1.975e-86	-1.8202	-1.44021
135255444	chr6:135255444:G:A	6.89165e-86	-1.13622e-09	-2.01067
135255637	chr6:135255637:G:C	1.4145e-86	-2.16785	-1.42635
135255643	chr6:135255643:T:C	1.53348e-86	-1.9278	-1.58564
135255758	chr6:135255758:G:A	8.74153e-86	-1.13622e-09	-1.7729
135255867	chr6:135255867:G:A	1.25145e-84	-1.13622e-09	0.888489
135256214	chr6:135256214:G:A	5.07589e-85	-1.13622e-09	-0.0138964
135256257	chr6:135256257:G:A	9.39774e-86	-1.70051	-1.39409e-09
135256457	chr6:135256457:C:T	7.67434e-87	-2.57897	-1.62671
135256544	chr6:135256544:T:C	3.59634e-86	-2.66107	-1.39409e-09
135256657	chr6:135256657:A:G	9.13975e-85	-1.13622e-09	0.574235
135257222	chr6:135257222:A:G	6.98272e-86	-1.13622e-09	-1.99754
135257286	chr6:135257286:T:A	6.40114e-85	-1.13622e-09	0.218079
135257410	chr6:135257410:A:G	2.10868e-85	-0.892335	-1.39409e-09
135257744	chr6:135257744:C:T	5.55695e-86	-2.22593	-1.39409e-09
135257977	chr6:135257977:C:T	2.25582e-86	-2.18667	-0.940798
135258626	chr6:135258626:TA:T	7.6672e-86	-1.13622e-09	-1.90403
135258759	chr6:135258759:G:A	2.43203e-86	-2.32501	-0.727243
135259584	chr6:135259584:C:A	1.28536e-86	-2.29021	-1.39974
135259815	chr6:135259815:T:C	1.04364e-86	-2.46599	-1.43228
135259868	chr6:135259868:G:T	1.11282e-85	-1.13622e-09	-1.5315
135260070	chr6:135260070:A:G	7.50248e-86	-1.13622e-09	-1.92575
135260103	chr6:135260103:C:T	1.05632e-86	-2.45442	-1.43178
135260138	chr6:135260138:A:G	6.82847e-86	-1.13622e-09	-2.01988
135260414	chr6:135260414:A:G	3.26907e-85	1.34017	-1.79406
135260562	chr6:135260562:C:T	2.39991e-86	-2.69256	-0.372991
135260935	chr6:135260935:T:C	2.60512e-86	-2.14767	-0.835828
135261402	chr6:135261402:C:A	3.55966e-86	-2.67132	-1.39409e-09
135261428	chr6:135261428:C:T	6.52127e-86	-2.06591	-1.39409e-09
135261653	chr6:135261653:G:GCCAT	2.38545e-86	-2.11102	-0.960573
135261676	chr6:135261676:G:A	2.18439e-85	-1.13622e-09	-0.857059
135261690	chr6:135261690:T:C	6.2309e-87	-2.44071	-1.97333
135261929	chr6:135261929:T:C	6.56041e-87	-2.42608	-1.93643
135262001	chr6:135262001:G:A	3.48646e-86	-2.6921	-1.39409e-09
135262253	chr6:135262253:C:T	1.39153e-83	-1.13622e-09	3.29718
135262454	chr6:135262454:C:T	8.92075e-85	-1.13622e-09	0.549982
135262635	chr6:135262635:C:T	7.77768e-86	-1.13622e-09	-1.88972
135262877	chr6:135262877:A:C	1.21483e-85	-1.13622e-09	-1.4438
135263011	chr6:135263011:T:C	8.88128e-87	-2.18348	-1.87614
135263160	chr6:135263160:C:G	9.11229e-87	-2.17872	-1.85523
135263264	chr6:135263264:TTTG:T	6.83496e-86	-1.13622e-09	-2.01893
135263830	chr6:135263830:G:A	8.10813e-86	-1.13622e-09	-1.84812
135263955	chr6:135263955:G:A	1.28854e-85	-1.13622e-09	-1.38489
135264221	chr6:135264221:T:C	3.48673e-86	-2.69202	-1.39409e-09
135264350	chr6:135264350:C:T	6.7026e-87	-2.36923	-1.97185
135264378	chr6:135264378:A:T	8.58802e-86	-1.13622e-09	-1.79061
135264414	chr6:135264414:A:G	7.01836e-86	-2.39315	0.400696
135264556	chr6:135264556:A:G	1.66825e-84	2.15842	-0.982455
135264570	chr6:135264570:T:C	1.17792e-85	-1.13622e-09	-1.47464
135265087	chr6:135265087:T:C	8.63904e-87	-2.06823	-2.01904
135265124	chr6:135265124:C:T	2.28639e-86	-1.29008	-1.82393
135265350	chr6:135265350:T:C	1.35444e-85	-1.13622e-09	-1.33501
135266540	chr6:135266540:T:A	7.03209e-87	-2.51653	-1.77655
135266585	chr6:135266585:A:G	9.72532e-84	-1.13622e-09	2.93892
135267587	chr6:135267587:G:T	1.19717e-85	-1.13622e-09	-1.45844
135267804	chr6:135267804:T:C	6.83837e-86	-1.13622e-09	-2.01843
135267925	chr6:135267925:T:C	9.92568e-87	-2.0672	-1.88125
135268129	chr6:135268129:T:C	7.75891e-86	-1.13622e-09	-1.89214
135268628	chr6:135268628:T:C	1.97561e-86	-2.42121	-0.838895
135268630	chr6:135268630:G:A	9.25083e-86	-1.13622e-09	-1.71627
135268705	chr6:135268705:G:A	1.43114e-84	1.16755	-0.144896
135269109	chr6:135269109:A:G	1.17241e-86	-1.83468	-1.94724
135269470	chr6:135269470:A:C	2.19172e-84	-1.13622e-09	1.44887
135269491	chr6:135269491:A:T	1.76049e-85	-1.13622e-09	-1.07281
135269698	chr6:135269698:C:T	7.33646e-86	-1.13622e-09	-1.94813
135269810	chr6:135269810:G:A	8.69061e-86	-1.13622e-09	-1.77874
135269850	chr6:135269850:G:A	2.84161e-85	-1.13622e-09	-0.594026
135270006	chr6:135270006:T:A	8.56239e-84	0.747557	2.06401
135270322	chr6:135270322:C:T	7.148e-86	-1.13622e-09	-1.97415
135270458	chr6:135270458:G:A	6.61582e-87	-2.64408	-1.71003
135270740	chr6:135270740:ACT:A	7.95266e-86	-1.13622e-09	-1.86748
135271073	chr6:135271073:G:A	9.90989e-87	-1.93119	-2.01885
135271125	chr6:135271125:G:A	7.65001e-86	-1.13622e-09	-1.90628
135271587	chr6:135271587:A:G	1.04814e-86	-2.62313	-1.27083
135271618	chr6:135271618:G:A	2.02574e-85	-1.13622e-09	-0.932462
135271761	chr6:135271761:G:A	6.94852e-86	-1.13622e-09	-2.00245
135271835	chr6:135271835:T:C	2.60236e-84	-1.13622e-09	1.62061
135271836	chr6:135271836:A:G	5.07863e-85	-1.13622e-09	-0.0133554
135271880	chr6:135271880:G:T	1.34685e-84	-1.13622e-09	0.961956
135271917	chr6:135271917:G:T	8.78005e-86	-1.13622e-09	-1.7685
135271967	chr6:135271967:C:A	1.10495e-85	-1.13622e-09	-1.53859
135272097	chr6:135272097:C:T	6.86105e-86	-1.13622e-09	-2.01512
135272166	chr6:135272166:G:C	2.20744e-86	-2.63873	-0.510423
135272288	chr6:135272288:A:G	2.53437e-86	-2.63813	-0.372914
135272343	chr6:135272343:C:A	1.01498e-86	-2.26586	-1.66026
135272431	chr6:135272431:T:C	9.9597e-87	-2.3281	-1.61692
135272456	chr6:135272456:G:A	7.90475e-86	-1.13622e-09	-1.87352
135272680	chr6:135272680:C:T	1.23142e-85	-1.13622e-09	-1.43023
135273114	chr6:135273114:A:G	1.6314e-85	-1.13622e-09	-1.14896
135273321	chr6:135273321:G:T	1.2328e-85	-1.13622e-09	-1.42911
135273519	chr6:135273519:A:G	2.7561e-85	-1.13622e-09	-0.62458
135274021	chr6:135274021:C:T	1.39353e-85	-1.13622e-09	-1.30656
135274044	chr6:135274044:G:A	2.55981e-85	-1.13622e-09	-0.698466
135274300	chr6:135274300:C:G	7.05255e-86	-1.13622e-09	-1.98759
135274422	chr6:135274422:A:G	5.17602e-86	-2.70607	0.409121
135274445	chr6:135274445:T:C	9.88944e-87	-2.33253	-1.61957
135274476	chr6:135274476:G:A	3.43316e-86	-2.7075	-1.39409e-09
135274922	chr6:135274922:G:A	3.78293e-86	-2.70924	0.0987534
135275683	chr6:135275683:C:T	8.59418e-86	-1.13622e-09	-1.7899
135275735	chr6:135275735:C:T	9.64966e-87	-2.37785	-1.59879
135275878	chr6:135275878:T:A	1.03692e-85	-1.13622e-09	-1.60214
135275989	chr6:135275989:C:A	2.50858e-86	-2.62609	-0.395178
135276049	chr6:135276049:G:T	6.87541e-86	-1.13622e-09	-2.01303
135276125	chr6:135276125:C:T	3.37461e-85	-2.32859	1.90647
135276201	chr6:135276201:T:C	6.94863e-86	-1.13622e-09	-2.00244
135276404	chr6:135276404:A:G	8.28445e-85	-1.13622e-09	0.475983
135276608	chr6:135276608:T:C	7.12639e-84	-1.13622e-09	2.62799
135276652	chr6:135276652:T:TAAAC	2.93873e-86	-2.62194	-0.241061
135276780	chr6:135276780:A:G	6.95581e-86	-1.13622e-09	-2.00141
135276855	chr6:135276855:A:G	1.25135e-85	-1.13622e-09	-1.41417
135276989	chr6:135276989:A:T	7.79796e-86	-1.13622e-09	-1.88712
135277229	chr6:135277229:A:G	5.8821e-86	-2.66395	0.494881
135277798	chr6:135277798:T:A	7.64551e-86	-1.13622e-09	-1.90686
135277983	chr6:135277983:A:T	4.91183e-86	-1.82166	-0.527677
135278150	chr6:135278150:A:G	2.34569e-85	-1.13622e-09	-0.785818
135278592	chr6:135278592:TAA:T	5.25723e-86	-2.70825	0.426874
135278608	chr6:135278608:T:C	6.78026e-85	-2.70413	2.97975
135278796	chr6:135278796:A:G	1.96963e-85	-0.96055	-1.39409e-09
135278821	chr6:135278821:C:T	7.12428e-87	-2.46765	-1.81241
135279071	chr6:135279071:C:A	4.46301e-85	-2.65868	2.5161
135279111	chr6:135279111:C:G	1.07412e-85	-1.13622e-09	-1.5669
135279174	chr6:135279174:C:T	3.4211e-85	-2.70425	2.29581
135279657	chr6:135279657:T:C	1.9439e-84	-1.13622e-09	1.32888
135279714	chr6:135279714:C:T	5.08479e-84	-1.13622e-09	2.29044
135279949	chr6:135279949:T:G	6.94071e-86	-1.13622e-09	-2.00358
135280085	chr6:135280085:C:G	1.19163e-84	-1.13622e-09	0.839512
135280544	chr6:135280544:A:G	1.08362e-85	-1.13622e-09	-1.55809
135281088	chr6:135281088:G:A	1.87033e-85	-1.13622e-09	-1.01228
135281391	chr6:135281391:C:T	6.366e-85	-1.13622e-09	0.212574
135281745	chr6:135281745:A:G	9.1819e-85	0.578836	-1.39409e-09
135281852	chr6:135281852:G:A	3.81062e-85	-1.13622e-09	-0.300607
135282602	chr6:135282602:T:C	3.55492e-84	1.93252	-1.39409e-09
135282771	chr6:135282771:A:G	5.89076e-87	-2.68819	-1.782
135282865	chr6:135282865:T:C	9.74926e-85	-1.13622e-09	0.638793
135282931	chr6:135282931:A:G	9.83511e-85	-1.13622e-09	0.64756
135282932	chr6:135282932:C:T	6.92148e-86	-2.58993	0.58358
135283016	chr6:135283016:A:AAAG	6.86413e-87	-2.54228	-1.77498
135283183	chr6:135283183:T:G	3.68069e-85	-1.13622e-09	-0.335298
135283500	chr6:135283500:G:A	2.2466e-85	-1.13622e-09	-0.82898
135283620	chr6:135283620:T:C	8.22148e-85	-1.13622e-09	0.468352
135283800	chr6:135283800:T:C	6.84107e-86	-1.13622e-09	-2.01804
135283805	chr6:135283805:C:G	6.82935e-86	-1.13622e-09	-2.01975
135284586	chr6:135284586:AAAAT:A	1.52814e-85	-1.66709	0.452747
135284663	chr6:135284663:G:A	6.85493e-86	-1.13622e-09	-2.01601
135285247	chr6:135285247:C:CCA	5.92142e-87	-2.69807	-1.76692
135285427	chr6:135285427:G:A	2.01644e-85	-2.49352	1.55645
135285753	chr6:135285753:T:C	6.01585e-87	-2.67917	-1.77
135286055	chr6:135286055:C:T	7.54391e-86	-1.13622e-09	-1.92024
135286183	chr6:135286183:A:G	7.17408e-86	-1.13622e-09	-1.97051
135286681	chr6:135286681:A:G	9.24784e-84	-1.13622e-09	2.88858
135286711	chr6:135286711:C:A	7.21159e-86	-1.13622e-09	-1.96529
135287106	chr6:135287106:A:C	9.08664e-87	-2.70449	-1.33227
135287299	chr6:135287299:A:C	5.08049e-87	-2.67444	-1.94372
135288400	chr6:135288400:C:A	1.72222e-84	2.62104	-1.41324
135288579	chr6:135288579:CTA:C	7.49781e-86	-1.13622e-09	-1.92637
135288781	chr6:135288781:A:T	2.3677e-85	-0.776479	-1.39409e-09
135288849	chr6:135288849:A:C	7.40642e-87	-2.67701	-1.56421
135289828	chr6:135289828:G:A	5.07312e-85	-1.13622e-09	-0.0144421
135289946	chr6:135289946:C:T	1.20944e-85	-1.13622e-09	-1.44824
135290432	chr6:135290432:A:G	2.48902e-84	-1.13622e-09	1.57608
135291440	chr6:135291440:GA:G	2.75966e-84	-1.13622e-09	1.67929
135292049	chr6:135292049:C:T	4.83168e-87	-2.6902	-1.97817
135292548	chr6:135292548:G:T	5.82878e-87	-2.70941	-1.77135
135292604	chr6:135292604:T:A	8.37813e-86	-1.13622e-09	-1.81536
135292826	chr6:135292826:G:A	2.73069e-85	-0.633845	-1.39409e-09
135292903	chr6:135292903:C:G	4.45101e-85	-1.13622e-09	-0.145268
135293071	chr6:135293071:G:A	6.85422e-86	-1.13622e-09	-2.01612
135293409	chr6:135293409:AAAAAAAAAAAAAAAAG:A	4.30372e-85	-1.13622e-09	-0.178919
135293756	chr6:135293756:T:C	4.34514e-85	-1.13622e-09	-0.169339
135293976	chr6:135293976:T:C	4.11732e-85	-1.13622e-09	-0.223195
135294170	chr6:135294170:C:T	1.23177e-86	-2.54993	-1.1826
135294577	chr6:135294577:T:C	4.27308e-85	-1.13622e-09	-0.186063
135294720	chr6:135294720:AAAAG:A	9.01903e-86	-1.13622e-09	-1.74165
135295646	chr6:135295646:G:A	4.25755e-86	-2.49229	-1.39409e-09
135295827	chr6:135295827:G:A	1.78847e-84	-1.13622e-09	1.24555
135296463	chr6:135296463:A:G	1.50134e-85	-2.58522	1.35318
135297049	chr6:135297049:C:T	1.45985e-85	-1.13622e-09	-1.26006
135297196	chr6:135297196:G:A	6.37457e-86	-1.9912	-0.0974704
135297745	chr6:135297745:A:G	3.823e-85	-1.13622e-09	-0.297362
135298037	chr6:135298037:C:A	8.13293e-86	-1.13622e-09	-1.84506
135298267	chr6:135298267:G:C	3.38243e-85	-1.13622e-09	-0.419803
135298291	chr6:135298291:G:A	2.28625e-84	-1.13622e-09	1.4911
135298409	chr6:135298409:A:G	2.34345e-85	-0.786772	-1.39409e-09
135298807	chr6:135298807:G:A	6.85422e-86	-1.13622e-09	-2.01612
135298858	chr6:135298858:C:T	6.1289e-86	-2.04536	-0.0826108
135299135	chr6:135299135:T:C	1.61534e-85	-2.26951	1.11066
135299463	chr6:135299463:G:A	6.90591e-85	-1.13622e-09	0.29398
135299624	chr6:135299624:T:C	7.86409e-86	-1.13622e-09	-1.87868
135299870	chr6:135299870:T:C	4.58429e-86	-2.00348	-0.414867
135300000	chr6:135300000:C:T	8.66832e-84	-1.13622e-09	2.82386
135300034	chr6:135300034:T:C	5.32072e-86	-1.85612	-0.413255
135300914	chr6:135300914:C:A	7.29029e-86	-1.13622e-09	-1.95444
135301091	chr6:135301091:T:C	8.01129e-86	-1.13622e-09	-1.86013
135301635	chr6:135301635:T:C	6.19166e-85	-1.13622e-09	0.184806
135301681	chr6:135301681:T:G	2.36812e-86	-1.52854	-1.55034
135301815	chr6:135301815:C:T	4.96608e-85	-1.13622e-09	-0.0357677
135301867	chr6:135301867:A:G	1.29072e-85	-2.6447	1.2615
135302150	chr6:135302150:T:C	2.23141e-85	-1.13622e-09	-0.835766
135302446	chr6:135302446:C:T	1.59543e-86	-1.63951	-1.83433
135302614	chr6:135302614:AGTT:A	9.93133e-87	-2.47335	-1.47452
135302721	chr6:135302721:G:A	7.05275e-86	-1.13622e-09	-1.98757
135302775	chr6:135302775:GGAA:G	6.98074e-86	-1.13622e-09	-1.99783
135302876	chr6:135302876:A:G	7.16222e-86	-1.13622e-09	-1.97216
135302966	chr6:135302966:C:G	6.99367e-86	-1.13622e-09	-1.99598
135303025	chr6:135303025:T:G	6.83811e-86	-1.13622e-09	-2.01847
135303673	chr6:135303673:G:A	1.02594e-85	-2.70958	1.09678
135303944	chr6:135303944:G:A	6.83237e-86	-1.13622e-09	-2.01931
135303949	chr6:135303949:C:T	3.32665e-85	-1.13622e-09	-0.436433
135304573	chr6:135304573:C:A	7.24534e-86	-1.13622e-09	-1.96062
135305210	chr6:135305210:T:G	4.30006e-86	-2.66259	0.18024
135305304	chr6:135305304:C:T	6.84136e-86	-1.13622e-09	-2.018
135306177	chr6:135306177:T:C	1.76613e-85	-1.13622e-09	-1.06961
135306231	chr6:135306231:T:C	6.49201e-87	-2.64254	-1.73046
135306396	chr6:135306396:G:A	6.00835e-87	-2.43174	-2.01868
135306402	chr6:135306402:A:G	4.72809e-87	-2.70779	-1.98226
135306480	chr6:135306480:G:A	7.70033e-86	-1.13622e-09	-1.89972
135306536	chr6:135306536:A:G	2.1658e-85	-0.865608	-1.39409e-09
135306805	chr6:135306805:T:C	1.45402e-85	-1.13622e-09	-1.26406
135306855	chr6:135306855:G:A	7.26182e-87	-2.44896	-1.81197
135306960	chr6:135306960:T:A	1.26838e-85	-1.13622e-09	-1.40066
135307054	chr6:135307054:G:A	3.37967e-85	-1.13622e-09	-0.42062
135307669	chr6:135307669:A:G	1.1344e-85	-1.13622e-09	-1.5123
135307707	chr6:135307707:A:G	6.94835e-86	-1.13622e-09	-2.00248
135307728	chr6:135307728:T:G	9.84846e-86	-1.13622e-09	-1.65367
135308003	chr6:135308003:A:T	1.20756e-85	-1.13622e-09	-1.4498
135308008	chr6:135308008:T:C	1.374e-85	-1.13622e-09	-1.32067
135308280	chr6:135308280:G:C	5.17961e-87	-2.5811	-2.01774
135308334	chr6:135308334:G:C	3.64962e-84	-1.13622e-09	1.95881
135309215	chr6:135309215:G:C	7.0293e-86	-1.13622e-09	-1.9909
135309232	chr6:135309232:A:G	5.34152e-87	-2.55321	-2.01485
135310091	chr6:135310091:A:G	7.71758e-86	-1.13622e-09	-1.89748
135310879	chr6:135310879:GTT:G	1.23496e-85	-1.13622e-09	-1.42736
135311075	chr6:135311075:G:A	6.98553e-86	-1.13622e-09	-1.99714
135311210	chr6:135311210:G:A	5.29903e-87	-2.70945	-1.8666
135311487	chr6:135311487:A:C	2.87967e-86	-2.70792	-0.175389
135311511	chr6:135311511:C:T	2.61518e-86	-2.70684	-0.272814
135311604	chr6:135311604:C:T	8.0073e-87	-2.39811	-1.7651
135312067	chr6:135312067:G:A	8.66773e-86	0.228895	-2.01027
135312633	chr6:135312633:T:C	1.40393e-85	-1.13622e-09	-1.29912
135312868	chr6:135312868:T:C	1.68239e-85	-2.65973	1.54154
135312895	chr6:135312895:C:G	5.2662e-87	-2.56906	-2.01319
135313060	chr6:135313060:T:C	7.08973e-86	-1.13622e-09	-1.98234
135313237	chr6:135313237:G:A	4.63337e-87	-2.70687	-2.00341
135313283	chr6:135313283:A:G	7.05262e-86	-1.13622e-09	-1.98758
135313962	chr6:135313962:G:C	3.07892e-86	-2.68128	-0.13512
135314002	chr6:135314002:A:G	5.87308e-87	-2.45455	-2.01864
135314411	chr6:135314411:A:G	5.20876e-87	-2.58955	-2.00368
135314482	chr6:135314482:C:G	1.00242e-85	-1.13622e-09	-1.63598
135314940	chr6:135314940:T:C	1.00069e-85	-1.13622e-09	-1.63771
135314961	chr6:135314961:G:A	8.22754e-86	-1.13622e-09	-1.8335
135315389	chr6:135315389:C:T	1.045e-85	-1.13622e-09	-1.59438
135315634	chr6:135315634:A:C	1.09285e-85	-1.13622e-09	-1.54961
135315888	chr6:135315888:C:G	1.13343e-85	-1.13622e-09	-1.51315
135316176	chr6:135316176:C:T	5.16953e-87	-2.5904	-2.01039
135316731	chr6:135316731:C:A	1.04946e-85	-1.13622e-09	-1.59012
135317239	chr6:135317239:G:A	7.82198e-86	-1.13622e-09	-1.88405
135318086	chr6:135318086:C:T	7.18755e-86	-1.13622e-09	-1.96863
135318150	chr6:135318150:C:T	9.81397e-86	-1.13622e-09	-1.65718
135318179	chr6:135318179:C:T	1.70011e-85	-1.13622e-09	-1.10771
135318451	chr6:135318451:G:T	6.8728e-87	-2.67402	-1.64197
135318506	chr6:135318506:C:T	2.10178e-86	-2.70047	-0.49773
135318845	chr6:135318845:A:G	9.22541e-86	-0.159007	-1.56001
135319827	chr6:135319827:G:C	1.27811e-86	-2.41789	-1.27771
135319909	chr6:135319909:ACTT:A	2.07385e-85	-1.13622e-09	-0.908993
135320069	chr6:135320069:G:C	6.90939e-86	-1.13622e-09	-2.0081
135320279	chr6:135320279:C:A	1.18589e-86	-2.64568	-1.12481
135320313	chr6:135320313:A:C	2.2615e-85	0.681455	-1.50382
135320347	chr6:135320347:G:C	7.26668e-86	-1.13622e-09	-1.95768
135320430	chr6:135320430:G:T	6.90905e-86	-1.13622e-09	-2.00815
135320475	chr6:135320475:G:T	4.14499e-85	-0.216497	-1.39409e-09
135320951	chr6:135320951:G:T	2.93419e-85	-0.561968	-1.39409e-09
135321224	chr6:135321224:C:T	5.1075e-84	-1.13622e-09	2.2949
135321618	chr6:135321618:T:C	1.08743e-86	-2.66134	-1.19582
135321652	chr6:135321652:T:C	1.18744e-83	-1.13622e-09	3.13857
135321920	chr6:135321920:G:A	6.85088e-86	-1.13622e-09	-2.01661
135322716	chr6:135322716:T:C	1.15498e-85	-1.13622e-09	-1.49432
135322831	chr6:135322831:G:T	4.13668e-85	-0.218504	-1.39409e-09
135324063	chr6:135324063:T:C	8.61375e-86	-1.13622e-09	-1.78762
135324065	chr6:135324065:G:A	1.38404e-86	-2.63773	-0.97825
135324083	chr6:135324083:G:A	1.35721e-85	-1.13622e-09	-1.33297
135324309	chr6:135324309:C:T	8.39275e-87	-2.67573	-1.44047
135324408	chr6:135324408:T:TA	6.06551e-87	-2.4371	-2.00385
135324413	chr6:135324413:T:C	1.44912e-85	-1.13622e-09	-1.26744
135324906	chr6:135324906:A:G	7.26243e-86	-1.13622e-09	-1.95827
135325554	chr6:135325554:T:C	1.412e-85	0.510618	-1.80401
135325872	chr6:135325872:G:A	1.12911e-85	-1.13622e-09	-1.51696
135325961	chr6:135325961:A:T	6.09985e-87	-2.70965	-1.72565
135326614	chr6:135326614:G:A	3.37613e-84	1.88092	-1.39409e-09
135326626	chr6:135326626:T:C	7.08964e-86	-1.13622e-09	-1.98235
135326774	chr6:135326774:T:TG	6.73824e-86	-2.69013	0.656945
135327875	chr6:135327875:C:T	5.66288e-87	-2.49194	-2.0177
135327981	chr6:135327981:C:T	6.9033e-86	-1.13622e-09	-2.00898
135328678	chr6:135328678:A:G	1.1111e-86	-2.59191	-1.24373
135328921	chr6:135328921:T:C	7.15291e-86	-1.13622e-09	-1.97346
135328964	chr6:135328964:A:G	6.99516e-86	-1.13622e-09	-1.99576
135329128	chr6:135329128:G:A	5.7981e-87	-2.4668	-2.01924
135329686	chr6:135329686:T:C	1.37732e-85	-1.13622e-09	-1.31826
135330117	chr6:135330117:A:C	6.82792e-86	-1.13622e-09	-2.01996
135330282	chr6:135330282:C:A	1.41831e-85	-1.28893	-1.39409e-09
135330677	chr6:135330677:C:A	1.37619e-85	-1.13622e-09	-1.31908
135330876	chr6:135330876:G:T	4.14213e-85	-0.217187	-1.39409e-09
135330940	chr6:135330940:A:G	3.70241e-86	-2.632	-1.39409e-09
135331260	chr6:135331260:G:C	1.34624e-85	-1.13622e-09	-1.34108
135331969	chr6:135331969:C:T	7.12495e-86	-1.13622e-09	-1.97738
135332041	chr6:135332041:C:A	6.99226e-86	-1.13622e-09	-1.99618
135332219	chr6:135332219:A:G	2.29041e-86	-2.60928	-0.502969
135332260	chr6:135332260:G:T	1.74031e-86	-2.60602	-0.780895
135332717	chr6:135332717:A:C	6.34222e-87	-2.3964	-1.99994
135332958	chr6:135332958:T:C	6.8329e-86	-1.13622e-09	-2.01923
135333143	chr6:135333143:A:C	7.09829e-86	-1.13622e-09	-1.98113
135333235	chr6:135333235:CAAT:C	1.34957e-85	-1.13622e-09	-1.33861
135333412	chr6:135333412:T:C	7.71719e-86	-1.13622e-09	-1.89753
135334480	chr6:135334480:A:G	6.88775e-86	-1.13622e-09	-2.01124
135334726	chr6:135334726:T:C	4.5815e-87	-2.70193	-2.01961
135334986	chr6:135334986:T:G	2.8343e-85	-0.0812723	-0.515329
135335066	chr6:135335066:T:A	7.10382e-86	-1.13622e-09	-1.98035
135335344	chr6:135335344:T:C	6.83444e-86	-1.13622e-09	-2.01901
135335910	chr6:135335910:T:C	6.85311e-86	-1.13622e-09	-2.01628
135336028	chr6:135336028:A:G	6.85756e-86	-1.13622e-09	-2.01563
135336317	chr6:135336317:C:T	7.12491e-86	-1.13622e-09	-1.97739
135336478	chr6:135336478:G:C	7.33687e-86	-1.13622e-09	-1.94807
135336600	chr6:135336600:C:T	6.9419e-86	-1.13622e-09	-2.00341
135336624	chr6:135336624:A:G	6.92707e-86	-1.13622e-09	-2.00555
135337112	chr6:135337112:A:T	6.93079e-86	-1.13622e-09	-2.00501
135337922	chr6:135337922:C:T	6.95273e-86	-1.13622e-09	-2.00185
135338169	chr6:135338169:G:A	9.97661e-86	-1.13622e-09	-1.64074
135338531	chr6:135338531:C:T	6.30162e-87	-2.4476	-1.95516
135338565	chr6:135338565:A:G	1.85294e-85	-1.13622e-09	-1.02163
135338932	chr6:135338932:T:C	4.67338e-86	-2.01496	-0.384139
135339010	chr6:135339010:C:G	1.02477e-85	-1.13622e-09	-1.61393
135339223	chr6:135339223:A:T	1.36369e-85	-1.13622e-09	-1.3282
135339284	chr6:135339284:C:T	7.07154e-86	-1.13622e-09	-1.9849
135339832	chr6:135339832:T:C	7.1066e-86	-1.13622e-09	-1.97996
135339906	chr6:135339906:A:G	7.1128e-86	-1.13622e-09	-1.97909
135339963	chr6:135339963:T:C	7.84305e-86	-1.13622e-09	-1.88136
135339966	chr6:135339966:C:T	7.11674e-86	-1.13622e-09	-1.97853
135340272	chr6:135340272:T:C	6.9448e-86	-1.13622e-09	-2.00299
135340313	chr6:135340313:G:A	1.95525e-85	-1.13622e-09	-0.967879
135340358	chr6:135340358:G:A	8.97544e-84	-1.13622e-09	2.85868
135340396	chr6:135340396:A:T	1.87193e-85	-1.13622e-09	-1.01143
135340400	chr6:135340400:A:C	7.35974e-86	-1.13622e-09	-1.94496
135340491	chr6:135340491:T:A	1.8756e-86	-2.59558	-0.716471
135341234	chr6:135341234:T:C	3.16685e-86	-2.70421	-0.0840359
135341236	chr6:135341236:C:A	4.73963e-84	-1.13622e-09	2.22015
135341239	chr6:135341239:G:A	2.49675e-84	1.57918	-1.39409e-09
135341380	chr6:135341380:A:G	1.9962e-85	-1.13622e-09	-0.947154
135341741	chr6:135341741:C:G	4.13857e-85	-0.218047	-1.39409e-09
135341970	chr6:135341970:T:C	1.08785e-82	-1.13622e-09	5.35356
135342443	chr6:135342443:C:T	5.67602e-87	-2.4888	-2.01852
135343512	chr6:135343512:G:A	4.37082e-86	-2.46603	-1.39409e-09
135343734	chr6:135343734:C:G	8.24259e-86	-1.13622e-09	-1.83167
135344571	chr6:135344571:A:G	1.02405e-85	-1.13622e-09	-1.61463
135344933	chr6:135344933:C:A	8.9169e-86	-1.13622e-09	-1.75303
135345009	chr6:135345009:T:C	7.05402e-86	-1.13622e-09	-1.98739
135345294	chr6:135345294:T:C	1.09033e-86	-2.58734	-1.26717
135345385	chr6:135345385:G:A	9.87874e-86	-1.6506	-1.39409e-09
135345388	chr6:135345388:A:C	4.92299e-86	-2.34707	-1.39409e-09
135345445	chr6:135345445:T:TA	4.8527e-85	-0.0588628	-1.39409e-09
135345648	chr6:135345648:T:C	7.08854e-86	-1.13622e-09	-1.9825
135346233	chr6:135346233:T:C	7.00884e-86	-1.13622e-09	-1.99381
135346257	chr6:135346257:C:T	7.35024e-86	-1.94625	-1.39409e-09
135347308	chr6:135347308:T:C	7.63867e-86	-1.13622e-09	-1.90776
135347338	chr6:135347338:C:G	9.98554e-86	-1.63984	-1.39409e-09
135347713	chr6:135347713:C:T	6.98698e-86	-1.13622e-09	-1.99693
135347851	chr6:135347851:A:G	3.22003e-84	1.83358	-1.39409e-09
135347893	chr6:135347893:G:A	6.97901e-86	-1.13622e-09	-1.99808
135347926	chr6:135347926:T:G	6.82691e-86	-1.13622e-09	-2.02011
135348156	chr6:135348156:CAT:C	1.81836e-85	-1.13622e-09	-1.04046
135348216	chr6:135348216:C:T	8.27824e-86	-1.13622e-09	-1.82735
135348386	chr6:135348386:C:T	7.10409e-86	-1.13622e-09	-1.98031
135348452	chr6:135348452:A:G	1.28383e-85	-1.13622e-09	-1.38855
135349017	chr6:135349017:G:A	1.6174e-85	-1.15758	-1.39409e-09
135349278	chr6:135349278:T:C	7.43054e-86	-1.13622e-09	-1.93538
135349331	chr6:135349331:A:G	7.1282e-86	-1.13622e-09	-1.97692
135349407	chr6:135349407:A:C	6.85593e-86	-1.13622e-09	-2.01587
135349593	chr6:135349593:T:G	6.84865e-86	-2.01693	-1.39409e-09
135350089	chr6:135350089:C:A	1.02038e-85	-1.13622e-09	-1.61822
135350731	chr6:135350731:G:C	6.49836e-87	-2.40898	-1.96304
135351073	chr6:135351073:T:C	5.40302e-86	-1.11054	-1.14348
135351232	chr6:135351232:T:G	6.84953e-86	-1.13622e-09	-2.0168
135351377	chr6:135351377:C:T	6.91507e-86	-1.13622e-09	-2.00728
135351588	chr6:135351588:C:T	6.99206e-86	-1.13622e-09	-1.99621
135351753	chr6:135351753:T:C	3.38473e-85	-1.13622e-09	-0.419123
135352146	chr6:135352146:C:T	2.12349e-86	-2.64456	-0.543361
135352313	chr6:135352313:A:G	7.28933e-86	-1.13622e-09	-1.95457
135352371	chr6:135352371:T:A	4.88793e-85	-0.05163	-1.39409e-09
135352714	chr6:135352714:C:T	2.02263e-85	-0.934	-1.39409e-09
135353064	chr6:135353064:G:A	6.46177e-87	-2.39403	-1.98363
135353253	chr6:135353253:G:T	6.91894e-86	-1.13622e-09	-2.00672
135353281	chr6:135353281:T:C	1.01549e-85	-1.13622e-09	-1.62303
135353806	chr6:135353806:A:T	6.96488e-86	-1.13622e-09	-2.0001
135353849	chr6:135353849:C:T	1.95076e-85	-1.13622e-09	-0.970178
135353987	chr6:135353987:T:C	6.86559e-86	-1.13622e-09	-2.01446
135354023	chr6:135354023:G:A	1.81672e-85	-1.13622e-09	-1.04137
135354030	chr6:135354030:G:A	3.79532e-85	0.308899	-0.613527
135354549	chr6:135354549:G:A	1.31621e-85	-1.13622e-09	-1.36364
135355266	chr6:135355266:C:T	2.44544e-85	-2.66614	1.92197
135355861	chr6:135355861:G:A	6.8418e-86	-1.13622e-09	-2.01793
135356479	chr6:135356479:A:C	1.98222e-85	-1.13622e-09	-0.954179
135356826	chr6:135356826:A:C	7.32635e-86	-1.13622e-09	-1.94951
135357042	chr6:135357042:G:A	7.65346e-86	-1.13622e-09	-1.90583
135357114	chr6:135357114:A:AT	9.40425e-86	-1.13622e-09	-1.69982
135357151	chr6:135357151:A:C	7.03347e-87	-2.44074	-1.85215
135357181	chr6:135357181:C:T	6.83786e-86	-1.13622e-09	-2.01851
135357355	chr6:135357355:T:C	4.5317e-85	-1.13622e-09	-0.127301
135357589	chr6:135357589:T:C	4.62031e-86	-2.41052	-1.39409e-09
135358090	chr6:135358090:C:G	4.46152e-85	-1.13622e-09	-0.142908
135358205	chr6:135358205:TGTGA:T	9.09044e-85	-1.13622e-09	0.568825
135358373	chr6:135358373:C:G	7.67036e-86	-1.13622e-09	-1.90362
135358579	chr6:135358579:T:C	7.35797e-86	-1.13622e-09	-1.9452
135358580	chr6:135358580:A:G	9.22466e-84	-1.13622e-09	2.88607
135358671	chr6:135358671:T:C	2.96843e-85	-1.13622e-09	-0.550366
135359000	chr6:135359000:T:C	1.82119e-86	-2.70849	-0.633004
135359194	chr6:135359194:T:C	7.59159e-86	-1.13622e-09	-1.91394
135359233	chr6:135359233:T:C	3.4426e-86	-2.70476	-1.39409e-09
135359326	chr6:135359326:T:C	7.15972e-86	-1.13622e-09	-1.97251
135359432	chr6:135359432:C:A	8.4767e-86	-1.13622e-09	-1.80366
135359803	chr6:135359803:G:C	1.38362e-85	-1.3137	-1.39409e-09
135360566	chr6:135360566:T:C	2.93955e-86	-2.58168	-0.281041
135361664	chr6:135361664:C:T	6.92211e-86	-1.13622e-09	-2.00626
135361729	chr6:135361729:T:C	7.66379e-86	-1.13622e-09	-1.90448
135361817	chr6:135361817:A:C	3.32087e-85	-1.13622e-09	-0.43817
135362156	chr6:135362156:TGTG:T	4.39028e-85	-1.13622e-09	-0.159005
135362313	chr6:135362313:G:A	1.13236e-85	-1.13622e-09	-1.51409
135362473	chr6:135362473:T:TC	1.49316e-85	-1.13622e-09	-1.2375
135362486	chr6:135362486:G:A	1.57053e-85	-1.13622e-09	-1.18698
135362522	chr6:135362522:A:T	6.62962e-86	-2.04944	-1.39409e-09
135362902	chr6:135362902:C:T	6.83643e-86	-1.13622e-09	-2.01872
135362997	chr6:135362997:AGATTT:A	3.53145e-86	-2.67927	-1.39409e-09
135363132	chr6:135363132:G:A	8.74316e-86	-1.13622e-09	-1.77271
135363237	chr6:135363237:A:T	3.08394e-85	-0.512188	-1.39409e-09
135363485	chr6:135363485:T:G	6.08077e-87	-2.56661	-1.87182
135363675	chr6:135363675:G:A	2.42698e-85	-1.13622e-09	-0.75175
135364135	chr6:135364135:C:T	1.19916e-85	-1.13622e-09	-1.45678
135364258	chr6:135364258:G:A	9.59242e-86	-1.13622e-09	-1.68001
135364380	chr6:135364380:C:T	4.96838e-87	-2.69522	-1.94525
135364456	chr6:135364456:C:G	1.63053e-85	-1.13622e-09	-1.14949
135364706	chr6:135364706:A:G	1.29439e-85	-1.13622e-09	-1.38036
135365180	chr6:135365180:G:T	1.58758e-85	-1.13622e-09	-1.17619
135365451	chr6:135365451:T:G	1.08183e-85	-1.55975	-1.39409e-09
135365518	chr6:135365518:C:A	1.86361e-85	-1.13622e-09	-1.01588
135365805	chr6:135365805:T:C	1.14027e-85	-1.13622e-09	-1.50713
135366283	chr6:135366283:C:T	1.14976e-85	-1.13622e-09	-1.49885
135366292	chr6:135366292:G:A	7.60019e-86	-1.13622e-09	-1.91281
135366300	chr6:135366300:T:C	1.3539e-85	-1.13622e-09	-1.33541
135366323	chr6:135366323:C:T	4.88244e-85	-0.0527522	-1.39409e-09
135366493	chr6:135366493:T:C	4.58035e-85	-1.13622e-09	-0.116623
135366737	chr6:135366737:C:T	9.82632e-86	0.0700202	-1.72594
135366924	chr6:135366924:T:C	5.00373e-87	-2.62555	-2.00784
135367575	chr6:135367575:C:T	7.59463e-86	-1.13622e-09	-1.91354
135367576	chr6:135367576:G:A	8.82561e-86	-1.13622e-09	-1.76333
135367916	chr6:135367916:TAAAG:T	2.84098e-85	-1.13622e-09	-0.59425
135368162	chr6:135368162:G:A	7.55335e-86	-1.13622e-09	-1.91899
135368193	chr6:135368193:C:T	6.86414e-86	-1.13622e-09	-2.01467
135368604	chr6:135368604:A:G	7.27311e-86	-1.13622e-09	-1.9568
135368638	chr6:135368638:G:A	1.38608e-85	-1.13622e-09	-1.31192
135368672	chr6:135368672:A:C	7.6892e-86	-1.13622e-09	-1.90117
135368739	chr6:135368739:CCCACTCTA:C	4.49619e-85	-1.13622e-09	-0.135168
135369363	chr6:135369363:G:A	1.66657e-85	-1.13622e-09	-1.12763
135369541	chr6:135369541:C:CCTAG	8.70638e-86	-1.13622e-09	-1.77693
135369604	chr6:135369604:C:A	1.38765e-85	-1.13622e-09	-1.31079
135369957	chr6:135369957:T:C	1.53207e-85	-1.13622e-09	-1.21178
135369987	chr6:135369987:G:A	1.31987e-85	-1.13622e-09	-1.36087
135369989	chr6:135369989:T:C	1.31987e-85	-1.13622e-09	-1.36087
135370396	chr6:135370396:G:C	1.52265e-85	-1.13622e-09	-1.21794
135370440	chr6:135370440:T:C	3.06351e-85	0.12864	-0.647477
135370520	chr6:135370520:G:A	1.31987e-85	-1.13622e-09	-1.36087
135370521	chr6:135370521:T:C	1.31987e-85	-1.13622e-09	-1.36087
135370535	chr6:135370535:G:T	1.32013e-85	-1.13622e-09	-1.36067
135370601	chr6:135370601:T:C	1.59003e-85	-1.13622e-09	-1.17465
135370654	chr6:135370654:G:A	3.4043e-86	-2.5547	-0.16124
135370724	chr6:135370724:G:A	4.87801e-87	-2.65133	-2.0075
135370819	chr6:135370819:C:T	6.9956e-86	-1.13622e-09	-1.9957
135371121	chr6:135371121:A:G	2.05847e-85	-1.13622e-09	-0.916437
135371409	chr6:135371409:C:T	1.49608e-85	-1.13622e-09	-1.23555
135371533	chr6:135371533:C:A	5.0734e-87	-2.60877	-2.01078
135371587	chr6:135371587:T:C	1.79545e-83	-1.13622e-09	3.55203
135372021	chr6:135372021:CATA:C	1.38608e-85	-1.13622e-09	-1.31192
135372327	chr6:135372327:A:G	1.53937e-85	-1.13622e-09	-1.20702
135372433	chr6:135372433:A:G	7.66019e-86	-1.13622e-09	-1.90495
135373329	chr6:135373329:G:A	4.39311e-86	-2.46095	-1.39409e-09
135373546	chr6:135373546:T:G	8.45217e-84	-1.13622e-09	2.79861
135373977	chr6:135373977:G:A	7.85667e-86	-1.13622e-09	-1.87962
135374342	chr6:135374342:G:C	9.62595e-86	-0.0131704	-1.66335
135374404	chr6:135374404:G:A	1.3487e-85	-1.13622e-09	-1.33926
135374409	chr6:135374409:G:A	7.08551e-86	-1.13622e-09	-1.98293
135374802	chr6:135374802:C:A	1.22272e-85	-1.13622e-09	-1.43732
135374829	chr6:135374829:A:G	5.17966e-83	-1.13622e-09	4.61151
135375265	chr6:135375265:A:G	6.89867e-87	-2.70365	-1.60859
135375459	chr6:135375459:C:T	7.01014e-87	-2.70948	-1.58673
135375519	chr6:135375519:C:T	9.2812e-86	-1.13622e-09	-1.71299
135375663	chr6:135375663:G:A	9.61115e-86	-1.13622e-09	-1.67806
135375936	chr6:135375936:A:C	6.89139e-86	-2.01071	-1.39409e-09
135375940	chr6:135375940:G:A	5.13707e-85	-0.00191457	-1.39409e-09
135376111	chr6:135376111:G:A	1.00206e-83	-1.13622e-09	2.96883
135376138	chr6:135376138:T:G	1.43873e-85	-1.13622e-09	-1.27464
135376207	chr6:135376207:T:C	9.7207e-86	-1.13622e-09	-1.66673
135376356	chr6:135376356:T:C	5.3298e-87	-2.63773	-1.93252
135376609	chr6:135376609:C:T	2.8794e-85	-1.13622e-09	-0.580815
135376619	chr6:135376619:C:T	8.00673e-86	-1.13622e-09	-1.8607
135376643	chr6:135376643:G:T	3.50479e-83	-1.13622e-09	4.2209
135377151	chr6:135377151:A:C	2.64171e-85	-1.13622e-09	-0.666973
135377396	chr6:135377396:C:A	1.253e-85	-1.13622e-09	-1.41285
135377445	chr6:135377445:G:A	5.18552e-85	-1.13622e-09	0.00747281
135377829	chr6:135377829:T:C	8.81401e-86	-1.13622e-09	-1.76464
135377876	chr6:135377876:C:A	1.33573e-85	-1.13622e-09	-1.34892
135378042	chr6:135378042:T:G	2.37707e-85	-1.13622e-09	-0.772531
135378043	chr6:135378043:GA:G	1.3572e-85	-1.13622e-09	-1.33297
135378147	chr6:135378147:C:A	1.31148e-85	-1.13622e-09	-1.36724
135378256	chr6:135378256:T:C	8.24544e-86	-1.13622e-09	-1.83132
135378488	chr6:135378488:G:A	1.38585e-85	-1.13622e-09	-1.31208
135378605	chr6:135378605:C:A	3.96403e-85	-1.13622e-09	-0.261137
135379059	chr6:135379059:T:C	1.2828e-85	-1.13622e-09	-1.38935
135379088	chr6:135379088:T:C	9.97838e-85	0.662023	-1.39409e-09
135379567	chr6:135379567:T:C	4.8752e-85	-2.62649	2.57226
135379618	chr6:135379618:T:C	7.1568e-86	-1.13622e-09	-1.97292
135380055	chr6:135380055:CTTCT:C	6.56883e-85	0.243938	-1.39409e-09
135380209	chr6:135380209:A:G	6.38572e-86	-2.08692	-1.39409e-09
135380444	chr6:135380444:G:A	1.34095e-85	-1.13622e-09	-1.34502
135380469	chr6:135380469:G:T	1.34454e-85	-1.13622e-09	-1.34234
135381273	chr6:135381273:A:G	3.33501e-85	-1.13622e-09	-0.433923
135381405	chr6:135381405:C:T	4.16943e-84	-1.13622e-09	2.09197
135381470	chr6:135381470:A:C	1.3452e-85	-1.13622e-09	-1.34185
135381768	chr6:135381768:C:A	1.34762e-85	-1.13622e-09	-1.34006
135381847	chr6:135381847:C:T	1.32143e-85	-1.13622e-09	-1.35969
135382232	chr6:135382232:G:A	4.59068e-85	1.15801	-1.27238
135382631	chr6:135382631:G:A	9.48636e-85	0.164707	0.44675
135383086	chr6:135383086:C:T	8.84146e-86	-1.13622e-09	-1.76153
135383475	chr6:135383475:GA:G	4.20515e-86	-2.67283	0.168155
135383521	chr6:135383521:T:G	2.30522e-84	1.49936	-1.39409e-09
135383617	chr6:135383617:G:C	1.26282e-85	-1.13622e-09	-1.40505
135383696	chr6:135383696:T:C	1.36751e-85	-1.13622e-09	-1.3254
135384005	chr6:135384005:A:G	6.83154e-86	-1.13622e-09	-2.01943
135384447	chr6:135384447:G:T	1.36632e-85	-1.13622e-09	-1.32628
135384815	chr6:135384815:A:C	1.08221e-85	-1.13622e-09	-1.55939
135384967	chr6:135384967:T:C	1.35723e-85	-1.13622e-09	-1.33295
135385250	chr6:135385250:G:GTTAT	1.25775e-85	-1.13622e-09	-1.40907
135385301	chr6:135385301:G:C	6.82691e-86	-1.13622e-09	-2.02011
135385355	chr6:135385355:T:C	1.22529e-85	-1.13622e-09	-1.43522
135385617	chr6:135385617:C:T	5.44273e-87	-2.63167	-1.91761
135385986	chr6:135385986:C:A	9.95678e-86	-1.13622e-09	-1.64273
135386095	chr6:135386095:G:A	2.64303e-85	-1.13622e-09	-0.666471
135386129	chr6:135386129:C:T	5.10848e-85	-0.00749544	-1.39409e-09
135386293	chr6:135386293:C:T	1.10797e-85	-0.0464597	-1.48941
135386348	chr6:135386348:C:T	1.36608e-86	-2.70679	-0.922248
135386589	chr6:135386589:T:C	1.25912e-85	-1.13622e-09	-1.40798
135386641	chr6:135386641:T:G	9.12486e-85	0.0542787	0.518326
135386986	chr6:135386986:G:C	4.40885e-86	-2.45737	-1.39409e-09
135387190	chr6:135387190:A:G	6.70351e-87	-2.70473	-1.63621
135387281	chr6:135387281:A:G	4.84606e-85	-0.0602316	-1.39409e-09
135387306	chr6:135387306:C:G	1.21994e-84	0.862991	-1.39409e-09
135387371	chr6:135387371:T:C	2.25665e-85	-0.824514	-1.39409e-09
135388070	chr6:135388070:T:TA	7.54689e-86	-0.0875397	-1.83231
135388083	chr6:135388083:G:T	8.37852e-86	-1.13622e-09	-1.81531
135388134	chr6:135388134:CAGTTAATTTTGT:C	1.34426e-85	-1.13622e-09	-1.34255
135388645	chr6:135388645:G:A	1.33543e-85	-1.13622e-09	-1.34914
135388936	chr6:135388936:T:C	8.65132e-86	-1.13622e-09	-1.78327
135389006	chr6:135389006:C:T	6.8269e-86	-1.13622e-09	-2.02011
135389359	chr6:135389359:C:T	1.33002e-85	-1.13622e-09	-1.3532
135389429	chr6:135389429:T:C	8.64776e-86	-1.13622e-09	-1.78368
135390452	chr6:135390452:T:TA	4.05076e-84	-1.13622e-09	2.06309
135390584	chr6:135390584:G:A	4.43176e-85	-1.13622e-09	-0.149601
135390826	chr6:135390826:T:C	2.86907e-85	-0.584409	-1.39409e-09
135391236	chr6:135391236:T:C	8.8514e-86	-1.13622e-09	-1.76041
135391300	chr6:135391300:G:A	7.04269e-87	-2.70654	-1.58504
135392276	chr6:135392276:T:C	4.48091e-85	-0.138572	-1.39409e-09
135392660	chr6:135392660:AT:A	6.92044e-86	-1.13622e-09	-2.0065
135393176	chr6:135393176:C:T	4.39939e-84	-1.13622e-09	2.14565
135393182	chr6:135393182:C:T	8.9965e-86	-1.13622e-09	-1.74415
135393851	chr6:135393851:T:C	1.22893e-85	-1.13622e-09	-1.43226
135393920	chr6:135393920:A:C	1.18481e-85	-1.13622e-09	-1.46882
135394027	chr6:135394027:ATTTC:A	4.33009e-84	2.12978	-1.39409e-09
135394237	chr6:135394237:C:T	1.14503e-86	-2.54754	-1.25801
135394272	chr6:135394272:T:C	1.27103e-85	-1.13622e-09	-1.39857
135394514	chr6:135394514:G:A	5.22335e-86	-2.28784	-1.39409e-09
135394832	chr6:135394832:T:G	6.93573e-86	-1.13622e-09	-2.0043
135394870	chr6:135394870:T:C	4.26331e-86	-2.49094	-1.39409e-09
135395031	chr6:135395031:G:C	1.25445e-85	-1.13622e-09	-1.4117
135395129	chr6:135395129:G:C	6.48171e-87	-2.70437	-1.67021
135395188	chr6:135395188:T:C	7.1345e-86	-1.13622e-09	-1.97604
135395371	chr6:135395371:C:T	1.26177e-85	-1.13622e-09	-1.40588
135395393	chr6:135395393:T:C	3.95573e-85	-1.13622e-09	-0.263232
135395674	chr6:135395674:T:C	4.89645e-85	-1.13622e-09	-0.0498875
135396253	chr6:135396253:C:T	8.04368e-86	-1.13622e-09	-1.8561
135396284	chr6:135396284:T:G	1.13948e-85	-1.13622e-09	-1.50782
135396313	chr6:135396313:C:T	3.15636e-85	-1.13622e-09	-0.488978
135396318	chr6:135396318:G:A	7.10521e-86	-1.13622e-09	-1.98016
135396946	chr6:135396946:G:GAT	7.01402e-86	-1.13622e-09	-1.99307
135396982	chr6:135396982:T:C	1.62597e-85	-1.13622e-09	-1.15229
135397064	chr6:135397064:A:T	7.01589e-86	-1.13622e-09	-1.99281
135398362	chr6:135398362:C:A	9.5509e-87	-2.50691	-1.48002
135398634	chr6:135398634:T:C	7.06178e-86	-1.13622e-09	-1.98629
135398909	chr6:135398909:C:A	8.94496e-86	-1.13622e-09	-1.74989
135398915	chr6:135398915:G:A	4.98903e-85	-1.13622e-09	-0.0311568
135399517	chr6:135399517:G:A	8.90222e-85	0.0988958	0.449007
135399768	chr6:135399768:C:T	6.8286e-86	-1.13622e-09	-2.01986
135400147	chr6:135400147:G:A	1.06333e-86	-2.32602	-1.55356
135400354	chr6:135400354:A:G	3.45762e-85	1.48909	-1.88691
135400751	chr6:135400751:T:C	1.08617e-85	-1.13622e-09	-1.55574
135400875	chr6:135400875:A:G	1.08823e-85	-1.13622e-09	-1.55385
135401599	chr6:135401599:CTT:C	5.96739e-87	-2.51202	-1.94524
135402232	chr6:135402232:T:C	7.01282e-87	-2.70507	-1.59076
135403098	chr6:135403098:C:T	3.23017e-85	0.166834	-0.632698
135403192	chr6:135403192:G:A	1.8362e-85	-1.13622e-09	-1.0307
135403653	chr6:135403653:A:G	7.21594e-86	-1.13622e-09	-1.96469
135403832	chr6:135403832:T:C	9.80675e-86	-1.13622e-09	-1.65791
135404251	chr6:135404251:T:C	7.14714e-86	-1.13622e-09	-1.97427
135404374	chr6:135404374:T:C	9.63171e-86	-1.13622e-09	-1.67592
135405109	chr6:135405109:C:T	9.14176e-86	-1.13622e-09	-1.72813
135405353	chr6:135405353:C:A	3.05631e-85	-1.13622e-09	-0.52119
135405922	chr6:135405922:T:C	2.24587e-86	-2.70771	-0.424175
135407284	chr6:135407284:A:T	2.96574e-85	1.34011	-1.89138
135407521	chr6:135407521:T:C	6.21747e-86	-2.11362	-1.39409e-09
135407700	chr6:135407700:G:A	6.84431e-86	-1.13622e-09	-2.01757
135408024	chr6:135408024:G:C	1.31508e-86	-2.23662	-1.43047
135408585	chr6:135408585:C:T	1.17772e-85	-1.13622e-09	-1.47482
135408839	chr6:135408839:T:C	4.20442e-86	-2.50485	-1.39409e-09
135408954	chr6:135408954:C:G	9.97433e-86	-1.13622e-09	-1.64097
135409325	chr6:135409325:T:C	6.36114e-87	-2.70961	-1.68375
135409474	chr6:135409474:C:T	6.93208e-86	-1.13622e-09	-2.00482
135409836	chr6:135409836:G:T	1.27039e-85	-1.13622e-09	-1.39907
135410001	chr6:135410001:G:C	1.43344e-85	-1.13622e-09	-1.27832
135410593	chr6:135410593:A:G	3.01149e-85	-1.13622e-09	-0.535963
135410599	chr6:135410599:G:C	4.07773e-86	-2.53544	-1.39409e-09
135411056	chr6:135411056:G:A	5.958e-87	-2.63708	-1.82175
135411326	chr6:135411326:C:CTTTAA	2.71873e-85	-0.638233	-1.39409e-09
135411333	chr6:135411333:A:T	2.87278e-85	-0.583118	-1.39409e-09
135411338	chr6:135411338:AT:A	2.69405e-85	-0.647353	-1.39409e-09
135411341	chr6:135411341:A:AGTC	2.54238e-85	-0.705297	-1.39409e-09
135411393	chr6:135411393:A:C	6.97157e-85	-1.13622e-09	0.303443
135412207	chr6:135412207:G:T	6.84886e-86	-1.13622e-09	-2.0169
135412213	chr6:135412213:T:G	7.22806e-86	-1.13622e-09	-1.96301
135412560	chr6:135412560:T:C	7.09925e-85	-1.13622e-09	0.321591
135412836	chr6:135412836:T:C	4.84741e-84	-1.13622e-09	2.24263
135413172	chr6:135413172:T:C	8.10095e-86	-2.30089	0.45189
135413405	chr6:135413405:T:C	3.61565e-85	-1.13622e-09	-0.353126
135413428	chr6:135413428:GAT:G	2.86678e-85	-1.13622e-09	-0.58521
135413601	chr6:135413601:T:A	7.08869e-85	-1.13622e-09	0.320102
135413762	chr6:135413762:T:C	1.88585e-85	-1.00402	-1.39409e-09
135414508	chr6:135414508:G:A	1.28894e-86	-1.89141	-1.79575
135414782	chr6:135414782:C:A	6.3903e-87	-2.53759	-1.8512
135414783	chr6:135414783:C:T	1.47061e-85	-1.13622e-09	-1.25272
135415100	chr6:135415100:A:G	3.21222e-86	-0.826041	-1.94798
135415118	chr6:135415118:C:T	7.18252e-86	-1.13622e-09	-1.96933
135415522	chr6:135415522:T:C	4.10276e-85	-1.13622e-09	-0.226738
135415544	chr6:135415544:A:G	7.60526e-86	-1.13622e-09	-1.91214
135415604	chr6:135415604:C:T	1.55076e-85	-1.13622e-09	-1.19965
135416516	chr6:135416516:C:T	8.79365e-86	-1.76695	-1.39409e-09
135416740	chr6:135416740:T:C	7.70312e-86	-1.13622e-09	-1.89936
135416824	chr6:135416824:C:T	1.15095e-85	-1.13622e-09	-1.49781
135417054	chr6:135417054:A:G	8.03557e-86	-1.13622e-09	-1.85711
135417193	chr6:135417193:C:T	1.54944e-84	0.382369	0.719711
135417601	chr6:135417601:A:C	7.41024e-86	-1.13622e-09	-1.93812
135417647	chr6:135417647:T:G	4.79115e-85	-1.13622e-09	-0.0716274
135417924	chr6:135417924:C:T	8.77106e-87	-2.5396	-1.53251
135418175	chr6:135418175:T:C	2.57683e-85	-1.13622e-09	-0.691839
135418217	chr6:135418217:C:A	9.74805e-87	-1.98255	-1.98395
135418508	chr6:135418508:A:T	1.45493e-85	-1.13622e-09	-1.26344
135418781	chr6:135418781:A:G	6.8333e-86	-1.13622e-09	-2.01918
135418895	chr6:135418895:T:C	2.04746e-85	-0.9218	-1.39409e-09
135419235	chr6:135419235:C:G	1.55049e-84	0.439825	0.662933
135419391	chr6:135419391:A:C	7.48914e-86	-1.92753	-1.39409e-09
135419795	chr6:135419795:TCTTA:T	8.48898e-86	-1.13622e-09	-1.80221
135419840	chr6:135419840:A:G	1.29151e-85	-1.13622e-09	-1.38259
135419950	chr6:135419950:G:A	3.83573e-85	-1.13622e-09	-0.294038
135420206	chr6:135420206:T:C	2.69555e-86	-0.93593	-2.01345
135420215	chr6:135420215:T:C	9.19845e-86	-1.72195	-1.39409e-09
135420253	chr6:135420253:A:G	1.54822e-85	-1.13622e-09	-1.20129
135420969	chr6:135420969:T:A	6.83694e-86	-1.13622e-09	-2.01864
135421834	chr6:135421834:T:C	5.64888e-86	-2.20953	-1.39409e-09
135421863	chr6:135421863:T:A	8.30837e-86	-1.13622e-09	-1.82372
135422018	chr6:135422018:C:T	1.2438e-85	-1.13622e-09	-1.42023
135422254	chr6:135422254:C:T	6.77916e-86	-2.02713	-1.39409e-09
135422343	chr6:135422343:T:C	2.64842e-85	-1.13622e-09	-0.664434
135422989	chr6:135422989:C:T	6.02704e-87	-2.4554	-1.99191
135423411	chr6:135423411:G:A	6.2422e-87	-2.44454	-1.96769
135423742	chr6:135423742:T:C	2.76755e-85	-1.13622e-09	-0.620436
135423878	chr6:135423878:A:C	1.21192e-84	-1.13622e-09	0.856391
135423963	chr6:135423963:T:G	6.97373e-86	-1.13622e-09	-1.99883
135424033	chr6:135424033:C:T	1.29857e-85	-1.13622e-09	-1.37714
135424393	chr6:135424393:T:C	2.42301e-85	-1.13622e-09	-0.753386
135424894	chr6:135424894:A:G	7.88938e-85	-1.13622e-09	0.42712
135424948	chr6:135424948:G:T	3.24131e-85	-1.13622e-09	-0.462419
135425487	chr6:135425487:T:C	7.06436e-85	-1.13622e-09	0.316665
135425718	chr6:135425718:T:TA	7.06495e-86	-1.13622e-09	-1.98584
135425746	chr6:135425746:C:T	3.23647e-86	-1.69885	-1.06765
135426819	chr6:135426819:T:TA	1.30787e-85	-1.13622e-09	-1.37
135427012	chr6:135427012:C:A	2.6193e-85	-1.13622e-09	-0.675491
135427062	chr6:135427062:A:G	5.86825e-87	-2.4957	-1.97831
135427313	chr6:135427313:T:C	5.99938e-84	2.45584	-1.39409e-09
135427674	chr6:135427674:G:A	8.40042e-86	-1.8127	-1.39409e-09
135427694	chr6:135427694:T:C	8.15642e-85	-1.13622e-09	0.460407
135427786	chr6:135427786:T:C	1.31684e-86	-1.90321	-1.76253
135428064	chr6:135428064:C:T	7.33356e-87	-2.37405	-1.87705
135428096	chr6:135428096:A:G	1.05596e-85	-1.58395	-1.39409e-09
135428177	chr6:135428177:C:T	7.36723e-87	-2.36587	-1.88066
135428240	chr6:135428240:C:G	1.27989e-86	-1.92492	-1.76929
135428446	chr6:135428446:A:T	6.02142e-86	-2.14566	-1.39409e-09
135428544	chr6:135428544:T:C	2.30609e-85	-0.802846	-1.39409e-09
135428596	chr6:135428596:C:T	3.56234e-85	-1.13622e-09	-0.36798
135428882	chr6:135428882:A:T	2.89584e-85	-1.13622e-09	-0.575123
135429002	chr6:135429002:T:C	7.42215e-86	-1.13622e-09	-1.93651
135429159	chr6:135429159:G:A	8.65384e-86	-1.78298	-1.39409e-09
135429297	chr6:135429297:C:G	3.53377e-85	-1.13622e-09	-0.376031
135429886	chr6:135429886:G:A	3.721e-86	-2.62699	-1.39409e-09
135430186	chr6:135430186:C:T	1.56136e-84	0.782813	0.326934
135430252	chr6:135430252:C:T	5.41666e-86	-2.2515	-1.39409e-09
135430402	chr6:135430402:T:C	1.34801e-86	-1.92973	-1.71263
135430872	chr6:135430872:A:G	4.31891e-86	-2.47798	-1.39409e-09
135431136	chr6:135431136:T:C	1.0942e-85	-1.13622e-09	-1.54837
135431470	chr6:135431470:T:C	6.50267e-85	0.304539	-0.0707243
135431634	chr6:135431634:A:G	9.49252e-86	-1.69048	-1.39409e-09
135431675	chr6:135431675:C:T	6.98961e-87	-2.3902	-1.90894
135431895	chr6:135431895:A:G	1.18944e-86	-1.94274	-1.82476
135431915	chr6:135431915:ATTCT:A	1.2565e-86	-1.86842	-1.84424
135432197	chr6:135432197:T:A	2.12336e-85	-1.13622e-09	-0.885397
135432266	chr6:135432266:T:A	1.47891e-85	-2.5808	1.33371
135432574	chr6:135432574:G:C	8.6514e-86	-1.78326	-1.39409e-09
135432767	chr6:135432767:A:T	1.18655e-86	-1.94835	-1.82158
135432792	chr6:135432792:C:T	5.4984e-86	-2.10706	-0.129462
135432907	chr6:135432907:A:G	1.37886e-85	-1.13622e-09	-1.31714
135433070	chr6:135433070:A:G	1.13586e-86	-1.99161	-1.82198
135433440	chr6:135433440:CAT:C	1.1273e-86	-1.96476	-1.8564
135433631	chr6:135433631:T:C	4.69852e-86	-2.39373	-1.39409e-09
135433642	chr6:135433642:G:A	1.22531e-86	-1.98307	-1.75472
135433698	chr6:135433698:A:C	4.99401e-87	-2.66361	-1.97171
135434358	chr6:135434358:T:C	6.83094e-86	-1.13622e-09	-2.01952
135434464	chr6:135434464:T:C	7.03688e-86	-1.13622e-09	-1.98982
135434895	chr6:135434895:G:A	8.44837e-86	-1.13622e-09	-1.80701
135435307	chr6:135435307:C:T	1.28855e-86	-1.94451	-1.74295
135435815	chr6:135435815:G:A	8.77254e-85	-1.13622e-09	0.533228
135435884	chr6:135435884:A:G	3.38476e-86	-1.946	-0.7757
135435897	chr6:135435897:A:G	1.25191e-86	-1.96301	-1.7533
135435926	chr6:135435926:C:T	2.54858e-86	-2.31234	-0.693109
135436143	chr6:135436143:T:C	6.82703e-86	-1.13622e-09	-2.02009
135437022	chr6:135437022:T:A	3.76496e-86	-2.61525	-1.39409e-09
135437404	chr6:135437404:T:C	2.31658e-85	-1.13622e-09	-0.798308
135437789	chr6:135437789:A:G	2.45099e-85	-1.13622e-09	-0.741905
135437966	chr6:135437966:G:A	6.9923e-87	-2.37946	-1.91929
135438279	chr6:135438279:C:T	6.08049e-87	-2.52246	-1.91602
135438651	chr6:135438651:C:T	2.29011e-85	-1.13622e-09	-0.809797
135438883	chr6:135438883:A:C	7.7587e-85	-1.13622e-09	0.410417
135439290	chr6:135439290:G:A	7.01579e-86	-1.13622e-09	-1.99282
135439322	chr6:135439322:G:A	9.88926e-86	-1.13622e-09	-1.64953
135439580	chr6:135439580:C:A	8.97426e-86	-1.13622e-09	-1.74662
135439655	chr6:135439655:T:C	1.96785e-85	-2.45144	1.48998
135439724	chr6:135439724:A:C	1.17877e-85	-1.13622e-09	-1.47393
135439948	chr6:135439948:G:T	7.52688e-87	-2.37606	-1.84903
135439991	chr6:135439991:T:G	8.69836e-85	0.524737	-1.39409e-09
135440641	chr6:135440641:CAG:C	2.18229e-85	-1.13622e-09	-0.858022
135440808	chr6:135440808:C:T	1.1673e-86	-2.01007	-1.77622
135441275	chr6:135441275:T:C	2.65152e-85	-1.13622e-09	-0.663266
135441376	chr6:135441376:CAGA:C	6.63851e-86	-2.36315	0.315057
135441524	chr6:135441524:AAGACAAAG:A	2.01546e-85	-1.13622e-09	-0.937549
135441534	chr6:135441534:TTCCTCTTCCTC:T	2.04045e-85	-1.13622e-09	-0.925225
135441549	chr6:135441549:T:A	1.96798e-85	-1.13622e-09	-0.961393
135441556	chr6:135441556:GAGATTTA:G	2.11697e-85	-1.13622e-09	-0.888413
135441568	chr6:135441568:A:G	2.07542e-85	-1.13622e-09	-0.908234
135441655	chr6:135441655:G:A	2.06456e-86	-2.35294	-0.863122
135441727	chr6:135441727:C:T	1.5627e-86	-2.15784	-1.33672
135442184	chr6:135442184:G:A	1.96707e-83	-1.13622e-09	3.64332
135442447	chr6:135442447:T:C	3.99007e-84	2.04799	-1.39409e-09
135442761	chr6:135442761:G:A	6.44187e-86	-2.07816	-1.39409e-09
135442796	chr6:135442796:CTTTT:C	1.50949e-85	-1.22662	-1.39409e-09
135443697	chr6:135443697:G:A	4.62886e-86	-2.19655	-0.212126
135443941	chr6:135443941:G:A	2.34514e-86	-2.36873	-0.719904
135443971	chr6:135443971:C:T	1.22138e-85	-1.13622e-09	-1.43842
135444524	chr6:135444524:T:G	7.04317e-86	-1.13622e-09	-1.98892
135444638	chr6:135444638:T:C	2.25994e-85	-1.13622e-09	-0.823059
135445008	chr6:135445008:C:T	2.28825e-86	-2.34394	-0.769252
135445118	chr6:135445118:C:T	7.83914e-86	-1.13622e-09	-1.88185
135445360	chr6:135445360:G:A	2.32614e-86	-2.32752	-0.769252
135445555	chr6:135445555:T:A	2.0861e-85	-1.13622e-09	-0.903104
135445569	chr6:135445569:T:A	1.29654e-85	-1.13622e-09	-1.3787
135445677	chr6:135445677:A:G	1.17523e-85	-1.13622e-09	-1.47693
135445929	chr6:135445929:G:A	1.38009e-85	-1.13622e-09	-1.31625
135445974	chr6:135445974:T:C	7.73453e-86	-1.13622e-09	-1.89529
135446051	chr6:135446051:G:A	8.42218e-86	-1.13622e-09	-1.81011
135446189	chr6:135446189:A:T	2.61824e-85	-1.13622e-09	-0.675894
135446416	chr6:135446416:C:T	9.00564e-86	-2.36249	0.619356
135446577	chr6:135446577:G:T	2.12416e-85	-1.13622e-09	-0.885024
135446701	chr6:135446701:C:T	8.26307e-86	-1.13622e-09	-1.82919
135447252	chr6:135447252:A:T	1.2286e-86	-1.96631	-1.76879
135447925	chr6:135447925:G:A	7.56445e-85	-1.13622e-09	0.385061
135448551	chr6:135448551:A:G	5.10331e-86	-2.49532	0.184227
135448765	chr6:135448765:G:A	3.93798e-86	-2.57031	-1.39409e-09
135448951	chr6:135448951:C:T	8.01801e-86	-1.13622e-09	-1.85929
135449761	chr6:135449761:C:T	6.39075e-85	-1.13622e-09	0.216454
135449959	chr6:135449959:T:C	1.60063e-84	-1.13622e-09	1.13458
135450580	chr6:135450580:G:A	2.61927e-86	-1.15646	-1.82163
135450593	chr6:135450593:T:A	2.33494e-85	-1.13622e-09	-0.790412
135450821	chr6:135450821:A:G	1.88255e-86	-1.93414	-1.37421
135451058	chr6:135451058:A:G	2.57679e-85	-2.42636	1.73451
135451128	chr6:135451128:C:T	4.3045e-86	-2.48132	-1.39409e-09
135451437	chr6:135451437:G:C	1.87201e-86	-1.90652	-1.40745
135451464	chr6:135451464:C:T	4.91756e-85	1.12431	-1.1699
135451910	chr6:135451910:T:G	1.40143e-85	-2.27948	0.978574
135451916	chr6:135451916:ATT:A	1.34083e-85	-2.29674	0.951628
135452087	chr6:135452087:A:C	7.51555e-86	-2.51232	0.588307
135452329	chr6:135452329:G:A	6.83057e-86	-1.13622e-09	-2.01957
135452415	chr6:135452415:T:A	9.5512e-86	-1.13622e-09	-1.68432
135452967	chr6:135452967:G:A	7.05906e-86	-1.13622e-09	-1.98667
135453256	chr6:135453256:T:C	8.75346e-86	-1.13622e-09	-1.77153
135454212	chr6:135454212:A:T	8.65298e-86	-1.13622e-09	-1.78308
135454251	chr6:135454251:C:G	1.53358e-85	-1.13622e-09	-1.21079
135454976	chr6:135454976:C:T	3.4702e-85	-1.13622e-09	-0.394187
135455340	chr6:135455340:T:A	1.11194e-85	-2.30484	0.772549
135455574	chr6:135455574:G:A	6.84952e-86	-1.13622e-09	-2.0168
135455937	chr6:135455937:A:C	8.59255e-86	-1.13622e-09	-1.79009
135455977	chr6:135455977:G:A	6.19099e-86	-2.11789	-1.39409e-09
135455996	chr6:135455996:T:C	5.79268e-86	-2.18439	-1.39409e-09
135456133	chr6:135456133:T:C	8.58353e-86	-1.13622e-09	-1.79114
135456180	chr6:135456180:T:C	8.37001e-86	-1.13622e-09	-1.81633
135456290	chr6:135456290:C:T	1.98421e-85	-1.13622e-09	-0.953179
135456375	chr6:135456375:T:C	1.0308e-84	-1.13622e-09	0.694519
135457020	chr6:135457020:C:T	8.14252e-86	-1.84388	-1.39409e-09
135457139	chr6:135457139:C:G	1.22933e-86	-1.88387	-1.85065
135457206	chr6:135457206:C:T	8.94268e-86	-1.13622e-09	-1.75015
135457233	chr6:135457233:A:G	9.75144e-85	1.45404	-0.81502
135457248	chr6:135457248:A:G	5.73495e-86	-2.1944	-1.39409e-09
135457261	chr6:135457261:C:T	4.0154e-86	-2.55085	-1.39409e-09
135457723	chr6:135457723:T:C	1.01993e-84	-1.13622e-09	0.683922
135457828	chr6:135457828:G:A	6.4776e-86	-2.07263	-1.39409e-09
135458531	chr6:135458531:G:A	7.91744e-86	-1.13622e-09	-1.87192
135458564	chr6:135458564:A:G	6.4515e-87	-2.36372	-2.01554
135458735	chr6:135458735:T:C	1.53247e-85	-1.13622e-09	-1.21152
135458787	chr6:135458787:A:G	5.39489e-85	1.21381	-1.16676
135458853	chr6:135458853:G:A	1.33945e-85	-1.13622e-09	-1.34614
135459146	chr6:135459146:G:C	1.54152e-85	-1.13622e-09	-1.20563
135459248	chr6:135459248:T:C	1.8156e-84	-1.13622e-09	1.2606
135459422	chr6:135459422:T:C	7.87206e-86	-1.13622e-09	-1.87766
135459424	chr6:135459424:A:C	1.34142e-85	-1.13622e-09	-1.34467
135459467	chr6:135459467:A:C	1.02131e-84	-1.13622e-09	0.685269
135459579	chr6:135459579:A:C	1.24094e-85	-2.24029	0.81776
135459822	chr6:135459822:G:C	2.2693e-85	-1.13622e-09	-0.818926
135459931	chr6:135459931:T:C	6.27434e-87	-2.39705	-2.01005
135460021	chr6:135460021:G:A	2.11085e-85	0.758991	-1.6503
135460339	chr6:135460339:A:T	8.48444e-86	-1.13622e-09	-1.80275
135460345	chr6:135460345:T:C	1.25447e-85	-1.13622e-09	-1.41169
135460655	chr6:135460655:C:G	4.79258e-84	2.23126	-1.39409e-09
135460787	chr6:135460787:T:C	6.84342e-86	-1.13622e-09	-2.0177
135460813	chr6:135460813:C:T	8.89629e-86	-1.13622e-09	-1.75535
135460922	chr6:135460922:C:T	8.36963e-86	-1.13622e-09	-1.81637
135460985	chr6:135460985:T:C	1.17984e-85	-1.13622e-09	-1.47302
135461840	chr6:135461840:C:T	8.24218e-86	-1.13622e-09	-1.83172
135461911	chr6:135461911:GT:G	4.28561e-86	-2.48572	-1.39409e-09
135462080	chr6:135462080:TA:CA	6.99379e-86	-1.13622e-09	-1.99596
135462166	chr6:135462166:G:A	2.10093e-85	-1.13622e-09	-0.896017
135462211	chr6:135462211:T:C	7.87723e-86	-1.13622e-09	-1.87701
135462418	chr6:135462418:T:C	2.5031e-85	-0.720869	-1.39409e-09
135462604	chr6:135462604:A:T	4.91922e-85	1.12112	-1.16637
135462757	chr6:135462757:C:T	2.62352e-85	-1.13622e-09	-0.67388
135462763	chr6:135462763:T:C	2.25812e-85	-0.823864	-1.39409e-09
135463252	chr6:135463252:T:G	1.87942e-85	-1.13622e-09	-1.00743
135463394	chr6:135463394:G:A	8.27061e-86	-1.82827	-1.39409e-09
135463791	chr6:135463791:G:A	1.67138e-86	-2.13073	-1.2966
135464190	chr6:135464190:A:C	8.93471e-86	-1.75104	-1.39409e-09
135464249	chr6:135464249:C:T	1.02341e-85	-1.13622e-09	-1.61526
135465000	chr6:135465000:T:C	9.15576e-86	-1.13622e-09	-1.7266
135465599	chr6:135465599:T:C	1.06475e-84	0.898487	-0.171564
135467036	chr6:135467036:G:A	2.27018e-85	-1.13622e-09	-0.818538
135467049	chr6:135467049:A:G	6.82838e-86	-1.13622e-09	-2.0199
135468478	chr6:135468478:T:C	6.15193e-86	-2.52698	0.402764
135468955	chr6:135468955:A:G	8.54529e-86	-1.13622e-09	-1.7956
135469172	chr6:135469172:A:G	1.21954e-84	0.906941	-0.044283
135469283	chr6:135469283:G:T	8.58995e-86	-1.13622e-09	-1.79039
135469690	chr6:135469690:A:C	7.26772e-86	-1.13622e-09	-1.95754
135469716	chr6:135469716:A:G	9.96109e-86	-1.13622e-09	-1.6423
135470461	chr6:135470461:C:T	1.93073e-86	-1.91348	-1.36961
135470738	chr6:135470738:G:A	1.0234e-84	-1.13622e-09	0.687318
135471052	chr6:135471052:T:C	8.7912e-86	-1.13622e-09	-1.76723
135471332	chr6:135471332:A:G	8.58436e-86	-1.13622e-09	-1.79104
135471378	chr6:135471378:T:C	6.8451e-86	-1.13622e-09	-2.01745
135471386	chr6:135471386:C:T	6.49837e-85	0.731906	-0.498753
135471572	chr6:135471572:C:CAAATT	8.82559e-86	-1.13622e-09	-1.76333
135471719	chr6:135471719:T:C	7.02832e-85	-1.13622e-09	0.31155
135471885	chr6:135471885:A:G	9.14718e-86	-1.13622e-09	-1.72754
135472246	chr6:135472246:C:T	2.78953e-86	-0.917984	-1.99713
135472564	chr6:135472564:G:A	8.21086e-86	-1.13622e-09	-1.83552
135472568	chr6:135472568:A:G	2.91858e-86	-1.14893	-1.72096
135472799	chr6:135472799:TA:T	2.03276e-85	-2.25802	1.32902
135473124	chr6:135473124:G:T	1.16912e-85	-1.13622e-09	-1.48215
135473608	chr6:135473608:G:A	2.96799e-85	-2.35281	1.80229
135473758	chr6:135473758:A:AAATT	8.81949e-87	-2.23585	-1.83075
135474140	chr6:135474140:C:T	6.26464e-85	-1.13622e-09	0.196523
135474879	chr6:135474879:C:T	1.53059e-85	-1.13622e-09	-1.21275
135475103	chr6:135475103:G:A	6.84353e-86	-1.13622e-09	-2.01768
135475318	chr6:135475318:G:A	7.44292e-86	-1.93372	-1.39409e-09
135475669	chr6:135475669:T:C	1.25637e-85	-1.13622e-09	-1.41017
135475740	chr6:135475740:A:G	5.50573e-86	-2.23519	-1.39409e-09
135475977	chr6:135475977:T:G	9.09986e-87	-2.02505	-2.01026
135476470	chr6:135476470:G:A	6.60367e-85	0.249227	-1.39409e-09
135476670	chr6:135476670:T:C	4.25844e-86	-1.82119	-0.670888
135476673	chr6:135476673:ACAGT:A	7.30734e-86	-1.13622e-09	-1.9521
135476987	chr6:135476987:T:C	1.23122e-85	-1.13622e-09	-1.43039
135477083	chr6:135477083:T:C	7.67373e-87	-2.32237	-1.88339
135477133	chr6:135477133:C:T	3.15884e-85	-2.33795	1.84976
135477629	chr6:135477629:G:A	1.22925e-86	-1.91548	-1.8191
135477707	chr6:135477707:C:T	2.50219e-86	-1.30454	-1.71928
135477731	chr6:135477731:G:A	9.13985e-86	-1.13622e-09	-1.72834
135478190	chr6:135478190:T:C	2.94144e-85	-2.35894	1.79945
135478786	chr6:135478786:C:T	1.14981e-85	-2.33669	0.837883
135478801	chr6:135478801:C:T	1.20807e-85	-1.13622e-09	-1.44937
135478954	chr6:135478954:AGG:A	2.72656e-85	-1.13622e-09	-0.635356
135478957	chr6:135478957:G:A	8.07155e-85	-1.13622e-09	0.449947
135478966	chr6:135478966:T:C	6.07795e-86	-2.52839	0.392077
135479898	chr6:135479898:T:C	5.85701e-86	-2.17334	-1.39409e-09
135480268	chr6:135480268:G:A	6.83312e-86	-1.13622e-09	-2.0192
135480283	chr6:135480283:A:G	2.7965e-85	-1.13622e-09	-0.610027
135480569	chr6:135480569:C:T	1.22432e-84	0.866576	-1.39409e-09
135480884	chr6:135480884:T:C	5.57788e-86	-2.52909	0.30692
135481413	chr6:135481413:T:G	7.01061e-86	-1.13622e-09	-1.99356
135481640	chr6:135481640:T:A	2.32947e-86	-1.11359	-1.98175
135481790	chr6:135481790:G:A	6.94455e-86	-1.13622e-09	-2.00303
135483042	chr6:135483042:C:CCACCA	8.10325e-85	-1.13622e-09	0.453868
135483155	chr6:135483155:C:T	2.74874e-85	-2.36412	1.73686
135483371	chr6:135483371:A:C	1.28591e-85	-1.13622e-09	-1.38693
135483428	chr6:135483428:A:T	6.84122e-86	-1.13622e-09	-2.01802
135483440	chr6:135483440:C:T	1.97413e-86	-1.90868	-1.35218
135483446	chr6:135483446:C:A	6.83025e-86	-1.13622e-09	-2.01962
135483493	chr6:135483493:C:A	2.76013e-86	-1.22131	-1.7044
135483842	chr6:135483842:G:A	7.85552e-86	-1.13622e-09	-1.87977
135483954	chr6:135483954:G:A	8.06082e-86	-1.13622e-09	-1.85397
135484100	chr6:135484100:G:C	7.22804e-85	-1.13622e-09	0.33957
135484176	chr6:135484176:A:G	7.06743e-85	-1.13622e-09	0.317099
135484852	chr6:135484852:G:A	7.04997e-86	-1.13622e-09	-1.98796
135485013	chr6:135485013:T:A	8.0715e-86	-1.13622e-09	-1.85264
135485081	chr6:135485081:T:G	1.05996e-85	-2.26718	0.687013
135485091	chr6:135485091:A:G	8.83649e-86	-1.13622e-09	-1.76209
135485173	chr6:135485173:A:T	1.02132e-85	-1.13622e-09	-1.61731
135485477	chr6:135485477:C:T	8.60459e-86	-1.13622e-09	-1.78869
135485755	chr6:135485755:T:C	7.88478e-86	-1.13622e-09	-1.87605
135485901	chr6:135485901:G:A	1.01927e-84	-1.13622e-09	0.683277
135486067	chr6:135486067:G:A	9.54466e-86	-1.91804	0.233041
135486154	chr6:135486154:A:G	1.19777e-85	-1.13622e-09	-1.45793
135486304	chr6:135486304:A:G	8.36171e-87	-2.26469	-1.85521
135486470	chr6:135486470:T:C	4.17676e-86	-2.51145	-1.39409e-09
135486597	chr6:135486597:A:G	4.80761e-84	2.23439	-1.39409e-09
135486893	chr6:135486893:A:G	1.18686e-84	1.06615	-0.23065
135486997	chr6:135486997:C:T	1.53663e-83	-1.13622e-09	3.39636
135487152	chr6:135487152:TCTTA:T	2.45923e-86	-1.10649	-1.93464
135487892	chr6:135487892:A:C	1.41962e-85	-1.13622e-09	-1.28801
135487939	chr6:135487939:T:C	6.94922e-86	-1.13622e-09	-2.00235
135488118	chr6:135488118:C:T	5.98077e-85	0.652317	-0.502166
135488673	chr6:135488673:T:C	6.93966e-87	-2.35776	-1.94856
135489457	chr6:135489457:T:C	6.9524e-86	-1.13622e-09	-2.0019
135489882	chr6:135489882:A:G	7.88968e-86	-1.13622e-09	-1.87543
135489926	chr6:135489926:C:T	8.7047e-87	-2.09877	-1.98093
135489937	chr6:135489937:G:A	7.72177e-86	-1.13622e-09	-1.89694
135489970	chr6:135489970:T:C	7.98921e-86	-1.13622e-09	-1.86289
135490384	chr6:135490384:G:A	1.41824e-85	-1.13622e-09	-1.28898
135490439	chr6:135490439:G:C	7.8122e-86	-1.13622e-09	-1.8853
135490449	chr6:135490449:T:C	7.78124e-86	-1.13622e-09	-1.88927
135490792	chr6:135490792:A:G	1.15476e-85	-1.13622e-09	-1.4945
135490953	chr6:135490953:T:C	1.15025e-85	-1.13622e-09	-1.49842
135491062	chr6:135491062:C:T	8.21503e-86	-1.13622e-09	-1.83502
135491065	chr6:135491065:G:C	8.23989e-86	-1.13622e-09	-1.832
135491113	chr6:135491113:G:T	9.69327e-86	-1.66955	-1.39409e-09
135491432	chr6:135491432:T:A	9.47259e-85	-1.13622e-09	0.610005
135491590	chr6:135491590:A:G	4.37558e-86	-2.46494	-1.39409e-09
135491879	chr6:135491879:C:T	1.2194e-85	-1.13622e-09	-1.44004
135492113	chr6:135492113:G:T	1.27547e-85	-1.94742	0.552341
135492772	chr6:135492772:T:C	6.85039e-86	-1.13622e-09	-2.01668
135492782	chr6:135492782:A:C	8.79514e-86	-1.13622e-09	-1.76678
135492945	chr6:135492945:T:C	9.71603e-86	-1.13622e-09	-1.66721
135493059	chr6:135493059:T:C	9.72627e-86	-1.13622e-09	-1.66615
135493084	chr6:135493084:C:T	1.09683e-85	-1.54597	-1.39409e-09
135493789	chr6:135493789:TC:T	6.90611e-86	-1.13622e-09	-2.00858
135493854	chr6:135493854:C:T	1.1919e-85	-1.13622e-09	-1.46285
135494325	chr6:135494325:T:C	7.30137e-85	-1.13622e-09	0.349664
135494901	chr6:135494901:G:A	9.98517e-86	-1.13622e-09	-1.63988
135495365	chr6:135495365:T:C	6.74258e-86	-2.24507	0.212526
135495489	chr6:135495489:C:T	7.06103e-86	-1.13622e-09	-1.98639
135496010	chr6:135496010:T:C	8.80262e-86	-1.13622e-09	-1.76593
135496012	chr6:135496012:T:C	7.32843e-87	-2.41263	-1.83917
135496079	chr6:135496079:T:C	1.30336e-85	-1.13622e-09	-1.37345
135496202	chr6:135496202:C:T	1.67743e-85	-1.13622e-09	-1.12114
135496291	chr6:135496291:A:G	7.72905e-86	-1.13622e-09	-1.896
135496321	chr6:135496321:T:C	9.33678e-86	-1.13622e-09	-1.70702
135496498	chr6:135496498:CAGAT:C	1.16278e-85	-1.13622e-09	-1.48759
135496997	chr6:135496997:C:T	9.31288e-87	-2.12284	-1.88933
135497759	chr6:135497759:C:A	2.1834e-86	-1.25608	-1.90402
135498845	chr6:135498845:T:C	1.06973e-85	-1.13622e-09	-1.57099
135499044	chr6:135499044:T:C	8.50461e-84	-1.13622e-09	2.8048
135499516	chr6:135499516:G:A	1.36517e-84	-1.13622e-09	0.975467
135500156	chr6:135500156:A:G	2.51591e-85	-1.13622e-09	-0.715762
135501444	chr6:135501444:T:A	1.67767e-86	-2.65685	-0.766726
135501535	chr6:135501535:C:T	9.30904e-86	-1.13622e-09	-1.71
135502100	chr6:135502100:T:C	1.02378e-85	-1.13622e-09	-1.61489
135502298	chr6:135502298:A:G	8.88161e-86	-1.13622e-09	-1.757
135502475	chr6:135502475:G:T	1.18639e-85	-1.13622e-09	-1.46749
135502733	chr6:135502733:C:T	3.19984e-86	-2.2522	-0.525679
135503003	chr6:135503003:G:A	7.79677e-86	-1.88727	-1.39409e-09
135503270	chr6:135503270:C:A	9.84068e-86	-1.13622e-09	-1.65446
135503412	chr6:135503412:C:T	8.72426e-86	-1.13622e-09	-1.77488
135503516	chr6:135503516:C:T	1.9289e-85	-1.13622e-09	-0.981449
135503752	chr6:135503752:C:T	1.65723e-85	-1.13622e-09	-1.13325
135503804	chr6:135503804:G:A	1.45637e-85	-1.13622e-09	-1.26245
135503989	chr6:135503989:G:C	3.16193e-86	-2.6504	-0.139401
135504273	chr6:135504273:T:C	2.99755e-86	-2.24704	-0.596145
135504563	chr6:135504563:T:C	5.5623e-86	-2.68582	0.460848
135504782	chr6:135504782:T:C	2.73406e-86	-2.69868	-0.236517
135505359	chr6:135505359:A:G	1.40396e-84	-1.13622e-09	1.00348
135505564	chr6:135505564:T:C	9.88042e-86	-1.13622e-09	-1.65043
135505625	chr6:135505625:A:G	8.31285e-86	-1.13622e-09	-1.82318
135506151	chr6:135506151:A:G	1.0402e-85	-1.13622e-09	-1.59899
135506428	chr6:135506428:G:A	7.90396e-86	-2.09604	0.22242
135506535	chr6:135506535:A:G	2.49174e-86	-1.06517	-1.96283
135506613	chr6:135506613:T:C	7.99444e-87	-2.15148	-2.01335
135506667	chr6:135506667:G:A	7.4305e-86	-1.13622e-09	-1.93539
135507156	chr6:135507156:T:A	5.62184e-86	-2.70937	0.495042
135507325	chr6:135507325:G:A	7.53118e-85	-1.13622e-09	0.380654
135507478	chr6:135507478:G:A	6.846e-86	-1.13622e-09	-2.01732
135507644	chr6:135507644:T:C	4.75374e-86	-2.38205	-1.39409e-09
135507748	chr6:135507748:G:A	1.51739e-85	-1.13622e-09	-1.2214
135508058	chr6:135508058:C:T	6.69381e-86	-2.0398	-1.39409e-09
135508086	chr6:135508086:A:C	1.10746e-85	-1.13622e-09	-1.53633
135508318	chr6:135508318:A:G	1.03518e-85	-1.13622e-09	-1.60382
135508658	chr6:135508658:T:C	8.31491e-87	-2.10607	-2.01945
135508803	chr6:135508803:A:G	3.73485e-85	-1.13622e-09	-0.32069
135508856	chr6:135508856:A:G	1.00161e-85	-1.13622e-09	-1.63679
135510119	chr6:135510119:G:T	6.98981e-85	-1.13622e-09	0.306055
135510678	chr6:135510678:C:T	3.25461e-85	-1.13622e-09	-0.458326
135510710	chr6:135510710:T:C	4.13493e-84	2.08366	-1.39409e-09
135510755	chr6:135510755:C:T	1.21601e-85	-1.13622e-09	-1.44282
135511279	chr6:135511279:T:C	3.44519e-86	-2.70401	-1.39409e-09
135511583	chr6:135511583:G:A	1.0158e-85	-1.13622e-09	-1.62272
135512041	chr6:135512041:G:C	1.52043e-85	-1.13622e-09	-1.21941
135512250	chr6:135512250:C:T	7.99921e-86	-1.13622e-09	-1.86164
135512325	chr6:135512325:T:A	2.76901e-86	-0.966641	-1.95585
135512469	chr6:135512469:G:T	7.07078e-86	-1.13622e-09	-1.98501
135512472	chr6:135512472:G:A	1.0192e-85	-1.13622e-09	-1.61938
135512569	chr6:135512569:A:C	1.80711e-85	-1.13622e-09	-1.04667
135513068	chr6:135513068:C:T	7.03315e-86	-1.13622e-09	-1.99035
135513140	chr6:135513140:G:A	6.85472e-86	-1.13622e-09	-2.01604
135513515	chr6:135513515:A:G	6.84981e-86	-1.13622e-09	-2.01676
135513917	chr6:135513917:G:A	1.12468e-85	-1.13622e-09	-1.5209
135513932	chr6:135513932:C:T	6.94887e-86	-1.13622e-09	-2.0024
135514429	chr6:135514429:A:G	8.72757e-87	-2.06314	-2.01394
135514566	chr6:135514566:A:G	1.03478e-85	-1.13622e-09	-1.6042
135514587	chr6:135514587:C:T	9.40773e-86	-1.13622e-09	-1.69945
135514719	chr6:135514719:A:G	1.12372e-85	-1.13622e-09	-1.52175
135514763	chr6:135514763:A:G	2.41112e-86	-1.10674	-1.95415
135514932	chr6:135514932:T:A	1.3602e-84	-1.13622e-09	0.971817
135515282	chr6:135515282:TTC:T	6.72889e-86	-2.03457	-1.39409e-09
135515661	chr6:135515661:T:C	1.12225e-85	-1.13622e-09	-1.52307
135515824	chr6:135515824:T:C	2.48101e-86	-1.06505	-1.96727
135516080	chr6:135516080:G:C	8.49896e-86	-1.13622e-09	-1.80104
135516172	chr6:135516172:G:A	1.22599e-85	-1.13622e-09	-1.43465
135516328	chr6:135516328:TGCAAAAAA:T	7.03945e-86	-1.13622e-09	-1.98945
135516702	chr6:135516702:C:T	1.00012e-85	-1.13622e-09	-1.63828
135516771	chr6:135516771:A:G	5.06524e-85	-1.13622e-09	-0.015997
135517241	chr6:135517241:G:A	6.84918e-86	-1.13622e-09	-2.01685
135517629	chr6:135517629:A:G	2.01581e-85	-1.13622e-09	-0.937375
135517829	chr6:135517829:A:G	1.02177e-85	-1.13622e-09	-1.61686
135517972	chr6:135517972:AAAAT:A	9.78914e-85	0.642876	-1.39409e-09
135518813	chr6:135518813:A:T	1.14348e-85	-1.13622e-09	-1.50432
135519258	chr6:135519258:G:A	7.49668e-86	-1.13622e-09	-1.92652
135519918	chr6:135519918:C:A	2.47318e-86	-1.08727	-1.94821
135520378	chr6:135520378:C:T	8.48093e-85	-1.13622e-09	0.499422
135520661	chr6:135520661:G:A	4.14086e-86	-2.52008	-1.39409e-09
135520901	chr6:135520901:A:G	1.00795e-85	-1.13622e-09	-1.63048
135521328	chr6:135521328:A:G	1.65509e-86	-2.04914	-1.38799
135521338	chr6:135521338:ATGGATCCTAG:A	1.57631e-85	-1.13622e-09	-1.18331
135521666	chr6:135521666:G:A	2.49401e-85	-2.70422	1.97971
135521689	chr6:135521689:CAT:C	1.23307e-85	-1.13622e-09	-1.42889
135522218	chr6:135522218:A:C	1.36544e-84	-1.13622e-09	0.975667
135522223	chr6:135522223:C:T	1.32717e-85	-1.13622e-09	-1.35535
135522268	chr6:135522268:C:T	6.45538e-85	-1.13622e-09	0.226516
135522310	chr6:135522310:C:T	5.91756e-84	-1.13622e-09	2.44211
135522467	chr6:135522467:C:T	4.36163e-85	0.63869	-0.804241
135522722	chr6:135522722:C:T	4.14765e-86	-2.51844	-1.39409e-09
135522876	chr6:135522876:A:C	3.18818e-86	-2.2118	-0.569733
135522887	chr6:135522887:G:A	1.12783e-85	-1.13622e-09	-1.5181
135523051	chr6:135523051:A:G	1.10746e-85	-1.13622e-09	-1.53633
135523097	chr6:135523097:C:T	8.11531e-87	-2.13358	-2.01623
135523221	chr6:135523221:T:A	2.58405e-86	-1.01952	-1.97211
135523401	chr6:135523401:T:C	1.12723e-85	-1.13622e-09	-1.51864
135523647	chr6:135523647:T:C	1.10656e-85	-1.13622e-09	-1.53714
135523952	chr6:135523952:C:T	1.74251e-85	-1.13622e-09	-1.08307
135524007	chr6:135524007:C:T	8.39917e-87	-2.09931	-2.01613
135524015	chr6:135524015:G:A	1.05108e-85	-1.13622e-09	-1.58858
135524683	chr6:135524683:C:G	1.03619e-85	-1.13622e-09	-1.60284
135524863	chr6:135524863:C:G	1.51102e-85	-1.13622e-09	-1.22561
135524920	chr6:135524920:G:T	6.3768e-85	-1.13622e-09	0.214268
135525380	chr6:135525380:G:A	1.23728e-85	-2.2057	0.780217
135525577	chr6:135525577:T:G	7.11903e-86	-1.13622e-09	-1.97821
135525755	chr6:135525755:G:A	1.33864e-85	-1.13622e-09	-1.34674
135525776	chr6:135525776:A:G	3.40232e-85	-1.13622e-09	-0.41394
135526198	chr6:135526198:G:A	2.31728e-85	-1.13622e-09	-0.798004
135526248	chr6:135526248:A:G	1.42855e-85	-2.19978	0.918041
135526680	chr6:135526680:A:G	6.40016e-85	-1.13622e-09	0.217925
135526710	chr6:135526710:T:C	6.97202e-86	-1.13622e-09	-1.99908
135526794	chr6:135526794:AAG:A	2.11901e-85	-1.13622e-09	-0.88745
135526863	chr6:135526863:G:A	8.81375e-86	-1.13622e-09	-1.76467
135526923	chr6:135526923:A:G	8.09978e-85	1.16335	-0.709913
135526980	chr6:135526980:TTGTTACTCAAA:T	1.57884e-85	-1.13622e-09	-1.18171
135527085	chr6:135527085:C:T	1.48899e-85	-2.14799	0.907691
135527868	chr6:135527868:C:T	2.34218e-86	-1.52383	-1.56607
135527869	chr6:135527869:G:A	9.56424e-86	-1.13622e-09	-1.68295
135528383	chr6:135528383:G:A	7.91532e-86	-1.13622e-09	-1.87218
135528497	chr6:135528497:CAG:C	6.86611e-86	-1.13622e-09	-2.01438
135529185	chr6:135529185:T:G	8.8023e-86	-1.13622e-09	-1.76597
135529485	chr6:135529485:C:T	5.38351e-85	-1.13622e-09	0.0449418
135529627	chr6:135529627:A:G	1.12801e-85	-1.13622e-09	-1.51794
135529831	chr6:135529831:A:G	9.92059e-86	-1.13622e-09	-1.64637
135530404	chr6:135530404:A:G	1.0111e-85	-1.13622e-09	-1.62736
135530590	chr6:135530590:TCTCTTA:T	1.65475e-85	-1.13622e-09	-1.13475
135530641	chr6:135530641:C:T	6.86002e-86	-1.13622e-09	-2.01527
135530920	chr6:135530920:A:C	2.12869e-86	-2.69242	-0.493055
135531152	chr6:135531152:T:C	7.98606e-86	-1.13622e-09	-1.86329
135531737	chr6:135531737:T:G	6.86055e-86	-1.13622e-09	-2.0152
135531776	chr6:135531776:G:T	7.97506e-86	-1.13622e-09	-1.86466
135532092	chr6:135532092:A:G	1.12227e-85	-1.13622e-09	-1.52305
135532333	chr6:135532333:C:T	8.11331e-86	-1.13622e-09	-1.84748
135532603	chr6:135532603:G:A	8.06966e-86	-1.13622e-09	-1.85287
135532793	chr6:135532793:AGG:A	7.56276e-86	-1.13622e-09	-1.91775
135532866	chr6:135532866:GAAGAAGAAGAAGA:G	1.75899e-85	-2.17402	1.10036
135532907	chr6:135532907:AAGAAAG:A	1.75056e-85	-1.13622e-09	-1.07846
135532992	chr6:135532992:C:G	9.8929e-86	-1.13622e-09	-1.64917
135533268	chr6:135533268:A:G	2.21439e-86	-2.07617	-1.06984
135533279	chr6:135533279:C:T	8.08349e-86	-1.13622e-09	-1.85116
135533335	chr6:135533335:T:C	8.13211e-86	-1.13622e-09	-1.84516
135533356	chr6:135533356:G:A	3.72346e-85	-1.13622e-09	-0.323746
135533516	chr6:135533516:TAA:T	3.76806e-86	-2.61442	-1.39409e-09
135533932	chr6:135533932:T:C	2.94275e-86	-2.70291	-0.158734
135534048	chr6:135534048:G:A	6.86542e-86	-1.13622e-09	-2.01449
135534279	chr6:135534279:C:T	9.82118e-86	-1.13622e-09	-1.65644
135534358	chr6:135534358:T:C	6.85262e-86	-1.13622e-09	-2.01635
135534597	chr6:135534597:A:G	1.13206e-85	-1.13622e-09	-1.51436
135534822	chr6:135534822:A:G	8.8365e-86	-1.13622e-09	-1.76209
135534938	chr6:135534938:A:G	5.95223e-85	0.901365	-0.755997
135535662	chr6:135535662:A:T	6.76825e-86	-2.02874	-1.39409e-09
135535711	chr6:135535711:G:A	6.84662e-86	-1.13622e-09	-2.01723
135536102	chr6:135536102:T:A	4.88512e-87	-2.63745	-2.01993
135536150	chr6:135536150:C:A	6.29039e-86	-2.10196	-1.39409e-09
135536499	chr6:135536499:T:C	1.00012e-85	-1.13622e-09	-1.63828
135536543	chr6:135536543:T:A	8.64659e-86	-1.78382	-1.39409e-09
135536697	chr6:135536697:A:G	4.17134e-86	-2.51275	-1.39409e-09
135536746	chr6:135536746:G:A	7.64856e-86	-2.33016	0.423697
135537088	chr6:135537088:G:A	8.16246e-86	-1.13622e-09	-1.84144
135537471	chr6:135537471:A:G	6.86447e-86	-1.13622e-09	-2.01462
135537661	chr6:135537661:T:A	8.23832e-86	-1.13622e-09	-1.83219
135538040	chr6:135538040:C:G	1.068e-85	-1.13622e-09	-1.57261
135538072	chr6:135538072:A:T	1.00211e-85	-1.13622e-09	-1.63629
135538448	chr6:135538448:C:G	8.12196e-86	-1.13622e-09	-1.84641
135539165	chr6:135539165:A:G	1.62256e-85	-1.15439	-1.39409e-09
135539276	chr6:135539276:G:A	1.21744e-85	-2.2346	0.792956
135539385	chr6:135539385:T:C	1.37943e-84	-1.13622e-09	0.985861
135539623	chr6:135539623:C:T	1.00547e-85	-1.13622e-09	-1.63295
135539755	chr6:135539755:G:A	7.2944e-86	-1.13622e-09	-1.95388
135539849	chr6:135539849:T:C	1.17173e-85	-1.13622e-09	-1.47991
135539881	chr6:135539881:C:A	9.93926e-86	-1.13622e-09	-1.64449
135539903	chr6:135539903:C:T	2.31103e-84	1.50188	-1.39409e-09
135539984	chr6:135539984:C:T	1.00798e-85	-1.13622e-09	-1.63045
135540022	chr6:135540022:G:A	9.03343e-86	-1.74005	-1.39409e-09
135540110	chr6:135540110:G:C	1.10746e-85	-1.13622e-09	-1.53633
135540165	chr6:135540165:T:A	7.86578e-86	-1.13622e-09	-1.87846
135540954	chr6:135540954:C:T	1.32639e-85	-1.13622e-09	-1.35593
135541512	chr6:135541512:A:G	7.96269e-86	-1.13622e-09	-1.86622
135541676	chr6:135541676:T:C	7.65174e-86	-1.13622e-09	-1.90605
135541762	chr6:135541762:A:G	1.11346e-85	-1.13622e-09	-1.53092
135541842	chr6:135541842:T:A	5.92763e-86	-2.16136	-1.39409e-09
135542019	chr6:135542019:C:A	9.49686e-87	-2.64398	-1.34863
135542321	chr6:135542321:G:A	8.12128e-86	-1.13622e-09	-1.8465
135542443	chr6:135542443:T:C	8.11403e-86	-1.13622e-09	-1.84739
135543306	chr6:135543306:C:T	9.88303e-86	-1.13622e-09	-1.65016
135543360	chr6:135543360:C:G	1.00048e-85	-1.13622e-09	-1.63792
135543386	chr6:135543386:A:G	9.98869e-86	-1.63953	-1.39409e-09
135543505	chr6:135543505:C:G	9.69556e-86	-1.13622e-09	-1.66932
135544091	chr6:135544091:G:A	1.0365e-85	-2.21083	0.608282
135544165	chr6:135544165:G:A	7.77019e-85	-1.13622e-09	0.411897
135544295	chr6:135544295:A:G	6.69039e-85	-1.13622e-09	0.262274
135544464	chr6:135544464:CTAAAA:C	4.69831e-86	-2.39378	-1.39409e-09
135544478	chr6:135544478:A:T	7.54613e-86	-1.13622e-09	-1.91995
135545467	chr6:135545467:A:G	1.14147e-85	-1.13622e-09	-1.50608
135545930	chr6:135545930:C:T	8.79462e-85	0.535742	-1.39409e-09
135546162	chr6:135546162:C:CTG	2.64379e-86	-0.965425	-2.00334
135546535	chr6:135546535:T:C	1.72476e-85	-1.09331	-1.39409e-09
135547641	chr6:135547641:A:G	1.14593e-85	-1.13622e-09	-1.50218
135547700	chr6:135547700:T:C	3.33245e-85	-1.13622e-09	-0.434689
135547762	chr6:135547762:A:G	7.06394e-86	-1.13622e-09	-1.98598
135548057	chr6:135548057:T:C	7.77794e-86	-1.13622e-09	-1.88969
135548226	chr6:135548226:C:G	7.29728e-85	-1.13622e-09	0.349103
135548312	chr6:135548312:C:T	9.84141e-85	-1.13622e-09	0.648201
135548591	chr6:135548591:A:G	1.11946e-85	-1.13622e-09	-1.52555
135548628	chr6:135548628:C:T	5.14772e-86	-2.30243	-1.39409e-09
135548680	chr6:135548680:G:A	1.12372e-85	-1.13622e-09	-1.52175
135548883	chr6:135548883:C:A	1.10322e-85	-1.13622e-09	-1.54017
135549190	chr6:135549190:A:T	9.12395e-87	-2.08642	-1.94624
135549217	chr6:135549217:T:C	6.827e-86	-1.13622e-09	-2.0201
135549234	chr6:135549234:A:G	9.03658e-87	-2.03409	-2.0082
135549625	chr6:135549625:A:G	8.97437e-86	-1.74661	-1.39409e-09
135549640	chr6:135549640:T:C	1.43432e-85	-2.42689	1.14918
135549844	chr6:135549844:C:T	8.34291e-86	-2.3118	0.492234
135550017	chr6:135550017:T:C	1.09777e-85	-1.13622e-09	-1.54512
135550144	chr6:135550144:T:C	8.13968e-86	-1.13622e-09	-1.84423
135550288	chr6:135550288:G:C	3.25961e-84	1.84579	-1.39409e-09
135550764	chr6:135550764:G:A	8.81375e-86	-1.13622e-09	-1.76467
135550860	chr6:135550860:A:G	5.68073e-87	-2.59304	-1.91345
135551458	chr6:135551458:G:A	7.9332e-85	-1.13622e-09	0.432658
135551843	chr6:135551843:C:T	6.85477e-86	-1.13622e-09	-2.01604
135552255	chr6:135552255:T:C	5.22022e-85	-1.13622e-09	0.0141421
135552717	chr6:135552717:G:A	4.88979e-87	-2.63797	-2.01845
135553218	chr6:135553218:T:G	6.95153e-86	-1.13622e-09	-2.00202
135553429	chr6:135553429:C:G	6.95118e-86	-1.13622e-09	-2.00207
135553467	chr6:135553467:C:G	1.0516e-85	-1.58808	-1.39409e-09
135553674	chr6:135553674:A:G	1.03893e-86	-2.60416	-1.29864
135554072	chr6:135554072:T:C	1.70538e-84	-1.13622e-09	1.19798
135554144	chr6:135554144:G:A	1.98573e-85	-1.13622e-09	-0.952409
135554320	chr6:135554320:T:C	2.17977e-85	-1.13622e-09	-0.859179
135554580	chr6:135554580:C:A	2.82554e-85	-1.13622e-09	-0.599699
135554905	chr6:135554905:A:C	3.90412e-86	-2.57895	-1.39409e-09
135554932	chr6:135554932:C:A	1.11918e-85	-1.13622e-09	-1.5258
135554948	chr6:135554948:T:C	4.88045e-87	-2.64147	-2.01686
135555003	chr6:135555003:C:G	1.80198e-84	-1.13622e-09	1.25307
135555192	chr6:135555192:A:G	1.5455e-85	-1.13622e-09	-1.20305
135555205	chr6:135555205:A:G	6.89477e-87	-2.4303	-1.8825
135555230	chr6:135555230:T:C	6.20585e-87	-2.40202	-2.01606
135555905	chr6:135555905:TC:T	4.42824e-86	-2.45298	-1.39409e-09
135555907	chr6:135555907:T:G	4.98984e-87	-2.61674	-2.01943
135555913	chr6:135555913:T:G	6.64314e-87	-2.47249	-1.87749
135555989	chr6:135555989:A:C	6.82836e-86	-1.13622e-09	-2.0199
135556089	chr6:135556089:C:T	7.17183e-85	0.998993	-0.667231
135556218	chr6:135556218:T:C	7.77565e-85	-1.13622e-09	0.412599
135556282	chr6:135556282:A:G	8.39464e-86	-1.13622e-09	-1.81339
135556683	chr6:135556683:A:G	1.6484e-85	-1.13622e-09	-1.13859
135556732	chr6:135556732:A:G	7.2393e-86	-1.96146	-1.39409e-09
135556839	chr6:135556839:A:C	1.18018e-85	-2.1767	0.703972
135556899	chr6:135556899:CT:C	7.19768e-86	-1.96722	-1.39409e-09
135557575	chr6:135557575:G:A	7.00415e-86	-1.13622e-09	-1.99448
135558125	chr6:135558125:GTA:G	7.07032e-86	-1.13622e-09	-1.98508
135558132	chr6:135558132:T:A	7.33406e-86	-1.13622e-09	-1.94845
135558643	chr6:135558643:T:C	1.78726e-84	-1.13622e-09	1.24487
135558867	chr6:135558867:A:T	1.72312e-85	-1.13622e-09	-1.09426
135559342	chr6:135559342:A:G	9.91443e-87	-2.38187	-1.5677
135559530	chr6:135559530:C:CA	9.70511e-87	-2.38417	-1.58675
135559615	chr6:135559615:T:G	6.83291e-86	-1.13622e-09	-2.01923
135559783	chr6:135559783:G:A	2.78579e-86	-2.19542	-0.721035
135561660	chr6:135561660:A:T	1.97598e-85	-1.13622e-09	-0.957334
135562284	chr6:135562284:T:C	3.42807e-86	-2.70898	-1.39409e-09
135562321	chr6:135562321:T:C	6.29004e-87	-2.38774	-2.01686
135563176	chr6:135563176:A:AT	1.3068e-85	-1.13622e-09	-1.37082
135563203	chr6:135563203:C:A	1.90643e-84	-1.13622e-09	1.30942
135563464	chr6:135563464:T:C	1.09016e-85	-1.13622e-09	-1.55207
135563996	chr6:135563996:CTTCT:C	2.99227e-85	-1.13622e-09	-0.542364
135564028	chr6:135564028:A:C	8.21692e-85	-1.13622e-09	0.467798
135564039	chr6:135564039:A:T	8.27628e-86	-1.82759	-1.39409e-09
135564768	chr6:135564768:T:C	6.24095e-86	-2.10985	-1.39409e-09
135565163	chr6:135565163:G:A	6.86042e-86	-1.13622e-09	-2.01521
135565217	chr6:135565217:G:A	5.87299e-87	-2.65387	-1.81933
135566333	chr6:135566333:A:T	4.43776e-85	0.601908	-0.750156
135566639	chr6:135566639:G:GTCA	4.2852e-86	-2.48581	-1.39409e-09
135566848	chr6:135566848:G:C	1.13113e-86	-2.70908	-1.10869
135566970	chr6:135566970:A:G	7.81055e-87	-2.61892	-1.56917
135567222	chr6:135567222:T:C	1.24196e-84	-1.13622e-09	0.880875
135567251	chr6:135567251:G:A	2.96613e-85	-1.13622e-09	-0.551141
135567405	chr6:135567405:C:T	7.65646e-85	-1.13622e-09	0.397152
135567534	chr6:135567534:T:C	1.80055e-84	-1.13622e-09	1.25228
135567793	chr6:135567793:G:A	2.55738e-86	-1.68636	-1.31564
135568841	chr6:135568841:G:A	6.85267e-86	-1.13622e-09	-2.01635
135569234	chr6:135569234:G:A	1.79691e-84	-1.13622e-09	1.25025
135569413	chr6:135569413:A:G	1.13041e-85	-1.13622e-09	-1.51582
135569478	chr6:135569478:A:T	1.28825e-85	-1.13622e-09	-1.38512
135569495	chr6:135569495:A:T	7.42109e-85	-1.13622e-09	0.365928
135569976	chr6:135569976:G:A	1.69364e-85	-1.13622e-09	-1.11152
135570127	chr6:135570127:G:T	1.27029e-85	-1.13622e-09	-1.39916
135570532	chr6:135570532:T:A	2.58696e-86	-1.03616	-1.95434
135570584	chr6:135570584:C:T	8.06196e-86	-1.13622e-09	-1.85383
135570812	chr6:135570812:C:T	1.09284e-85	-1.13622e-09	-1.54962
135571017	chr6:135571017:C:T	1.30781e-85	-1.13622e-09	-1.37004
135571254	chr6:135571254:A:G	2.98953e-85	-1.13622e-09	-0.54328
135571414	chr6:135571414:G:A	9.75702e-86	-1.13622e-09	-1.663
135572416	chr6:135572416:C:T	5.02465e-87	-2.61097	-2.01824
135572585	chr6:135572585:G:T	2.85289e-86	-0.912521	-1.98013
135572673	chr6:135572673:C:T	1.96879e-85	0.771615	-1.73259
135572751	chr6:135572751:T:C	1.04844e-85	-1.13622e-09	-1.59109
135572812	chr6:135572812:T:C	6.75611e-87	-2.42495	-1.90817
135572887	chr6:135572887:T:C	2.15832e-85	-1.95716	1.08809
135573135	chr6:135573135:A:G	3.75898e-86	-1.61313	-1.00371
135573411	chr6:135573411:A:G	1.30431e-85	-1.13622e-09	-1.37272
135574064	chr6:135574064:C:T	1.0099e-85	-1.13622e-09	-1.62854
135574497	chr6:135574497:A:G	9.04392e-86	-1.73889	-1.39409e-09
135574756	chr6:135574756:G:A	4.62182e-86	-2.41019	-1.39409e-09
135574770	chr6:135574770:A:G	6.33472e-87	-2.37742	-2.0201
135575097	chr6:135575097:A:G	1.63568e-84	1.15625	-1.39409e-09
135575723	chr6:135575723:T:G	2.98953e-85	-1.13622e-09	-0.54328
135575978	chr6:135575978:T:C	6.20645e-87	-2.69957	-1.71841
135576111	chr6:135576111:A:G	1.45788e-85	-1.13622e-09	-1.26142
135576252	chr6:135576252:G:A	1.1874e-85	-1.13622e-09	-1.46663
135576497	chr6:135576497:G:A	2.91531e-86	-2.17421	-0.6968
135576637	chr6:135576637:A:G	8.96745e-86	-1.13622e-09	-1.74738
135576639	chr6:135576639:G:A	6.96602e-86	-1.99994	-1.39409e-09
135576750	chr6:135576750:G:A	8.47612e-86	-1.13622e-09	-1.80373
135576797	chr6:135576797:C:T	1.07708e-86	-2.69939	-1.16734
135577069	chr6:135577069:A:G	1.66554e-83	-1.13622e-09	3.47692
135577160	chr6:135577160:A:T	1.7772e-84	-1.13622e-09	1.23922
135577428	chr6:135577428:G:A	1.80078e-84	-1.13622e-09	1.2524
135577495	chr6:135577495:T:A	7.24005e-86	-1.34074	-0.620616
135577693	chr6:135577693:T:C	1.02393e-85	-1.13622e-09	-1.61475
135577699	chr6:135577699:A:C	1.82767e-85	-1.13622e-09	-1.03535
135577765	chr6:135577765:A:G	8.55339e-86	-1.79465	-1.39409e-09
135577948	chr6:135577948:T:C	5.08839e-85	-0.0114369	-1.39409e-09
135578055	chr6:135578055:C:T	3.78356e-86	-2.61032	-1.39409e-09
135578206	chr6:135578206:C:T	6.2094e-87	-2.39739	-2.02011
135578245	chr6:135578245:C:T	3.92894e-85	-1.13622e-09	-0.270029
135578474	chr6:135578474:T:A	2.21512e-86	-2.69788	-0.447794
135579379	chr6:135579379:G:T	7.09051e-87	-2.38189	-1.90292
135579871	chr6:135579871:C:G	1.49706e-85	-1.13622e-09	-1.2349
135580187	chr6:135580187:T:C	1.79423e-84	-1.13622e-09	1.24877
135580331	chr6:135580331:A:C	3.80695e-86	-2.60415	-1.39409e-09
135580586	chr6:135580586:A:G	9.80872e-87	-2.11217	-1.84813
135580625	chr6:135580625:A:G	7.00311e-86	-1.13622e-09	-1.99463
135580918	chr6:135580918:G:A	8.20997e-86	-1.83563	-1.39409e-09
135580969	chr6:135580969:G:A	8.22568e-85	-1.13622e-09	0.468863
135581093	chr6:135581093:G:A	1.00753e-86	-2.09008	-1.84341
135581257	chr6:135581257:A:G	1.80078e-84	-1.13622e-09	1.2524
135581461	chr6:135581461:A:T	2.08629e-86	-1.24557	-1.96002
135581726	chr6:135581726:T:C	4.95028e-86	-2.34154	-1.39409e-09
135581733	chr6:135581733:G:A	1.04747e-83	-1.13622e-09	3.01315
135581734	chr6:135581734:C:T	1.05701e-83	-1.13622e-09	3.02222
135582004	chr6:135582004:C:T	4.5185e-86	-2.4328	-1.39409e-09
135582179	chr6:135582179:T:C	9.15533e-87	-2.00962	-2.01961
135582238	chr6:135582238:A:G	2.91358e-85	-1.13622e-09	-0.569016
135582271	chr6:135582271:T:C	1.71324e-85	-1.13622e-09	-1.10001
135582579	chr6:135582579:A:G	6.34692e-87	-2.37555	-2.02005
135582630	chr6:135582630:TC:T	2.98485e-85	-1.13622e-09	-0.54485
135583025	chr6:135583025:A:G	1.77023e-85	-1.13622e-09	-1.06729
135583059	chr6:135583059:A:G	3.80686e-86	-2.60418	-1.39409e-09
135583063	chr6:135583063:G:A	6.75477e-87	-2.43141	-1.90191
135583206	chr6:135583206:A:G	9.69485e-87	-2.41082	-1.56115
135583389	chr6:135583389:G:A	1.13775e-85	-1.13622e-09	-1.50935
135585890	chr6:135585890:T:C	7.00917e-87	-2.39259	-1.90376
135586034	chr6:135586034:A:G	1.13506e-85	-1.13622e-09	-1.51171
135586516	chr6:135586516:G:T	6.82707e-86	-1.13622e-09	-2.02009
135586540	chr6:135586540:T:G	8.30288e-86	-1.13622e-09	-1.82438
135586835	chr6:135586835:A:G	6.83028e-86	-1.13622e-09	-2.01962
135586974	chr6:135586974:G:T	6.85267e-86	-1.13622e-09	-2.01635
135587002	chr6:135587002:G:A	6.94643e-86	-1.13622e-09	-2.00276
135587476	chr6:135587476:G:A	7.66617e-86	-1.90417	-1.39409e-09
135588189	chr6:135588189:T:C	7.30498e-87	-2.45526	-1.79976
135588231	chr6:135588231:G:A	7.50118e-87	-2.42323	-1.80527
135588409	chr6:135588409:A:G	7.31615e-86	-1.9509	-1.39409e-09
135588658	chr6:135588658:T:C	4.53549e-86	-1.75532	-0.673734
135589074	chr6:135589074:A:G	2.2518e-85	-1.13622e-09	-0.826668
135589108	chr6:135589108:A:C	7.64678e-87	-2.41483	-1.79445
135589362	chr6:135589362:C:A	1.80078e-84	-1.13622e-09	1.2524
135589497	chr6:135589497:T:C	1.81138e-84	-1.13622e-09	1.25827
135589681	chr6:135589681:GCC:G	6.51889e-86	-2.06628	-1.39409e-09
135590588	chr6:135590588:A:G	8.06137e-87	-2.38774	-1.76874
135590847	chr6:135590847:A:G	8.19194e-85	-1.13622e-09	0.464753
135590869	chr6:135590869:A:G	7.62262e-87	-2.44207	-1.77038
135590965	chr6:135590965:C:T	3.61777e-86	-2.65513	-1.39409e-09
135591043	chr6:135591043:A:G	9.12815e-86	-1.72962	-1.39409e-09
135591218	chr6:135591218:G:A	7.45732e-87	-2.46185	-1.77252
135591445	chr6:135591445:G:A	7.67239e-86	-1.13622e-09	-1.90336
135592009	chr6:135592009:T:C	3.03402e-85	1.14722	-1.67573
135592723	chr6:135592723:G:A	3.75289e-86	-2.61846	-1.39409e-09
135593529	chr6:135593529:A:T	4.88514e-83	4.55297	-1.39409e-09
135593658	chr6:135593658:C:G	4.95105e-86	-2.34138	-1.39409e-09
135593881	chr6:135593881:T:A	4.84141e-86	-2.36378	-1.39409e-09
135593887	chr6:135593887:CA:C	4.95303e-86	-2.34098	-1.39409e-09
135593890	chr6:135593890:TTTTG:T	4.9728e-86	-2.337	-1.39409e-09
135594161	chr6:135594161:A:G	5.44664e-86	-2.24598	-1.39409e-09
135594171	chr6:135594171:A:G	1.01852e-86	-2.67494	-1.24769
135594767	chr6:135594767:C:T	1.13189e-84	-1.13622e-09	0.788075
135594768	chr6:135594768:G:A	7.92261e-86	-1.13622e-09	-1.87126
135594938	chr6:135594938:G:A	9.23768e-86	0.214843	-1.93254
135595569	chr6:135595569:C:T	7.0767e-86	-1.98418	-1.39409e-09
135595589	chr6:135595589:C:T	5.60589e-86	-2.21717	-1.39409e-09
135595619	chr6:135595619:C:T	9.61973e-86	0.274988	-1.95215
135595767	chr6:135595767:A:G	9.46098e-86	0.249845	-1.94365
135595929	chr6:135595929:T:G	6.89762e-86	-1.13622e-09	-2.00981
135596034	chr6:135596034:A:G	6.27833e-86	-2.10388	-1.39409e-09
135596278	chr6:135596278:G:A	7.07046e-86	-1.13622e-09	-1.98506
135596289	chr6:135596289:C:T	8.83021e-86	-1.13622e-09	-1.7628
135596407	chr6:135596407:T:G	2.01966e-85	-0.174393	-0.761075
135596584	chr6:135596584:G:A	1.25491e-85	-1.13622e-09	-1.41133
135596709	chr6:135596709:G:C	5.83255e-85	-1.13622e-09	0.125057
135596752	chr6:135596752:T:G	9.75785e-86	0.292689	-1.9556
135597116	chr6:135597116:C:T	5.19281e-86	-2.29371	-1.39409e-09
135597231	chr6:135597231:G:A	7.96735e-85	0.436954	-1.39409e-09
135597296	chr6:135597296:A:G	9.6422e-86	0.265627	-1.94046
135597476	chr6:135597476:T:C	6.96573e-86	-1.13622e-09	-1.99998
135597588	chr6:135597588:G:A	9.71756e-86	-0.33629	-1.33076
135598082	chr6:135598082:C:T	1.00426e-86	-2.69798	-1.23875
135598148	chr6:135598148:G:GGCCTATTCA	9.48146e-86	-1.13622e-09	-1.69164
135598417	chr6:135598417:T:G	3.31516e-85	-1.13622e-09	-0.439892
135598715	chr6:135598715:A:G	1.15466e-83	-1.13622e-09	3.11058
135598903	chr6:135598903:T:G	7.42035e-86	-1.13622e-09	-1.93676
135598935	chr6:135598935:A:G	9.24348e-86	0.25038	-1.96744
135599752	chr6:135599752:A:G	1.30806e-85	-0.272828	-1.09703
135599761	chr6:135599761:C:T	5.29004e-86	-2.27516	-1.39409e-09
135600001	chr6:135600001:A:G	9.26227e-86	0.249618	-1.96465
135600159	chr6:135600159:G:T	1.25705e-85	-1.13622e-09	-1.40963
135600435	chr6:135600435:G:A	7.0206e-86	-1.13622e-09	-1.99213
135600958	chr6:135600958:C:T	7.42115e-86	-1.13622e-09	-1.93665
135601713	chr6:135601713:A:G	1.69365e-86	-2.59904	-0.815056
135602218	chr6:135602218:G:A	1.08536e-85	0.383786	-1.94027
135602310	chr6:135602310:T:C	1.76228e-85	-1.07179	-1.39409e-09
135602488	chr6:135602488:G:A	2.76758e-85	-1.13622e-09	-0.620423
135602734	chr6:135602734:C:T	4.68374e-86	-2.39689	-1.39409e-09
135602897	chr6:135602897:G:A	2.22835e-85	-1.13622e-09	-0.837135
135603299	chr6:135603299:A:T	1.12158e-85	0.43183	-1.95549
135603595	chr6:135603595:A:G	4.80647e-87	-2.67105	-2.00255
135603734	chr6:135603734:G:C	1.17559e-86	-2.5869	-1.19231
135603885	chr6:135603885:A:G	1.13443e-85	0.446886	-1.95915
135604248	chr6:135604248:T:C	1.14523e-85	0.452232	-1.95502
135604386	chr6:135604386:T:C	9.93666e-86	0.0512428	-1.69599
135604540	chr6:135604540:G:A	3.93558e-86	-2.57092	-1.39409e-09
135604563	chr6:135604563:C:T	8.56911e-85	-1.13622e-09	0.509765
135604581	chr6:135604581:C:T	8.64627e-86	-1.13622e-09	-1.78386
135604595	chr6:135604595:A:G	1.07542e-85	0.389693	-1.95538
135604757	chr6:135604757:G:A	1.57996e-85	-1.13622e-09	-1.181
135605412	chr6:135605412:C:T	1.32897e-85	-0.0454225	-1.30857
135605453	chr6:135605453:G:A	7.15492e-86	-1.13622e-09	-1.97318
135605725	chr6:135605725:A:G	1.64155e-85	-0.0757784	-1.06698
135605987	chr6:135605987:C:T	5.21409e-85	-1.13622e-09	0.0129668
135606020	chr6:135606020:G:A	8.72753e-86	-1.13622e-09	-1.7745
```
