## Supplementary material for "Characterization of shared and ancestry-specific signals driving complex traits using multi-ancestry fine-mapping": susiex_nc3.cs80.cs

```
CS_ID	SNP	BP	REF_ALLELE	ALT_ALLELE	REF_FRQ	BETA	SE	-LOG10P	CS_PIP	OVRL_PIP
1	chr6:135097904:G:A	135097904	A,A	G,G	1,1	-inf,-inf	inf,inf	48.1858,8.38141	0.571705	0.571705
1	chr6:135097880:T:C	135097880	C,C	T,T	1,1	-inf,-inf	inf,inf	48.1222,8.34453	0.404607	0.404607
2	chr6:134722593:C:T	134722593	T,T	C,C	1,1	-inf,-inf	inf,inf	7.79486,3.39911	0.12687	0.12687
2	chr6:134719654:A:G	134719654	G,G	A,A	1,1	-inf,-inf	inf,inf	7.8321,3.2126	0.108607	0.108607
2	chr6:134716787:C:T	134716787	T,T	C,C	1,1	-inf,-inf	inf,inf	7.79209,3.2137	0.100319	0.100319
2	chr6:134721458:G:A	134721458	A,A	G,G	1,1	-inf,-inf	inf,inf	7.72772,3.28625	0.0994591	0.0994591
2	chr6:134718954:C:T	134718954	T,T	C,C	1,1	-inf,-inf	inf,inf	7.7295,3.28396	0.0964764	0.0964764
2	chr6:134718376:A:T	134718376	T,T	A,A	1,1	-inf,-inf	inf,inf	7.7173,3.23802	0.089215	0.089215
2	chr6:134727426:A:G	134727426	G,G	A,A	1,1	-inf,-inf	inf,inf	7.74845,3.0543	0.0800774	0.0800774
2	chr6:134718013:G:A	134718013	A,A	G,G	1,1	-inf,-inf	inf,inf	7.68143,3.21404	0.0791577	0.0791577
2	chr6:134725909:TAAAGG:T	134725909	T,T	TAAAGG,TAAAGG	1,1	-inf,-inf	inf,inf	7.68933,3.06226	0.0596354	0.0596354
```
