## Supplementary material for "Characterization of shared and ancestry-specific signals driving complex traits using multi-ancestry fine-mapping": susiex_nc3.cs80.snp

```
BP	SNP	PIP(CS1)	LogBF(CS1,Pop1)	LogBF(CS1,Pop2)	PIP(CS2)	LogBF(CS2,Pop1)	LogBF(CS2,Pop2)
134037379	chr6:134037379:C:T	7.47937e-86	-1.59462	-1.46451	1.70316e-09	-2.4559	-1.89088
134037421	chr6:134037421:A:G	9.1022e-86	-1.17476	-1.68801	1.93716e-09	-2.23214	-1.98589
134037543	chr6:134037543:C:T	5.82861e-85	-1.13622e-09	-1.00592	4.88527e-08	-1.13622e-09	-0.990449
134037581	chr6:134037581:G:A	3.00117e-85	-1.13622e-09	-1.6697	2.42931e-08	-1.13622e-09	-1.68907
134037752	chr6:134037752:G:A	7.72643e-86	-1.25946	-1.76718	1.82586e-09	-2.27115	-2.00606
134037882	chr6:134037882:A:T	1.7241e-86	-2.62129	-1.90529	1.4796e-09	-2.7044	-1.78308
134038471	chr6:134038471:A:C	1.06238e-85	-1.04777	-1.66043	2.08193e-09	-2.16855	-1.97742
134038486	chr6:134038486:C:T	5.32862e-85	-1.13622e-09	-1.09561	3.76044e-08	-1.13622e-09	-1.25214
134038560	chr6:134038560:A:G	2.15698e-85	-1.13622e-09	-1.99999	1.88641e-08	-1.13622e-09	-1.942
134039188	chr6:134039188:T:C	2.2694e-85	-1.13622e-09	-1.94918	1.83643e-08	-1.13622e-09	-1.96885
134039695	chr6:134039695:T:C	2.32013e-85	-1.13622e-09	-1.92708	1.97117e-08	-1.13622e-09	-1.89805
134039712	chr6:134039712:G:A	2.38879e-85	-1.13622e-09	-1.89792	1.88292e-08	-1.13622e-09	-1.94385
134039727	chr6:134039727:G:A	2.27069e-85	-1.13622e-09	-1.94862	1.83735e-08	-1.13622e-09	-1.96835
134039974	chr6:134039974:G:T	2.80498e-85	-1.13622e-09	-1.7373	2.426e-08	-1.13622e-09	-1.69043
134041025	chr6:134041025:C:G	1.12874e-85	-2.6476	-1.39409e-09	9.31526e-09	-2.64761	-1.39409e-09
134041136	chr6:134041136:C:G	1.55133e-86	-2.6622	-1.96997	1.24205e-09	-2.6474	-2.0151
134041284	chr6:134041284:A:G	2.14589e-85	-1.13622e-09	-2.00515	1.74954e-08	-1.13622e-09	-2.01732
134041469	chr6:134041469:A:C	2.27716e-86	-2.24347	-2.00489	2.11631e-09	-2.11302	-2.01656
134041596	chr6:134041596:CT:C	2.50854e-86	-2.23668	-1.91491	1.69418e-09	-2.3955	-1.95656
134041792	chr6:134041792:G:A	1.88716e-86	-2.42871	-2.0075	2.50743e-09	-1.94347	-2.01653
134041867	chr6:134041867:G:A	3.35743e-85	-1.13622e-09	-1.55752	2.6172e-08	-1.13622e-09	-1.61457
134042270	chr6:134042270:A:G	4.68648e-85	-1.13622e-09	-1.22402	3.87862e-08	-1.13622e-09	-1.22119
134042339	chr6:134042339:A:C	2.02131e-86	-2.35638	-2.01116	1.18785e-09	-2.70351	-2.0036
134042670	chr6:134042670:A:G	3.92578e-85	-1.13622e-09	-1.40113	3.77031e-08	-1.13622e-09	-1.24952
134042922	chr6:134042922:C:G	9.13146e-86	-2.52869	-0.330869	4.1596e-09	-2.57492	-0.878915
134042946	chr6:134042946:G:A	3.0764e-85	-1.13622e-09	-1.64494	2.47164e-08	-1.13622e-09	-1.67179
134043073	chr6:134043073:C:T	2.81314e-85	-1.13622e-09	-1.7344	2.09269e-08	-1.13622e-09	-1.83822
134043220	chr6:134043220:C:T	2.17755e-85	-1.13622e-09	-1.9905	1.78592e-08	-1.13622e-09	-1.99674
134043420	chr6:134043420:G:A	1.56538e-85	-2.32057	-1.39409e-09	1.52457e-08	-2.15496	-1.39409e-09
134043591	chr6:134043591:A:G	2.19713e-85	-1.13622e-09	-1.98155	1.87649e-08	-1.13622e-09	-1.94727
134043905	chr6:134043905:T:C	9.3187e-86	-2.49487	-0.344391	4.50479e-09	-2.54674	-0.827375
134043935	chr6:134043935:C:T	4.21816e-85	-1.13622e-09	-1.3293	4.08495e-08	-1.13622e-09	-1.16937
134044019	chr6:134044019:C:T	5.48859e-85	-1.13622e-09	-1.06603	4.61865e-08	-1.13622e-09	-1.04657
134044076	chr6:134044076:C:T	5.65701e-85	-1.13622e-09	-1.03581	4.77608e-08	-1.13622e-09	-1.01305
134044077	chr6:134044077:G:A	1.84341e-86	-2.64426	-1.81541	1.81404e-09	-2.49632	-1.78739
134044592	chr6:134044592:T:C	2.42418e-85	-1.13622e-09	-1.88321	1.90788e-08	-1.13622e-09	-1.93068
134044647	chr6:134044647:A:G	5.24743e-86	-2.58441	-0.829141	2.83315e-09	-2.624	-1.21388
134044663	chr6:134044663:G:A	1.78628e-86	-2.70943	-1.78172	1.49636e-09	-2.686	-1.79023
134044803	chr6:134044803:T:G	2.2544e-85	-1.13622e-09	-1.95582	1.91495e-08	-1.13622e-09	-1.92698
134044884	chr6:134044884:G:A	1.44063e-86	-2.70025	-2.00595	1.20223e-09	-2.67713	-2.01795
134045330	chr6:134045330:G:A	2.42741e-85	-1.13622e-09	-1.88188	1.91053e-08	-1.13622e-09	-1.92929
134045563	chr6:134045563:C:T	3.19447e-85	-1.13622e-09	-1.60728	2.58121e-08	-1.13622e-09	-1.62841
134045748	chr6:134045748:C:T	2.81787e-85	-1.13622e-09	-1.73272	2.27571e-08	-1.13622e-09	-1.75438
134045912	chr6:134045912:C:A	3.48898e-85	-1.13622e-09	-1.51909	2.8088e-08	-1.13622e-09	-1.54392
134046646	chr6:134046646:T:A	1.37203e-85	-2.45241	-1.39409e-09	1.25146e-08	-2.35236	-1.39409e-09
134046703	chr6:134046703:T:C	6.54938e-86	-2.42488	-0.767037	3.02091e-09	-2.49799	-1.27571
134046726	chr6:134046726:G:A	2.03548e-86	-2.6253	-1.73526	2.03953e-09	-2.46488	-1.70166
134046857	chr6:134046857:A:G	2.43713e-86	-2.46747	-1.713	1.37231e-09	-2.7086	-1.85416
134046932	chr6:134046932:A:G	2.55276e-85	-1.13622e-09	-1.83153	2.02778e-08	-1.13622e-09	-1.86973
134047120	chr6:134047120:C:T	2.17402e-85	-1.13622e-09	-1.99212	1.81199e-08	-1.13622e-09	-1.98225
134047454	chr6:134047454:C:T	7.25453e-85	-1.13622e-09	-0.787075	5.32605e-08	-1.13622e-09	-0.904065
134047815	chr6:134047815:G:A	1.48019e-86	-2.68985	-1.98926	1.36946e-09	-2.5557	-2.00914
134048105	chr6:134048105:A:C	2.28668e-85	-1.13622e-09	-1.9416	2.00229e-08	-1.13622e-09	-1.88238
134048182	chr6:134048182:T:C	2.50323e-86	-2.65437	-1.49933	1.66408e-09	-2.70991	-1.66008
134048286	chr6:134048286:T:G	1.75638e-86	-2.49734	-2.01068	1.77624e-09	-2.32439	-1.98037
134048293	chr6:134048293:G:A	2.1174e-85	-1.13622e-09	-2.01851	1.74663e-08	-1.13622e-09	-2.01898
134048455	chr6:134048455:G:A	2.25968e-85	-1.13622e-09	-1.95348	1.81903e-08	-1.13622e-09	-1.97837
134048524	chr6:134048524:G:A	3.49338e-86	-2.70786	-1.11255	2.46493e-09	-2.69945	-1.27764
134048684	chr6:134048684:G:A	1.59858e-86	-2.63672	-1.96545	1.56966e-09	-2.43298	-1.99542
134049127	chr6:134049127:C:A	6.50991e-86	-2.68742	-0.510541	3.98517e-09	-2.69594	-0.800741
134049542	chr6:134049542:C:T	2.55838e-85	-1.13622e-09	-1.82933	1.99476e-08	-1.13622e-09	-1.88615
134049655	chr6:134049655:G:GA	1.61321e-86	-2.58844	-2.00462	1.24021e-09	-2.69441	-1.96957
134050061	chr6:134050061:G:A	2.34361e-86	-2.59836	-1.62123	1.52285e-09	-2.6761	-1.78258
134050271	chr6:134050271:A:G	1.34885e-85	-2.46945	-1.39409e-09	1.07243e-08	-2.50675	-1.39409e-09
134050411	chr6:134050411:T:A	1.06338e-85	-2.70725	-1.39409e-09	8.84387e-09	-2.69954	-1.39409e-09
134050412	chr6:134050412:A:T	1.06369e-85	-2.70696	-1.39409e-09	8.8486e-09	-2.699	-1.39409e-09
134050557	chr6:134050557:T:C	2.11477e-85	-1.13622e-09	-2.01975	1.75278e-08	-1.13622e-09	-2.01547
134050639	chr6:134050639:C:G	2.98164e-85	-1.13622e-09	-1.67623	2.70785e-08	-1.13622e-09	-1.58052
134050830	chr6:134050830:T:C	2.20289e-85	-1.13622e-09	-1.97893	1.78375e-08	-1.13622e-09	-1.99796
134051012	chr6:134051012:C:G	1.76152e-86	-2.61455	-1.89056	1.69915e-09	-2.4038	-1.94533
134051099	chr6:134051099:A:C	2.87242e-85	-1.13622e-09	-1.71355	2.20315e-08	-1.13622e-09	-1.78679
134051392	chr6:134051392:T:C	2.53632e-86	-2.61408	-1.52649	1.55436e-09	-2.70899	-1.72921
134051573	chr6:134051573:G:T	1.77818e-86	-2.59554	-1.90015	1.58481e-09	-2.47564	-1.94316
134052082	chr6:134052082:G:C	2.44944e-85	-1.13622e-09	-1.87284	1.95432e-08	-1.13622e-09	-1.90663
134052780	chr6:134052780:A:G	1.9671e-86	-2.54215	-1.85258	1.24188e-09	-2.70588	-1.95676
134053066	chr6:134053066:G:A	9.94723e-86	-2.43443	-0.339558	5.1509e-09	-2.39276	-0.847325
134053535	chr6:134053535:G:A	9.96272e-86	-2.41939	-0.353046	5.14384e-09	-2.38476	-0.856699
134054297	chr6:134054297:T:G	3.70213e-85	-1.13622e-09	-1.45979	2.6541e-08	-1.13622e-09	-1.60057
134054323	chr6:134054323:T:C	3.95836e-85	-1.13622e-09	-1.39287	3.19653e-08	-1.13622e-09	-1.41461
134054450	chr6:134054450:G:A	1.8158e-86	-2.68232	-1.79244	1.45445e-09	-2.7098	-1.79482
134054635	chr6:134054635:A:T	3.89753e-83	-1.13622e-09	3.19681	4.27997e-06	-1.13622e-09	3.48244
134054842	chr6:134054842:T:A	2.77689e-86	-2.49484	-1.55511	1.56047e-09	-2.7073	-1.72697
134055438	chr6:134055438:A:G	2.38001e-85	-1.13622e-09	-1.9016	1.92472e-08	-1.13622e-09	-1.92189
134055481	chr6:134055481:G:A	2.33664e-85	-1.13622e-09	-1.91999	2.04575e-08	-1.13622e-09	-1.86091
134055862	chr6:134055862:T:G	2.11965e-85	-1.13622e-09	-2.01745	1.77444e-08	-1.13622e-09	-2.00319
134056012	chr6:134056012:C:T	2.55589e-85	-1.13622e-09	-1.8303	2.05759e-08	-1.13622e-09	-1.85514
134056080	chr6:134056080:C:A	1.59478e-86	-2.70876	-1.89579	1.36485e-09	-2.60805	-1.96016
134056178	chr6:134056178:T:C	3.77719e-85	-1.13622e-09	-1.43972	3.43011e-08	-1.13622e-09	-1.34408
134056458	chr6:134056458:T:C	1.06372e-85	-2.70693	-1.39409e-09	8.84705e-09	-2.69918	-1.39409e-09
134056581	chr6:134056581:GT:G	1.06255e-85	-2.70803	-1.39409e-09	8.82141e-09	-2.70208	-1.39409e-09
134056618	chr6:134056618:C:A	1.72577e-86	-2.56568	-1.95994	1.33698e-09	-2.57615	-2.0127
134057013	chr6:134057013:T:A	1.63569e-86	-2.69497	-1.88426	1.45695e-09	-2.54899	-1.95393
134057795	chr6:134057795:G:C	1.08506e-85	-2.68706	-1.39409e-09	1.13797e-08	-2.44743	-1.39409e-09
134058148	chr6:134058148:T:C	2.67717e-85	-1.13622e-09	-1.78394	2.14919e-08	-1.13622e-09	-1.81158
134058731	chr6:134058731:A:T	1.9591e-86	-2.48906	-1.90974	1.26454e-09	-2.62496	-2.0196
134058957	chr6:134058957:A:T	2.06216e-86	-2.70987	-1.63766	1.57287e-09	-2.70574	-1.72062
134058992	chr6:134058992:T:C	3.01814e-85	-1.13622e-09	-1.66406	2.20183e-08	-1.13622e-09	-1.78739
134059340	chr6:134059340:T:C	3.04663e-85	-1.13622e-09	-1.65466	2.43285e-08	-1.13622e-09	-1.68761
134060582	chr6:134060582:G:T	1.17137e-85	-2.61052	-1.39409e-09	9.88423e-09	-2.58832	-1.39409e-09
134060644	chr6:134060644:C:T	4.72546e-86	-2.52754	-0.990778	2.55606e-09	-2.70576	-1.23503
134060713	chr6:134060713:T:G	1.14337e-84	-1.13622e-09	-0.33214	8.28589e-08	-1.13622e-09	-0.46212
134060774	chr6:134060774:CAA:C	1.75955e-86	-2.60373	-1.9025	1.51e-09	-2.49733	-1.96981
134061125	chr6:134061125:A:C	2.91593e-85	-1.13622e-09	-1.69851	2.3974e-08	-1.13622e-09	-1.70229
134061313	chr6:134061313:A:G	1.19598e-84	-1.00083	0.71368	1.57746e-08	-1.7491	-0.371759
134061318	chr6:134061318:C:T	2.66178e-86	-2.69498	-1.39731	1.71123e-09	-2.70532	-1.63673
134062085	chr6:134062085:A:C	2.25118e-85	-1.13622e-09	-1.95725	1.77256e-08	-1.13622e-09	-2.00425
134062153	chr6:134062153:T:C	4.19532e-85	-1.13622e-09	-1.33473	3.18194e-08	-1.13622e-09	-1.41918
134062532	chr6:134062532:T:C	2.14318e-85	-1.13622e-09	-2.00641	1.74498e-08	-1.13622e-09	-2.01993
134062711	chr6:134062711:C:T	2.11404e-85	-1.13622e-09	-2.0201	1.75254e-08	-1.13622e-09	-2.01561
134062826	chr6:134062826:A:G	6.23792e-85	-1.13622e-09	-0.938055	4.7154e-08	-1.13622e-09	-1.02584
134062948	chr6:134062948:T:A	1.11486e-85	-2.65997	-1.39409e-09	9.51709e-09	-2.62617	-1.39409e-09
134063214	chr6:134063214:C:A	8.57733e-85	-1.13622e-09	-0.619578	6.70589e-08	-1.13622e-09	-0.673689
134063964	chr6:134063964:G:A	2.33405e-85	-1.13622e-09	-1.9211	1.869e-08	-1.13622e-09	-1.95127
134064263	chr6:134064263:T:C	1.06905e-85	-2.70193	-1.39409e-09	1.06177e-08	-2.51673	-1.39409e-09
134064266	chr6:134064266:G:A	3.91243e-85	-1.13622e-09	-1.40454	3.03675e-08	-1.13622e-09	-1.46589
134064352	chr6:134064352:C:T	4.85438e-85	-1.13622e-09	-1.18882	4.50238e-08	-1.13622e-09	-1.07207
134064499	chr6:134064499:A:G	2.3519e-85	-1.13622e-09	-1.91348	1.91467e-08	-1.13622e-09	-1.92713
134065269	chr6:134065269:A:G	2.12126e-85	-1.13622e-09	-2.01669	1.75358e-08	-1.13622e-09	-2.01501
134065367	chr6:134065367:G:A	2.11662e-85	-1.13622e-09	-2.01888	1.74859e-08	-1.13622e-09	-2.01786
134065553	chr6:134065553:T:C	2.12176e-85	-1.13622e-09	-2.01646	1.75397e-08	-1.13622e-09	-2.01479
134065852	chr6:134065852:A:G	2.21598e-85	-1.13622e-09	-1.973	1.87964e-08	-1.13622e-09	-1.9456
134065888	chr6:134065888:C:CA	2.11979e-85	-1.13622e-09	-2.01738	1.75215e-08	-1.13622e-09	-2.01583
134066341	chr6:134066341:A:G	2.28906e-85	-1.13622e-09	-1.94056	1.9042e-08	-1.13622e-09	-1.93261
134066348	chr6:134066348:A:G	2.11463e-85	-1.13622e-09	-2.01982	1.74621e-08	-1.13622e-09	-2.01923
134066649	chr6:134066649:T:C	2.34764e-86	-2.4488	-1.76908	1.82988e-09	-2.4575	-1.8175
134066757	chr6:134066757:T:C	2.35863e-85	-1.13622e-09	-1.91062	1.97944e-08	-1.13622e-09	-1.89386
134067251	chr6:134067251:C:G	2.16052e-85	-1.13622e-09	-1.99835	1.79246e-08	-1.13622e-09	-1.99308
134067557	chr6:134067557:C:A	2.20088e-85	-1.13622e-09	-1.97985	1.89168e-08	-1.13622e-09	-1.93921
134067561	chr6:134067561:C:T	2.13629e-85	-1.13622e-09	-2.00963	1.77236e-08	-1.13622e-09	-2.00436
134067706	chr6:134067706:ACT:A	2.11903e-85	-1.13622e-09	-2.01774	1.75227e-08	-1.13622e-09	-2.01576
134067747	chr6:134067747:C:G	2.45161e-86	-2.2641	-1.91044	9.28984e-09	-0.67072	-1.97962
134068178	chr6:134068178:A:T	2.35924e-85	-1.13622e-09	-1.91036	1.97996e-08	-1.13622e-09	-1.8936
134068394	chr6:134068394:A:G	9.77533e-86	-2.6076	-0.183828	4.0017e-09	-2.45418	-1.03836
134068933	chr6:134068933:C:A	1.49314e-84	-1.13622e-09	-0.0652323	1.06992e-07	-1.13622e-09	-0.20651
134068943	chr6:134068943:A:G	2.13949e-85	-1.13622e-09	-2.00814	1.76469e-08	-1.13622e-09	-2.0087
134069021	chr6:134069021:C:T	2.37556e-85	-1.13622e-09	-1.90347	1.95541e-08	-1.13622e-09	-1.90607
134069305	chr6:134069305:T:C	1.64491e-86	-2.65671	-1.91689	3.27392e-09	-1.69226	-2.00101
134069423	chr6:134069423:T:C	2.11507e-85	-1.13622e-09	-2.01961	1.75191e-08	-1.13622e-09	-2.01597
134069437	chr6:134069437:C:A	2.31614e-85	-1.13622e-09	-1.9288	1.94171e-08	-1.13622e-09	-1.9131
134069512	chr6:134069512:T:A	1.02326e-85	-2.6229	-0.122804	4.38496e-09	-2.41564	-0.985442
134069715	chr6:134069715:C:T	2.78021e-85	-1.13622e-09	-1.74617	2.25277e-08	-1.13622e-09	-1.76451
134069969	chr6:134069969:C:T	2.29672e-85	-1.13622e-09	-1.93722	1.85355e-08	-1.13622e-09	-1.95957
134070235	chr6:134070235:T:C	2.69308e-86	-2.69191	-1.38869	3.63919e-09	-1.95117	-1.63632
134070322	chr6:134070322:A:G	2.16731e-85	-1.13622e-09	-1.99522	1.84826e-08	-1.13622e-09	-1.96243
134070878	chr6:134070878:T:A	2.87359e-84	-1.13622e-09	0.589448	1.95173e-07	-1.13622e-09	0.394624
134070987	chr6:134070987:T:C	3.0658e-85	-1.13622e-09	-1.64839	2.27288e-08	-1.13622e-09	-1.75563
134071074	chr6:134071074:A:G	2.44799e-85	-1.13622e-09	-1.87343	2.05977e-08	-1.13622e-09	-1.85408
134071449	chr6:134071449:G:A	2.94704e-85	-1.13622e-09	-1.6879	2.52655e-08	-1.13622e-09	-1.64982
134071677	chr6:134071677:C:T	3.98714e-86	-2.70562	-0.982591	4.58382e-09	-2.04638	-1.31035
134071838	chr6:134071838:A:G	2.11931e-85	-1.13622e-09	-2.01761	1.74659e-08	-1.13622e-09	-2.01901
134072594	chr6:134072594:CAGAT:C	2.91158e-86	-2.30655	-1.69604	9.95316e-09	-0.772657	-1.80871
134072679	chr6:134072679:T:G	2.11931e-85	-1.13622e-09	-2.01761	1.74659e-08	-1.13622e-09	-2.01901
134073184	chr6:134073184:C:G	2.11498e-85	-1.13622e-09	-2.01965	1.75139e-08	-1.13622e-09	-2.01627
134073198	chr6:134073198:T:A	2.11777e-85	-1.13622e-09	-2.01834	1.74764e-08	-1.13622e-09	-2.01841
134073272	chr6:134073272:G:A	2.12284e-85	-1.13622e-09	-2.01595	1.74527e-08	-1.13622e-09	-2.01976
134073306	chr6:134073306:A:G	2.12457e-85	-1.13622e-09	-2.01513	1.74589e-08	-1.13622e-09	-2.01941
134073341	chr6:134073341:A:C	2.1235e-85	-1.13622e-09	-2.01564	1.74512e-08	-1.13622e-09	-2.01985
134073352	chr6:134073352:G:A	2.11883e-85	-1.13622e-09	-2.01784	1.74687e-08	-1.13622e-09	-2.01885
134073545	chr6:134073545:G:T	2.22391e-86	-2.36939	-1.90263	7.40296e-09	-0.913607	-1.96377
134073632	chr6:134073632:T:C	2.41924e-86	-2.7071	-1.48073	3.19895e-09	-2.03318	-1.68326
134073715	chr6:134073715:A:G	2.12126e-85	-1.13622e-09	-2.01669	1.74575e-08	-1.13622e-09	-2.01949
134073815	chr6:134073815:G:A	2.11647e-85	-1.13622e-09	-2.01895	1.74891e-08	-1.13622e-09	-2.01768
134073951	chr6:134073951:A:G	2.11884e-85	-1.13622e-09	-2.01783	1.74688e-08	-1.13622e-09	-2.01884
134073961	chr6:134073961:G:T	2.11864e-85	-1.13622e-09	-2.01793	1.747e-08	-1.13622e-09	-2.01877
134074022	chr6:134074022:C:T	2.13033e-85	-1.13622e-09	-2.01242	1.74468e-08	-1.13622e-09	-2.0201
134074038	chr6:134074038:A:G	2.1243e-85	-1.13622e-09	-2.01526	1.74499e-08	-1.13622e-09	-2.01993
134074161	chr6:134074161:G:A	2.12184e-85	-1.13622e-09	-2.01642	1.74555e-08	-1.13622e-09	-2.0196
134074170	chr6:134074170:A:G	2.11928e-85	-1.13622e-09	-2.01763	1.7466e-08	-1.13622e-09	-2.019
134074274	chr6:134074274:C:T	2.12541e-85	-1.13622e-09	-2.01474	1.74483e-08	-1.13622e-09	-2.02002
134074283	chr6:134074283:G:A	2.12849e-85	-1.13622e-09	-2.01329	1.74466e-08	-1.13622e-09	-2.02012
134075030	chr6:134075030:T:A	2.12425e-85	-1.13622e-09	-2.01528	1.78531e-08	-1.13622e-09	-1.99708
134075376	chr6:134075376:A:G	2.12703e-85	-1.13622e-09	-2.01398	1.74468e-08	-1.13622e-09	-2.0201
134076201	chr6:134076201:C:T	1.7816e-85	-2.19119	-1.39409e-09	1.53563e-08	-2.14773	-1.39409e-09
134076318	chr6:134076318:A:G	2.12922e-85	-1.13622e-09	-2.01294	1.74466e-08	-1.13622e-09	-2.02011
134076326	chr6:134076326:A:G	2.12701e-85	-1.13622e-09	-2.01398	1.74468e-08	-1.13622e-09	-2.0201
134076418	chr6:134076418:G:A	2.19814e-85	-1.13622e-09	-1.98109	1.80299e-08	-1.13622e-09	-1.98723
134076419	chr6:134076419:C:A	2.12525e-85	-1.13622e-09	-2.01481	1.74481e-08	-1.13622e-09	-2.02003
134076541	chr6:134076541:T:A	2.80709e-85	-1.13622e-09	-1.73655	2.33964e-08	-1.13622e-09	-1.72668
134076732	chr6:134076732:T:C	2.12557e-85	-1.13622e-09	-2.01466	1.74477e-08	-1.13622e-09	-2.02005
134076738	chr6:134076738:A:G	2.1266e-85	-1.13622e-09	-2.01418	1.7447e-08	-1.13622e-09	-2.02009
134076824	chr6:134076824:T:C	2.12623e-85	-1.13622e-09	-2.01435	1.74472e-08	-1.13622e-09	-2.02008
134076930	chr6:134076930:A:G	5.75439e-86	-2.69752	-0.623803	6.6003e-09	-1.98876	-1.00339
134076950	chr6:134076950:A:G	5.73727e-85	-1.13622e-09	-1.02172	4.20508e-08	-1.13622e-09	-1.14038
134077198	chr6:134077198:G:A	2.49067e-85	-1.13622e-09	-1.85615	1.91247e-08	-1.13622e-09	-1.92828
134077698	chr6:134077698:T:A	5.1293e-86	-2.67975	-0.756568	6.55274e-09	-1.89235	-1.10703
134077734	chr6:134077734:C:T	2.59324e-84	-1.13622e-09	0.486794	1.86403e-07	-1.13622e-09	0.348651
134077920	chr6:134077920:C:T	3.00981e-86	-2.27832	-1.69109	1.05948e-08	-0.712662	-1.80623
134078035	chr6:134078035:C:G	5.07389e-86	-2.67844	-0.768737	6.49308e-09	-1.88952	-1.119
134078186	chr6:134078186:T:C	8.53363e-85	-1.13622e-09	-0.624686	7.34027e-08	-1.13622e-09	-0.583298
134078333	chr6:134078333:T:A	2.12552e-85	-1.13622e-09	-2.01468	1.78752e-08	-1.13622e-09	-1.99584
134078464	chr6:134078464:G:C	2.12747e-85	-1.13622e-09	-2.01377	1.79089e-08	-1.13622e-09	-1.99396
134078497	chr6:134078497:A:G	2.08942e-85	-2.03181	-1.39409e-09	1.35105e-08	-2.2758	-1.39409e-09
134079135	chr6:134079135:C:T	2.19331e-85	-1.13622e-09	-1.98329	1.76141e-08	-1.13622e-09	-2.01056
134079416	chr6:134079416:T:A	4.04554e-85	-1.13622e-09	-1.37109	3.42838e-08	-1.13622e-09	-1.34459
134079538	chr6:134079538:C:T	2.20911e-85	-1.13622e-09	-1.97611	1.77657e-08	-1.13622e-09	-2.00199
134079608	chr6:134079608:G:A	1.22418e-85	-2.56643	-1.39409e-09	1.0503e-08	-2.5276	-1.39409e-09
134079752	chr6:134079752:A:G	1.46619e-85	-2.38604	-1.39409e-09	1.07135e-08	-2.50776	-1.39409e-09
134080806	chr6:134080806:A:T	2.12174e-85	-1.13622e-09	-2.01647	1.74511e-08	-1.13622e-09	-2.01986
134080920	chr6:134080920:T:A	1.14386e-85	-2.63429	-1.39409e-09	9.88535e-09	-2.58821	-1.39409e-09
134081223	chr6:134081223:G:A	2.33415e-86	-2.21401	-2.00963	1.99016e-09	-2.19125	-1.9998
134081443	chr6:134081443:G:A	3.45181e-86	-1.99256	-1.83983	2.54303e-09	-2.16882	-1.77709
134081889	chr6:134081889:G:C	3.27397e-86	-2.01934	-1.86594	2.4084e-09	-2.19185	-1.80845
134081983	chr6:134081983:G:T	1.66352e-85	-2.25976	-1.39409e-09	1.40657e-08	-2.23552	-1.39409e-09
134082072	chr6:134082072:G:A	3.31557e-86	-2.01997	-1.85269	2.43775e-09	-2.19509	-1.7931
134082541	chr6:134082541:T:C	1.97149e-86	-2.43696	-1.95554	1.54516e-09	-2.45409	-1.99004
134082981	chr6:134082981:A:G	1.4463e-85	-2.39969	-1.39409e-09	1.26948e-08	-2.33807	-1.39409e-09
134083104	chr6:134083104:G:A	3.11295e-86	-2.46981	-1.46591	6.97028e-09	-1.31047	-1.62713
134083493	chr6:134083493:G:T	2.22105e-85	-1.13622e-09	-1.97072	1.90299e-08	-1.13622e-09	-1.93325
134083592	chr6:134083592:T:C	2.6205e-86	-2.42508	-1.68284	7.6012e-09	-1.05418	-1.79677
134083724	chr6:134083724:G:A	2.32896e-85	-1.13622e-09	-1.92328	1.8244e-08	-1.13622e-09	-1.97542
134083798	chr6:134083798:A:T	2.13206e-85	-1.13622e-09	-2.01161	1.79788e-08	-1.13622e-09	-1.99006
134084543	chr6:134084543:T:C	4.51919e-85	-1.13622e-09	-1.26037	3.85937e-08	-1.13622e-09	-1.22617
134084609	chr6:134084609:T:C	2.63794e-86	-2.38386	-1.71742	7.97532e-09	-0.980666	-1.82224
134084798	chr6:134084798:CA:C	2.43403e-85	-1.13622e-09	-1.87915	2.14454e-08	-1.13622e-09	-1.81375
134085990	chr6:134085990:TG:T	2.85998e-86	-2.46036	-1.56011	7.55735e-09	-1.16057	-1.69617
134086055	chr6:134086055:T:G	4.51919e-85	-1.13622e-09	-1.26037	3.85937e-08	-1.13622e-09	-1.22617
134086861	chr6:134086861:A:G	1.90982e-86	-2.48061	-1.94367	1.49933e-09	-2.49034	-1.9839
134086971	chr6:134086971:TGAAGA:T	8.32378e-85	-1.13622e-09	-0.649585	6.46204e-08	-1.13622e-09	-0.710729
134087052	chr6:134087052:G:T	2.36232e-85	-1.13622e-09	-1.90906	1.82333e-08	-1.13622e-09	-1.97601
134087127	chr6:134087127:C:T	1.36951e-85	-2.45425	-1.39409e-09	1.40248e-08	-2.23843	-1.39409e-09
134087299	chr6:134087299:C:T	2.19108e-85	-1.13622e-09	-1.98431	1.7639e-08	-1.13622e-09	-2.00914
134087368	chr6:134087368:G:C	6.51724e-85	-1.13622e-09	-0.89425	5.06794e-08	-1.13622e-09	-0.953741
134087642	chr6:134087642:G:A	1.04815e-84	-0.419085	-1.39409e-09	8.29711e-08	-0.460767	-1.39409e-09
134087856	chr6:134087856:G:A	4.53317e-85	-1.13622e-09	-1.25728	3.87004e-08	-1.13622e-09	-1.22341
134087926	chr6:134087926:T:G	2.14223e-85	-1.13622e-09	-2.00685	1.81328e-08	-1.13622e-09	-1.98154
134088442	chr6:134088442:A:T	6.08323e-85	-1.13622e-09	-0.963165	5.38181e-08	-1.13622e-09	-0.893649
134088478	chr6:134088478:C:T	3.07723e-85	-1.64467	-1.39409e-09	3.15329e-08	-1.42823	-1.39409e-09
134088661	chr6:134088661:G:A	5.81099e-86	-2.61278	-0.698757	2.4372e-09	-2.37802	-1.61039
134090252	chr6:134090252:C:T	2.12567e-85	-1.13622e-09	-2.01462	1.74467e-08	-1.13622e-09	-2.02011
134090609	chr6:134090609:C:T	4.28211e-85	-1.13622e-09	-1.31426	3.68415e-08	-1.13622e-09	-1.27263
134090856	chr6:134090856:C:CA	3.01978e-86	-2.70378	-1.26232	3.70393e-09	-2.04154	-1.52833
134090898	chr6:134090898:C:T	1.80605e-84	-1.13622e-09	0.125026	1.42848e-07	-1.13622e-09	0.0825226
134091154	chr6:134091154:T:C	4.47732e-86	-2.41342	-1.15885	1.2736e-08	-0.902323	-1.43251
134091537	chr6:134091537:A:T	3.25486e-86	-2.47084	-1.4203	8.28609e-09	-1.1723	-1.59238
134091548	chr6:134091548:T:G	3.49847e-86	-2.43845	-1.38051	9.24064e-09	-1.09689	-1.55876
134092399	chr6:134092399:A:G	2.32132e-86	-2.59209	-1.63706	1.63411e-09	-2.68028	-1.70788
134092469	chr6:134092469:G:A	2.66341e-84	-1.13622e-09	0.513493	1.91445e-07	-1.13622e-09	0.375341
134092798	chr6:134092798:T:C	1.07647e-85	-2.69502	-1.39409e-09	8.89727e-09	-2.69352	-1.39409e-09
134093144	chr6:134093144:G:C	2.06039e-85	-2.0458	-1.39409e-09	1.4236e-08	-2.22349	-1.39409e-09
134093418	chr6:134093418:T:G	1.91198e-85	-2.12056	-1.39409e-09	1.24771e-08	-2.35536	-1.39409e-09
134093630	chr6:134093630:A:ATTTATCCAATTTCAAGT	2.11967e-85	-1.13622e-09	-2.01744	1.74628e-08	-1.13622e-09	-2.01919
134093994	chr6:134093994:C:T	1.67492e-85	-2.25293	-1.39409e-09	1.24588e-08	-2.35683	-1.39409e-09
134094187	chr6:134094187:A:G	2.66781e-85	-1.13622e-09	-1.78744	2.29999e-08	-1.13622e-09	-1.74377
134094188	chr6:134094188:T:C	7.62503e-85	-1.13622e-09	-0.737264	6.23243e-08	-1.13622e-09	-0.746908
134094764	chr6:134094764:G:A	2.4422e-85	-1.13622e-09	-1.8758	2.0179e-08	-1.13622e-09	-1.87461
134094953	chr6:134094953:G:A	2.1173e-85	-1.13622e-09	-2.01856	1.74579e-08	-1.13622e-09	-2.01947
134095180	chr6:134095180:G:C	6.19323e-86	-1.44945	-1.79838	3.07386e-09	-2.0445	-1.71182
134095181	chr6:134095181:A:G	6.13944e-86	-1.45102	-1.80553	3.04259e-09	-2.04614	-1.72041
134095838	chr6:134095838:T:A	4.0812e-85	-1.13622e-09	-1.36231	2.88537e-08	-1.13622e-09	-1.51702
134096184	chr6:134096184:C:A	2.52414e-86	-2.51138	-1.634	1.82219e-09	-2.69614	-1.58308
134096363	chr6:134096363:T:C	5.16678e-86	-1.45973	-1.96931	2.07965e-09	-2.12771	-2.01935
134096384	chr6:134096384:A:G	6.11545e-86	-1.45	-1.81046	3.03046e-09	-2.04264	-1.7279
134096843	chr6:134096843:C:G	2.14599e-85	-1.13622e-09	-2.0051	1.76548e-08	-1.13622e-09	-2.00825
134096962	chr6:134096962:G:A	5.43149e-86	-1.41834	-1.96074	2.1198e-09	-2.10987	-2.01807
134097063	chr6:134097063:CCAAT:C	5.19766e-86	-1.45309	-1.96999	2.07684e-09	-2.1289	-2.01951
134097287	chr6:134097287:G:A	3.89737e-85	-1.13622e-09	-1.4084	2.77211e-08	-1.13622e-09	-1.55707
134097589	chr6:134097589:C:T	1.08206e-85	-0.715825	-1.97401	1.71584e-08	-0.0178397	-2.01893
134097590	chr6:134097590:G:A	2.83931e-85	-1.13622e-09	-1.72514	2.12167e-08	-1.13622e-09	-1.82447
134098094	chr6:134098094:G:T	2.20957e-85	-1.13622e-09	-1.9759	1.76856e-08	-1.13622e-09	-2.00651
134098181	chr6:134098181:G:A	2.9861e-86	-2.36621	-1.61111	4.55685e-09	-1.88228	-1.48035
134098315	chr6:134098315:T:C	2.48411e-86	-2.51727	-1.6441	1.8045e-09	-2.6947	-1.59427
134098644	chr6:134098644:C:G	2.27176e-85	-1.13622e-09	-1.94815	1.79895e-08	-1.13622e-09	-1.98947
134098874	chr6:134098874:G:A	3.03253e-86	-2.35731	-1.60457	4.59728e-09	-1.87524	-1.47856
134099209	chr6:134099209:G:A	3.51923e-86	-1.81538	-1.99766	1.74534e-09	-2.3066	-2.01571
134099331	chr6:134099331:T:G	2.30827e-85	-1.13622e-09	-1.9322	1.91517e-08	-1.13622e-09	-1.92687
134099349	chr6:134099349:A:G	2.64886e-86	-2.3038	-1.79335	4.0432e-09	-1.78992	-1.6923
134099605	chr6:134099605:T:G	2.34615e-85	-1.13622e-09	-1.91593	1.95498e-08	-1.13622e-09	-1.9063
134100013	chr6:134100013:A:T	2.1504e-85	-1.13622e-09	-2.00305	1.78943e-08	-1.13622e-09	-1.99478
134100133	chr6:134100133:C:A	3.0692e-86	-2.16873	-1.78114	4.99469e-09	-1.63302	-1.63787
134100474	chr6:134100474:G:A	6.18387e-86	-1.32093	-1.92841	2.86201e-09	-1.99605	-1.83169
134100550	chr6:134100550:A:T	2.22886e-85	-1.13622e-09	-1.96721	1.82674e-08	-1.13622e-09	-1.97414
134100784	chr6:134100784:T:C	3.01985e-85	-1.13622e-09	-1.66349	2.51199e-08	-1.13622e-09	-1.6556
134100809	chr6:134100809:G:C	7.45915e-85	-1.13622e-09	-0.759259	6.16378e-08	-1.13622e-09	-0.757984
134100890	chr6:134100890:C:T	2.15063e-85	-1.13622e-09	-2.00294	1.82429e-08	-1.13622e-09	-1.97548
134100954	chr6:134100954:A:G	2.11452e-85	-1.13622e-09	-2.01987	1.75225e-08	-1.13622e-09	-2.01577
134101108	chr6:134101108:TCA:T	2.56753e-86	-2.42374	-1.7046	3.87989e-09	-1.92878	-1.59467
134101781	chr6:134101781:T:A	2.11455e-85	-1.13622e-09	-2.01986	1.74725e-08	-1.13622e-09	-2.01863
134101890	chr6:134101890:C:T	2.45591e-85	-1.13622e-09	-1.8702	1.93932e-08	-1.13622e-09	-1.91434
134101978	chr6:134101978:G:A	3.24141e-86	-2.34449	-1.55079	4.79494e-09	-2.04863	-1.26307
134102037	chr6:134102037:A:T	6.30002e-86	-2.39081	-0.839921	1.01406e-08	-2.10188	-0.460833
134102291	chr6:134102291:C:G	2.07564e-86	-2.57083	-1.77019	2.4922e-09	-2.27976	-1.68634
134102581	chr6:134102581:A:G	3.41961e-86	-1.88533	-1.95642	1.91371e-09	-2.35975	-1.87046
134102754	chr6:134102754:T:C	3.38965e-86	-1.90476	-1.9458	1.92648e-09	-2.36941	-1.85416
134102755	chr6:134102755:G:A	1.84588e-84	-1.13622e-09	0.146838	1.23815e-07	-1.13622e-09	-0.0604699
134102762	chr6:134102762:A:G	3.12299e-86	-1.99448	-1.93801	1.552e-09	-2.43336	-2.00636
134102779	chr6:134102779:C:G	1.06173e-85	-2.7088	-1.39409e-09	8.78446e-09	-2.70628	-1.39409e-09
134103080	chr6:134103080:C:T	5.69649e-85	-1.13622e-09	-1.02885	4.24402e-08	-1.13622e-09	-1.13116
134103236	chr6:134103236:A:ATCTGGCTTCCTGCC	4.97686e-85	-1.13622e-09	-1.1639	3.74702e-08	-1.13622e-09	-1.25571
134103237	chr6:134103237:A:AGTCTGACTTACAGCAGG	5.20359e-85	-1.13622e-09	-1.11935	3.90978e-08	-1.13622e-09	-1.21319
134103239	chr6:134103239:T:G	2.16945e-85	-1.13622e-09	-1.99423	1.85128e-08	-1.13622e-09	-1.9608
134103343	chr6:134103343:A:C	6.77046e-85	-1.13622e-09	-0.856131	4.9809e-08	-1.13622e-09	-0.971064
134103463	chr6:134103463:G:A	6.79347e-86	-2.6877	-0.467624	4.57566e-09	-2.65104	-0.707473
134104369	chr6:134104369:C:T	5.08495e-85	-1.13622e-09	-1.14242	4.2189e-08	-1.13622e-09	-1.1371
134104436	chr6:134104436:T:A	2.12204e-86	-2.30885	-2.01006	1.73639e-09	-2.30956	-2.01789
134104806	chr6:134104806:C:T	7.98086e-86	-2.70905	-0.285194	6.01889e-09	-2.53231	-0.552048
134104851	chr6:134104851:T:C	6.14096e-85	-1.13622e-09	-0.95372	4.53823e-08	-1.13622e-09	-1.06414
134105008	chr6:134105008:A:G	6.46719e-85	-1.13622e-09	-0.901959	4.76641e-08	-1.13622e-09	-1.01508
134105077	chr6:134105077:C:T	2.21685e-86	-2.26712	-2.00808	1.80776e-09	-2.27025	-2.01693
134105407	chr6:134105407:A:G	1.36721e-84	-1.13622e-09	-0.153342	9.29151e-08	-1.13622e-09	-0.347574
134105467	chr6:134105467:T:C	1.61289e-84	-1.13622e-09	0.011913	1.08761e-07	-1.13622e-09	-0.190108
134105617	chr6:134105617:T:C	1.69605e-84	-1.13622e-09	0.0621847	1.13416e-07	-1.13622e-09	-0.148196
134105632	chr6:134105632:C:T	3.54244e-85	-1.13622e-09	-1.50388	2.41027e-08	-1.13622e-09	-1.69694
134105677	chr6:134105677:C:T	3.66071e-85	-1.47104	-1.39409e-09	2.92583e-08	-1.50309	-1.39409e-09
134105783	chr6:134105783:C:T	6.4415e-85	-1.13622e-09	-0.905939	4.74621e-08	-1.13622e-09	-1.01933
134105822	chr6:134105822:C:T	1.73696e-86	-2.68664	-1.8325	1.84399e-09	-2.5106	-1.75673
134105976	chr6:134105976:A:G	3.53096e-85	-1.13622e-09	-1.50713	2.85391e-08	-1.13622e-09	-1.52799
134106004	chr6:134106004:G:A	1.23048e-85	-2.5613	-1.39409e-09	9.96973e-09	-2.57971	-1.39409e-09
134106344	chr6:134106344:A:G	1.41287e-86	-2.70967	-2.01599	2.79916e-09	-1.83656	-2.01338
134106519	chr6:134106519:T:C	3.01169e-86	-1.98028	-1.9885	1.55676e-09	-2.41664	-2.02002
134106749	chr6:134106749:A:ACTT	2.12089e-85	-1.13622e-09	-2.01686	1.74491e-08	-1.13622e-09	-2.01997
134107140	chr6:134107140:G:A	1.52567e-86	-2.63595	-2.0129	1.36148e-09	-2.5602	-2.01049
134107144	chr6:134107144:T:A	6.22452e-85	-1.13622e-09	-0.940205	4.5972e-08	-1.13622e-09	-1.05123
134107235	chr6:134107235:A:G	6.53079e-85	-1.13622e-09	-0.892173	4.81011e-08	-1.13622e-09	-1.00595
134107533	chr6:134107533:A:C	3.52884e-85	-1.13622e-09	-1.50773	2.85219e-08	-1.13622e-09	-1.52859
134107537	chr6:134107537:A:G	6.597e-85	-1.13622e-09	-0.882085	4.85692e-08	-1.13622e-09	-0.99627
134107611	chr6:134107611:G:A	1.75492e-84	-1.13622e-09	0.0963053	1.17649e-07	-1.13622e-09	-0.111556
134108024	chr6:134108024:A:G	9.64781e-85	-1.13622e-09	-0.50197	6.91962e-08	-1.13622e-09	-0.642313
134108317	chr6:134108317:T:A	4.83116e-85	-1.07983	-0.113786	7.61903e-08	-0.663709	0.117684
134108369	chr6:134108369:A:G	2.81915e-85	-1.13622e-09	-1.73227	2.76263e-08	-1.13622e-09	-1.56049
134108417	chr6:134108417:T:C	2.20021e-85	-1.13622e-09	-1.98015	1.80628e-08	-1.13622e-09	-1.9854
134108552	chr6:134108552:G:A	2.80553e-85	-1.13622e-09	-1.73711	2.05234e-08	-1.13622e-09	-1.85769
134108597	chr6:134108597:G:A	1.75098e-85	-2.20852	-1.39409e-09	2.41249e-08	-1.69602	-1.39409e-09
134108831	chr6:134108831:G:A	2.52426e-86	-2.68763	-1.4577	1.85376e-09	-2.65803	-1.60402
134108904	chr6:134108904:T:C	2.8988e-85	-1.13622e-09	-1.7044	2.19458e-08	-1.13622e-09	-1.79068
134109331	chr6:134109331:C:G	1.68528e-86	-2.70817	-1.84119	1.67245e-09	-2.62695	-1.73801
134109430	chr6:134109430:C:A	2.14954e-85	-1.13622e-09	-2.00345	1.77978e-08	-1.13622e-09	-2.00018
134109642	chr6:134109642:G:A	1.24317e-85	-2.55104	-1.39409e-09	9.05599e-09	-2.67583	-1.39409e-09
134109654	chr6:134109654:T:C	3.30268e-86	-2.66077	-1.21578	2.04399e-09	-2.67821	-1.48614
134109720	chr6:134109720:A:G	3.7016e-84	-1.13622e-09	0.842649	2.62448e-07	-1.13622e-09	0.690792
134109737	chr6:134109737:C:T	3.78344e-86	-2.68343	-1.05722	2.35702e-09	-2.63982	-1.38204
134110039	chr6:134110039:T:C	2.56906e-86	-2.69689	-1.43086	1.83295e-09	-2.63158	-1.64175
134110164	chr6:134110164:C:T	1.58502e-86	-2.60869	-2.00199	1.40927e-09	-2.54545	-1.99074
134110165	chr6:134110165:A:G	3.12458e-86	-2.65598	-1.27601	1.94358e-09	-2.68066	-1.53406
134110186	chr6:134110186:G:A	1.37491e-85	-2.45031	-1.39409e-09	1.0046e-08	-2.57208	-1.39409e-09
134110195	chr6:134110195:T:G	5.08221e-86	-2.61176	-0.833778	3.7356e-09	-2.64917	-0.912182
134110199	chr6:134110199:G:A	5.13452e-86	-2.4182	-1.0171	3.45502e-09	-2.54926	-1.09017
134110222	chr6:134110222:AACC:A	2.18507e-85	-1.13622e-09	-1.98705	1.7751e-08	-1.13622e-09	-2.00282
134110443	chr6:134110443:G:C	4.17821e-86	-2.66361	-0.977796	2.45634e-09	-2.67422	-1.30637
134110640	chr6:134110640:C:T	3.97266e-86	-2.67352	-1.01833	2.39989e-09	-2.66376	-1.34008
134110646	chr6:134110646:C:T	2.14394e-85	-1.13622e-09	-2.00606	1.77454e-08	-1.13622e-09	-2.00313
134110699	chr6:134110699:T:C	6.77085e-86	-2.45629	-0.702374	4.47037e-09	-2.58175	-0.800034
134110732	chr6:134110732:T:G	2.4316e-86	-2.67825	-1.50449	1.41719e-09	-2.64114	-1.88945
134110862	chr6:134110862:C:T	3.30472e-86	-2.68412	-1.19181	2.21952e-09	-2.65321	-1.42876
134111056	chr6:134111056:A:G	3.01494e-86	-2.68543	-1.28228	2.05032e-09	-2.64977	-1.51149
134111076	chr6:134111076:G:A	3.15448e-86	-2.66883	-1.25363	2.05898e-09	-2.67108	-1.48597
134111170	chr6:134111170:G:A	2.14007e-85	-1.13622e-09	-2.00786	1.77102e-08	-1.13622e-09	-2.00512
134111439	chr6:134111439:T:C	8.90779e-86	-2.43749	-0.446869	5.67127e-09	-2.57319	-0.57066
134111468	chr6:134111468:T:G	9.19955e-86	-2.42742	-0.424711	5.84218e-09	-2.56589	-0.548268
134111509	chr6:134111509:G:A	6.0966e-86	-2.41308	-0.850478	3.979e-09	-2.54319	-0.955043
134111523	chr6:134111523:G:A	2.9007e-85	-1.13622e-09	-1.70375	2.38174e-08	-1.13622e-09	-1.70884
134111541	chr6:134111541:G:A	2.92232e-85	-1.13622e-09	-1.69632	2.39906e-08	-1.13622e-09	-1.7016
134111674	chr6:134111674:C:G	1.23075e-85	-2.56108	-1.39409e-09	9.64039e-09	-2.6133	-1.39409e-09
134111829	chr6:134111829:T:G	2.33316e-85	-1.13622e-09	-1.92148	1.92195e-08	-1.13622e-09	-1.92334
134111871	chr6:134111871:G:A	2.87972e-85	-1.13622e-09	-1.71101	2.35453e-08	-1.13622e-09	-1.72033
134111884	chr6:134111884:G:T	2.30943e-85	-1.13622e-09	-1.9317	1.90295e-08	-1.13622e-09	-1.93327
134112275	chr6:134112275:T:C	3.05234e-85	-1.13622e-09	-1.65279	2.60154e-08	-1.13622e-09	-1.62057
134112323	chr6:134112323:G:A	2.30767e-85	-1.13622e-09	-1.93246	1.90149e-08	-1.13622e-09	-1.93404
134112449	chr6:134112449:C:T	1.66632e-86	-2.54817	-2.0125	1.49379e-09	-2.45975	-2.01819
134112456	chr6:134112456:A:G	7.00598e-86	-2.29172	-0.8328	4.46558e-09	-2.45087	-0.931995
134112588	chr6:134112588:T:TTA	5.78688e-86	-2.3159	-0.999789	3.76173e-09	-2.46261	-1.09177
134112598	chr6:134112598:G:A	3.0333e-84	-1.13622e-09	0.643534	2.15971e-07	-1.13622e-09	0.495885
134112604	chr6:134112604:A:G	1.99587e-84	-1.13622e-09	0.224963	1.47528e-07	-1.13622e-09	0.114756
134112733	chr6:134112733:T:A	1.47445e-86	-2.66949	-2.0135	1.22226e-09	-2.6638	-2.01475
134112774	chr6:134112774:C:T	2.14384e-85	-1.13622e-09	-2.0061	1.79566e-08	-1.13622e-09	-1.9913
134112818	chr6:134112818:T:C	2.6993e-85	-1.13622e-09	-1.77571	2.21438e-08	-1.13622e-09	-1.7817
134112870	chr6:134112870:G:A	2.18422e-86	-2.70947	-1.58056	1.58361e-09	-2.52544	-1.89411
134113140	chr6:134113140:A:T	6.68283e-84	-1.13622e-09	1.43343	6.00508e-07	-1.13622e-09	1.51852
134113190	chr6:134113190:T:TA	4.35715e-86	-2.32874	-1.27073	2.88875e-09	-2.47228	-1.34615
134113237	chr6:134113237:G:A	4.22057e-86	-2.32214	-1.30917	2.79974e-09	-2.46683	-1.3829
134113404	chr6:134113404:C:T	2.14413e-85	-1.13622e-09	-2.00597	1.79602e-08	-1.13622e-09	-1.9911
134113406	chr6:134113406:T:A	3.77642e-85	-1.13622e-09	-1.43992	3.0846e-08	-1.13622e-09	-1.45025
134113571	chr6:134113571:G:A	9.17356e-86	-2.37198	-0.482981	5.76581e-09	-2.51336	-0.613956
134113614	chr6:134113614:C:T	2.55728e-85	-1.13622e-09	-1.82976	2.0973e-08	-1.13622e-09	-1.83602
134113646	chr6:134113646:G:A	5.67036e-86	-2.50498	-0.831057	3.78937e-09	-2.5983	-0.948762
134114037	chr6:134114037:A:G	2.0095e-86	-2.70951	-1.66389	1.44421e-09	-2.54488	-1.96682
134114459	chr6:134114459:G:A	2.7874e-84	-1.13622e-09	0.558994	2.00427e-07	-1.13622e-09	0.42119
134114544	chr6:134114544:C:CA	7.21736e-86	-2.45074	-0.644061	4.94271e-09	-2.52073	-0.760617
134114567	chr6:134114567:A:G	6.88751e-86	-2.47473	-0.666845	4.73278e-09	-2.54069	-0.784056
134114639	chr6:134114639:G:A	2.7055e-86	-2.2001	-1.8759	2.73697e-09	-1.96816	-1.90424
134114661	chr6:134114661:G:T	6.86777e-86	-2.54689	-0.597553	4.82127e-09	-2.59093	-0.715291
134115158	chr6:134115158:G:A	2.07248e-86	-2.59108	-1.75146	1.61599e-09	-2.62453	-1.77478
134115313	chr6:134115313:G:T	2.2407e-85	-1.96191	-1.39409e-09	1.47899e-08	-2.18532	-1.39409e-09
134115361	chr6:134115361:T:C	3.26024e-84	-1.13622e-09	0.715685	2.38963e-07	-1.13622e-09	0.597048
134115381	chr6:134115381:A:G	7.54815e-86	-2.33822	-0.711758	5.75226e-09	-2.35416	-0.775506
134115411	chr6:134115411:C:T	7.52479e-86	-2.22959	-0.823495	5.79769e-09	-2.24801	-0.873786
134115439	chr6:134115439:C:G	2.91157e-85	-1.13622e-09	-1.70001	2.61192e-08	-1.13622e-09	-1.61659
134115455	chr6:134115455:G:A	1.12884e-85	-2.64751	-1.39409e-09	1.02009e-08	-2.55679	-1.39409e-09
134115471	chr6:134115471:G:A	5.63999e-86	-2.30348	-1.03793	4.05608e-09	-2.3536	-1.12545
134115492	chr6:134115492:T:C	6.90123e-86	-2.39254	-0.747046	5.31525e-09	-2.39321	-0.815472
134115558	chr6:134115558:C:T	2.87509e-85	-1.13622e-09	-1.71262	2.63167e-08	-1.13622e-09	-1.60906
134115591	chr6:134115591:T:G	2.31419e-85	-1.13622e-09	-1.92964	1.95472e-08	-1.13622e-09	-1.90643
134115802	chr6:134115802:C:A	7.08765e-86	-2.51627	-0.596659	5.74369e-09	-2.50112	-0.630034
134115813	chr6:134115813:G:A	7.34006e-86	-2.51499	-0.562944	5.96718e-09	-2.49879	-0.594199
134115829	chr6:134115829:G:A	4.15347e-85	-1.13622e-09	-1.34476	3.20456e-08	-1.13622e-09	-1.4121
134115986	chr6:134115986:T:C	2.44804e-86	-2.48143	-1.69457	1.95297e-09	-2.48626	-1.72365
134116264	chr6:134116264:C:T	1.50205e-86	-2.65689	-2.00757	1.32305e-09	-2.583	-2.01632
134116400	chr6:134116400:G:A	4.91557e-86	-2.19154	-1.28734	6.08943e-09	-1.85411	-1.21859
134116412	chr6:134116412:G:T	2.13941e-85	-1.13622e-09	-2.00817	1.75075e-08	-1.13622e-09	-2.01663
134116413	chr6:134116413:A:G	7.0558e-86	-2.53366	-0.583772	5.84071e-09	-2.51467	-0.599742
134116444	chr6:134116444:C:T	7.08635e-86	-2.52819	-0.584924	5.8693e-09	-2.50903	-0.600496
134116445	chr6:134116445:C:T	6.91716e-86	-2.53468	-0.602597	5.71968e-09	-2.51615	-0.619201
134116599	chr6:134116599:C:A	2.03493e-86	-2.60513	-1.7557	1.80512e-09	-2.2999	-1.98874
134116628	chr6:134116628:G:A	2.71651e-85	-1.13622e-09	-1.76935	2.45863e-08	-1.13622e-09	-1.67707
134116642	chr6:134116642:A:C	1.33082e-85	-2.48291	-1.39409e-09	1.0168e-08	-2.56002	-1.39409e-09
134116677	chr6:134116677:C:G	9.87223e-85	-1.13622e-09	-0.478975	9.11589e-08	-1.13622e-09	-0.366655
134116737	chr6:134116737:T:A	2.49023e-86	-2.46658	-1.69233	1.99517e-09	-2.46834	-1.72019
134116789	chr6:134116789:G:C	5.37754e-86	-2.20357	-1.18549	6.66783e-09	-1.87249	-1.10947
134116800	chr6:134116800:A:G	1.20023e-84	-1.13622e-09	-0.283604	1.106e-07	-1.13622e-09	-0.173339
134116929	chr6:134116929:T:C	2.12665e-85	-1.13622e-09	-2.01415	1.77363e-08	-1.13622e-09	-2.00364
134117063	chr6:134117063:A:G	1.18556e-85	-2.59848	-1.39409e-09	2.63723e-08	-1.60695	-1.39409e-09
134117078	chr6:134117078:T:C	1.21083e-84	-1.13622e-09	-0.274807	9.23851e-08	-1.13622e-09	-0.353294
134117139	chr6:134117139:A:G	2.33033e-85	-1.13622e-09	-1.92269	1.84463e-08	-1.13622e-09	-1.9644
134117765	chr6:134117765:T:A	2.28147e-86	-2.43368	-1.81278	1.84778e-09	-2.43459	-1.83068
134117811	chr6:134117811:G:A	2.31558e-86	-2.43782	-1.79381	1.86748e-09	-2.44163	-1.81304
134117882	chr6:134117882:T:C	6.03394e-86	-2.54921	-0.724677	5.02686e-09	-2.53173	-0.732731
134117933	chr6:134117933:C:T	1.37524e-84	-1.13622e-09	-0.147488	1.27052e-07	-1.13622e-09	-0.03466
134118034	chr6:134118034:A:G	2.27966e-86	-2.44635	-1.80091	1.8449e-09	-2.44708	-1.81975
134118115	chr6:134118115:T:A	2.28723e-86	-2.44388	-1.80007	1.85047e-09	-2.44479	-1.81903
134118139	chr6:134118139:T:C	2.91879e-85	-1.69753	-1.39409e-09	2.35162e-08	-1.72157	-1.39409e-09
134118265	chr6:134118265:C:A	2.37873e-86	-2.41365	-1.79107	1.92078e-09	-2.41548	-1.81104
134118308	chr6:134118308:T:C	1.37017e-84	-1.13622e-09	-0.151184	1.2658e-07	-1.13622e-09	-0.0383854
134118420	chr6:134118420:C:G	2.12066e-85	-1.13622e-09	-2.01697	1.76747e-08	-1.13622e-09	-2.00713
134118509	chr6:134118509:C:T	3.62084e-86	-2.40939	-1.37519	2.80477e-09	-2.42073	-1.4272
134118589	chr6:134118589:C:T	2.28206e-86	-2.41835	-1.82786	1.84585e-09	-2.42148	-1.84484
134118626	chr6:134118626:C:T	3.99468e-86	-2.60142	-1.08491	3.37808e-09	-2.20088	-1.46107
134118686	chr6:134118686:T:C	1.06406e-84	-0.404023	-1.39409e-09	5.83184e-08	-0.813342	-1.39409e-09
134118687	chr6:134118687:G:A	1.07905e-85	-2.69262	-1.39409e-09	8.77832e-09	-2.70697	-1.39409e-09
134118705	chr6:134118705:T:C	2.31619e-86	-2.45443	-1.77693	1.86426e-09	-2.45954	-1.79685
134118774	chr6:134118774:T:C	2.37198e-86	-2.42526	-1.7823	1.91049e-09	-2.43006	-1.80184
134118836	chr6:134118836:A:AAAAT	2.32734e-86	-2.43112	-1.79544	1.87408e-09	-2.43629	-1.81485
134118933	chr6:134118933:A:G	2.38741e-86	-2.42344	-1.77764	1.92397e-09	-2.42739	-1.79748
134118952	chr6:134118952:G:A	2.32507e-86	-2.44382	-1.78372	1.87519e-09	-2.44719	-1.80336
134119117	chr6:134119117:A:G	2.16625e-86	-2.53587	-1.76242	1.75555e-09	-2.53525	-1.78123
134119207	chr6:134119207:C:T	7.78791e-85	-1.13622e-09	-0.716128	5.27212e-08	-1.13622e-09	-0.914242
134119303	chr6:134119303:C:T	2.39474e-86	-2.41638	-1.78163	1.93913e-09	-2.41529	-1.80173
134119387	chr6:134119387:C:A	2.11582e-85	-1.13622e-09	-2.01926	1.75804e-08	-1.13622e-09	-2.01248
134119481	chr6:134119481:C:T	2.42805e-86	-2.40971	-1.77449	1.95352e-09	-2.41451	-1.79512
134119747	chr6:134119747:T:TCA	1.9007e-86	-2.708	-1.72106	1.49162e-09	-2.49901	-1.98038
134119819	chr6:134119819:G:T	2.60379e-86	-2.37102	-1.74329	2.09891e-09	-2.37186	-1.76598
134119976	chr6:134119976:G:A	2.5942e-86	-2.38342	-1.73459	2.08981e-09	-2.38482	-1.75737
134120141	chr6:134120141:G:A	2.40695e-85	-1.13622e-09	-1.89034	2.03772e-08	-1.13622e-09	-1.86484
134120206	chr6:134120206:C:T	6.52354e-86	-2.51307	-0.682797	5.41906e-09	-2.49673	-0.692608
134120343	chr6:134120343:C:A	6.14498e-85	-1.13622e-09	-0.953065	3.99478e-08	-1.13622e-09	-1.19169
134120511	chr6:134120511:G:C	2.44234e-86	-2.4128	-1.76553	1.96629e-09	-2.41721	-1.7859
134120641	chr6:134120641:T:A	2.11437e-85	-1.13622e-09	-2.01994	1.75359e-08	-1.13622e-09	-2.01501
134120687	chr6:134120687:G:A	5.94722e-84	-1.13622e-09	1.31681	4.13143e-07	-1.13622e-09	1.14453
134120921	chr6:134120921:G:A	2.11797e-85	-1.13622e-09	-2.01824	1.76193e-08	-1.13622e-09	-2.01027
134120931	chr6:134120931:G:A	5.34617e-86	-2.52313	-0.871774	4.42394e-09	-2.50638	-0.885852
134121101	chr6:134121101:T:A	2.1431e-85	-1.13622e-09	-2.00645	1.80781e-08	-1.13622e-09	-1.98456
134121431	chr6:134121431:G:A	1.10174e-85	-2.2408	-0.431015	6.0934e-09	-2.08833	-0.983722
134121470	chr6:134121470:C:T	2.35814e-86	-2.43616	-1.77725	1.89907e-09	-2.43969	-1.7982
134121578	chr6:134121578:G:A	6.23232e-86	-2.53581	-0.705725	5.17295e-09	-2.52004	-0.715775
134121650	chr6:134121650:A:G	2.94214e-85	-1.13622e-09	-1.68956	2.67918e-08	-1.13622e-09	-1.59116
134121651	chr6:134121651:A:G	2.41529e-86	-2.42331	-1.76616	1.94681e-09	-2.42652	-1.78655
134121716	chr6:134121716:A:G	1.05144e-84	-1.13622e-09	-0.415955	9.5776e-08	-1.13622e-09	-0.317247
134121767	chr6:134121767:G:A	9.29561e-85	-1.13622e-09	-0.539159	6.80491e-08	-1.13622e-09	-0.65903
134121815	chr6:134121815:G:A	2.34061e-86	-2.43751	-1.78336	1.88845e-09	-2.44051	-1.80299
134121911	chr6:134121911:A:C	1.24943e-84	-1.13622e-09	-0.243431	1.14411e-07	-1.13622e-09	-0.139462
134121958	chr6:134121958:G:A	6.89915e-86	-2.64879	-0.491099	5.75157e-09	-2.64161	-0.488174
134122124	chr6:134122124:T:C	2.12591e-85	-1.13622e-09	-2.0145	1.77562e-08	-1.13622e-09	-2.00253
134122295	chr6:134122295:A:G	2.44798e-86	-2.4421	-1.73393	1.96307e-09	-2.44633	-1.75842
134122405	chr6:134122405:G:A	2.54605e-86	-2.42259	-1.71415	2.04237e-09	-2.42692	-1.73823
134122427	chr6:134122427:G:A	2.99881e-86	-2.45694	-1.51613	2.5036e-09	-2.44965	-1.51187
134122527	chr6:134122527:A:AG	3.47761e-86	-2.52287	-1.30207	2.75901e-09	-2.5207	-1.34369
134122530	chr6:134122530:A:AG	2.02049e-84	-1.13622e-09	0.237224	1.57584e-07	-1.13622e-09	0.1807
134122696	chr6:134122696:C:T	4.54337e-86	-2.2661	-1.29152	5.48954e-09	-1.95697	-1.21945
134122909	chr6:134122909:A:T	2.33377e-86	-2.44989	-1.77391	1.8781e-09	-2.45456	-1.79444
134123032	chr6:134123032:C:T	2.32611e-86	-2.43764	-1.78944	1.87486e-09	-2.44228	-1.80844
134123053	chr6:134123053:C:A	2.39922e-86	-2.42511	-1.77104	1.93342e-09	-2.42917	-1.7908
134123263	chr6:134123263:T:G	2.11612e-85	-1.13622e-09	-2.01912	1.75877e-08	-1.13622e-09	-2.01206
134123340	chr6:134123340:C:T	1.17143e-85	-2.61048	-1.39409e-09	1.01998e-08	-2.55689	-1.39409e-09
134123746	chr6:134123746:G:A	3.52376e-86	-2.41337	-1.39839	2.9365e-09	-2.40205	-1.39999
134123866	chr6:134123866:T:C	2.24131e-86	-2.38851	-1.87571	1.88686e-09	-2.3622	-1.88215
134124026	chr6:134124026:A:T	2.15015e-85	-1.13622e-09	-2.00316	1.8293e-08	-1.13622e-09	-1.97274
134124033	chr6:134124033:T:G	2.14779e-85	-1.13622e-09	-2.00426	1.82605e-08	-1.13622e-09	-1.97452
134124055	chr6:134124055:G:A	1.53476e-86	-2.70081	-1.9421	1.31492e-09	-2.65194	-1.95355
134124075	chr6:134124075:C:T	2.13619e-85	-1.13622e-09	-2.00968	1.78416e-08	-1.13622e-09	-1.99773
134124315	chr6:134124315:C:T	2.01329e-86	-2.53212	-1.83939	1.64278e-09	-2.51808	-1.86479
134124409	chr6:134124409:G:A	2.15083e-85	-1.13622e-09	-2.00285	1.79823e-08	-1.13622e-09	-1.98987
134124444	chr6:134124444:G:A	2.15876e-85	-1.13622e-09	-1.99917	1.80702e-08	-1.13622e-09	-1.98499
134124513	chr6:134124513:G:T	7.00575e-84	-1.13622e-09	1.48061	5.64605e-07	-1.13622e-09	1.45687
134124611	chr6:134124611:G:T	2.84598e-85	-1.13622e-09	-1.72279	2.50088e-08	-1.13622e-09	-1.66003
134124625	chr6:134124625:C:T	2.12515e-86	-2.35863	-1.95881	2.39375e-09	-2.07074	-1.93566
134124636	chr6:134124636:A:G	2.14326e-86	-2.52665	-1.78231	1.74506e-09	-2.51161	-1.81086
134124664	chr6:134124664:G:A	2.11845e-86	-2.52057	-1.80003	1.72277e-09	-2.50374	-1.83159
134125351	chr6:134125351:A:G	1.4886e-86	-2.70566	-1.96779	1.24259e-09	-2.70923	-1.95284
134125679	chr6:134125679:T:G	1.51914e-86	-2.7015	-1.95164	1.26794e-09	-2.70713	-1.93474
134125760	chr6:134125760:T:C	1.48453e-86	-2.70778	-1.96841	1.2408e-09	-2.70988	-1.95362
134125844	chr6:134125844:G:T	1.48626e-86	-2.70405	-1.97098	1.23861e-09	-2.70845	-1.95682
134125985	chr6:134125985:A:C	1.49804e-86	-2.70631	-1.96081	1.25207e-09	-2.70946	-1.945
134126060	chr6:134126060:G:A	3.40388e-86	-2.5142	-1.33217	2.82852e-09	-2.47801	-1.36149
134126077	chr6:134126077:A:T	1.49446e-86	-2.70431	-1.96521	1.24693e-09	-2.70861	-1.94996
134126163	chr6:134126163:T:TGGGTG	2.07138e-86	-2.4979	-1.84517	1.65903e-09	-2.49033	-1.8827
134126166	chr6:134126166:TC:T	1.97597e-86	-2.53174	-1.85849	1.58417e-09	-2.52476	-1.89444
134126187	chr6:134126187:G:A	3.20431e-86	-2.5294	-1.37739	2.66652e-09	-2.49358	-1.40491
134126252	chr6:134126252:C:T	2.00654e-86	-2.53698	-1.83789	1.63372e-09	-2.52187	-1.86653
134126509	chr6:134126509:A:G	3.24352e-86	-2.53905	-1.35557	2.69635e-09	-2.50467	-1.38269
134126613	chr6:134126613:T:C	1.49415e-86	-2.70662	-1.96311	1.24877e-09	-2.70956	-1.94753
134126696	chr6:134126696:A:G	1.99629e-86	-2.54923	-1.83077	1.62487e-09	-2.53309	-1.86074
134126821	chr6:134126821:A:G	1.63716e-86	-2.70983	-1.86849	1.26798e-09	-2.69283	-1.949
134127335	chr6:134127335:T:TAA	1.99912e-86	-2.55744	-1.82114	1.62403e-09	-2.54106	-1.85328
134127812	chr6:134127812:A:T	2.50387e-85	-1.13622e-09	-1.85086	2.17154e-08	-1.13622e-09	-1.80124
134127946	chr6:134127946:G:A	3.28757e-86	-2.51785	-1.36329	2.7356e-09	-2.48306	-1.38985
134128016	chr6:134128016:A:C	1.26678e-84	-1.13622e-09	-0.22964	1.06749e-07	-1.13622e-09	-0.208783
134128064	chr6:134128064:AAAT:A	1.43157e-86	-2.70213	-2.01038	1.18476e-09	-2.70672	-2.003
134128218	chr6:134128218:A:G	3.18717e-86	-2.51806	-1.3941	2.65331e-09	-2.4819	-1.42155
134128290	chr6:134128290:C:G	2.13019e-85	-1.13622e-09	-2.01249	1.75563e-08	-1.13622e-09	-2.01385
134128682	chr6:134128682:T:A	2.59133e-85	-1.13622e-09	-1.81653	2.01404e-08	-1.13622e-09	-1.87653
134128749	chr6:134128749:A:G	1.47248e-86	-2.70958	-1.97476	1.2328e-09	-2.7096	-1.96038
134129004	chr6:134129004:C:T	6.11638e-84	-1.13622e-09	1.34485	4.1783e-07	-1.13622e-09	1.15582
134129005	chr6:134129005:G:A	2.2324e-85	-1.13622e-09	-1.96562	1.7733e-08	-1.13622e-09	-2.00383
134129129	chr6:134129129:G:A	1.06313e-85	-2.70749	-1.39409e-09	9.60529e-09	-2.61695	-1.39409e-09
134129147	chr6:134129147:G:A	2.86786e-85	-1.13622e-09	-1.71513	2.5418e-08	-1.13622e-09	-1.6438
134129321	chr6:134129321:G:A	2.07055e-86	-2.53082	-1.81265	1.6814e-09	-2.5154	-1.84423
134129327	chr6:134129327:T:A	2.27345e-85	-1.13622e-09	-1.9474	1.83504e-08	-1.13622e-09	-1.96961
134129332	chr6:134129332:G:A	6.73505e-84	-1.13622e-09	1.44121	4.57293e-07	-1.13622e-09	1.24607
134129489	chr6:134129489:T:C	3.28273e-86	-2.51676	-1.36585	2.7299e-09	-2.48148	-1.39351
134129822	chr6:134129822:AT:A	1.46141e-86	-2.70819	-1.9837	1.21959e-09	-2.7099	-1.97084
134130083	chr6:134130083:C:T	3.30977e-86	-2.50152	-1.37289	2.76222e-09	-2.46691	-1.39631
134130088	chr6:134130088:T:C	3.33314e-86	-2.48424	-1.38313	2.78426e-09	-2.4489	-1.40638
134130516	chr6:134130516:A:G	2.40942e-86	-2.29178	-1.90012	2.81666e-09	-1.97358	-1.87013
134130745	chr6:134130745:G:A	2.29036e-85	-1.13622e-09	-1.93999	1.94085e-08	-1.13622e-09	-1.91355
134130747	chr6:134130747:C:A	7.02601e-84	-1.13622e-09	1.4835	4.80008e-07	-1.13622e-09	1.29454
134130777	chr6:134130777:A:C	4.93365e-85	-1.13622e-09	-1.17262	4.45752e-08	-1.13622e-09	-1.08208
134130778	chr6:134130778:C:T	2.06236e-86	-2.51401	-1.83343	1.67883e-09	-2.49757	-1.8636
134130985	chr6:134130985:T:C	1.64672e-86	-2.63029	-1.94222	1.2018e-09	-2.67723	-2.01821
134131127	chr6:134131127:G:A	1.68981e-86	-2.67582	-1.87085	1.36572e-09	-2.67404	-1.89354
134131463	chr6:134131463:C:T	2.29658e-84	-1.13622e-09	0.365305	1.97301e-07	-1.13622e-09	0.405471
134131524	chr6:134131524:G:A	4.90153e-85	-1.13622e-09	-1.17915	4.12654e-08	-1.13622e-09	-1.15924
134131737	chr6:134131737:A:G	3.23743e-86	-2.50037	-1.39614	2.70676e-09	-2.46496	-1.41855
134131885	chr6:134131885:T:C	2.80961e-85	-1.13622e-09	-1.73565	2.44809e-08	-1.13622e-09	-1.68136
134131928	chr6:134131928:G:A	1.40123e-85	-2.43135	-1.39409e-09	1.05481e-08	-2.52331	-1.39409e-09
134131961	chr6:134131961:C:T	4.45253e-85	-1.13622e-09	-1.27523	3.9651e-08	-1.13622e-09	-1.19914
134132003	chr6:134132003:T:C	2.09027e-86	-2.61713	-1.71687	1.75787e-09	-2.57667	-1.73848
134132100	chr6:134132100:C:T	1.81186e-86	-2.61092	-1.86601	1.53879e-09	-2.5682	-1.88007
134132205	chr6:134132205:G:A	1.50498e-86	-2.70207	-1.96043	1.28203e-09	-2.6927	-1.93812
134132236	chr6:134132236:T:C	2.03523e-86	-2.68133	-1.67934	1.56734e-09	-2.68968	-1.7402
134132828	chr6:134132828:A:T	3.53432e-86	-2.48005	-1.32872	2.94528e-09	-2.4439	-1.35516
134132855	chr6:134132855:A:T	4.81082e-85	-1.13622e-09	-1.19783	4.03935e-08	-1.13622e-09	-1.18059
134133015	chr6:134133015:C:T	7.31371e-84	-1.13622e-09	1.52364	4.95913e-07	-1.13622e-09	1.32714
134133069	chr6:134133069:A:G	1.62612e-86	-2.69193	-1.89315	1.31176e-09	-2.68994	-1.91795
134133138	chr6:134133138:G:C	2.01461e-86	-2.47915	-1.89171	2.16362e-09	-2.24209	-1.86538
134133453	chr6:134133453:A:G	2.80729e-85	-1.13622e-09	-1.73648	2.16109e-08	-1.13622e-09	-1.80606
134133697	chr6:134133697:C:T	1.69404e-86	-2.62775	-1.91642	1.43511e-09	-2.59065	-1.92736
134133780	chr6:134133780:G:A	1.50053e-86	-2.70908	-1.95639	1.26369e-09	-2.70988	-1.93535
134133811	chr6:134133811:A:G	2.22045e-86	-2.26189	-2.01169	2.38128e-09	-1.99398	-2.01764
134134002	chr6:134134002:C:A	2.12904e-85	-1.13622e-09	-2.01303	1.74887e-08	-1.13622e-09	-2.0177
134134016	chr6:134134016:C:T	3.48315e-86	-2.53217	-1.29117	2.88074e-09	-2.50299	-1.31822
134134438	chr6:134134438:A:G	1.71753e-86	-2.68126	-1.84914	1.3816e-09	-2.67716	-1.87885
134134506	chr6:134134506:C:T	6.57554e-85	-1.13622e-09	-0.885344	5.53275e-08	-1.13622e-09	-0.865989
134135022	chr6:134135022:G:A	2.22316e-86	-2.52183	-1.75053	1.73846e-09	-2.52151	-1.80475
134135099	chr6:134135099:G:A	3.14245e-86	-2.51276	-1.41353	2.59867e-09	-2.48338	-1.44089
134135132	chr6:134135132:G:A	8.92664e-85	-1.13622e-09	-0.579661	7.51805e-08	-1.13622e-09	-0.559367
134135400	chr6:134135400:A:G	1.49672e-86	-2.70813	-1.95989	1.28768e-09	-2.69802	-1.92839
134135454	chr6:134135454:A:G	3.0759e-85	-1.13622e-09	-1.6451	3.02409e-08	-1.13622e-09	-1.47006
134135550	chr6:134135550:T:C	3.70374e-84	-1.13622e-09	0.843229	3.70287e-07	-1.13622e-09	1.03502
134136023	chr6:134136023:T:C	3.77851e-85	-1.13622e-09	-1.43937	3.94984e-08	-1.13622e-09	-1.203
134136030	chr6:134136030:C:CAGG	1.60136e-85	-2.60782	0.30997	9.98854e-09	-2.70991	0.132088
134136368	chr6:134136368:T:TTA	9.44692e-86	-2.66432	-0.161282	7.09967e-09	-2.69339	-0.225819
134136781	chr6:134136781:A:G	2.53259e-85	-1.47057	-0.368888	1.10811e-08	-1.47024	-1.00377
134136887	chr6:134136887:C:T	2.48278e-85	-1.13622e-09	-1.85932	1.99655e-08	-1.13622e-09	-1.88526
134136968	chr6:134136968:T:C	1.21258e-84	-1.13622e-09	-0.273363	1.23347e-07	-1.13622e-09	-0.0642612
134137060	chr6:134137060:C:T	2.43538e-86	-2.25093	-1.93025	1.5796e-09	-2.60507	-1.81702
134137506	chr6:134137506:G:A	6.18924e-85	-1.13622e-09	-0.945889	3.57989e-08	-1.13622e-09	-1.30134
134138064	chr6:134138064:T:C	2.13738e-85	-1.13622e-09	-2.00912	1.75248e-08	-1.13622e-09	-2.01564
134138074	chr6:134138074:C:T	6.2888e-85	-1.13622e-09	-0.92993	3.6806e-08	-1.13622e-09	-1.2736
134138563	chr6:134138563:A:G	1.08138e-85	-2.69046	-1.39409e-09	8.80809e-09	-2.70359	-1.39409e-09
134138779	chr6:134138779:A:G	3.29264e-85	-1.13622e-09	-1.57701	2.98289e-08	-1.13622e-09	-1.48378
134138851	chr6:134138851:G:A	2.62438e-86	-2.19053	-1.91591	1.66105e-09	-2.57898	-1.79283
134139125	chr6:134139125:A:G	5.73193e-85	-1.13622e-09	-1.02265	3.41411e-08	-1.13622e-09	-1.34876
134139226	chr6:134139226:G:A	2.40869e-84	-1.13622e-09	0.412966	2.12994e-07	-1.13622e-09	0.482003
134139243	chr6:134139243:A:G	3.04748e-85	-1.13622e-09	-1.65438	2.35735e-08	-1.13622e-09	-1.71914
134139289	chr6:134139289:C:T	5.89554e-85	-1.13622e-09	-0.994504	3.49405e-08	-1.13622e-09	-1.32561
134139393	chr6:134139393:G:A	2.79343e-86	-2.13261	-1.9114	1.71379e-09	-2.55314	-1.78741
134139578	chr6:134139578:G:A	1.63562e-86	-2.70301	-1.87626	1.2746e-09	-2.65119	-1.98544
134139582	chr6:134139582:A:T	5.99104e-85	-1.13622e-09	-0.978436	3.54415e-08	-1.13622e-09	-1.31137
134139599	chr6:134139599:C:T	2.26409e-85	-1.13622e-09	-1.95153	1.99764e-08	-1.13622e-09	-1.88471
134139696	chr6:134139696:A:G	8.73976e-86	-2.69524	-0.208158	3.34341e-09	-2.58827	-1.08399
134139761	chr6:134139761:G:A	7.7479e-86	-2.69101	-0.332854	3.01917e-09	-2.60024	-1.17404
134140288	chr6:134140288:T:G	3.46588e-85	-1.13622e-09	-1.52573	2.28684e-08	-1.13622e-09	-1.7495
134140305	chr6:134140305:T:C	8.65019e-86	-2.68376	-0.229944	3.19824e-09	-2.61681	-1.09985
134140540	chr6:134140540:G:A	2.15855e-85	-1.13622e-09	-1.99926	1.76424e-08	-1.13622e-09	-2.00895
134140593	chr6:134140593:T:C	2.0577e-86	-2.70913	-1.64057	1.5194e-09	-2.61641	-1.84453
134141049	chr6:134141049:G:A	2.4951e-86	-2.18389	-1.97307	1.52933e-09	-2.57529	-1.87915
134141178	chr6:134141178:C:A	2.55461e-85	-1.13622e-09	-1.8308	2.13141e-08	-1.13622e-09	-1.81989
134141428	chr6:134141428:G:C	9.91522e-86	-2.68617	-0.0910429	3.53179e-09	-2.61304	-1.00442
134141496	chr6:134141496:C:T	3.22354e-84	-1.13622e-09	0.704364	2.64353e-07	-1.13622e-09	0.698026
134141518	chr6:134141518:T:A	4.03564e-86	-1.72543	-1.9507	2.07526e-09	-2.18371	-1.96546
134141635	chr6:134141635:TTTAA:T	2.25548e-85	-1.13622e-09	-1.95534	1.98742e-08	-1.13622e-09	-1.88984
134141637	chr6:134141637:T:G	2.9634e-86	-1.97652	-2.00842	1.64013e-09	-2.43427	-1.95021
134141665	chr6:134141665:C:T	2.4203e-86	-2.22234	-1.96506	1.52083e-09	-2.59355	-1.86646
134141775	chr6:134141775:C:G	2.10318e-86	-2.70975	-1.61808	1.57842e-09	-2.59159	-1.83125
134141861	chr6:134141861:C:T	7.45584e-85	-1.13622e-09	-0.759704	4.51431e-08	-1.13622e-09	-1.06942
134141985	chr6:134141985:C:T	7.0486e-85	-1.13622e-09	-0.815871	5.76766e-08	-1.13622e-09	-0.824408
134142301	chr6:134142301:T:C	2.17892e-85	-1.13622e-09	-1.98987	1.81089e-08	-1.13622e-09	-1.98286
134142575	chr6:134142575:G:A	2.15987e-85	-1.13622e-09	-1.99865	1.76507e-08	-1.13622e-09	-2.00849
134142748	chr6:134142748:T:G	1.02747e-85	-2.68843	-0.0531662	3.64886e-09	-2.60759	-0.977258
134142874	chr6:134142874:T:G	2.29431e-86	-2.27972	-1.96114	1.4863e-09	-2.62277	-1.8602
134143021	chr6:134143021:A:G	2.16459e-85	-1.13622e-09	-1.99647	1.87138e-08	-1.13622e-09	-1.95
134143106	chr6:134143106:C:T	9.73045e-86	-2.58655	-0.209477	7.76948e-09	-2.58809	-0.240969
134143376	chr6:134143376:T:C	3.36315e-85	-2.70984	1.15402	1.31164e-08	-2.48535	0.179951
134143635	chr6:134143635:G:A	1.25343e-85	-0.545899	-1.99692	7.80322e-09	-0.946031	-1.87869
134143640	chr6:134143640:A:G	2.15461e-85	-1.13622e-09	-2.00109	1.74496e-08	-1.13622e-09	-2.01994
134143752	chr6:134143752:T:G	2.24272e-86	-2.30187	-1.96173	1.46869e-09	-2.63395	-1.86093
134143791	chr6:134143791:A:G	2.64578e-85	-1.60446	-0.191271	8.06871e-09	-1.6245	-1.16676
134144112	chr6:134144112:G:A	7.7187e-85	-1.13622e-09	-0.725055	3.15747e-08	-1.13622e-09	-1.4269
134144245	chr6:134144245:G:A	2.87611e-85	-1.13622e-09	-1.71226	2.71265e-08	-1.13622e-09	-1.57875
134144249	chr6:134144249:G:A	3.10794e-85	-1.13622e-09	-1.63474	2.95509e-08	-1.13622e-09	-1.49315
134144316	chr6:134144316:C:T	2.79041e-85	-1.13622e-09	-1.74251	2.57816e-08	-1.13622e-09	-1.6296
134144762	chr6:134144762:T:C	2.7542e-85	-1.70117	-0.0544057	3.13529e-08	-1.49561	0.0616547
134144812	chr6:134144812:AAT:A	1.89325e-84	-1.13622e-09	0.172177	2.05344e-07	-1.13622e-09	0.445429
134145115	chr6:134145115:C:A	5.14859e-85	-1.13622e-09	-1.12998	4.24646e-08	-1.13622e-09	-1.13059
134145138	chr6:134145138:G:A	2.90419e-86	-2.16601	-1.83912	2.57334e-09	-2.27382	-1.66023
134145279	chr6:134145279:G:A	2.19664e-85	-1.13622e-09	-1.98177	1.89343e-08	-1.13622e-09	-1.93829
134145335	chr6:134145335:T:C	3.51647e-86	-2.6995	-1.11433	1.80591e-09	-2.67869	-1.6095
134145340	chr6:134145340:T:C	2.76493e-85	-1.75168	-1.39409e-09	2.52806e-08	-1.64922	-1.39409e-09
134145351	chr6:134145351:G:A	4.08186e-85	-1.13622e-09	-1.36215	3.04669e-08	-1.13622e-09	-1.46262
134145424	chr6:134145424:G:A	2.19504e-85	-1.13622e-09	-1.9825	1.78281e-08	-1.13622e-09	-1.99849
134145768	chr6:134145768:A:G	3.56839e-85	-1.13622e-09	-1.49659	3.61485e-08	-1.13622e-09	-1.29162
134146362	chr6:134146362:A:T	7.23845e-86	-1.94518	-1.14669	6.81357e-09	-1.88648	-1.07386
134146703	chr6:134146703:T:C	3.24684e-86	-1.90082	-1.99278	1.50795e-09	-2.45239	-2.01612
134146799	chr6:134146799:A:G	3.75123e-86	-2.03224	-1.71696	1.85814e-09	-2.50691	-1.75277
134146931	chr6:134146931:G:A	8.75192e-86	-1.79755	-1.10446	5.11997e-09	-2.2391	-1.00701
134147150	chr6:134147150:G:A	4.70346e-86	-1.93986	-1.58312	1.88796e-09	-2.48355	-1.76021
134147285	chr6:134147285:G:A	4.27945e-86	-1.98116	-1.6363	1.78682e-09	-2.50216	-1.79666
134147423	chr6:134147423:G:A	5.55046e-86	-1.63942	-1.71799	2.66857e-09	-2.14539	-1.75233
134147838	chr6:134147838:A:G	2.47256e-85	-2.6731	0.80965	2.49235e-08	-2.65187	0.988419
134148304	chr6:134148304:G:T	7.17571e-86	-1.56691	-1.53367	3.11336e-09	-2.12225	-1.6213
134148715	chr6:134148715:T:C	6.46897e-86	-1.5691	-1.63517	2.90001e-09	-2.11603	-1.69851
134148772	chr6:134148772:A:T	2.70931e-86	-2.68801	-1.38658	1.43012e-09	-2.69552	-1.82599
134149163	chr6:134149163:C:G	8.54689e-86	-1.83285	-1.09287	9.28601e-09	-1.74164	-0.909114
134149436	chr6:134149436:G:A	4.07875e-84	-1.13622e-09	0.939675	3.81945e-07	-1.13622e-09	1.06602
134149626	chr6:134149626:C:A	1.0896e-85	-2.68289	-1.39409e-09	8.77308e-09	-2.70757	-1.39409e-09
134149721	chr6:134149721:T:C	1.13744e-85	-0.872793	-1.76713	3.86517e-09	-1.69213	-1.83513
134150422	chr6:134150422:A:C	4.12121e-85	-1.13622e-09	-1.35255	3.09964e-08	-1.13622e-09	-1.44539
134150952	chr6:134150952:T:C	3.01632e-86	-2.6786	-1.28865	2.43985e-09	-2.65229	-1.33504
134150967	chr6:134150967:G:T	4.91354e-86	-1.59055	-1.88874	2.41777e-09	-2.07834	-1.91808
134151162	chr6:134151162:A:G	1.62813e-86	-2.56443	-2.01942	1.54099e-09	-2.44631	-2.00052
134151191	chr6:134151191:T:C	1.57323e-86	-2.63578	-1.98237	1.50846e-09	-2.56064	-1.90753
134151196	chr6:134151196:A:T	4.89563e-85	-0.957682	-0.222676	1.1605e-08	-1.8599	-0.56793
134151472	chr6:134151472:G:A	3.75529e-85	-0.949857	-0.495678	9.31353e-09	-1.85074	-0.797047
134151576	chr6:134151576:C:CAGAT	2.98049e-86	-1.97589	-2.00331	1.68598e-09	-2.35352	-2.00339
134151818	chr6:134151818:G:A	4.99312e-85	-0.913348	-0.247292	1.17114e-08	-1.82776	-0.590942
134152047	chr6:134152047:G:A	2.1227e-85	-1.13622e-09	-2.01601	1.78167e-08	-1.13622e-09	-1.99913
134152173	chr6:134152173:T:A	2.15721e-85	-0.276306	-1.72358	9.65899e-09	-0.956889	-1.65448
134152552	chr6:134152552:T:G	1.99032e-86	-2.59768	-1.78531	2.01872e-09	-2.51011	-1.66668
134152950	chr6:134152950:G:A	2.23374e-85	-1.13622e-09	-1.96502	1.81537e-08	-1.13622e-09	-1.98039
134153142	chr6:134153142:G:A	3.5957e-85	-0.380797	-1.10816	9.18366e-09	-1.36146	-1.30037
134153227	chr6:134153227:A:G	1.69268e-86	-2.56203	-1.98294	1.625e-09	-2.46938	-1.92437
134153270	chr6:134153270:G:A	7.6814e-86	-1.01945	-2.01304	4.23183e-09	-1.44346	-1.99317
134153465	chr6:134153465:C:T	3.80149e-85	-1.13622e-09	-1.43331	2.82955e-08	-1.13622e-09	-1.53656
134153674	chr6:134153674:A:G	2.2293e-86	-2.48869	-1.78091	2.3135e-09	-2.37546	-1.66504
134153778	chr6:134153778:G:A	1.65278e-86	-2.60228	-1.96655	1.37428e-09	-2.58071	-1.98062
134153791	chr6:134153791:C:A	3.53063e-85	-1.13622e-09	-1.50722	2.83115e-08	-1.13622e-09	-1.53599
134154057	chr6:134154057:C:T	2.47869e-85	-1.13622e-09	-1.86097	2.13443e-08	-1.13622e-09	-1.81847
134154179	chr6:134154179:T:G	2.36564e-85	-1.13622e-09	-1.90765	2.02018e-08	-1.13622e-09	-1.87349
134154287	chr6:134154287:T:C	2.21897e-85	-1.13622e-09	-1.97166	1.80615e-08	-1.13622e-09	-1.98547
134155041	chr6:134155041:G:A	1.17585e-85	-2.60671	-1.39409e-09	3.89953e-08	-1.21582	-1.39409e-09
134155834	chr6:134155834:A:T	4.56094e-85	-1.13622e-09	-1.25117	4.18392e-08	-1.13622e-09	-1.14543
134155915	chr6:134155915:G:A	4.72602e-86	-2.63067	-0.887536	3.6403e-09	-2.63334	-0.953855
134156016	chr6:134156016:C:G	5.09898e-86	-2.61866	-0.823581	3.91552e-09	-2.62105	-0.893261
134156391	chr6:134156391:A:G	3.39477e-86	-2.57271	-1.27634	2.99223e-09	-2.46694	-1.3163
134156516	chr6:134156516:T:C	1.99249e-84	-1.38579	1.60906	1.37191e-07	-1.47367	1.51579
134156798	chr6:134156798:TAAA:T	1.99359e-86	-2.69327	-1.68808	1.66757e-09	-2.68284	-1.68505
134157455	chr6:134157455:G:T	1.93453e-86	-2.70069	-1.71073	1.61748e-09	-2.69088	-1.70751
134157680	chr6:134157680:C:T	2.12609e-85	-1.13622e-09	-2.01441	1.74751e-08	-1.13622e-09	-2.01848
134157707	chr6:134157707:AAGT:A	6.77049e-85	-1.13622e-09	-0.856127	6.5307e-08	-1.13622e-09	-0.70016
134157710	chr6:134157710:T:A	4.09262e-86	-2.12986	-1.53224	3.41967e-09	-2.17096	-1.47876
134157759	chr6:134157759:C:T	4.58252e-86	-2.13771	-1.41133	4.03044e-09	-2.17031	-1.31507
134157971	chr6:134157971:C:T	1.18976e-85	-2.59495	-1.39409e-09	4.09833e-08	-1.1661	-1.39409e-09
134158102	chr6:134158102:G:C	2.18865e-85	-1.13622e-09	-1.98541	1.93691e-08	-1.13622e-09	-1.91558
134158205	chr6:134158205:G:A	2.13674e-85	-1.13622e-09	-2.00942	1.74488e-08	-1.13622e-09	-2.01999
134158889	chr6:134158889:T:A	2.32272e-85	-1.13622e-09	-1.92596	1.86298e-08	-1.13622e-09	-1.9545
134159013	chr6:134159013:T:C	2.12367e-85	-1.13622e-09	-2.01556	1.74945e-08	-1.13622e-09	-2.01737
134159293	chr6:134159293:G:C	2.12895e-85	-1.13622e-09	-2.01307	1.7852e-08	-1.13622e-09	-1.99714
134159331	chr6:134159331:T:C	2.13533e-85	-1.13622e-09	-2.01008	1.74513e-08	-1.13622e-09	-2.01985
134159469	chr6:134159469:C:T	2.15969e-85	-1.13622e-09	-1.99874	1.74558e-08	-1.13622e-09	-2.01959
134159765	chr6:134159765:C:T	3.63843e-85	-1.13622e-09	-1.47715	2.62509e-08	-1.13622e-09	-1.61156
134159788	chr6:134159788:T:C	2.11576e-85	-1.13622e-09	-2.01929	1.76076e-08	-1.13622e-09	-2.01093
134159809	chr6:134159809:C:T	1.43533e-85	-2.40731	-1.39409e-09	4.38287e-08	-1.09897	-1.39409e-09
134159906	chr6:134159906:C:T	2.15071e-85	-1.13622e-09	-2.0029	1.74511e-08	-1.13622e-09	-2.01985
134159929	chr6:134159929:T:G	2.40648e-85	-1.13622e-09	-1.89053	1.94347e-08	-1.13622e-09	-1.9122
134160364	chr6:134160364:G:A	2.56172e-85	-1.13622e-09	-1.82802	2.03413e-08	-1.13622e-09	-1.86661
134160385	chr6:134160385:C:T	2.2173e-85	-1.13622e-09	-1.97241	1.76117e-08	-1.13622e-09	-2.01069
134160971	chr6:134160971:A:G	5.95625e-85	-0.98426	-1.39409e-09	1.44121e-08	-2.21119	-1.39409e-09
134161890	chr6:134161890:T:C	5.91818e-85	-1.13622e-09	-0.990672	3.76969e-08	-1.13622e-09	-1.24968
134162212	chr6:134162212:T:C	2.11648e-85	-1.13622e-09	-2.01894	1.74501e-08	-1.13622e-09	-2.01991
134162470	chr6:134162470:T:C	4.13483e-85	-1.13622e-09	-1.34925	4.35264e-08	-1.13622e-09	-1.10589
134162796	chr6:134162796:AAAAG:A	2.14329e-85	-1.13622e-09	-2.00636	1.7578e-08	-1.13622e-09	-2.01261
134162877	chr6:134162877:C:T	2.75771e-85	-1.13622e-09	-1.7543	2.34588e-08	-1.13622e-09	-1.72401
134163413	chr6:134163413:A:G	1.81163e-86	-2.57258	-1.90447	1.95768e-09	-2.65607	-1.55143
134163846	chr6:134163846:A:AT	3.14944e-85	-1.13622e-09	-1.62148	2.22989e-08	-1.13622e-09	-1.77472
134164031	chr6:134164031:A:G	2.80638e-85	-1.13622e-09	-1.7368	2.01117e-08	-1.13622e-09	-1.87796
134164235	chr6:134164235:C:T	2.657e-84	-1.13622e-09	0.511084	2.56443e-07	-1.13622e-09	0.667647
134164538	chr6:134164538:G:A	3.19216e-85	-1.608	-1.39409e-09	2.73639e-08	-1.57004	-1.39409e-09
134164604	chr6:134164604:G:T	5.99492e-84	-1.13622e-09	1.3248	5.52629e-07	-1.13622e-09	1.43543
134164738	chr6:134164738:C:T	3.96505e-85	-1.13622e-09	-1.39118	2.74085e-08	-1.13622e-09	-1.56841
134164935	chr6:134164935:T:A	2.24205e-85	-1.13622e-09	-1.96131	1.78252e-08	-1.13622e-09	-1.99865
134165114	chr6:134165114:T:C	3.59952e-84	-1.13622e-09	0.814686	3.27212e-07	-1.13622e-09	0.911349
134165192	chr6:134165192:A:AT	1.44405e-85	-2.40125	-1.39409e-09	8.88416e-09	-2.69499	-1.39409e-09
134165756	chr6:134165756:C:A	5.44087e-85	-1.13622e-09	-1.07476	4.13622e-08	-1.13622e-09	-1.15689
134165766	chr6:134165766:T:C	1.45666e-85	-2.68675	0.294194	1.7488e-08	-2.44139	0.423647
134165987	chr6:134165987:A:G	5.01275e-86	-1.47632	-1.98298	3.7702e-09	-1.58137	-1.97076
134166044	chr6:134166044:C:T	2.67017e-85	-1.13622e-09	-1.78656	2.05018e-08	-1.13622e-09	-1.85875
134166192	chr6:134166192:C:T	1.06346e-85	-2.70717	-1.39409e-09	9.79014e-09	-2.59788	-1.39409e-09
134166556	chr6:134166556:C:T	1.72489e-86	-2.668	-1.85812	1.50492e-09	-2.56124	-1.90928
134166591	chr6:134166591:C:A	2.11791e-85	-1.13622e-09	-2.01827	1.79782e-08	-1.13622e-09	-1.9901
134166859	chr6:134166859:T:C	4.3515e-85	-1.13622e-09	-1.29818	3.62854e-08	-1.13622e-09	-1.28784
134166868	chr6:134166868:T:C	2.93053e-85	-1.13622e-09	-1.69352	2.35939e-08	-1.13622e-09	-1.71827
134166959	chr6:134166959:C:G	2.65227e-85	-1.13622e-09	-1.79328	2.13341e-08	-1.13622e-09	-1.81895
134167399	chr6:134167399:CAG:C	1.50787e-86	-2.6896	-1.97099	1.2546e-09	-2.64709	-2.00535
134167445	chr6:134167445:C:T	3.38075e-85	-1.13622e-09	-1.5506	2.5044e-08	-1.13622e-09	-1.65862
134167462	chr6:134167462:C:T	2.7638e-85	-1.13622e-09	-1.75209	2.18441e-08	-1.13622e-09	-1.79533
134167538	chr6:134167538:G:A	3.73393e-85	-1.13622e-09	-1.45124	3.21253e-08	-1.13622e-09	-1.40961
134167775	chr6:134167775:G:T	5.96705e-86	-2.70788	-0.577154	6.46732e-09	-2.6837	-0.328799
134167822	chr6:134167822:T:G	1.01111e-85	-0.938286	-1.81937	8.39211e-09	-0.863264	-1.8887
134168017	chr6:134168017:G:C	3.02024e-85	-1.13622e-09	-1.66337	2.74258e-08	-1.13622e-09	-1.56778
134168069	chr6:134168069:G:A	2.15225e-85	-1.13622e-09	-2.00218	1.82503e-08	-1.13622e-09	-1.97508
134168075	chr6:134168075:T:G	2.36381e-85	-1.13622e-09	-1.90843	1.91458e-08	-1.13622e-09	-1.92718
134168108	chr6:134168108:A:G	1.71336e-86	-2.64442	-1.88841	1.44883e-09	-2.59897	-1.90954
134168165	chr6:134168165:A:ACC	1.76197e-85	-2.20227	-1.39409e-09	2.71593e-08	-1.57754	-1.39409e-09
134168169	chr6:134168169:C:T	1.19025e-85	-2.59454	-1.39409e-09	1.07723e-08	-2.50228	-1.39409e-09
134168191	chr6:134168191:C:T	2.80794e-85	-1.13622e-09	-1.73625	2.18979e-08	-1.13622e-09	-1.79287
134168279	chr6:134168279:G:A	6.914e-85	-1.13622e-09	-0.835152	5.4231e-08	-1.13622e-09	-0.886007
134168439	chr6:134168439:A:T	2.68921e-85	-1.13622e-09	-1.77945	2.05676e-08	-1.13622e-09	-1.85554
134168559	chr6:134168559:T:C	3.66371e-85	-1.13622e-09	-1.47023	2.80624e-08	-1.13622e-09	-1.54483
134168810	chr6:134168810:G:A	2.14207e-85	-1.13622e-09	-2.00693	1.74586e-08	-1.13622e-09	-2.01943
134168991	chr6:134168991:C:T	2.12354e-85	-1.13622e-09	-2.01561	1.77639e-08	-1.13622e-09	-2.00209
134169413	chr6:134169413:T:C	2.15347e-85	-1.13622e-09	-2.00162	1.79379e-08	-1.13622e-09	-1.99235
134169440	chr6:134169440:C:T	2.57387e-85	-1.13622e-09	-1.82329	2.22274e-08	-1.13622e-09	-1.77794
134170319	chr6:134170319:G:A	2.1234e-85	-1.13622e-09	-2.01568	1.75022e-08	-1.13622e-09	-2.01693
134170985	chr6:134170985:TCCCGG:T	9.93211e-85	-1.13622e-09	-0.472928	6.32262e-08	-1.13622e-09	-0.732541
134171243	chr6:134171243:G:A	4.00434e-85	-1.13622e-09	-1.38132	3.13464e-08	-1.13622e-09	-1.43416
134171247	chr6:134171247:A:T	3.99319e-85	-1.13622e-09	-1.38411	3.12469e-08	-1.13622e-09	-1.43734
134171250	chr6:134171250:AGATAT:A	3.97703e-85	-1.13622e-09	-1.38816	3.11428e-08	-1.13622e-09	-1.44068
134171255	chr6:134171255:T:A	2.42786e-85	-1.13622e-09	-1.88169	1.90607e-08	-1.13622e-09	-1.93163
134171405	chr6:134171405:T:C	2.89008e-85	-1.13622e-09	-1.70742	2.42653e-08	-1.13622e-09	-1.69021
134171497	chr6:134171497:T:C	1.06314e-85	-2.70747	-1.39409e-09	8.94201e-09	-2.6885	-1.39409e-09
134171724	chr6:134171724:T:C	2.48332e-85	-1.13622e-09	-1.85911	1.95998e-08	-1.13622e-09	-1.90374
134172259	chr6:134172259:G:A	1.41699e-86	-2.70387	-2.01888	1.3469e-09	-2.56158	-2.01987
134172809	chr6:134172809:A:G	3.00336e-86	-2.63667	-1.33488	2.7929e-09	-2.54929	-1.30288
134173761	chr6:134173761:G:C	1.07556e-85	-2.69585	-1.39409e-09	9.13552e-09	-2.66709	-1.39409e-09
134174974	chr6:134174974:G:A	1.21377e-85	-0.710351	-1.86462	6.66088e-09	-1.02484	-1.95817
134176164	chr6:134176164:G:C	2.74711e-85	-1.13622e-09	-1.75815	2.17366e-08	-1.13622e-09	-1.80026
134176299	chr6:134176299:C:T	5.62561e-85	-1.13622e-09	-1.04137	3.7935e-08	-1.13622e-09	-1.24339
134176537	chr6:134176537:G:A	1.59267e-85	-0.61674	-1.68655	8.05185e-09	-0.94018	-1.85318
134178057	chr6:134178057:A:G	6.16198e-85	-1.13622e-09	-0.950303	5.43797e-08	-1.13622e-09	-0.883268
134178426	chr6:134178426:G:A	3.98924e-86	-1.73028	-1.9574	2.14925e-09	-2.13124	-1.9829
134178606	chr6:134178606:G:T	2.32773e-85	-1.13622e-09	-1.92381	1.8111e-08	-1.13622e-09	-1.98274
134178716	chr6:134178716:T:C	3.56369e-86	-2.34161	-1.45888	1.81792e-09	-2.6409	-1.64067
134178953	chr6:134178953:T:C	1.23657e-85	-2.55636	-1.39409e-09	1.11278e-08	-2.46981	-1.39409e-09
134179520	chr6:134179520:AATG:A	4.19522e-85	-1.13622e-09	-1.33475	3.84641e-08	-1.13622e-09	-1.22954
134180016	chr6:134180016:C:T	2.32444e-85	-1.13622e-09	-1.92522	2.02061e-08	-1.13622e-09	-1.87327
134181747	chr6:134181747:G:A	1.68656e-86	-2.69145	-1.85715	1.63522e-09	-2.50222	-1.88526
134182318	chr6:134182318:T:G	2.2219e-85	-1.13622e-09	-1.97034	1.7687e-08	-1.13622e-09	-2.00643
134182487	chr6:134182487:C:T	3.50501e-86	-2.44892	-1.36817	1.57129e-09	-2.69704	-1.73032
134182843	chr6:134182843:G:A	2.16468e-85	-1.13622e-09	-1.99643	1.75414e-08	-1.13622e-09	-2.0147
134182896	chr6:134182896:A:C	6.53882e-85	-1.13622e-09	-0.890943	4.498e-08	-1.13622e-09	-1.07304
134183064	chr6:134183064:A:G	3.44067e-85	-1.13622e-09	-1.53303	2.72031e-08	-1.13622e-09	-1.57593
134183159	chr6:134183159:A:G	3.56449e-85	-1.13622e-09	-1.49768	2.71298e-08	-1.13622e-09	-1.57863
134183277	chr6:134183277:TCAAA:T	2.70157e-86	-2.05815	-2.0193	2.72631e-09	-1.86361	-2.0127
134183330	chr6:134183330:CTGTT:C	2.29452e-85	-1.13622e-09	-1.93818	1.78788e-08	-1.13622e-09	-1.99565
134183663	chr6:134183663:T:C	1.59195e-85	-2.30374	-1.39409e-09	1.88596e-08	-1.94224	-1.39409e-09
134183879	chr6:134183879:G:A	5.19698e-85	-1.13622e-09	-1.12062	4.76683e-08	-1.13622e-09	-1.01499
134184106	chr6:134184106:G:C	2.63411e-85	-1.13622e-09	-1.80016	2.07176e-08	-1.13622e-09	-1.84828
134184365	chr6:134184365:C:T	1.79859e-85	-2.1817	-1.39409e-09	8.84551e-09	-2.69935	-1.39409e-09
134184376	chr6:134184376:G:A	3.05344e-85	-1.13622e-09	-1.65243	2.08113e-08	-1.13622e-09	-1.84376
134184443	chr6:134184443:C:T	1.77123e-85	-1.19009	-1.00693	6.79299e-09	-1.9221	-1.04127
134185375	chr6:134185375:T:C	1.11989e-85	-1.17599	-1.47947	6.23592e-09	-1.50911	-1.53982
134185973	chr6:134185973:C:T	3.52844e-85	-1.13622e-09	-1.50784	3.07049e-08	-1.13622e-09	-1.45484
134186031	chr6:134186031:CTT:C	4.13755e-85	-1.13622e-09	-1.3486	3.22721e-08	-1.13622e-09	-1.40506
134186283	chr6:134186283:G:C	8.92252e-86	-1.09754	-1.78517	3.35019e-09	-1.87874	-1.7915
134186556	chr6:134186556:C:T	2.06689e-84	0.259927	-1.39409e-09	7.37767e-07	1.72437	-1.39409e-09
134186786	chr6:134186786:C:T	2.50228e-85	-1.13622e-09	-1.8515	2.19696e-08	-1.13622e-09	-1.7896
134186825	chr6:134186825:T:G	3.34813e-85	-1.13622e-09	-1.5603	2.4752e-08	-1.13622e-09	-1.67035
134187353	chr6:134187353:G:A	6.67263e-86	-1.25052	-1.92276	2.6029e-09	-1.99463	-1.928
134187371	chr6:134187371:A:T	2.29893e-85	-2.089	0.152744	4.98725e-09	-2.59033	-0.682041
134188116	chr6:134188116:T:C	7.83145e-86	-1.46549	-1.54765	4.47299e-09	-1.77555	-1.60565
134188729	chr6:134188729:C:T	3.82246e-85	-1.13622e-09	-1.42781	2.91137e-08	-1.13622e-09	-1.50805
134189048	chr6:134189048:C:A	5.3535e-85	-2.14765	1.0567	1.19572e-08	-2.60595	0.208023
134189668	chr6:134189668:G:A	7.26266e-86	-1.13551	-1.95303	2.74518e-09	-1.91874	-1.95067
134189737	chr6:134189737:G:A	7.13018e-86	-1.16123	-1.94572	2.7152e-09	-1.93724	-1.94316
134190011	chr6:134190011:G:A	6.61188e-85	-2.12333	1.2435	1.33986e-08	-2.60483	0.32072
134190067	chr6:134190067:C:A	2.15203e-85	-1.13622e-09	-2.00229	1.87143e-08	-1.13622e-09	-1.94997
134190235	chr6:134190235:C:T	5.96364e-85	-1.13622e-09	-0.983019	4.13565e-08	-1.13622e-09	-1.15703
134190367	chr6:134190367:A:C	5.06816e-86	-1.42845	-2.01986	3.55198e-09	-1.60806	-2.00369
134190372	chr6:134190372:G:A	2.72289e-85	-1.13622e-09	-1.76701	2.41758e-08	-1.13622e-09	-1.69391
134190475	chr6:134190475:A:G	1.15085e-85	-0.802525	-1.82567	6.80865e-09	-1.02914	-1.93193
134191113	chr6:134191113:T:C	3.24171e-85	-1.13622e-09	-1.5926	2.33113e-08	-1.13622e-09	-1.73032
134191414	chr6:134191414:C:G	2.18117e-85	-1.13622e-09	-1.98884	1.77189e-08	-1.13622e-09	-2.00463
134191514	chr6:134191514:AC:A	2.34332e-85	-1.13622e-09	-1.91713	1.85215e-08	-1.13622e-09	-1.96033
134192174	chr6:134192174:G:A	2.86372e-85	-1.13622e-09	-1.71658	2.14346e-08	-1.13622e-09	-1.81425
134192195	chr6:134192195:C:T	2.53437e-86	-2.13663	-2.00471	1.64215e-09	-2.3633	-2.01995
134192211	chr6:134192211:C:T	5.23138e-85	-1.13622e-09	-1.11403	3.99791e-08	-1.13622e-09	-1.1909
134192260	chr6:134192260:C:T	2.48973e-86	-2.16327	-1.99584	1.59841e-09	-2.39109	-2.01916
134192283	chr6:134192283:T:C	2.37171e-85	-1.13622e-09	-1.90509	2.1613e-08	-1.13622e-09	-1.80596
134192414	chr6:134192414:T:A	2.49648e-85	-1.13622e-09	-1.85382	2.32635e-08	-1.13622e-09	-1.73237
134192479	chr6:134192479:C:G	3.06339e-86	-1.98687	-1.96489	1.8373e-09	-2.26282	-2.00814
134192918	chr6:134192918:T:C	3.32106e-85	-1.13622e-09	-1.56842	3.31031e-08	-1.13622e-09	-1.37963
134194647	chr6:134194647:G:A	2.64407e-85	-1.13622e-09	-1.79638	2.38475e-08	-1.13622e-09	-1.70758
134194843	chr6:134194843:G:A	2.89146e-85	-1.13622e-09	-1.70694	2.32413e-08	-1.13622e-09	-1.73333
134194881	chr6:134194881:C:A	1.61254e-86	-2.5754	-2.01808	1.18674e-09	-2.69957	-2.00848
134194974	chr6:134194974:G:C	1.62944e-86	-2.57018	-2.01287	1.18041e-09	-2.69825	-2.01515
134195227	chr6:134195227:C:T	1.10888e-85	-2.66535	-1.39409e-09	8.91913e-09	-2.69106	-1.39409e-09
134196125	chr6:134196125:T:G	2.62985e-85	-1.13622e-09	-1.80178	2.02267e-08	-1.13622e-09	-1.87225
134196224	chr6:134196224:T:A	1.88112e-84	0.165753	-1.39409e-09	5.88344e-07	1.49805	-1.39409e-09
134196549	chr6:134196549:C:T	2.79919e-86	-2.66024	-1.38171	3.34002e-09	-1.88885	-1.78443
134197374	chr6:134197374:G:C	1.59376e-86	-2.5904	-2.01479	2.47313e-09	-1.95771	-2.01607
134197805	chr6:134197805:C:T	2.35962e-85	-1.13622e-09	-1.9102	2.00788e-08	-1.13622e-09	-1.87959
134197849	chr6:134197849:A:T	7.36162e-86	-2.63344	-0.441571	6.73382e-09	-2.29052	-0.681596
134198038	chr6:134198038:T:A	2.96519e-85	-1.13622e-09	-1.68176	2.08874e-08	-1.13622e-09	-1.84011
134198302	chr6:134198302:T:C	1.44452e-86	-2.69943	-2.00407	1.8582e-09	-2.24357	-2.01608
134198685	chr6:134198685:C:T	1.09994e-85	-2.67344	-1.39409e-09	8.80772e-09	-2.70363	-1.39409e-09
134198920	chr6:134198920:C:T	3.51513e-85	-1.13622e-09	-1.51162	2.76258e-08	-1.13622e-09	-1.56051
134198980	chr6:134198980:G:C	8.46126e-85	-1.13622e-09	-0.633202	6.58482e-08	-1.13622e-09	-0.691907
134199031	chr6:134199031:G:A	2.31876e-85	-1.13622e-09	-1.92767	1.98033e-08	-1.13622e-09	-1.89341
134199671	chr6:134199671:T:A	1.803e-86	-2.70655	-1.77528	1.69642e-09	-2.36535	-1.98539
134199758	chr6:134199758:T:C	1.57808e-86	-2.64182	-1.97325	2.80384e-09	-1.94882	-1.89945
134200314	chr6:134200314:T:A	2.19253e-85	-1.13622e-09	-1.98364	1.83926e-08	-1.13622e-09	-1.96731
134201041	chr6:134201041:T:A	2.12061e-85	-1.13622e-09	-2.017	1.75786e-08	-1.13622e-09	-2.01258
134201123	chr6:134201123:C:T	2.12121e-85	-1.13622e-09	-2.01671	1.7458e-08	-1.13622e-09	-2.01946
134201311	chr6:134201311:C:T	2.16461e-85	-1.13622e-09	-1.99646	1.82461e-08	-1.13622e-09	-1.97531
134201349	chr6:134201349:C:T	2.50261e-86	-2.65191	-1.50204	3.2443e-09	-1.85021	-1.85215
134201350	chr6:134201350:A:G	1.49143e-86	-2.65161	-2.01994	2.16831e-09	-2.0862	-2.01912
134201518	chr6:134201518:G:A	2.63431e-85	-1.13622e-09	-1.80008	1.97288e-08	-1.13622e-09	-1.89718
134201762	chr6:134201762:A:C	3.42728e-85	-1.13622e-09	-1.53693	2.69153e-08	-1.13622e-09	-1.58656
134201768	chr6:134201768:T:A	3.42383e-85	-1.13622e-09	-1.53794	2.6893e-08	-1.13622e-09	-1.58739
134202192	chr6:134202192:A:G	2.16668e-85	-1.13622e-09	-1.99551	1.77153e-08	-1.13622e-09	-2.00483
134202301	chr6:134202301:A:G	5.27249e-85	-1.13622e-09	-1.1062	4.22198e-08	-1.13622e-09	-1.13637
134202498	chr6:134202498:A:G	2.40963e-85	-1.13622e-09	-1.88923	2.17623e-08	-1.13622e-09	-1.79908
134202533	chr6:134202533:T:C	2.97338e-85	-1.13622e-09	-1.679	2.83419e-08	-1.13622e-09	-1.53492
134202534	chr6:134202534:G:A	2.80203e-85	-1.13622e-09	-1.73836	2.64415e-08	-1.13622e-09	-1.60433
134202721	chr6:134202721:A:T	2.74298e-85	-1.13622e-09	-1.75965	2.57484e-08	-1.13622e-09	-1.63089
134203518	chr6:134203518:G:A	2.34987e-84	0.388242	-1.39409e-09	1.35398e-07	0.0289625	-1.39409e-09
134204159	chr6:134204159:A:G	4.34254e-85	-1.13622e-09	-1.30024	4.25927e-08	-1.13622e-09	-1.12758
134204263	chr6:134204263:A:ATT	5.01131e-85	-1.13622e-09	-1.157	4.17614e-08	-1.13622e-09	-1.14729
134204401	chr6:134204401:G:A	3.28515e-85	-1.13622e-09	-1.57929	2.96265e-08	-1.13622e-09	-1.49059
134204649	chr6:134204649:G:A	4.83942e-85	-1.13622e-09	-1.19191	5.094e-08	-1.13622e-09	-0.94861
134205156	chr6:134205156:T:G	2.24177e-85	-1.13622e-09	-1.96143	1.91647e-08	-1.13622e-09	-1.92619
134205639	chr6:134205639:T:C	2.22397e-85	-1.13622e-09	-1.96941	1.90387e-08	-1.13622e-09	-1.93278
134205777	chr6:134205777:T:C	2.33036e-85	-1.13622e-09	-1.92268	2.08558e-08	-1.13622e-09	-1.84163
134205916	chr6:134205916:C:G	2.17133e-85	-1.13622e-09	-1.99336	1.77447e-08	-1.13622e-09	-2.00317
134206036	chr6:134206036:C:T	2.37219e-85	-1.13622e-09	-1.90489	2.0144e-08	-1.13622e-09	-1.87636
134206145	chr6:134206145:C:T	3.32059e-85	-1.13622e-09	-1.56856	2.59707e-08	-1.13622e-09	-1.62229
134206225	chr6:134206225:A:G	2.12578e-85	-1.13622e-09	-2.01456	1.74711e-08	-1.13622e-09	-2.01871
134206278	chr6:134206278:T:TA	3.23261e-85	-1.13622e-09	-1.59541	2.78177e-08	-1.13622e-09	-1.55359
134206293	chr6:134206293:C:T	2.90375e-86	-2.68452	-1.32076	2.00657e-09	-2.70623	-1.47661
134206503	chr6:134206503:C:T	2.38682e-85	-1.13622e-09	-1.89874	1.89108e-08	-1.13622e-09	-1.93953
134206525	chr6:134206525:C:T	1.86738e-86	-2.55922	-1.88753	3.02242e-09	-1.8381	-1.9351
134206548	chr6:134206548:C:T	4.2657e-85	-1.13622e-09	-1.31809	2.88807e-08	-1.13622e-09	-1.51609
134206721	chr6:134206721:T:C	1.47369e-86	-2.67482	-2.00869	1.70181e-09	-2.5042	-1.84337
134206862	chr6:134206862:G:A	1.19465e-85	-2.59085	-1.39409e-09	1.04287e-08	-2.5347	-1.39409e-09
134207142	chr6:134207142:C:T	2.60458e-86	-2.52191	-1.5921	5.10819e-09	-1.38208	-1.86633
134207920	chr6:134207920:TTTTG:T	2.19011e-86	-2.31572	-1.97161	1.44194e-09	-2.49802	-2.01526
134208492	chr6:134208492:A:G	1.64315e-86	-2.70829	-1.86638	1.3501e-09	-2.66901	-1.91007
134208539	chr6:134208539:C:T	2.84694e-85	-1.13622e-09	-1.72246	2.22042e-08	-1.13622e-09	-1.77898
134208742	chr6:134208742:A:G	2.28072e-85	-1.13622e-09	-1.94421	1.85012e-08	-1.13622e-09	-1.96142
134208766	chr6:134208766:ATATATGTG:A	4.30134e-86	-2.04342	-1.56894	1.45143e-08	-0.309002	-1.89512
134208834	chr6:134208834:ATG:A	2.86399e-85	-1.13622e-09	-1.71648	2.14785e-08	-1.13622e-09	-1.81221
134209424	chr6:134209424:C:A	2.34201e-84	-0.731237	1.11613	1.19759e-07	-0.837686	0.743911
134209710	chr6:134209710:T:A	3.22972e-85	-1.13622e-09	-1.5963	2.6826e-08	-1.13622e-09	-1.58989
134209975	chr6:134209975:C:A	2.41862e-85	-1.13622e-09	-1.8855	2.05103e-08	-1.13622e-09	-1.85833
134210459	chr6:134210459:G:T	2.38406e-85	-1.13622e-09	-1.8999	2.16345e-08	-1.13622e-09	-1.80497
134210592	chr6:134210592:G:A	1.07708e-85	-2.69445	-1.39409e-09	9.35298e-09	-2.64356	-1.39409e-09
134210699	chr6:134210699:C:G	1.43884e-86	-2.70587	-2.00158	1.16609e-09	-2.70647	-2.01913
134211207	chr6:134211207:T:C	2.31117e-85	-1.13622e-09	-1.93095	1.89241e-08	-1.13622e-09	-1.93882
134211237	chr6:134211237:A:T	4.24566e-85	-1.13622e-09	-1.3228	4.50524e-08	-1.13622e-09	-1.07143
134211440	chr6:134211440:G:A	3.05421e-85	-1.13622e-09	-1.65218	2.73767e-08	-1.13622e-09	-1.56957
134211718	chr6:134211718:A:G	2.19759e-85	-1.13622e-09	-1.98134	1.76865e-08	-1.13622e-09	-2.00646
134211978	chr6:134211978:T:C	3.45089e-86	-2.32183	-1.51083	8.82004e-09	-0.84745	-1.85478
134212374	chr6:134212374:T:C	2.09576e-86	-2.37834	-1.95303	1.40734e-09	-2.53257	-2.00499
134212585	chr6:134212585:G:A	3.26136e-86	-2.0054	-1.88374	2.29366e-09	-2.38372	-1.66539
134212728	chr6:134212728:G:A	1.59228e-84	-0.719301	0.718355	8.15068e-08	-0.824668	0.346094
134213244	chr6:134213244:G:A	1.53458e-86	-2.6943	-1.94873	1.20972e-09	-2.7099	-1.97897
134213851	chr6:134213851:G:A	1.53975e-86	-2.7007	-1.93897	1.19545e-09	-2.70949	-1.99125
134214021	chr6:134214021:C:T	2.51419e-86	-2.27574	-1.87359	1.88666e-09	-2.56769	-1.67677
134214078	chr6:134214078:T:C	2.27587e-85	-1.13622e-09	-1.94634	2.13774e-08	-1.13622e-09	-1.81693
134214610	chr6:134214610:AAGTTT:A	4.04477e-86	-2.24077	-1.43309	1.09973e-08	-0.674255	-1.80736
134215171	chr6:134215171:G:A	3.93759e-86	-2.29464	-1.40608	1.0038e-08	-0.780363	-1.79252
134215292	chr6:134215292:G:T	2.76772e-86	-2.16041	-1.89286	1.96138e-09	-2.4987	-1.70691
134215296	chr6:134215296:A:G	2.16481e-85	-1.13622e-09	-1.99637	1.75123e-08	-1.13622e-09	-2.01635
134215560	chr6:134215560:T:C	1.48749e-85	-2.25975	-0.111862	2.30159e-08	-0.517004	-1.22607
134215579	chr6:134215579:T:G	2.19955e-86	-2.57211	-1.71092	1.93139e-09	-2.69071	-1.53031
134215676	chr6:134215676:T:G	1.52756e-86	-2.68945	-1.95817	1.20098e-09	-2.70975	-1.98637
134215683	chr6:134215683:C:T	6.99013e-85	-1.13622e-09	-0.824201	5.53025e-08	-1.13622e-09	-0.866441
134215748	chr6:134215748:G:A	4.37716e-85	-1.13622e-09	-1.2923	3.51743e-08	-1.13622e-09	-1.31894
134215931	chr6:134215931:G:A	6.84279e-85	-1.13622e-09	-0.845505	5.4095e-08	-1.13622e-09	-0.888519
134216310	chr6:134216310:G:C	2.3418e-85	-0.916686	-1.0011	1.35388e-08	-1.11158	-1.16212
134216452	chr6:134216452:T:C	2.12772e-85	-2.16178	0.14813	3.36203e-08	-0.305295	-1.05883
134216609	chr6:134216609:T:C	3.69416e-86	-1.76004	-2.00449	2.15784e-09	-2.09041	-2.01974
134216976	chr6:134216976:G:A	1.6186e-85	-2.28714	-1.39409e-09	1.73207e-08	-2.02736	-1.39409e-09
134217038	chr6:134217038:G:A	2.26065e-85	-1.13622e-09	-1.95305	2.00423e-08	-1.13622e-09	-1.88141
134217348	chr6:134217348:T:C	2.50405e-85	-1.13622e-09	-1.85079	1.93791e-08	-1.13622e-09	-1.91507
134217743	chr6:134217743:A:G	1.09816e-84	-1.13622e-09	-0.372482	1.05762e-07	-1.13622e-09	-0.21807
134217886	chr6:134217886:T:G	1.54948e-85	-1.79932	-0.531465	1.30076e-08	-1.60353	-0.710193
134218041	chr6:134218041:G:A	4.36126e-86	-2.1926	-1.40592	1.22949e-08	-0.576768	-1.7933
134218498	chr6:134218498:C:T	1.30824e-85	-2.50002	-1.39409e-09	2.82447e-08	-1.53835	-1.39409e-09
134218588	chr6:134218588:C:T	4.36303e-86	-2.25486	-1.34325	1.09758e-08	-0.704826	-1.77874
134219316	chr6:134219316:A:G	1.46535e-86	-2.70777	-1.98142	1.17426e-09	-2.70387	-2.01475
134219442	chr6:134219442:T:C	2.12177e-85	-1.13622e-09	-2.01645	1.75967e-08	-1.13622e-09	-2.01155
134219484	chr6:134219484:G:A	3.59222e-85	-1.13622e-09	-1.48993	3.18512e-08	-1.13622e-09	-1.41819
134219660	chr6:134219660:A:T	1.50838e-85	-1.34058	-1.01709	1.24951e-08	-1.16002	-1.1939
134219884	chr6:134219884:C:G	3.23365e-86	-1.96772	-1.92996	1.94638e-08	-0.0415715	-1.86913
134220135	chr6:134220135:A:T	2.11602e-85	-1.13622e-09	-2.01916	1.7515e-08	-1.13622e-09	-2.0162
134220707	chr6:134220707:CATCAACAT:C	2.53297e-85	-1.13622e-09	-1.83931	2.01565e-08	-1.13622e-09	-1.87573
134220807	chr6:134220807:C:T	2.42474e-86	-2.21673	-1.96883	1.12513e-08	-0.537335	-1.92144
134220832	chr6:134220832:AT:A	1.58998e-86	-2.63948	-1.96809	5.07543e-09	-1.40913	-1.84572
134221133	chr6:134221133:G:T	2.41106e-86	-2.17201	-2.01921	1.14359e-08	-0.457123	-1.98538
134222410	chr6:134222410:A:C	2.64777e-85	-1.13622e-09	-1.79498	2.10093e-08	-1.13622e-09	-1.83429
134222583	chr6:134222583:A:G	1.21647e-85	-1.2846	-1.28815	9.48142e-09	-1.20577	-1.42416
134222681	chr6:134222681:T:C	3.93089e-86	-2.02403	-1.67839	1.37827e-08	-0.285527	-1.97031
134222819	chr6:134222819:A:G	2.11949e-85	-1.13622e-09	-2.01752	1.79382e-08	-1.13622e-09	-1.99233
134223167	chr6:134223167:G:A	1.89159e-86	-2.61026	-1.82361	1.40841e-09	-2.61435	-1.92244
134223292	chr6:134223292:C:T	2.03253e-86	-2.44866	-1.91335	1.5154e-09	-2.60054	-1.86304
134223299	chr6:134223299:T:C	7.84923e-85	-0.605116	-0.103169	4.90691e-08	-0.576296	-0.409734
134223317	chr6:134223317:G:A	4.06194e-85	-1.13622e-09	-1.36704	3.09747e-08	-1.13622e-09	-1.44609
134223568	chr6:134223568:C:T	8.87755e-86	-1.45166	-1.4361	3.74975e-08	0.518283	-1.77327
134223595	chr6:134223595:G:A	8.87221e-85	-0.661157	0.0753798	5.48464e-08	-0.606136	-0.268588
134223670	chr6:134223670:T:C	1.95373e-86	-2.67205	-1.72949	1.51361e-09	-2.6723	-1.79246
134223852	chr6:134223852:A:G	1.42927e-86	-2.70773	-2.00639	1.16312e-09	-2.70989	-2.01827
134223964	chr6:134223964:G:A	2.59071e-85	-1.13622e-09	-1.81677	2.05643e-08	-1.13622e-09	-1.8557
134224248	chr6:134224248:A:G	2.54783e-86	-2.12847	-2.00757	1.21302e-08	-0.364262	-2.0193
134224326	chr6:134224326:C:T	2.70051e-85	-1.13622e-09	-1.77526	2.01097e-08	-1.13622e-09	-1.87806
134224751	chr6:134224751:A:G	4.72251e-86	-2.38392	-1.13503	3.61287e-09	-2.23516	-1.3596
134224802	chr6:134224802:C:T	7.80831e-85	-1.13622e-09	-0.713513	6.31867e-08	-1.13622e-09	-0.733166
134224815	chr6:134224815:G:T	1.91463e-86	-2.61205	-1.80972	1.41548e-09	-2.61892	-1.91287
134224861	chr6:134224861:AAC:A	2.5189e-86	-2.59595	-1.55151	1.73906e-09	-2.60601	-1.71991
134224876	chr6:134224876:C:G	3.31255e-85	-1.13622e-09	-1.57098	2.44426e-08	-1.13622e-09	-1.68293
134224903	chr6:134224903:C:T	2.11434e-85	-1.13622e-09	-2.01996	1.74773e-08	-1.13622e-09	-2.01836
134224913	chr6:134224913:T:C	6.23676e-86	-2.32402	-0.916809	4.65773e-09	-2.17076	-1.16998
134225017	chr6:134225017:AAAAAAAG:A	1.122e-85	-2.65358	-1.39409e-09	8.8917e-09	-2.69414	-1.39409e-09
134225547	chr6:134225547:G:A	4.38596e-86	-1.81173	-1.78115	1.334e-08	-0.272016	-2.01648
134225755	chr6:134225755:T:G	1.67031e-86	-2.68094	-1.87733	1.35927e-09	-2.66269	-1.90963
134225834	chr6:134225834:A:G	1.63131e-86	-2.67097	-1.91093	1.33981e-09	-2.64885	-1.93788
134225904	chr6:134225904:C:T	1.68344e-86	-2.68032	-1.87013	1.36719e-09	-2.663	-1.9035
134226107	chr6:134226107:G:A	1.72132e-86	-2.64656	-1.88163	1.40979e-09	-2.62257	-1.91325
134226221	chr6:134226221:A:G	1.68139e-86	-2.68172	-1.86995	1.36558e-09	-2.66466	-1.90302
134226232	chr6:134226232:C:A	1.67377e-86	-2.68516	-1.87105	1.359e-09	-2.66882	-1.90369
134226453	chr6:134226453:C:A	2.06633e-86	-2.39958	-1.94593	6.50438e-09	-1.01174	-1.99505
134226681	chr6:134226681:G:A	9.88683e-85	-1.13622e-09	-0.477498	9.6046e-08	-1.13622e-09	-0.314432
134226700	chr6:134226700:A:AT	3.06556e-85	-1.13622e-09	-1.64847	2.7697e-08	-1.13622e-09	-1.55793
134226753	chr6:134226753:G:A	2.59615e-85	-1.13622e-09	-1.81467	2.06397e-08	-1.13622e-09	-1.85204
134226765	chr6:134226765:A:T	3.75149e-85	-1.13622e-09	-1.44655	3.01203e-08	-1.13622e-09	-1.47406
134227063	chr6:134227063:C:T	1.99902e-85	-2.07604	-1.39409e-09	1.02966e-08	-2.54744	-1.39409e-09
134227496	chr6:134227496:A:T	1.25393e-85	-2.48591	-0.0565156	6.71596e-09	-2.25009	-0.724685
134227789	chr6:134227789:A:C	1.69662e-86	-2.67921	-1.86344	1.37796e-09	-2.66055	-1.89811
134228188	chr6:134228188:C:T	3.09645e-86	-2.51709	-1.42394	2.23752e-09	-2.69632	-1.37757
134228425	chr6:134228425:T:C	2.11419e-85	-1.13622e-09	-2.02003	1.74992e-08	-1.13622e-09	-2.01711
134228451	chr6:134228451:G:A	2.9175e-85	-1.13622e-09	-1.69797	2.93694e-08	-1.13622e-09	-1.49931
134228595	chr6:134228595:C:T	2.09285e-86	-2.40316	-1.9296	1.52485e-09	-2.56658	-1.89079
134228813	chr6:134228813:G:T	2.70036e-85	-1.13622e-09	-1.77532	2.1164e-08	-1.13622e-09	-1.82696
134229516	chr6:134229516:G:A	3.00649e-86	-2.07244	-1.89807	1.50014e-09	-2.4732	-2.0005
134229623	chr6:134229623:G:A	4.13677e-86	-1.84266	-1.80871	2.65654e-08	0.293344	-1.893
134229866	chr6:134229866:T:TC	1.48732e-85	-2.37172	-1.39409e-09	2.1635e-08	-1.80495	-1.39409e-09
134229919	chr6:134229919:C:T	2.46014e-86	-2.23631	-1.93475	1.73511e-09	-2.45527	-1.87292
134230054	chr6:134230054:G:A	2.16085e-84	-1.13622e-09	0.304385	2.03435e-07	-1.13622e-09	0.436087
134231171	chr6:134231171:A:G	1.44509e-86	-2.68329	-2.01983	1.20673e-09	-2.67202	-2.01932
134231207	chr6:134231207:T:C	1.34927e-85	-0.474911	-1.99422	6.33923e-08	1.28025	-2.01017
134232170	chr6:134232170:C:T	4.23724e-85	-1.13622e-09	-1.32479	3.1657e-08	-1.13622e-09	-1.4243
134232284	chr6:134232284:T:C	4.65809e-85	0.465947	-1.69604	2.28751e-08	0.0623656	-1.81158
134232638	chr6:134232638:T:C	3.55332e-85	-1.13622e-09	-1.50082	3.2485e-08	-1.13622e-09	-1.39848
134232986	chr6:134232986:ATAT:A	5.00805e-86	-1.44146	-2.01878	4.61723e-08	0.956754	-2.00363
134233114	chr6:134233114:A:T	2.44091e-85	-0.0824875	-1.79384	1.2683e-08	-0.456113	-1.88288
134233229	chr6:134233229:T:A	1.09799e-85	-2.67522	-1.39409e-09	9.37595e-09	-2.64111	-1.39409e-09
134233435	chr6:134233435:A:G	2.16232e-85	-1.13622e-09	-1.99752	1.76149e-08	-1.13622e-09	-2.01052
134233647	chr6:134233647:A:T	2.21513e-85	-1.13622e-09	-1.97339	1.79381e-08	-1.13622e-09	-1.99233
134233976	chr6:134233976:C:T	5.60758e-86	-1.49905	-1.84812	4.67616e-08	0.883679	-1.91788
134234273	chr6:134234273:T:G	4.55584e-86	-1.78328	-1.77159	2.84666e-08	0.341546	-1.87207
134234642	chr6:134234642:C:T	2.08725e-86	-2.42625	-1.90919	1.57322e-09	-2.57926	-1.84688
134234753	chr6:134234753:G:A	1.69858e-85	-0.422664	-1.81625	8.9827e-08	1.50007	-1.88144
134236069	chr6:134236069:T:C	1.05187e-85	-1.08994	-1.62819	4.10729e-08	0.819415	-1.98333
134236079	chr6:134236079:A:G	1.63546e-86	-2.60593	-1.97343	1.29995e-09	-2.6783	-1.93863
134236112	chr6:134236112:C:T	1.33764e-85	-2.47779	-1.39409e-09	8.90239e-09	-2.69294	-1.39409e-09
134236235	chr6:134236235:C:G	1.63247e-84	-1.13622e-09	0.0239764	1.57306e-07	-1.13622e-09	0.178933
134236251	chr6:134236251:T:G	2.39888e-85	-1.8937	-1.39409e-09	2.82541e-08	-1.53802	-1.39409e-09
134236447	chr6:134236447:C:T	5.11724e-85	-1.13622e-09	-1.13608	3.73996e-08	-1.13622e-09	-1.2576
134236639	chr6:134236639:G:A	5.46895e-86	-1.63539	-1.7368	3.48372e-09	-1.78279	-1.84837
134236641	chr6:134236641:A:G	1.98325e-85	-0.21492	-1.86904	1.17512e-07	1.8117	-1.92442
134236840	chr6:134236840:C:CA	2.9202e-86	-2.17473	-1.8249	1.4627e-09	-2.52943	-1.96955
134237327	chr6:134237327:G:A	2.11467e-85	-1.13622e-09	-2.0198	1.75002e-08	-1.13622e-09	-2.01705
134237776	chr6:134237776:G:A	3.05087e-85	-1.13622e-09	-1.65327	2.32493e-08	-1.13622e-09	-1.73298
134237951	chr6:134237951:C:A	3.5733e-86	-2.62979	-1.16801	2.50065e-09	-2.32519	-1.63751
134238054	chr6:134238054:G:T	3.01574e-86	-2.14727	-1.82017	1.48888e-09	-2.5138	-1.96744
134238274	chr6:134238274:A:G	3.98034e-86	-1.93811	-1.75181	2.17436e-08	0.0597642	-1.8597
134238371	chr6:134238371:C:T	2.11592e-85	-1.13622e-09	-2.01921	1.76652e-08	-1.13622e-09	-2.00766
134238632	chr6:134238632:A:G	1.62123e-85	-0.400544	-1.88497	9.13757e-08	1.5735	-1.93778
134238652	chr6:134238652:A:G	1.38522e-85	-2.44284	-1.39409e-09	1.06976e-08	-2.50924	-1.39409e-09
134238715	chr6:134238715:T:A	1.64674e-85	-0.374383	-1.89552	9.38669e-08	1.60863	-1.94601
134238834	chr6:134238834:A:T	5.67919e-86	-1.60898	-1.72549	3.59167e-09	-1.76045	-1.84019
134238836	chr6:134238836:T:C	2.15444e-85	-1.13622e-09	-2.00117	1.8195e-08	-1.13622e-09	-1.97811
134238857	chr6:134238857:G:A	4.5221e-86	-1.6832	-1.87911	3.3247e-08	0.568078	-1.94337
134238867	chr6:134238867:A:C	4.56315e-86	-1.67513	-1.87814	3.37078e-08	0.581119	-1.94265
134238883	chr6:134238883:G:A	1.80098e-85	-0.289798	-1.89057	1.06354e-07	1.72986	-1.94235
134239380	chr6:134239380:C:T	5.19012e-86	-1.65238	-1.77215	3.39612e-09	-1.78236	-1.87427
134239426	chr6:134239426:G:A	3.18101e-85	-1.13622e-09	-1.6115	2.47838e-08	-1.13622e-09	-1.66907
134239608	chr6:134239608:C:T	1.79159e-85	-0.332918	-1.85268	1.01996e-07	1.65701	-1.91133
134240005	chr6:134240005:C:T	3.19027e-86	-2.0633	-1.84788	1.53852e-09	-2.46663	-1.98181
134240109	chr6:134240109:T:C	1.79462e-85	-0.334246	-1.84966	1.0227e-07	1.65563	-1.90726
134240200	chr6:134240200:G:A	1.21084e-85	-1.02233	-1.55506	4.61451e-08	0.911724	-1.95919
134240248	chr6:134240248:C:T	4.49325e-86	-1.64292	-1.92578	3.47493e-08	0.644226	-1.97533
134241900	chr6:134241900:A:G	1.13068e-85	-0.988407	-1.65748	5.64412e-08	1.15134	-1.9974
134242018	chr6:134242018:G:A	1.43395e-85	-0.970547	-1.43772	1.07981e-07	1.17476	-1.37207
134242209	chr6:134242209:G:A	2.27532e-85	-1.11721	-0.829369	5.61328e-08	0.476671	-1.32821
134242215	chr6:134242215:G:A	4.3099e-85	-1.30779	-1.39409e-09	9.76732e-09	-2.60022	-1.39409e-09
134242273	chr6:134242273:G:T	2.02031e-86	-2.44219	-1.92585	1.52564e-09	-2.59535	-1.8615
134242418	chr6:134242418:G:A	1.81024e-86	-2.46415	-2.01367	1.31898e-09	-2.61403	-1.98837
134242771	chr6:134242771:T:G	2.81981e-85	-1.13622e-09	-1.73203	2.20966e-08	-1.13622e-09	-1.78384
134243079	chr6:134243079:T:C	8.49249e-85	-1.13622e-09	-0.629519	7.78643e-08	-1.13622e-09	-0.524291
134243110	chr6:134243110:T:G	4.63999e-85	-1.13622e-09	-1.23399	4.25149e-08	-1.13622e-09	-1.1294
134243665	chr6:134243665:G:A	1.94727e-86	-2.39064	-2.01421	1.21402e-09	-2.67015	-2.01517
134243728	chr6:134243728:C:A	1.77817e-86	-2.53865	-1.95705	1.37995e-09	-2.65874	-1.89847
134243970	chr6:134243970:T:C	2.27078e-85	-1.13622e-09	-1.94858	1.91862e-08	-1.13622e-09	-1.92507
134244349	chr6:134244349:T:C	6.10681e-85	-1.13622e-09	-0.959297	3.52546e-08	-1.13622e-09	-1.31666
134244652	chr6:134244652:C:G	2.16268e-85	-1.13622e-09	-1.99735	1.75465e-08	-1.13622e-09	-2.01441
134245364	chr6:134245364:C:T	1.19896e-85	-1.57227	-1.01497	2.08102e-08	-0.172136	-1.67168
134246311	chr6:134246311:G:T	5.35746e-85	-1.13622e-09	-1.09021	3.91847e-08	-1.13622e-09	-1.21097
134246358	chr6:134246358:T:C	3.8013e-86	-1.78285	-1.95309	2.62935e-08	0.382388	-1.99232
134246359	chr6:134246359:G:A	4.19746e-86	-1.6265	-2.01031	3.47905e-08	0.689645	-2.01956
134246801	chr6:134246801:T:C	1.20094e-84	-1.13622e-09	-0.283012	7.65028e-08	-1.13622e-09	-0.541932
134246851	chr6:134246851:C:T	1.73731e-86	-2.60385	-1.91509	1.66962e-09	-2.44342	-1.92325
134246886	chr6:134246886:C:T	2.86098e-85	-1.13622e-09	-1.71754	2.16368e-08	-1.13622e-09	-1.80486
134247021	chr6:134247021:A:G	2.24053e-85	-1.13622e-09	-1.96199	1.77324e-08	-1.13622e-09	-2.00386
134247030	chr6:134247030:A:AAT	1.22468e-85	-2.56602	-1.39409e-09	8.75265e-09	-2.7099	-1.39409e-09
134247276	chr6:134247276:C:T	1.06105e-85	-2.70944	-1.39409e-09	2.26019e-08	-1.76123	-1.39409e-09
134247305	chr6:134247305:C:CT	6.42314e-85	-1.13622e-09	-0.908794	6.55103e-08	-1.13622e-09	-0.697052
134247651	chr6:134247651:C:T	5.34185e-85	-1.13622e-09	-1.09313	3.2743e-08	-1.13622e-09	-1.39057
134247783	chr6:134247783:C:T	8.35974e-86	-1.11286	-1.83499	1.84071e-08	0.0464984	-2.01302
134248221	chr6:134248221:C:T	1.66959e-86	-2.58935	-1.96936	1.2169e-09	-2.70571	-1.97724
134248539	chr6:134248539:C:T	2.14003e-85	-1.13622e-09	-2.00788	1.8207e-08	-1.13622e-09	-1.97745
134248686	chr6:134248686:G:A	1.84575e-84	-1.13622e-09	0.146769	1.49576e-07	-1.13622e-09	0.128543
134248775	chr6:134248775:C:G	4.47952e-85	-1.13622e-09	-1.26919	3.36847e-08	-1.13622e-09	-1.36222
134249344	chr6:134249344:C:T	3.70678e-85	-1.38826	-0.07028	1.20632e-08	-1.54531	-0.843796
134249384	chr6:134249384:G:T	1.23e-84	-1.13622e-09	-0.259104	8.82173e-08	-1.13622e-09	-0.399457
134249576	chr6:134249576:C:T	2.6603e-85	-1.13622e-09	-1.79026	2.27766e-08	-1.13622e-09	-1.75353
134249725	chr6:134249725:T:C	1.2397e-85	-2.55383	-1.39409e-09	1.32733e-08	-2.29351	-1.39409e-09
134250040	chr6:134250040:C:A	4.63033e-86	-1.67118	-1.86748	2.23331e-09	-2.13473	-1.94104
134250058	chr6:134250058:C:T	1.0608e-85	-2.70968	-1.39409e-09	1.94673e-08	-1.91052	-1.39409e-09
134250369	chr6:134250369:A:T	5.80964e-86	-1.35787	-1.9539	1.86127e-09	-2.34463	-1.91337
134251046	chr6:134251046:G:A	5.5613e-85	-1.13622e-09	-1.05287	4.93889e-08	-1.13622e-09	-0.979533
134251349	chr6:134251349:T:A	1.5142e-86	-2.70977	-1.94663	1.23352e-09	-2.67727	-1.99212
134251702	chr6:134251702:A:C	8.11613e-86	-2.26119	-0.716243	4.89491e-09	-2.68467	-0.606394
134251785	chr6:134251785:T:C	1.85345e-85	-2.15165	-1.39409e-09	1.06351e-08	-2.5151	-1.39409e-09
134253139	chr6:134253139:T:C	3.02509e-85	-1.13622e-09	-1.66176	2.74081e-08	-1.13622e-09	-1.56842
134253210	chr6:134253210:T:C	6.20687e-86	-1.28259	-1.96304	1.92792e-09	-2.29748	-1.92533
134253318	chr6:134253318:G:T	2.11624e-85	-1.13622e-09	-2.01906	1.75918e-08	-1.13622e-09	-2.01182
134253457	chr6:134253457:C:A	6.96264e-86	-1.16281	-1.96792	2.04316e-09	-2.23289	-1.93187
134253796	chr6:134253796:C:T	2.13401e-86	-2.48002	-1.83326	1.27553e-09	-2.69277	-1.94313
134254450	chr6:134254450:C:CT	2.05982e-86	-2.47174	-1.87693	2.1337e-09	-2.1303	-1.9911
134254728	chr6:134254728:CATAG:C	5.09891e-85	-1.13622e-09	-1.13967	4.76009e-08	-1.13622e-09	-1.01641
134254961	chr6:134254961:C:T	5.35072e-85	-1.13622e-09	-1.09147	4.75716e-08	-1.13622e-09	-1.01702
134255373	chr6:134255373:T:C	7.55235e-86	-1.09242	-1.95701	2.16277e-09	-2.18976	-1.91811
134255669	chr6:134255669:C:T	3.11813e-86	-2.18067	-1.75339	2.64475e-09	-2.05807	-1.84862
134255931	chr6:134255931:T:C	3.7002e-85	-1.13622e-09	-1.46031	3.08803e-08	-1.13622e-09	-1.44914
134256588	chr6:134256588:G:A	4.10745e-85	-1.3559	-1.39409e-09	1.345e-08	-2.28028	-1.39409e-09
134256676	chr6:134256676:A:T	3.53824e-86	-2.3394	-1.46826	1.85165e-09	-2.57459	-1.68859
134256708	chr6:134256708:A:G	3.71616e-85	-1.13622e-09	-1.45601	2.77841e-08	-1.13622e-09	-1.5548
134256997	chr6:134256997:ACAAAACAAC:A	1.11835e-85	-2.65684	-1.39409e-09	9.23728e-09	-2.65601	-1.39409e-09
134256998	chr6:134256998:C:A	2.69565e-86	-2.08366	-1.99599	1.43538e-09	-2.49775	-2.02008
134257193	chr6:134257193:G:A	9.51142e-86	-0.845342	-1.97345	2.44099e-09	-2.04791	-1.93895
134257236	chr6:134257236:G:A	2.48356e-86	-2.24805	-1.91354	2.1633e-09	-2.14374	-1.96388
134257337	chr6:134257337:G:A	3.94087e-86	-2.67712	-1.02276	3.06568e-09	-2.70771	-1.05128
134257482	chr6:134257482:T:C	2.93817e-85	-1.13622e-09	-1.69091	2.65107e-08	-1.13622e-09	-1.60171
134257529	chr6:134257529:T:C	3.49347e-86	-2.36978	-1.45061	1.8497e-09	-2.58878	-1.67546
134257782	chr6:134257782:G:A	5.67011e-86	-2.69315	-0.642928	4.62799e-09	-2.69786	-0.649278
134258002	chr6:134258002:A:C	7.97079e-86	-2.64081	-0.35469	6.99334e-09	-2.70984	-0.224458
134258248	chr6:134258248:A:C	4.86992e-86	-1.79045	-1.69776	2.86689e-09	-2.05684	-1.76919
134258432	chr6:134258432:T:C	3.22011e-86	-1.94303	-1.95884	2.01037e-09	-2.21142	-1.96953
134258574	chr6:134258574:G:A	3.86216e-85	-1.13622e-09	-1.41747	3.39144e-08	-1.13622e-09	-1.35542
134258762	chr6:134258762:G:A	6.85911e-85	-1.13622e-09	-0.843123	4.11831e-08	-1.13622e-09	-1.16123
134258842	chr6:134258842:G:A	1.06614e-85	-2.70466	-1.39409e-09	2.38096e-08	-1.70917	-1.39409e-09
134258911	chr6:134258911:C:T	4.89769e-86	-1.61903	-1.86349	2.26681e-09	-2.11152	-1.94936
134259072	chr6:134259072:A:T	1.18089e-84	-1.13622e-09	-0.299851	9.93299e-08	-1.13622e-09	-0.280813
134259076	chr6:134259076:G:A	1.77929e-86	-2.5946	-1.90047	2.36454e-09	-2.19032	-1.82836
134259804	chr6:134259804:G:A	1.19279e-85	-2.59241	-1.39409e-09	1.3117e-08	-2.30535	-1.39409e-09
134259878	chr6:134259878:G:A	1.41465e-86	-2.70889	-2.01552	1.40683e-09	-2.54599	-1.99193
134259980	chr6:134259980:T:C	3.78956e-86	-1.80245	-1.93659	1.83512e-09	-2.28762	-1.98452
134260773	chr6:134260773:G:GTCTTT	4.18805e-86	-1.67398	-1.96507	1.71205e-09	-2.52545	-1.81612
134261042	chr6:134261042:A:G	5.86369e-85	-1.13622e-09	-0.999921	6.23455e-08	-1.13622e-09	-0.746568
134261206	chr6:134261206:C:T	3.29753e-86	-1.858	-2.02011	1.30662e-09	-2.64225	-1.96957
134261233	chr6:134261233:G:A	1.24508e-85	-2.5495	-1.39409e-09	1.11719e-08	-2.46586	-1.39409e-09
134261433	chr6:134261433:GA:G	1.15394e-85	-2.62552	-1.39409e-09	1.28231e-08	-2.32801	-1.39409e-09
134262022	chr6:134262022:G:C	1.48136e-85	-2.37574	-1.39409e-09	3.26464e-08	-1.39353	-1.39409e-09
134263804	chr6:134263804:C:T	1.22295e-85	-2.56744	-1.39409e-09	1.35953e-08	-2.26954	-1.39409e-09
134263983	chr6:134263983:A:G	2.13748e-85	-1.13622e-09	-2.00907	1.78451e-08	-1.13622e-09	-1.99753
134263984	chr6:134263984:T:G	2.39557e-85	-1.13622e-09	-1.89508	2.02539e-08	-1.13622e-09	-1.87091
134264157	chr6:134264157:T:C	1.06056e-85	-2.7099	-1.39409e-09	8.82395e-09	-2.70179	-1.39409e-09
134264163	chr6:134264163:T:A	1.06056e-85	-2.7099	-1.39409e-09	8.82677e-09	-2.70147	-1.39409e-09
134264274	chr6:134264274:C:T	4.90683e-86	-1.46426	-2.0164	4.01014e-09	-1.48342	-2.00702
134264367	chr6:134264367:C:T	2.13048e-85	-1.13622e-09	-2.01235	1.77659e-08	-1.13622e-09	-2.00198
134264389	chr6:134264389:T:G	1.4962e-86	-2.65001	-2.01834	1.36163e-09	-2.55643	-2.01415
134264512	chr6:134264512:A:T	2.12576e-85	-1.13622e-09	-2.01457	1.76963e-08	-1.13622e-09	-2.00591
134264655	chr6:134264655:G:T	2.94155e-86	-2.54642	-1.44593	4.18414e-09	-2.11392	-1.33404
134264699	chr6:134264699:T:G	2.12853e-85	-1.13622e-09	-2.01327	1.77332e-08	-1.13622e-09	-2.00382
134265017	chr6:134265017:A:G	2.12515e-85	-1.13622e-09	-2.01486	1.76891e-08	-1.13622e-09	-2.00631
134265403	chr6:134265403:T:C	2.32304e-86	-2.49805	-1.73036	2.19777e-09	-2.16933	-1.92248
134265411	chr6:134265411:G:C	4.6831e-85	-1.13622e-09	-1.22474	4.75038e-08	-1.13622e-09	-1.01845
134265501	chr6:134265501:T:C	2.74052e-85	-1.13622e-09	-1.76055	2.71209e-08	-1.13622e-09	-1.57895
134265658	chr6:134265658:T:C	2.27811e-85	-1.13622e-09	-1.94535	1.81289e-08	-1.13622e-09	-1.98175
134265829	chr6:134265829:G:A	2.11433e-85	-1.13622e-09	-2.01996	1.74479e-08	-1.13622e-09	-2.02004
134266020	chr6:134266020:G:T	5.15416e-86	-2.47382	-0.957666	7.67622e-09	-2.04275	-0.798387
134266174	chr6:134266174:G:A	3.73298e-85	-1.13622e-09	-1.45149	2.53619e-08	-1.13622e-09	-1.64601
134266220	chr6:134266220:G:T	1.18275e-85	-2.60086	-1.39409e-09	1.29404e-08	-2.31891	-1.39409e-09
134266523	chr6:134266523:A:G	4.29624e-86	-2.69545	-0.918091	6.05457e-09	-2.43856	-0.639888
134266541	chr6:134266541:G:A	4.04339e-85	-1.13622e-09	-1.37162	2.93889e-08	-1.13622e-09	-1.49864
134266572	chr6:134266572:T:C	2.12097e-85	-1.13622e-09	-2.01683	1.76285e-08	-1.13622e-09	-2.00974
134266590	chr6:134266590:TG:T	1.23118e-85	-2.56073	-1.39409e-09	1.39344e-08	-2.2449	-1.39409e-09
134266700	chr6:134266700:C:T	1.11361e-85	-2.6611	-1.39409e-09	9.4933e-09	-2.62867	-1.39409e-09
134267077	chr6:134267077:C:T	1.49411e-85	-2.36717	-1.39409e-09	5.00841e-08	-0.965556	-1.39409e-09
134267157	chr6:134267157:G:A	2.29654e-85	-1.13622e-09	-1.9373	1.87151e-08	-1.13622e-09	-1.94993
134267180	chr6:134267180:T:A	3.84399e-85	-1.13622e-09	-1.42219	3.33101e-08	-1.13622e-09	-1.3734
134267197	chr6:134267197:T:C	2.28157e-85	-1.13622e-09	-1.94384	1.8426e-08	-1.13622e-09	-1.9655
134267481	chr6:134267481:C:T	1.11672e-85	-1.46819	-1.19011	3.03198e-08	0.223187	-1.69065
134267762	chr6:134267762:T:G	2.15122e-85	-1.13622e-09	-2.00266	1.80036e-08	-1.13622e-09	-1.98869
134267981	chr6:134267981:A:C	6.385e-85	-1.13622e-09	-0.914749	6.9723e-08	-1.13622e-09	-0.63473
134268463	chr6:134268463:T:C	2.38275e-85	-1.13622e-09	-1.90044	1.93325e-08	-1.13622e-09	-1.91747
134269029	chr6:134269029:C:G	3.98815e-85	-1.13622e-09	-1.38537	2.15769e-08	-1.13622e-09	-1.80764
134269144	chr6:134269144:A:C	2.19244e-85	-1.13622e-09	-1.98369	1.85296e-08	-1.13622e-09	-1.95989
134269549	chr6:134269549:T:C	4.77089e-85	-1.13622e-09	-1.20617	4.4461e-08	-1.13622e-09	-1.08465
134269827	chr6:134269827:T:A	2.13321e-85	-1.13622e-09	-2.01107	1.77747e-08	-1.13622e-09	-2.00148
134269927	chr6:134269927:T:TC	3.70738e-85	-1.13622e-09	-1.45838	3.39397e-08	-1.13622e-09	-1.35467
134269950	chr6:134269950:G:T	2.13407e-85	-1.13622e-09	-2.01067	1.77865e-08	-1.13622e-09	-2.00082
134270245	chr6:134270245:T:C	3.25624e-85	-1.13622e-09	-1.58813	2.98175e-08	-1.13622e-09	-1.48416
134270430	chr6:134270430:A:T	2.16961e-85	-1.13622e-09	-1.99415	1.81929e-08	-1.13622e-09	-1.97823
134270750	chr6:134270750:C:T	2.13837e-85	-1.13622e-09	-2.00866	1.76414e-08	-1.13622e-09	-2.00901
134271093	chr6:134271093:G:C	2.13839e-85	-1.13622e-09	-2.00865	1.78222e-08	-1.13622e-09	-1.99881
134271186	chr6:134271186:G:C	2.21146e-85	-1.13622e-09	-1.97505	1.86051e-08	-1.13622e-09	-1.95582
134271347	chr6:134271347:G:A	2.13036e-85	-1.13622e-09	-2.01241	1.77428e-08	-1.13622e-09	-2.00328
134271675	chr6:134271675:C:T	2.18098e-85	-1.13622e-09	-1.98893	1.79652e-08	-1.13622e-09	-1.99082
134272137	chr6:134272137:C:T	3.31136e-85	-1.13622e-09	-1.57134	2.36778e-08	-1.13622e-09	-1.71472
134272239	chr6:134272239:C:T	2.18894e-85	-1.13622e-09	-1.98528	1.84009e-08	-1.13622e-09	-1.96686
134272558	chr6:134272558:G:A	2.26176e-85	-1.13622e-09	-1.95256	1.8472e-08	-1.13622e-09	-1.963
134272597	chr6:134272597:A:G	4.98234e-85	-1.13622e-09	-1.1628	4.63817e-08	-1.13622e-09	-1.04235
134272696	chr6:134272696:T:C	4.92696e-85	-1.13622e-09	-1.17398	4.57906e-08	-1.13622e-09	-1.05518
134273277	chr6:134273277:C:T	2.52331e-85	-1.13622e-09	-1.84313	2.00826e-08	-1.13622e-09	-1.8794
134273327	chr6:134273327:C:G	3.41519e-85	-1.13622e-09	-1.54047	2.70609e-08	-1.13622e-09	-1.58117
134273406	chr6:134273406:C:T	9.30994e-86	-2.09646	-0.743742	9.75113e-09	-1.72922	-0.87266
134274462	chr6:134274462:T:A	2.41059e-85	-1.13622e-09	-1.88883	1.89454e-08	-1.13622e-09	-1.9377
134274785	chr6:134274785:T:A	2.11498e-85	-1.13622e-09	-2.01965	1.77059e-08	-1.13622e-09	-2.00536
134274992	chr6:134274992:C:T	6.90096e-85	-1.13622e-09	-0.83704	6.67406e-08	-1.13622e-09	-0.678447
134274995	chr6:134274995:G:A	6.73641e-85	-1.13622e-09	-0.861173	6.51731e-08	-1.13622e-09	-0.702212
134275694	chr6:134275694:G:A	5.33354e-85	-1.13622e-09	-1.09469	3.70772e-08	-1.13622e-09	-1.26626
134275718	chr6:134275718:G:A	2.14761e-86	-2.47338	-1.83355	1.51868e-09	-2.57217	-1.88925
134276099	chr6:134276099:A:T	2.21603e-85	-1.13622e-09	-1.97298	1.79588e-08	-1.13622e-09	-1.99118
134276585	chr6:134276585:G:C	2.37533e-85	-1.90357	-1.39409e-09	1.69891e-08	-2.04669	-1.39409e-09
134276789	chr6:134276789:C:T	3.62518e-85	-1.4808	-1.39409e-09	2.8864e-08	-1.51666	-1.39409e-09
134277058	chr6:134277058:A:G	1.13095e-85	-2.64564	-1.39409e-09	1.20183e-08	-2.39283	-1.39409e-09
134277093	chr6:134277093:G:A	4.34088e-85	-1.13622e-09	-1.30062	3.32819e-08	-1.13622e-09	-1.37425
134277356	chr6:134277356:C:A	2.8452e-86	-2.00945	-2.01621	2.0088e-09	-2.16214	-2.01958
134277782	chr6:134277782:A:G	2.13427e-85	-1.13622e-09	-2.01057	1.74647e-08	-1.13622e-09	-2.01908
134278077	chr6:134278077:A:G	2.68367e-86	-2.47025	-1.61385	1.88324e-09	-2.57794	-1.66832
134278109	chr6:134278109:T:C	1.04943e-85	-2.70941	-0.0110494	5.45123e-09	-2.60975	-0.573671
134278619	chr6:134278619:C:T	6.88044e-85	-1.13622e-09	-0.840019	6.48762e-08	-1.13622e-09	-0.706778
134278688	chr6:134278688:A:G	3.88558e-86	-1.71371	-2.00031	1.36529e-09	-2.62812	-1.93978
134278736	chr6:134278736:G:A	1.69262e-84	-1.13622e-09	0.0601604	1.82002e-07	-1.13622e-09	0.32476
134278794	chr6:134278794:T:C	2.1234e-85	-1.13622e-09	-2.01568	1.75667e-08	-1.13622e-09	-2.01325
134278951	chr6:134278951:G:A	5.24588e-85	-1.13622e-09	-1.11126	4.99323e-08	-1.13622e-09	-0.968591
134279931	chr6:134279931:CA:C	5.19386e-85	-1.13622e-09	-1.12122	4.73766e-08	-1.13622e-09	-1.02113
134280701	chr6:134280701:T:A	2.32823e-85	-1.13622e-09	-1.92359	1.92024e-08	-1.13622e-09	-1.92423
134280762	chr6:134280762:G:A	2.56598e-85	-1.13622e-09	-1.82636	2.11029e-08	-1.13622e-09	-1.82985
134281316	chr6:134281316:T:C	5.07264e-86	-1.42967	-2.01775	2.10776e-09	-2.1273	-2.00633
134281425	chr6:134281425:C:T	3.07377e-86	-2.65449	-1.2939	1.9583e-09	-2.58423	-1.62295
134281522	chr6:134281522:T:C	2.15812e-85	-1.13622e-09	-1.99946	1.82216e-08	-1.13622e-09	-1.97665
134281817	chr6:134281817:T:C	3.09298e-86	-2.65284	-1.28931	1.97243e-09	-2.58047	-1.61953
134282055	chr6:134282055:T:G	1.17734e-84	-1.13622e-09	-0.30286	1.20936e-07	-1.13622e-09	-0.0839995
134283071	chr6:134283071:T:G	9.08359e-86	-0.86996	-1.99486	1.35617e-08	-0.25672	-2.01529
134283219	chr6:134283219:G:A	1.46612e-85	-0.366771	-2.01931	2.3005e-08	0.26623	-2.00978
134283243	chr6:134283243:C:T	2.45893e-85	-1.13622e-09	-1.86897	2.05799e-08	-1.13622e-09	-1.85495
134283326	chr6:134283326:A:G	3.06847e-85	-1.13622e-09	-1.64752	2.2981e-08	-1.13622e-09	-1.74459
134283336	chr6:134283336:C:CA	4.44228e-85	-1.13622e-09	-1.27753	3.17377e-08	-1.13622e-09	-1.42175
134283661	chr6:134283661:A:C	2.11963e-85	-1.13622e-09	-2.01746	1.77219e-08	-1.13622e-09	-2.00446
134283991	chr6:134283991:T:C	2.22467e-85	-1.13622e-09	-1.96909	1.81968e-08	-1.13622e-09	-1.97801
134284163	chr6:134284163:G:C	1.77386e-85	-0.196068	-1.99948	2.78167e-08	0.462179	-2.0158
134284635	chr6:134284635:C:T	2.19952e-85	-1.13622e-09	-1.98046	1.80105e-08	-1.13622e-09	-1.98831
134285194	chr6:134285194:C:T	2.16751e-85	-1.13622e-09	-1.99512	1.77868e-08	-1.13622e-09	-2.0008
134285399	chr6:134285399:A:T	2.26805e-85	-1.13622e-09	-1.94978	1.86199e-08	-1.13622e-09	-1.95503
134285519	chr6:134285519:C:T	2.16978e-85	-1.13622e-09	-1.99408	1.79728e-08	-1.13622e-09	-1.9904
134286243	chr6:134286243:C:T	2.37104e-85	-1.90537	-1.39409e-09	2.55328e-08	-1.63929	-1.39409e-09
134286560	chr6:134286560:G:A	2.82674e-86	-2.60876	-1.42341	1.96316e-09	-2.47611	-1.7286
134286567	chr6:134286567:A:C	2.24235e-85	-1.13622e-09	-1.96118	1.84578e-08	-1.13622e-09	-1.96377
134286784	chr6:134286784:A:T	2.18507e-85	-1.13622e-09	-1.98705	1.82477e-08	-1.13622e-09	-1.97522
134287339	chr6:134287339:T:G	2.14204e-85	-1.13622e-09	-2.00694	1.77557e-08	-1.13622e-09	-2.00255
134287641	chr6:134287641:G:A	1.94752e-86	-2.47167	-1.93305	1.3249e-09	-2.7099	-1.88802
134288153	chr6:134288153:A:C	3.56572e-85	-0.429343	-1.06799	3.65388e-08	0.0933498	-1.37424
134288252	chr6:134288252:A:G	3.48832e-85	-0.141384	-1.3779	4.95447e-08	0.627514	-1.6039
134288843	chr6:134288843:T:A	7.85563e-85	0.890304	-1.59777	6.06083e-08	0.953401	-1.72823
134288879	chr6:134288879:C:T	8.84521e-85	-1.13622e-09	-0.588825	5.84762e-08	-1.13622e-09	-0.810639
134289092	chr6:134289092:T:C	3.89051e-85	0.300408	-1.71057	1.06926e-07	1.70957	-1.91669
134289260	chr6:134289260:G:A	2.06289e-86	-2.6971	-1.65008	1.45884e-09	-2.62567	-1.87595
134289618	chr6:134289618:C:A	6.4866e-86	-1.37987	-1.82168	4.47355e-09	-1.73641	-1.64467
134290118	chr6:134290118:C:T	2.19348e-86	-2.67798	-1.60782	1.57662e-09	-2.57374	-1.85023
134290247	chr6:134290247:G:A	2.27598e-85	-1.13622e-09	-1.94629	1.83458e-08	-1.13622e-09	-1.96986
134290441	chr6:134290441:C:A	2.7764e-85	-1.13622e-09	-1.74755	2.26758e-08	-1.13622e-09	-1.75796
134291507	chr6:134291507:A:C	2.42961e-85	-1.88097	-1.39409e-09	2.47199e-08	-1.67165	-1.39409e-09
134291748	chr6:134291748:A:C	5.55142e-86	-1.42599	-1.93124	2.82297e-09	-1.94063	-1.90084
134292254	chr6:134292254:C:T	1.55409e-84	-1.13622e-09	-0.0252285	1.28677e-07	-1.13622e-09	-0.0219546
134292518	chr6:134292518:A:G	2.82126e-86	-2.1558	-1.8783	1.64682e-09	-2.52924	-1.85117
134292594	chr6:134292594:A:C	3.24485e-85	0.319496	-1.91113	2.5423e-08	0.313877	-1.95748
134292650	chr6:134292650:T:G	8.15349e-86	-2.29775	-0.675088	1.15146e-08	-1.87746	-0.558181
134292657	chr6:134292657:A:G	2.72372e-85	0.0738394	-1.84054	7.79572e-08	1.45645	-1.97955
134292979	chr6:134292979:T:C	5.90349e-85	-1.13622e-09	-0.993156	4.31151e-08	-1.13622e-09	-1.11539
134292988	chr6:134292988:ATCT:A	5.76716e-85	-1.13622e-09	-1.01652	4.15775e-08	-1.13622e-09	-1.1517
134293139	chr6:134293139:G:C	7.74998e-86	-2.38486	-0.638735	1.04562e-08	-1.99539	-0.536675
134293220	chr6:134293220:T:C	8.51239e-85	-1.13622e-09	-0.627177	5.46561e-08	-1.13622e-09	-0.8782
134293623	chr6:134293623:G:A	4.30994e-86	-1.61929	-1.99107	2.16495e-09	-2.12246	-1.9844
134293892	chr6:134293892:A:G	7.13042e-86	-1.15095	-1.95596	4.15399e-09	-1.49251	-1.96268
134294679	chr6:134294679:T:C	1.7894e-86	-2.48865	-2.00075	1.20511e-09	-2.69169	-2.00099
134295053	chr6:134295053:T:C	1.5964e-86	-2.64922	-1.95431	1.66406e-09	-2.35415	-2.01585
134295563	chr6:134295563:G:A	2.18852e-85	-1.13622e-09	-1.98548	1.79507e-08	-1.13622e-09	-1.99163
134295574	chr6:134295574:C:T	1.20199e-85	-2.58472	-1.39409e-09	1.12163e-08	-2.46189	-1.39409e-09
134295658	chr6:134295658:G:A	1.26234e-85	-2.53573	-1.39409e-09	1.29437e-08	-2.31865	-1.39409e-09
134295811	chr6:134295811:A:G	1.43777e-86	-2.7054	-2.00279	1.26003e-09	-2.64027	-2.00786
134295894	chr6:134295894:C:T	5.87662e-85	-1.13622e-09	-0.997718	5.42042e-08	-1.13622e-09	-0.886501
134296043	chr6:134296043:A:G	1.28805e-85	-2.51557	-1.39409e-09	3.79652e-08	-1.24259	-1.39409e-09
134296329	chr6:134296329:G:A	4.2466e-85	-1.13622e-09	-1.32258	3.8406e-08	-1.13622e-09	-1.23104
134296391	chr6:134296391:C:T	2.1145e-85	-1.13622e-09	-2.01988	1.74467e-08	-1.13622e-09	-2.02011
134296694	chr6:134296694:T:C	2.90355e-85	-1.70277	-1.39409e-09	1.93999e-08	-1.91399	-1.39409e-09
134296884	chr6:134296884:A:G	1.41342e-86	-2.70515	-2.02012	1.23279e-09	-2.65107	-2.01891
134296983	chr6:134296983:C:T	2.26823e-85	-1.13622e-09	-1.9497	1.81084e-08	-1.13622e-09	-1.98288
134296999	chr6:134296999:C:T	4.90035e-85	-1.13622e-09	-1.17939	4.43992e-08	-1.13622e-09	-1.08604
134297359	chr6:134297359:C:T	1.71393e-86	-2.58275	-1.94975	1.28354e-09	-2.70969	-1.91995
134297407	chr6:134297407:C:T	2.08726e-86	-2.47079	-1.86465	1.53523e-09	-2.56923	-1.88135
134297436	chr6:134297436:A:G	2.4884e-85	-1.13622e-09	-1.85706	2.15286e-08	-1.13622e-09	-1.80988
134297534	chr6:134297534:A:G	1.41321e-86	-2.70864	-2.01678	1.25882e-09	-2.63398	-2.0151
134297565	chr6:134297565:C:T	2.4344e-85	-1.13622e-09	-1.879	1.93489e-08	-1.13622e-09	-1.91662
134298196	chr6:134298196:T:A	2.84993e-85	-1.13622e-09	-1.72141	2.18574e-08	-1.13622e-09	-1.79472
134298464	chr6:134298464:A:G	2.70632e-85	-1.77311	-1.39409e-09	2.25808e-08	-1.76216	-1.39409e-09
134298473	chr6:134298473:G:C	1.16879e-85	-2.61273	-1.39409e-09	9.22037e-09	-2.65784	-1.39409e-09
134298697	chr6:134298697:GGTGGAGGCAGGA:G	1.8693e-86	-2.53987	-1.90585	1.34556e-09	-2.70816	-1.87429
134298980	chr6:134298980:T:C	2.33701e-85	-1.13622e-09	-1.91983	2.08592e-08	-1.13622e-09	-1.84146
134299077	chr6:134299077:G:C	5.0756e-86	-1.50354	-1.9433	2.35892e-09	-2.01067	-2.01038
134299731	chr6:134299731:T:C	1.95113e-86	-2.66686	-1.73602	1.81201e-09	-2.57366	-1.71116
134299732	chr6:134299732:G:A	1.47094e-86	-2.69486	-1.99053	1.28311e-09	-2.63434	-1.99563
134299933	chr6:134299933:T:G	3.43632e-85	0.403159	-1.93746	2.66442e-08	0.375409	-1.9721
134299969	chr6:134299969:A:G	3.2444e-85	0.3045	-1.89627	2.49005e-08	0.276517	-1.94089
134299976	chr6:134299976:C:A	1.06752e-85	-2.70336	-1.39409e-09	9.23319e-09	-2.65646	-1.39409e-09
134300077	chr6:134300077:A:C	4.19672e-85	0.586669	-1.92107	3.56373e-08	0.654802	-1.96067
134300399	chr6:134300399:C:T	1.41004e-86	-2.70864	-2.01903	1.3803e-09	-2.53714	-2.01982
134300864	chr6:134300864:C:T	1.9028e-86	-2.53172	-1.89624	1.37105e-09	-2.67728	-1.88641
134300919	chr6:134300919:C:A	2.62313e-85	0.197687	-2.00202	2.21982e-08	0.207757	-1.987
134300924	chr6:134300924:G:A	1.06206e-85	-2.70849	-1.39409e-09	9.12182e-09	-2.66859	-1.39409e-09
134301349	chr6:134301349:T:C	2.37206e-85	-1.13622e-09	-1.90494	2.05105e-08	-1.13622e-09	-1.85832
134301645	chr6:134301645:T:C	4.85505e-85	-1.13622e-09	-1.18868	3.60945e-08	-1.13622e-09	-1.29312
134301659	chr6:134301659:T:C	4.86622e-85	-1.13622e-09	-1.18638	3.61811e-08	-1.13622e-09	-1.29072
134301805	chr6:134301805:C:T	3.10127e-85	0.382783	-2.01967	2.53468e-08	0.369642	-2.01625
134301957	chr6:134301957:G:A	1.42217e-86	-2.70985	-2.00925	1.36571e-09	-2.55514	-2.01245
134302702	chr6:134302702:G:A	3.78023e-85	0.487208	-1.92612	3.26842e-08	0.505102	-1.89747
134303261	chr6:134303261:A:G	1.97388e-86	-2.63277	-1.75852	1.86178e-09	-2.61745	-1.64028
134303318	chr6:134303318:G:A	3.62997e-86	-1.82729	-1.95477	1.9415e-09	-2.19639	-2.0194
134303370	chr6:134303370:T:C	1.89009e-86	-2.51382	-1.92084	1.3919e-09	-2.69267	-1.85592
134303522	chr6:134303522:A:T	4.89998e-86	-1.6966	-1.78545	2.26252e-09	-2.0908	-1.97198
134303552	chr6:134303552:A:T	1.61612e-86	-2.57235	-2.01891	1.17013e-09	-2.70957	-2.01258
134303826	chr6:134303826:G:T	2.24437e-85	-1.13622e-09	-1.96028	1.82273e-08	-1.13622e-09	-1.97634
134304557	chr6:134304557:G:A	5.00249e-86	-1.48076	-1.98059	2.61842e-09	-1.90183	-2.01486
134304643	chr6:134304643:A:G	2.1845e-85	-1.13622e-09	-1.98731	1.78214e-08	-1.13622e-09	-1.99886
134305195	chr6:134305195:C:G	2.19369e-85	-1.13622e-09	-1.98311	1.78039e-08	-1.13622e-09	-1.99984
134305208	chr6:134305208:A:G	4.8448e-85	-1.13622e-09	-1.1908	3.61996e-08	-1.13622e-09	-1.29021
134305251	chr6:134305251:C:T	1.40779e-86	-2.70915	-2.02012	1.18157e-09	-2.69316	-2.01925
134305952	chr6:134305952:T:A	1.79455e-86	-2.70904	-1.77749	1.38357e-09	-2.60684	-1.94775
134306147	chr6:134306147:C:T	5.31875e-86	-1.40677	-1.99328	2.76646e-09	-1.85263	-2.00906
134306180	chr6:134306180:T:C	4.95794e-86	-1.48353	-1.98676	2.59636e-09	-1.91234	-2.01281
134306287	chr6:134306287:A:G	1.46056e-86	-2.67289	-2.01958	1.24294e-09	-2.64468	-2.0171
134306462	chr6:134306462:T:C	5.47112e-86	-1.39388	-1.97792	2.80488e-09	-1.83252	-2.01538
134306503	chr6:134306503:TG:T	2.11402e-85	-1.13622e-09	-2.02011	1.74498e-08	-1.13622e-09	-2.01993
134306597	chr6:134306597:T:C	1.44567e-86	-2.70991	-1.9928	1.22069e-09	-2.66479	-2.01505
134307344	chr6:134307344:C:T	2.23071e-85	-1.13622e-09	-1.96638	1.81191e-08	-1.13622e-09	-1.98229
134307405	chr6:134307405:C:T	1.63611e-85	-0.264867	-2.01151	1.52361e-08	-0.155643	-1.99995
134307476	chr6:134307476:C:T	1.35594e-84	-1.13622e-09	-0.161622	1.14448e-07	-1.13622e-09	-0.139137
134307547	chr6:134307547:A:G	4.94946e-86	-1.46236	-2.00965	2.59384e-09	-1.92945	-1.99667
134307710	chr6:134307710:T:C	2.15291e-85	-1.13622e-09	-2.00188	1.80567e-08	-1.13622e-09	-1.98574
134307932	chr6:134307932:C:G	4.71745e-86	-1.50911	-2.01091	2.78159e-09	-1.95942	-1.89682
134308192	chr6:134308192:A:ATCTG	2.11439e-85	-1.13622e-09	-2.01993	1.74597e-08	-1.13622e-09	-2.01936
134308312	chr6:134308312:T:C	2.90863e-85	-1.13622e-09	-1.70102	2.34448e-08	-1.13622e-09	-1.72461
134308588	chr6:134308588:T:C	2.69433e-85	0.0298378	-1.80739	2.41358e-08	0.0786814	-1.77425
134308832	chr6:134308832:C:T	2.92928e-85	-1.13622e-09	-1.69394	2.77506e-08	-1.13622e-09	-1.556
134309095	chr6:134309095:C:T	1.078e-85	-2.69359	-1.39409e-09	9.4369e-09	-2.63463	-1.39409e-09
134309262	chr6:134309262:A:T	2.43097e-85	0.0224618	-1.90287	2.19213e-08	0.0759146	-1.86771
134309371	chr6:134309371:G:C	1.43235e-86	-2.70898	-2.00298	1.16107e-09	-2.70988	-2.02004
134309506	chr6:134309506:C:G	2.11446e-85	-1.13622e-09	-2.0199	1.74607e-08	-1.13622e-09	-2.01931
134309605	chr6:134309605:CT:C	1.2711e-85	-0.528303	-2.00051	1.19416e-08	-0.41655	-1.98268
134309645	chr6:134309645:C:T	1.79802e-86	-2.56291	-1.92169	1.25773e-09	-2.66951	-1.98044
134309674	chr6:134309674:C:T	4.45303e-86	-1.55788	-2.01982	2.53349e-09	-1.99135	-1.95831
134309726	chr6:134309726:G:A	2.11936e-85	-1.13622e-09	-2.01759	1.75651e-08	-1.13622e-09	-2.01334
134309953	chr6:134309953:T:G	1.58502e-86	-2.70814	-1.90255	1.3877e-09	-2.54502	-2.0066
134310032	chr6:134310032:T:C	3.86673e-86	-1.69905	-2.01983	2.27482e-09	-2.10249	-1.95486
134310315	chr6:134310315:G:A	4.56494e-85	-1.13622e-09	-1.25029	3.7852e-08	-1.13622e-09	-1.24557
134310336	chr6:134310336:T:C	1.42701e-86	-2.70782	-2.00789	1.51708e-09	-2.54262	-1.91985
134310568	chr6:134310568:C:T	2.48791e-86	-2.70101	-1.45883	2.18946e-09	-2.64862	-1.44699
134310701	chr6:134310701:C:T	1.18443e-85	-2.59944	-1.39409e-09	1.00339e-08	-2.57329	-1.39409e-09
134310941	chr6:134310941:T:A	2.87402e-85	-1.13622e-09	-1.71299	2.32771e-08	-1.13622e-09	-1.73179
134311385	chr6:134311385:G:A	1.43204e-86	-2.70735	-2.00483	1.29843e-09	-2.68151	-1.93659
134311848	chr6:134311848:A:G	6.38331e-85	-1.13622e-09	-0.915014	5.88155e-08	-1.13622e-09	-0.804854
134311952	chr6:134311952:G:T	1.21518e-85	-2.57381	-1.39409e-09	4.04996e-08	-1.17797	-1.39409e-09
134312170	chr6:134312170:C:T	1.89726e-86	-2.41151	-2.01937	2.62204e-09	-1.89604	-2.01926
134312489	chr6:134312489:T:A	6.8926e-85	-1.13622e-09	-0.838253	5.71858e-08	-1.13622e-09	-0.832954
134312669	chr6:134312669:G:A	1.08546e-85	-2.6867	-1.39409e-09	9.58416e-09	-2.61915	-1.39409e-09
134314165	chr6:134314165:TA:T	1.35431e-84	-0.162822	-1.39409e-09	1.58436e-06	2.48867	-1.39409e-09
134314169	chr6:134314169:TCCAAAGGATTTTGTAGAACTAGCATCCGGA:T	1.34444e-84	-0.170136	-1.39409e-09	1.56805e-06	2.47833	-1.39409e-09
134314415	chr6:134314415:G:A	1.06129e-85	-2.70921	-1.39409e-09	8.94499e-09	-2.68817	-1.39409e-09
134314463	chr6:134314463:T:C	1.28029e-85	-2.52162	-1.39409e-09	8.81877e-09	-2.70238	-1.39409e-09
134314842	chr6:134314842:G:A	1.42103e-86	-2.70212	-2.01778	1.52842e-09	-2.50417	-1.95085
134315251	chr6:134315251:T:TG	2.64421e-85	-1.13622e-09	-1.79633	2.00701e-08	-1.13622e-09	-1.88003
134315501	chr6:134315501:CT:C	1.69035e-86	-2.52644	-2.01991	1.19487e-09	-2.69301	-2.00821
134315869	chr6:134315869:G:A	2.21405e-85	-1.13622e-09	-1.97388	1.78372e-08	-1.13622e-09	-1.99797
134316423	chr6:134316423:G:A	2.15109e-85	-1.13622e-09	-2.00273	1.76042e-08	-1.13622e-09	-2.01112
134316597	chr6:134316597:A:C	1.63125e-86	-2.70851	-1.87343	1.39326e-09	-2.54934	-1.99827
134316621	chr6:134316621:C:A	2.12511e-85	-1.13622e-09	-2.01488	1.74966e-08	-1.13622e-09	-2.01725
134316970	chr6:134316970:T:A	3.06344e-86	-1.9323	-2.01945	3.95767e-09	-1.49182	-2.01179
134317301	chr6:134317301:C:T	1.16411e-84	-1.13622e-09	-0.314161	9.81426e-08	-1.13622e-09	-0.292838
134317736	chr6:134317736:T:C	1.06077e-85	-2.70971	-1.39409e-09	8.9041e-09	-2.69275	-1.39409e-09
134318088	chr6:134318088:G:A	7.59506e-85	-0.741203	-1.39409e-09	8.1967e-08	-0.472943	-1.39409e-09
134319194	chr6:134319194:G:C	1.59437e-86	-2.70922	-1.89558	1.31839e-09	-2.59675	-2.0061
134319464	chr6:134319464:C:T	1.64011e-86	-2.57722	-1.9993	1.19622e-09	-2.70478	-1.99532
134319574	chr6:134319574:A:G	1.58005e-86	-2.7092	-1.90463	1.31768e-09	-2.59733	-2.00606
134319810	chr6:134319810:C:T	1.2012e-85	-2.58538	-1.39409e-09	1.04437e-08	-2.53326	-1.39409e-09
134320056	chr6:134320056:C:T	1.06205e-85	-2.7085	-1.39409e-09	8.80482e-09	-2.70396	-1.39409e-09
134320780	chr6:134320780:A:G	1.06501e-84	-1.13622e-09	-0.403129	9.32024e-08	-1.13622e-09	-0.344486
134321095	chr6:134321095:AT:A	1.27576e-85	-0.613111	-1.91205	2.89363e-09	-1.86455	-1.9522
134321232	chr6:134321232:C:T	5.82822e-85	-0.139074	-0.866915	5.93802e-09	-1.95495	-1.14294
134321408	chr6:134321408:G:A	2.30222e-85	-1.13622e-09	-1.93483	1.86306e-08	-1.13622e-09	-1.95445
134322192	chr6:134322192:A:G	1.1138e-85	-2.66093	-1.39409e-09	9.00994e-09	-2.68093	-1.39409e-09
134322709	chr6:134322709:C:T	6.56774e-85	-0.098904	-0.787627	6.42641e-09	-1.93633	-1.08252
134323196	chr6:134323196:C:T	2.18563e-85	-1.13622e-09	-1.9868	1.78145e-08	-1.13622e-09	-1.99924
134323279	chr6:134323279:G:A	2.18288e-85	-1.13622e-09	-1.98805	1.7658e-08	-1.13622e-09	-2.00807
134323521	chr6:134323521:AT:A	3.19077e-85	-0.717508	-0.890931	4.55433e-09	-2.15469	-1.20849
134323587	chr6:134323587:G:A	5.61043e-86	-2.38558	-0.961077	2.23624e-09	-2.70813	-1.36633
134323967	chr6:134323967:T:G	1.0129e-84	-1.13622e-09	-0.453301	8.46882e-08	-1.13622e-09	-0.440283
134324205	chr6:134324205:T:A	2.17576e-85	-1.13622e-09	-1.99132	1.76209e-08	-1.13622e-09	-2.01017
134324349	chr6:134324349:G:A	2.73296e-84	-1.13622e-09	0.539269	2.92367e-07	-1.13622e-09	0.79875
134324389	chr6:134324389:G:A	2.87266e-85	-0.466885	-1.24658	5.85734e-09	-1.75021	-1.36135
134324460	chr6:134324460:C:T	2.10382e-86	-2.61135	-1.71618	1.7042e-09	-2.68307	-1.6631
134324503	chr6:134324503:A:G	1.20365e-85	-2.58334	-1.39409e-09	1.06311e-08	-2.51547	-1.39409e-09
134324771	chr6:134324771:C:G	1.69975e-86	-2.70792	-1.83289	1.33693e-09	-2.60799	-1.98089
134325235	chr6:134325235:A:G	1.9638e-86	-2.62121	-1.77519	1.60057e-09	-2.67771	-1.7312
134325605	chr6:134325605:A:G	1.97212e-85	-1.54925	-0.540344	3.94442e-09	-2.55752	-0.949435
134327207	chr6:134327207:A:G	1.70044e-86	-2.70881	-1.83159	1.34753e-09	-2.60071	-1.98027
134327276	chr6:134327276:C:T	6.66167e-85	-0.12892	-0.74341	6.4375e-09	-1.97642	-1.0407
134328423	chr6:134328423:T:C	3.53923e-86	-1.79219	-2.01518	1.46307e-09	-2.58721	-1.91152
134328811	chr6:134328811:G:A	1.06086e-84	-1.13622e-09	-0.407039	9.25205e-08	-1.13622e-09	-0.351829
134328850	chr6:134328850:A:C	3.26999e-85	-1.13622e-09	-1.58391	2.32149e-08	-1.13622e-09	-1.73447
134328878	chr6:134328878:A:G	4.70559e-85	-0.188272	-1.03168	7.45199e-09	-1.67309	-1.19769
134329256	chr6:134329256:T:G	1.06086e-84	-1.13622e-09	-0.407039	9.25205e-08	-1.13622e-09	-0.351829
134329371	chr6:134329371:T:C	3.17264e-85	-1.13622e-09	-1.61414	2.52451e-08	-1.13622e-09	-1.65063
134329383	chr6:134329383:A:T	1.18348e-84	-1.13622e-09	-0.297657	1.0272e-07	-1.13622e-09	-0.247248
134329486	chr6:134329486:T:C	2.90953e-85	-1.13622e-09	-1.70071	2.62565e-08	-1.13622e-09	-1.61135
134330092	chr6:134330092:T:G	6.10466e-85	-0.00249063	-0.957157	9.03345e-09	-1.54873	-1.1296
134330411	chr6:134330411:G:A	1.49674e-86	-2.65407	-2.01393	1.20371e-09	-2.70919	-1.98466
134330429	chr6:134330429:T:C	2.00294e-85	-2.07409	-1.39409e-09	3.10842e-08	-1.44256	-1.39409e-09
134330789	chr6:134330789:A:AT	6.83807e-85	0.00676647	-0.852962	9.97638e-09	-1.54422	-1.03482
134330956	chr6:134330956:T:C	4.60505e-85	-0.259206	-0.98234	7.47721e-09	-1.71852	-1.14888
134331328	chr6:134331328:CAT:C	5.73276e-85	-1.13622e-09	-1.0225	4.6303e-08	-1.13622e-09	-1.04405
134331353	chr6:134331353:C:T	2.15865e-85	-1.13622e-09	-1.99922	1.75502e-08	-1.13622e-09	-2.01419
134332576	chr6:134332576:G:T	2.1561e-85	-1.13622e-09	-2.0004	1.76797e-08	-1.13622e-09	-2.00684
134332731	chr6:134332731:T:G	1.54168e-86	-2.64842	-1.99	1.24577e-09	-2.70972	-1.94978
134333033	chr6:134333033:C:T	6.80906e-86	-1.16223	-1.9908	2.9922e-09	-1.85088	-1.93237
134333204	chr6:134333204:A:T	1.72023e-86	-2.69744	-1.83138	1.2768e-09	-2.65297	-1.98194
134333305	chr6:134333305:A:G	2.58739e-85	-0.219071	-1.59898	4.21645e-09	-1.71553	-1.72473
134333317	chr6:134333317:C:T	3.28715e-85	-0.102173	-1.47651	3.36518e-09	-1.98672	-1.67906
134334005	chr6:134334005:G:T	2.28914e-85	-1.13622e-09	-1.94052	1.88078e-08	-1.13622e-09	-1.94499
134334126	chr6:134334126:G:A	3.69198e-85	-1.13622e-09	-1.46254	2.96e-08	-1.13622e-09	-1.49149
134334362	chr6:134334362:T:A	2.40049e-85	-1.13622e-09	-1.89303	1.89537e-08	-1.13622e-09	-1.93726
134334629	chr6:134334629:C:T	4.46388e-85	-1.13622e-09	-1.27268	3.59603e-08	-1.13622e-09	-1.29684
134334749	chr6:134334749:G:T	2.11635e-85	-1.13622e-09	-2.01901	1.75516e-08	-1.13622e-09	-2.01411
134334948	chr6:134334948:G:A	4.23911e-85	-1.13622e-09	-1.32435	3.71396e-08	-1.13622e-09	-1.26457
134335004	chr6:134335004:A:G	2.7923e-85	-1.13622e-09	-1.74183	1.99774e-08	-1.13622e-09	-1.88466
134335441	chr6:134335441:C:T	2.1367e-85	-1.13622e-09	-2.00944	1.74497e-08	-1.13622e-09	-2.01994
134335483	chr6:134335483:C:G	3.74597e-85	-1.13622e-09	-1.44802	2.48949e-08	-1.13622e-09	-1.6646
134335966	chr6:134335966:C:T	2.35063e-86	-2.70429	-1.51231	2.30292e-09	-2.19629	-1.8488
134336387	chr6:134336387:C:T	4.37497e-86	-1.63312	-1.96227	1.92683e-09	-2.21302	-2.01037
134336485	chr6:134336485:C:A	2.39513e-85	-1.13622e-09	-1.89526	2.05714e-08	-1.13622e-09	-1.85536
134336591	chr6:134336591:G:T	1.72549e-86	-2.70892	-1.81685	1.73683e-09	-2.39868	-1.92852
134336651	chr6:134336651:G:A	2.14233e-85	-1.13622e-09	-2.0068	1.74478e-08	-1.13622e-09	-2.02004
134336670	chr6:134336670:A:G	2.16739e-85	-1.13622e-09	-1.99518	1.81877e-08	-1.13622e-09	-1.97851
134336811	chr6:134336811:A:C	9.62724e-86	-2.60259	-0.204099	1.65025e-08	-1.22803	-0.847717
134336854	chr6:134336854:T:A	1.65929e-86	-2.70827	-1.85663	1.32939e-09	-2.60447	-1.99007
134336907	chr6:134336907:G:A	6.78809e-85	-1.13622e-09	-0.853531	4.1959e-08	-1.13622e-09	-1.14257
134337263	chr6:134337263:A:G	2.0801e-86	-2.66078	-1.67809	1.89435e-09	-2.40752	-1.83287
134337545	chr6:134337545:C:G	2.1463e-85	-1.13622e-09	-2.00496	1.74469e-08	-1.13622e-09	-2.0201
134337546	chr6:134337546:T:C	1.66486e-86	-2.70602	-1.85552	1.31155e-09	-2.61846	-1.98959
134338148	chr6:134338148:A:T	1.73439e-86	-2.70859	-1.81204	1.36098e-09	-2.60119	-1.96986
134338260	chr6:134338260:C:T	2.08633e-85	-2.03329	-1.39409e-09	2.17581e-08	-1.79927	-1.39409e-09
134338296	chr6:134338296:C:T	5.66081e-86	-1.31774	-2.01998	2.62358e-09	-1.89462	-2.02011
134338452	chr6:134338452:A:G	7.12099e-86	-2.6297	-0.478541	6.97821e-09	-1.88478	-1.05168
134338483	chr6:134338483:C:T	2.11683e-85	-1.13622e-09	-2.01878	1.75976e-08	-1.13622e-09	-2.0115
134338504	chr6:134338504:G:A	2.15978e-86	-2.60672	-1.69455	1.60152e-09	-2.6879	-1.7204
134338744	chr6:134338744:T:C	5.82113e-85	-1.13622e-09	-1.00721	3.38637e-08	-1.13622e-09	-1.35691
134338754	chr6:134338754:T:C	1.65174e-86	-2.7096	-1.85986	1.72406e-09	-2.37874	-1.95584
134339091	chr6:134339091:G:A	1.74464e-85	-2.55295	0.340803	3.02558e-08	-1.02796	-0.441611
134339402	chr6:134339402:C:A	2.68261e-84	-1.13622e-09	0.520675	2.36046e-07	-1.13622e-09	0.584765
134339588	chr6:134339588:A:G	6.83144e-85	-1.13622e-09	-0.847165	4.18748e-08	-1.13622e-09	-1.14458
134340018	chr6:134340018:T:C	1.08273e-85	-2.68922	-1.39409e-09	8.93994e-09	-2.68873	-1.39409e-09
134340672	chr6:134340672:G:A	2.1145e-85	-1.13622e-09	-2.01988	1.74717e-08	-1.13622e-09	-2.01868
134340678	chr6:134340678:T:C	4.8707e-85	-1.13622e-09	-1.18546	4.25614e-08	-1.13622e-09	-1.12831
134341191	chr6:134341191:T:C	2.19403e-85	-1.13622e-09	-1.98296	1.84653e-08	-1.13622e-09	-1.96337
134341414	chr6:134341414:A:T	1.05384e-85	-2.55491	-0.161357	2.01534e-08	-1.06177	-0.814123
134341589	chr6:134341589:G:C	2.17707e-86	-2.63658	-1.65673	1.69022e-09	-2.67031	-1.68409
134341622	chr6:134341622:G:A	2.537e-85	-1.13622e-09	-1.83772	2.08387e-08	-1.13622e-09	-1.84245
134341783	chr6:134341783:G:A	2.16523e-85	-1.13622e-09	-1.99617	1.74769e-08	-1.13622e-09	-2.01838
134341808	chr6:134341808:AGAGT:A	2.1331e-85	-1.13622e-09	-2.01112	1.7607e-08	-1.13622e-09	-2.01096
134341812	chr6:134341812:T:A	1.08452e-85	-2.49319	-0.194382	2.71335e-08	-0.806435	-0.772054
134341896	chr6:134341896:G:A	4.10048e-86	-1.64466	-2.01553	2.43204e-09	-1.9969	-1.99363
134342194	chr6:134342194:T:C	1.43681e-86	-2.70817	-2.00069	1.2875e-09	-2.62098	-2.00557
134342245	chr6:134342245:G:A	5.40668e-86	-1.55045	-1.8332	7.68525e-09	-0.954452	-1.8855
134342348	chr6:134342348:G:A	1.09542e-85	-1.70368	-0.97388	1.28611e-08	-1.05597	-1.26908
134342809	chr6:134342809:T:G	3.55909e-84	-1.13622e-09	0.80339	3.17377e-07	-1.13622e-09	0.880831
134343068	chr6:134343068:A:G	8.28414e-86	-2.64086	-0.316084	8.19467e-09	-1.91614	-0.859637
134343262	chr6:134343262:G:A	1.13288e-85	-2.58513	-0.0588103	2.12917e-08	-1.15097	-0.669973
134343286	chr6:134343286:A:G	2.11503e-85	-1.13622e-09	-2.01963	1.74466e-08	-1.13622e-09	-2.02012
134343572	chr6:134343572:C:T	1.61796e-86	-2.70523	-1.88489	1.29134e-09	-2.62216	-2.00142
134343649	chr6:134343649:G:A	1.14408e-85	-2.5914	-0.0427038	2.10475e-08	-1.17428	-0.658198
134343677	chr6:134343677:A:G	1.11559e-85	-2.65931	-1.39409e-09	2.96164e-08	-1.49093	-1.39409e-09
134343926	chr6:134343926:C:T	2.84878e-86	-2.33842	-1.68598	2.37263e-09	-2.15413	-1.86114
134343970	chr6:134343970:A:G	6.32047e-86	-2.66893	-0.558561	6.19797e-09	-2.00664	-1.0484
134344122	chr6:134344122:C:T	1.20609e-85	-2.58132	-1.39409e-09	8.9059e-09	-2.69255	-1.39409e-09
134344473	chr6:134344473:C:G	7.97113e-85	-1.13622e-09	-0.692875	5.82208e-08	-1.13622e-09	-0.815017
134344497	chr6:134344497:G:A	1.21603e-85	-2.64403	0.0709201	1.85602e-08	-1.39063	-0.567607
134344614	chr6:134344614:C:T	2.29036e-86	-2.54805	-1.69453	1.60158e-09	-2.70236	-1.70591
134344709	chr6:134344709:G:A	2.76528e-84	-1.13622e-09	0.551027	2.43481e-07	-1.13622e-09	0.61578
134344848	chr6:134344848:G:C	1.11584e-85	-2.58785	-0.0712438	2.07922e-08	-1.16431	-0.680376
134345173	chr6:134345173:A:G	1.26426e-85	-2.59401	0.0597974	2.26925e-08	-1.18796	-0.569263
134345213	chr6:134345213:T:G	1.27829e-85	-2.61043	0.0872524	2.18524e-08	-1.24941	-0.545541
134345263	chr6:134345263:C:T	1.65466e-86	-2.70359	-1.8641	1.29359e-09	-2.6284	-1.99343
134345395	chr6:134345395:G:A	2.29409e-85	-1.13622e-09	-1.93837	1.93885e-08	-1.13622e-09	-1.91458
134345451	chr6:134345451:G:A	1.75182e-85	-2.20805	-1.39409e-09	1.32874e-08	-2.29245	-1.39409e-09
134345594	chr6:134345594:A:G	2.43382e-86	-2.22285	-1.95897	1.88202e-09	-2.65494	-1.59197
134345984	chr6:134345984:A:G	1.20726e-85	-2.58035	-1.39409e-09	8.90325e-09	-2.69284	-1.39409e-09
134346078	chr6:134346078:T:G	9.93986e-86	-2.68872	-0.0860099	6.68072e-09	-2.04656	-0.933479
134346182	chr6:134346182:A:G	8.5742e-86	-2.6258	-0.296732	8.78425e-09	-1.87234	-0.83396
134346262	chr6:134346262:A:G	4.22403e-86	-2.6349	-0.995601	3.15192e-09	-2.36139	-1.36986
134346296	chr6:134346296:A:G	1.65165e-86	-2.70406	-1.86545	1.29556e-09	-2.62632	-1.99399
134346547	chr6:134346547:G:A	1.63871e-86	-2.70821	-1.86916	1.32167e-09	-2.60384	-1.99652
134346549	chr6:134346549:A:G	5.5993e-86	-2.62695	-0.721696	6.1433e-09	-1.88481	-1.17909
134346675	chr6:134346675:G:A	2.64989e-85	-1.13622e-09	-1.79418	2.10577e-08	-1.13622e-09	-1.83199
134346896	chr6:134346896:T:C	1.41829e-86	-2.70497	-2.01686	1.27763e-09	-2.62693	-2.00732
134347375	chr6:134347375:A:T	4.88749e-86	-2.60031	-0.884301	5.28159e-09	-1.80032	-1.41471
134347443	chr6:134347443:G:A	8.01948e-86	-1.59129	-1.39812	1.26773e-08	-0.676794	-1.66265
134347869	chr6:134347869:G:C	1.71849e-86	-2.70918	-1.82066	1.36429e-09	-2.59472	-1.97391
134347945	chr6:134347945:G:A	9.02784e-86	-2.12478	-0.746191	1.00167e-08	-1.40461	-1.1704
134348036	chr6:134348036:T:C	2.16448e-85	-1.13622e-09	-1.99652	1.77655e-08	-1.13622e-09	-2.002
134348138	chr6:134348138:G:A	1.43871e-84	-1.13622e-09	-0.102371	1.26487e-07	-1.13622e-09	-0.039122
134348249	chr6:134348249:G:A	2.28647e-85	-1.13622e-09	-1.94169	1.86203e-08	-1.13622e-09	-1.95501
134348305	chr6:134348305:G:A	2.11463e-85	-1.13622e-09	-2.01982	1.75481e-08	-1.13622e-09	-2.01432
134348552	chr6:134348552:A:G	2.12609e-85	-1.13622e-09	-2.01441	1.75137e-08	-1.13622e-09	-2.01628
134348588	chr6:134348588:G:A	1.06181e-85	-2.70873	-1.39409e-09	9.7134e-09	-2.60575	-1.39409e-09
134348826	chr6:134348826:T:C	1.7196e-86	-2.7092	-1.82	1.36421e-09	-2.59509	-1.9736
134349074	chr6:134349074:C:T	2.83453e-85	-1.13622e-09	-1.72682	2.66741e-08	-1.13622e-09	-1.59557
134349391	chr6:134349391:G:A	3.10113e-86	-2.18541	-1.7541	1.75213e-09	-2.37782	-1.9406
134349848	chr6:134349848:G:A	2.19116e-85	-1.13622e-09	-1.98427	1.79607e-08	-1.13622e-09	-1.99107
134349996	chr6:134349996:A:G	1.17423e-85	-2.3277	-0.280394	8.47706e-09	-1.81463	-0.927264
134350114	chr6:134350114:G:A	1.63073e-85	-2.27968	-1.39409e-09	1.23682e-08	-2.36413	-1.39409e-09
134350136	chr6:134350136:TAC:T	2.28618e-85	-1.13622e-09	-1.94182	1.83785e-08	-1.13622e-09	-1.96808
134350249	chr6:134350249:A:C	1.73236e-86	-2.70739	-1.81441	1.34644e-09	-2.61039	-1.97141
134350315	chr6:134350315:A:G	1.58475e-86	-2.64648	-1.96438	2.17827e-09	-2.08654	-2.01419
134351147	chr6:134351147:G:A	4.35809e-86	-2.33663	-1.26262	2.74733e-09	-2.70721	-1.16142
134351462	chr6:134351462:G:A	3.03192e-84	-1.13622e-09	0.643079	2.98645e-07	-1.13622e-09	0.819998
134351962	chr6:134351962:T:C	1.62678e-86	-2.70684	-1.87785	1.30519e-09	-2.61412	-1.99879
134352024	chr6:134352024:C:T	3.18228e-84	-1.13622e-09	0.691482	3.14218e-07	-1.13622e-09	0.870827
134352227	chr6:134352227:G:T	2.50824e-85	-1.13622e-09	-1.84912	2.22212e-08	-1.13622e-09	-1.77821
134352312	chr6:134352312:T:C	3.08792e-85	-1.13622e-09	-1.6412	2.44182e-08	-1.13622e-09	-1.68393
134352798	chr6:134352798:G:A	5.3686e-86	-1.43164	-1.95907	7.44211e-09	-0.882113	-1.98999
134352992	chr6:134352992:A:C	1.09003e-85	-2.61824	-0.0642581	9.1727e-09	-1.80573	-0.857295
134353125	chr6:134353125:T:C	1.23494e-85	-2.04328	-0.514394	1.4388e-08	-1.2205	-0.99236
134354323	chr6:134354323:C:T	4.90227e-86	-1.73363	-1.74796	1.73144e-08	-0.111053	-1.91667
134354413	chr6:134354413:C:T	4.68647e-86	-1.74653	-1.78007	1.65864e-08	-0.13635	-1.93432
134354510	chr6:134354510:C:T	2.72489e-85	-1.13622e-09	-1.76627	2.20719e-08	-1.13622e-09	-1.78496
134354605	chr6:134354605:C:T	1.58646e-86	-2.64626	-1.96352	2.17197e-09	-2.09083	-2.0128
134354631	chr6:134354631:A:G	4.44475e-85	-1.27698	-1.39409e-09	4.63436e-08	-1.04318	-1.39409e-09
134354633	chr6:134354633:G:A	1.70128e-86	-2.63488	-1.90503	2.30484e-09	-2.05979	-1.98445
134354792	chr6:134354792:A:G	1.2033e-85	-2.58363	-1.39409e-09	1.19642e-08	-2.39734	-1.39409e-09
134355628	chr6:134355628:C:T	2.74235e-85	-1.75988	-1.39409e-09	1.02869e-08	-2.54839	-1.39409e-09
134355932	chr6:134355932:C:T	9.15618e-85	-1.13622e-09	-0.554272	8.81755e-08	-1.13622e-09	-0.39993
134356065	chr6:134356065:CA:C	2.57016e-85	-1.13622e-09	-1.82473	2.281e-08	-1.13622e-09	-1.75206
134356259	chr6:134356259:AG:A	4.34383e-85	-1.13622e-09	-1.29994	2.98654e-08	-1.13622e-09	-1.48256
134356810	chr6:134356810:A:G	2.16688e-85	-1.13622e-09	-1.99541	1.90886e-08	-1.13622e-09	-1.93017
134356907	chr6:134356907:A:T	8.37248e-84	-1.13622e-09	1.65883	5.38897e-07	-1.13622e-09	1.41026
134356998	chr6:134356998:T:C	3.19741e-85	-1.13622e-09	-1.60636	2.48964e-08	-1.13622e-09	-1.66454
134357515	chr6:134357515:A:G	2.11875e-85	-1.13622e-09	-2.01788	1.74612e-08	-1.13622e-09	-2.01928
134357531	chr6:134357531:A:T	7.52315e-85	-1.13622e-09	-0.750716	7.121e-08	-1.13622e-09	-0.613626
134357708	chr6:134357708:T:C	6.62236e-85	-1.13622e-09	-0.87825	6.27209e-08	-1.13622e-09	-0.740565
134357949	chr6:134357949:G:C	2.38378e-85	-1.13622e-09	-1.90001	1.95549e-08	-1.13622e-09	-1.90604
134358035	chr6:134358035:T:A	3.83772e-84	-1.13622e-09	0.878762	2.41141e-07	-1.13622e-09	0.606122
134358057	chr6:134358057:C:T	1.13546e-85	-2.64166	-1.39409e-09	9.37226e-09	-2.6415	-1.39409e-09
134358068	chr6:134358068:C:T	3.43412e-86	-2.03425	-1.80327	1.42511e-09	-2.54086	-1.98415
134358087	chr6:134358087:T:G	5.81643e-84	-1.13622e-09	1.29457	3.79268e-07	-1.13622e-09	1.05898
134358119	chr6:134358119:G:A	2.45311e-85	-1.13622e-09	-1.87134	1.87595e-08	-1.13622e-09	-1.94756
134358162	chr6:134358162:C:T	1.46015e-84	-1.13622e-09	-0.0875758	1.54643e-07	-1.13622e-09	0.161861
134359085	chr6:134359085:C:T	2.70925e-85	-1.77203	-1.39409e-09	1.46567e-08	-2.19436	-1.39409e-09
134359426	chr6:134359426:C:T	2.13677e-85	-1.13622e-09	-2.0094	1.74587e-08	-1.13622e-09	-2.01942
134359446	chr6:134359446:T:C	3.27437e-85	-1.13622e-09	-1.58258	2.36645e-08	-1.13622e-09	-1.71528
134359460	chr6:134359460:A:G	2.82736e-86	-2.12752	-1.90442	2.36614e-09	-2.19259	-1.82541
134359602	chr6:134359602:G:C	1.96924e-86	-2.5306	-1.86304	1.19215e-09	-2.70834	-1.99516
134360203	chr6:134360203:A:G	1.97341e-86	-2.53556	-1.85597	1.19516e-09	-2.7089	-1.99208
134360418	chr6:134360418:T:C	3.07662e-85	-1.13622e-09	-1.64487	2.40583e-08	-1.13622e-09	-1.69878
134360968	chr6:134360968:C:T	2.01106e-84	-1.13622e-09	0.232545	2.13305e-07	-1.13622e-09	0.483464
134361096	chr6:134361096:G:A	2.24376e-85	-1.13622e-09	-1.96055	1.81912e-08	-1.13622e-09	-1.97832
134361120	chr6:134361120:G:A	1.50441e-85	-2.3603	-1.39409e-09	1.10317e-08	-2.47849	-1.39409e-09
134361860	chr6:134361860:C:T	2.11413e-85	-1.13622e-09	-2.02006	1.75039e-08	-1.13622e-09	-2.01683
134362099	chr6:134362099:G:A	2.35572e-85	-1.13622e-09	-1.91185	1.83937e-08	-1.13622e-09	-1.96725
134362553	chr6:134362553:G:A	1.58737e-86	-2.62428	-1.98493	1.1715e-09	-2.7024	-2.01857
134363042	chr6:134363042:G:C	2.33933e-85	-1.13622e-09	-1.91884	1.93007e-08	-1.13622e-09	-1.91912
134363313	chr6:134363313:A:G	2.32066e-85	-1.13622e-09	-1.92685	1.8501e-08	-1.13622e-09	-1.96144
134363393	chr6:134363393:A:AGAGAGCTT	7.36748e-85	-1.13622e-09	-0.771625	5.14291e-08	-1.13622e-09	-0.939055
134363401	chr6:134363401:A:G	2.02204e-86	-2.62467	-1.74251	1.30014e-09	-2.70991	-1.90688
134363475	chr6:134363475:G:T	1.52046e-86	-2.69017	-1.9621	1.26741e-09	-2.69106	-1.95122
134363608	chr6:134363608:A:C	2.16129e-85	-1.13622e-09	-1.99799	1.80169e-08	-1.13622e-09	-1.98795
134363661	chr6:134363661:G:A	4.36484e-85	-1.13622e-09	-1.29512	3.10368e-08	-1.13622e-09	-1.44409
134363793	chr6:134363793:G:A	8.71907e-85	0.176003	-0.779192	1.89093e-08	-0.700925	-1.23868
134364104	chr6:134364104:G:C	3.13041e-85	-1.13622e-09	-1.62754	2.66909e-08	-1.13622e-09	-1.59494
134364370	chr6:134364370:A:G	2.33052e-86	-2.20523	-2.01997	1.18656e-09	-2.68955	-2.01865
134364913	chr6:134364913:C:T	1.54718e-86	-2.69686	-1.93799	1.33137e-09	-2.68118	-1.91187
134365115	chr6:134365115:G:A	3.14116e-85	-1.13622e-09	-1.62411	2.67825e-08	-1.13622e-09	-1.59151
134365183	chr6:134365183:C:T	2.46004e-85	-1.13622e-09	-1.86852	1.96415e-08	-1.13622e-09	-1.90161
134365358	chr6:134365358:G:A	2.25309e-85	-1.13622e-09	-1.9564	1.78582e-08	-1.13622e-09	-1.99679
134365685	chr6:134365685:A:G	2.35764e-85	-0.353713	-1.55733	6.89192e-09	-1.00209	-1.94682
134365722	chr6:134365722:C:T	7.95625e-86	-1.82603	-1.1713	2.82831e-09	-2.54417	-1.29541
134365821	chr6:134365821:C:T	2.00717e-86	-2.68004	-1.69452	1.47388e-09	-2.6799	-1.81146
134365877	chr6:134365877:C:T	2.21938e-85	-1.13622e-09	-1.97147	1.799e-08	-1.13622e-09	-1.98945
134365991	chr6:134365991:T:C	2.26081e-85	-1.13622e-09	-1.95298	1.78534e-08	-1.13622e-09	-1.99706
134367033	chr6:134367033:G:A	2.24127e-85	-1.13622e-09	-1.96166	1.77627e-08	-1.13622e-09	-2.00216
134367088	chr6:134367088:C:T	1.61138e-86	-2.65479	-1.9394	1.18539e-09	-2.69061	-2.01857
134367139	chr6:134367139:C:T	7.11085e-86	-1.4519	-1.65776	1.81168e-08	-0.141048	-1.84137
134367312	chr6:134367312:G:A	1.18882e-85	-2.70648	0.11074	7.38936e-09	-2.4402	-0.439016
134367497	chr6:134367497:T:C	1.60932e-86	-2.65698	-1.93849	1.18771e-09	-2.68884	-2.01839
134367575	chr6:134367575:G:A	1.53543e-86	-2.69877	-1.9437	1.32869e-09	-2.67696	-1.9181
134367824	chr6:134367824:A:G	1.49418e-85	-1.88268	-0.484447	6.59128e-09	-2.51761	-0.475899
134368175	chr6:134368175:CCT:C	2.13556e-85	-1.13622e-09	-2.00997	1.77487e-08	-1.13622e-09	-2.00295
134369301	chr6:134369301:C:G	1.19959e-83	-1.13622e-09	2.01845	7.12228e-07	-1.13622e-09	1.68914
134369519	chr6:134369519:A:G	2.53406e-86	-2.21422	-1.92725	1.94083e-09	-2.29696	-1.91918
134369607	chr6:134369607:G:A	7.07049e-86	-2.07805	-1.03731	2.89588e-09	-2.6349	-1.18107
134369649	chr6:134369649:T:C	1.06745e-85	-2.70343	-1.39409e-09	8.89708e-09	-2.69354	-1.39409e-09
134369817	chr6:134369817:A:C	1.54998e-85	-2.33046	-1.39409e-09	9.48402e-09	-2.62965	-1.39409e-09
134370090	chr6:134370090:C:T	3.4755e-84	-1.13622e-09	0.779624	2.25768e-07	-1.13622e-09	0.540248
134370395	chr6:134370395:G:A	2.11514e-85	-1.13622e-09	-2.01958	1.74468e-08	-1.13622e-09	-2.0201
134370473	chr6:134370473:A:G	6.11685e-86	-2.45656	-0.80368	4.18493e-09	-2.70117	-0.746596
134370815	chr6:134370815:C:T	2.16069e-85	-1.13622e-09	-1.99827	1.7978e-08	-1.13622e-09	-1.99011
134370816	chr6:134370816:G:A	1.59989e-86	-2.59933	-2.00203	1.17411e-09	-2.70955	-2.0092
134370834	chr6:134370834:A:G	1.27457e-84	-1.13622e-09	-0.223503	8.49365e-08	-1.13622e-09	-0.437355
134371009	chr6:134371009:A:G	2.30556e-85	-1.13622e-09	-1.93338	1.97457e-08	-1.13622e-09	-1.89633
134371039	chr6:134371039:T:C	1.10854e-85	-2.66565	-1.39409e-09	9.58721e-09	-2.61883	-1.39409e-09
134371399	chr6:134371399:G:C	2.11401e-85	-1.13622e-09	-2.02011	1.76405e-08	-1.13622e-09	-2.00906
134371440	chr6:134371440:G:A	1.76734e-85	-0.650397	-1.54883	5.78139e-09	-1.21784	-1.90678
134371449	chr6:134371449:G:A	2.80439e-85	-1.13622e-09	-1.73751	2.20772e-08	-1.13622e-09	-1.78472
134371580	chr6:134371580:C:T	1.71772e-84	-1.13622e-09	0.0748842	1.05166e-07	-1.13622e-09	-0.223715
134371951	chr6:134371951:T:C	2.11851e-85	-1.13622e-09	-2.01799	1.75103e-08	-1.13622e-09	-2.01647
134372365	chr6:134372365:T:C	4.05216e-86	-1.93148	-1.74055	3.04077e-09	-2.03865	-1.7285
134372555	chr6:134372555:C:G	1.66665e-86	-2.62264	-1.93783	1.17036e-09	-2.70366	-2.01829
134372567	chr6:134372567:T:C	3.17922e-85	-1.13622e-09	-1.61206	2.59728e-08	-1.13622e-09	-1.62221
134372628	chr6:134372628:A:G	4.22271e-85	-1.13622e-09	-1.32822	2.68804e-08	-1.13622e-09	-1.58786
134372718	chr6:134372718:A:G	1.92488e-86	-2.68165	-1.73477	1.35382e-09	-2.70607	-1.87026
134372982	chr6:134372982:C:T	2.29829e-85	-1.13622e-09	-1.93653	1.87567e-08	-1.13622e-09	-1.94771
134373645	chr6:134373645:G:T	2.86358e-85	-1.13622e-09	-1.71663	2.1461e-08	-1.13622e-09	-1.81302
134373731	chr6:134373731:C:T	2.11406e-85	-1.13622e-09	-2.02009	1.767e-08	-1.13622e-09	-2.00739
134373945	chr6:134373945:A:G	7.96682e-86	-2.03065	-0.965349	3.22359e-09	-2.61477	-1.094
134374102	chr6:134374102:T:C	2.11479e-85	-1.13622e-09	-2.01974	1.75823e-08	-1.13622e-09	-2.01237
134374182	chr6:134374182:C:T	2.114e-85	-1.13622e-09	-2.02012	1.76472e-08	-1.13622e-09	-2.00868
134374192	chr6:134374192:G:A	2.26013e-85	-1.13622e-09	-1.95328	1.84999e-08	-1.13622e-09	-1.96149
134374339	chr6:134374339:T:C	1.23819e-85	-2.55505	-1.39409e-09	8.75307e-09	-2.70986	-1.39409e-09
134374588	chr6:134374588:C:G	1.48544e-84	-1.13622e-09	-0.0704015	9.18974e-08	-1.13622e-09	-0.358586
134374683	chr6:134374683:C:T	1.78403e-86	-2.6119	-1.88051	1.18507e-09	-2.70612	-2.00334
134374708	chr6:134374708:G:A	7.23108e-86	-2.03901	-1.05389	2.95096e-09	-2.61842	-1.17871
134374758	chr6:134374758:T:C	1.63949e-86	-2.63837	-1.93852	1.17633e-09	-2.69845	-2.01841
134375399	chr6:134375399:T:C	1.60293e-86	-2.6353	-1.96416	1.17399e-09	-2.69878	-2.02006
134375561	chr6:134375561:C:T	2.11444e-85	-1.13622e-09	-2.01991	1.75979e-08	-1.13622e-09	-2.01148
134375574	chr6:134375574:A:C	2.11762e-85	-1.13622e-09	-2.01841	1.75226e-08	-1.13622e-09	-2.01577
134375811	chr6:134375811:T:A	2.11533e-85	-1.13622e-09	-2.01949	1.75592e-08	-1.13622e-09	-2.01368
134376042	chr6:134376042:T:C	3.48421e-86	-2.11705	-1.70599	2.65129e-09	-2.21097	-1.69325
134376364	chr6:134376364:A:G	1.95869e-86	-2.50318	-1.89583	1.67622e-09	-2.4367	-1.92602
134376398	chr6:134376398:A:G	2.11467e-85	-1.13622e-09	-2.0198	1.77151e-08	-1.13622e-09	-2.00484
134376729	chr6:134376729:C:T	2.74597e-85	-1.13622e-09	-1.75857	2.49524e-08	-1.13622e-09	-1.66229
134376755	chr6:134376755:A:G	2.13391e-85	-1.13622e-09	-2.01075	1.74469e-08	-1.13622e-09	-2.0201
134376772	chr6:134376772:G:A	1.59734e-86	-2.62607	-1.97687	1.17237e-09	-2.70168	-2.01855
134376858	chr6:134376858:T:C	3.03969e-86	-2.39876	-1.56077	2.19069e-09	-2.69814	-1.3969
134377170	chr6:134377170:A:C	2.11539e-85	-1.13622e-09	-2.01946	1.76454e-08	-1.13622e-09	-2.00879
134377227	chr6:134377227:A:T	2.11458e-85	-1.13622e-09	-2.01985	1.75802e-08	-1.13622e-09	-2.01248
134377240	chr6:134377240:A:G	1.53661e-84	-1.13622e-09	-0.0365391	1.58724e-07	-1.13622e-09	0.187909
134377243	chr6:134377243:T:A	2.1146e-85	-1.13622e-09	-2.01984	1.75791e-08	-1.13622e-09	-2.01255
134377489	chr6:134377489:G:A	2.28153e-85	-1.13622e-09	-1.94385	1.99035e-08	-1.13622e-09	-1.88836
134377689	chr6:134377689:C:T	2.11505e-85	-1.13622e-09	-2.01962	1.77254e-08	-1.13622e-09	-2.00426
134377964	chr6:134377964:A:G	1.44473e-86	-2.69087	-2.01249	1.32141e-09	-2.58072	-2.01984
134378560	chr6:134378560:C:T	2.21471e-85	-1.13622e-09	-1.97358	1.9111e-08	-1.13622e-09	-1.92899
134378659	chr6:134378659:C:T	3.59951e-85	-1.13622e-09	-1.4879	3.38522e-08	-1.13622e-09	-1.35725
134379060	chr6:134379060:C:T	2.26198e-85	-1.13622e-09	-1.95246	1.96649e-08	-1.13622e-09	-1.90042
134380574	chr6:134380574:A:G	4.44232e-85	0.11	-1.38752	1.17137e-08	-0.544997	-1.8735
134381214	chr6:134381214:A:C	1.18619e-85	-2.59795	-1.39409e-09	1.07952e-08	-2.50016	-1.39409e-09
134381286	chr6:134381286:G:A	3.06757e-86	-2.21647	-1.73393	2.09132e-09	-2.59769	-1.54377
134381406	chr6:134381406:T:C	1.58962e-86	-2.63749	-1.9703	1.1764e-09	-2.69728	-2.01952
134382041	chr6:134382041:T:G	1.97138e-85	-0.147781	-1.94218	7.33371e-08	1.40771	-1.9919
134382042	chr6:134382042:G:T	2.05184e-85	-0.116097	-1.93386	7.66652e-08	1.44696	-1.98677
134382090	chr6:134382090:A:G	1.61843e-86	-2.63888	-1.95095	1.17756e-09	-2.69592	-2.0199
134382097	chr6:134382097:T:C	2.25507e-85	-1.13622e-09	-1.95552	1.82254e-08	-1.13622e-09	-1.97644
134382120	chr6:134382120:C:T	6.17127e-85	-1.13622e-09	-0.948795	4.53026e-08	-1.13622e-09	-1.0659
134382197	chr6:134382197:C:G	2.49402e-85	0.0250858	-1.87989	9.34287e-08	1.60831	-1.95037
134382399	chr6:134382399:G:A	3.59219e-85	-1.13622e-09	-1.48994	3.3463e-08	-1.13622e-09	-1.36882
134382533	chr6:134382533:T:G	4.16182e-86	-1.73868	-1.90665	2.39838e-09	-2.35148	-1.65299
134382563	chr6:134382563:C:G	7.77218e-86	-1.84166	-1.17908	5.04791e-09	-2.31775	-0.942531
134382681	chr6:134382681:C:G	2.42203e-85	-1.13622e-09	-1.8841	1.95453e-08	-1.13622e-09	-1.90652
134382708	chr6:134382708:A:G	2.24467e-85	-1.13622e-09	-1.96014	1.80769e-08	-1.13622e-09	-1.98462
134382720	chr6:134382720:T:C	5.52571e-86	-2.60511	-0.756759	3.50829e-09	-2.68628	-0.937856
134382905	chr6:134382905:T:A	1.06756e-85	-2.70333	-1.39409e-09	1.23625e-08	-2.36459	-1.39409e-09
134383048	chr6:134383048:A:T	2.14872e-85	-1.13622e-09	-2.00383	1.79845e-08	-1.13622e-09	-1.98975
134383057	chr6:134383057:T:C	1.53907e-86	-2.65839	-1.98172	1.43401e-09	-2.69694	-1.82185
134383085	chr6:134383085:G:A	2.86277e-85	-1.13622e-09	-1.71691	2.28496e-08	-1.13622e-09	-1.75032
134383125	chr6:134383125:C:T	1.52248e-86	-2.63418	-2.01676	1.18945e-09	-2.70654	-1.99923
134383583	chr6:134383583:G:A	2.38526e-86	-2.18214	-2.01984	1.81799e-09	-2.31403	-1.9675
134383935	chr6:134383935:C:A	2.69971e-85	-1.13622e-09	-1.77556	2.0117e-08	-1.13622e-09	-1.8777
134384121	chr6:134384121:A:G	6.15436e-86	-2.27913	-0.97499	2.28717e-09	-2.70981	-1.34214
134384324	chr6:134384324:A:G	1.86218e-86	-2.56194	-1.88759	1.45234e-09	-2.65388	-1.85221
134384966	chr6:134384966:A:G	2.25349e-85	-1.13622e-09	-1.95622	1.81303e-08	-1.13622e-09	-1.98168
134385195	chr6:134385195:G:A	6.01366e-86	-2.24565	-1.0316	2.17013e-09	-2.70853	-1.39594
134385523	chr6:134385523:C:T	7.52846e-85	-1.13622e-09	-0.75001	8.18455e-08	-1.13622e-09	-0.474426
134385634	chr6:134385634:C:T	2.31686e-85	-1.13622e-09	-1.92849	1.84608e-08	-1.13622e-09	-1.96361
134385676	chr6:134385676:T:C	5.55954e-86	-2.30561	-1.05017	2.13372e-09	-2.70984	-1.41156
134385747	chr6:134385747:G:A	1.91017e-86	-2.48748	-1.93661	1.50418e-09	-2.58457	-1.88644
134385850	chr6:134385850:C:G	2.11995e-86	-2.3003	-2.01959	1.66131e-09	-2.41622	-1.95543
134386319	chr6:134386319:C:A	1.55373e-86	-2.70986	-1.92077	1.30199e-09	-2.61257	-2.00279
134386613	chr6:134386613:A:G	2.55022e-85	-1.13622e-09	-1.83252	2.02428e-08	-1.13622e-09	-1.87146
134386945	chr6:134386945:C:T	2.12449e-85	-1.13622e-09	-2.01517	1.74612e-08	-1.13622e-09	-2.01928
134387605	chr6:134387605:A:G	2.1171e-85	-1.13622e-09	-2.01865	1.74924e-08	-1.13622e-09	-2.01749
134387867	chr6:134387867:A:G	1.30135e-85	-2.50529	-1.39409e-09	9.41894e-09	-2.63654	-1.39409e-09
134388465	chr6:134388465:T:C	6.55903e-85	-1.13622e-09	-0.887857	6.95509e-08	-1.13622e-09	-0.6372
134388558	chr6:134388558:G:A	6.1832e-86	-1.23707	-2.01238	1.46975e-09	-2.50769	-1.98648
134388790	chr6:134388790:G:A	2.29552e-85	-1.13622e-09	-1.93774	1.87748e-08	-1.13622e-09	-1.94675
134389421	chr6:134389421:A:G	5.17307e-86	-2.3227	-1.10512	2.03734e-09	-2.70945	-1.45816
134389537	chr6:134389537:G:A	5.8215e-86	-1.29302	-2.01671	1.45824e-09	-2.52817	-1.97386
134389626	chr6:134389626:A:G	5.9663e-85	-1.13622e-09	-0.982573	6.12963e-08	-1.13622e-09	-0.76354
134389779	chr6:134389779:T:C	7.40996e-85	-1.13622e-09	-0.765876	8.07103e-08	-1.13622e-09	-0.488394
134389892	chr6:134389892:G:C	2.12679e-85	-1.13622e-09	-2.01409	1.78205e-08	-1.13622e-09	-1.99891
134390246	chr6:134390246:T:C	2.06237e-84	-1.13622e-09	0.257741	1.03684e-07	-1.13622e-09	-0.237914
134390673	chr6:134390673:A:G	2.13537e-85	-1.13622e-09	-2.01006	1.83108e-08	-1.13622e-09	-1.97177
134391326	chr6:134391326:C:A	1.77188e-85	-2.19666	-1.39409e-09	1.10182e-08	-2.47971	-1.39409e-09
134391603	chr6:134391603:A:G	4.79817e-85	-1.13622e-09	-1.20047	4.51309e-08	-1.13622e-09	-1.06969
134391612	chr6:134391612:A:G	2.67453e-85	-1.13622e-09	-1.78493	2.11592e-08	-1.13622e-09	-1.82719
134392299	chr6:134392299:G:C	2.21982e-85	-1.13622e-09	-1.97128	1.76694e-08	-1.13622e-09	-2.00743
134392636	chr6:134392636:C:T	5.46798e-86	-2.60502	-0.767359	6.39785e-09	-2.13511	-0.888187
134392718	chr6:134392718:A:T	9.22734e-85	-1.13622e-09	-0.54653	1.00792e-07	-1.13622e-09	-0.2662
134392842	chr6:134392842:T:A	1.51e-86	-2.70942	-1.94976	1.30481e-09	-2.59974	-2.01346
134392900	chr6:134392900:T:A	3.38082e-85	-1.13622e-09	-1.55058	2.43324e-08	-1.13622e-09	-1.68745
134392931	chr6:134392931:A:C	1.51274e-86	-2.70761	-1.94976	1.24948e-09	-2.64307	-2.01346
134393611	chr6:134393611:C:T	7.73299e-85	-1.13622e-09	-0.723205	8.48089e-08	-1.13622e-09	-0.438859
134393713	chr6:134393713:A:G	1.29056e-85	-2.51362	-1.39409e-09	1.53919e-08	-2.14542	-1.39409e-09
134394241	chr6:134394241:C:T	2.11503e-85	-1.13622e-09	-2.01963	1.7465e-08	-1.13622e-09	-2.01906
134394406	chr6:134394406:T:C	1.23944e-84	-1.13622e-09	-0.251459	1.41686e-07	-1.13622e-09	0.0743517
134394465	chr6:134394465:C:G	1.53648e-86	-2.70684	-1.93496	1.33999e-09	-2.57899	-2.0076
134394516	chr6:134394516:T:C	2.14317e-86	-2.34585	-1.96315	4.29167e-09	-1.62219	-1.8004
134394832	chr6:134394832:C:T	8.42974e-85	-1.13622e-09	-0.636935	6.48399e-08	-1.13622e-09	-0.707339
134394934	chr6:134394934:G:A	1.66023e-84	-1.13622e-09	0.0408379	1.92847e-07	-1.13622e-09	0.382635
134395350	chr6:134395350:A:G	3.58827e-86	-2.54299	-1.25062	6.45562e-09	-1.74071	-1.2736
134395472	chr6:134395472:AC:A	2.15123e-85	-1.13622e-09	-2.00266	1.78574e-08	-1.13622e-09	-1.99684
134396520	chr6:134396520:C:T	1.74261e-86	-2.57561	-1.94029	1.35208e-09	-2.5933	-1.98432
134397134	chr6:134397134:C:T	4.18259e-85	-1.13622e-09	-1.33777	3.28217e-08	-1.13622e-09	-1.38817
134397276	chr6:134397276:A:G	1.36904e-85	-2.45459	-1.39409e-09	1.38441e-08	-2.2514	-1.39409e-09
134397390	chr6:134397390:C:T	7.53318e-86	-2.57101	-0.480958	7.10136e-09	-2.47697	-0.442003
134398063	chr6:134398063:C:T	5.97202e-85	-1.13622e-09	-0.981615	4.76677e-08	-1.13622e-09	-1.01501
134398361	chr6:134398361:A:G	2.1153e-85	-1.13622e-09	-2.0195	1.79956e-08	-1.13622e-09	-1.98913
134398522	chr6:134398522:T:C	1.84523e-86	-2.45946	-1.99922	1.67708e-09	-2.42142	-1.94079
134398599	chr6:134398599:T:G	2.12858e-85	-1.13622e-09	-2.01324	1.77298e-08	-1.13622e-09	-2.00401
134398824	chr6:134398824:T:C	3.14088e-85	-1.13622e-09	-1.6242	2.52032e-08	-1.13622e-09	-1.65229
134398826	chr6:134398826:G:A	2.30805e-85	-1.13622e-09	-1.9323	1.98236e-08	-1.13622e-09	-1.89239
134398839	chr6:134398839:A:G	2.31773e-85	-1.13622e-09	-1.92811	1.84137e-08	-1.13622e-09	-1.96616
134398929	chr6:134398929:G:A	3.68864e-86	-2.60117	-1.16486	1.93518e-09	-2.5222	-1.69686
134398987	chr6:134398987:T:A	3.7091e-85	-1.13622e-09	-1.45791	3.61183e-08	-1.13622e-09	-1.29246
134399052	chr6:134399052:G:A	3.54572e-86	-2.63722	-1.16832	2.15933e-09	-2.6699	-1.43956
134399681	chr6:134399681:G:A	2.52942e-85	-1.13622e-09	-1.84071	2.42841e-08	-1.13622e-09	-1.68944
134399703	chr6:134399703:TTTC:T	1.12611e-84	-1.13622e-09	-0.347349	1.15276e-07	-1.13622e-09	-0.131927
134399799	chr6:134399799:T:C	2.3519e-85	-1.13622e-09	-1.91348	1.96046e-08	-1.13622e-09	-1.9035
134400094	chr6:134400094:T:C	1.10445e-85	-2.66935	-1.39409e-09	8.75303e-09	-2.70986	-1.39409e-09
134400360	chr6:134400360:C:T	2.17421e-85	-1.13622e-09	-1.99204	1.81947e-08	-1.13622e-09	-1.97813
134400486	chr6:134400486:A:G	2.76951e-85	-1.13622e-09	-1.75003	2.3047e-08	-1.13622e-09	-1.74172
134400802	chr6:134400802:C:A	2.82108e-85	-1.13622e-09	-1.73158	2.56612e-08	-1.13622e-09	-1.63428
134400820	chr6:134400820:G:A	1.84167e-86	-2.51476	-1.94586	1.42454e-09	-2.6971	-1.82832
134401341	chr6:134401341:T:G	4.5643e-86	-2.67633	-0.876693	4.37075e-09	-2.65759	-0.74674
134401369	chr6:134401369:T:C	2.83627e-85	-1.13622e-09	-1.72621	2.21175e-08	-1.13622e-09	-1.78289
134402085	chr6:134402085:A:G	1.81752e-86	-2.70991	-1.76391	1.50494e-09	-2.48051	-1.99
134402385	chr6:134402385:T:A	3.47341e-86	-2.70524	-1.12091	2.21981e-09	-2.38911	-1.69273
134402400	chr6:134402400:A:G	2.16488e-86	-2.70737	-1.59155	1.59774e-09	-2.44517	-1.9655
134402519	chr6:134402519:T:C	2.19652e-86	-2.70854	-1.57587	1.58109e-09	-2.46099	-1.96015
134403234	chr6:134403234:C:A	2.8342e-85	-1.13622e-09	-1.72694	2.37382e-08	-1.13622e-09	-1.71217
134403284	chr6:134403284:T:C	2.42015e-86	-2.70622	-1.48124	1.67885e-09	-2.43608	-1.92507
134403347	chr6:134403347:G:C	2.16795e-85	-1.13622e-09	-1.99492	1.77927e-08	-1.13622e-09	-2.00047
134403741	chr6:134403741:T:C	1.42806e-86	-2.70979	-2.00518	1.3904e-09	-2.55475	-1.99491
134403830	chr6:134403830:G:T	4.15895e-85	-1.13622e-09	-1.34344	2.57019e-08	-1.13622e-09	-1.63269
134404132	chr6:134404132:G:T	2.5945e-85	-1.13622e-09	-1.81531	2.02503e-08	-1.13622e-09	-1.87109
134404641	chr6:134404641:T:C	1.41443e-86	-2.70684	-2.01772	1.22962e-09	-2.65452	-2.01803
134405882	chr6:134405882:A:C	1.77963e-86	-2.51486	-1.98002	1.16391e-09	-2.70736	-2.02012
134406090	chr6:134406090:A:G	3.96002e-85	-1.13622e-09	-1.39245	4.23384e-08	-1.13622e-09	-1.13356
134406341	chr6:134406341:G:C	2.52304e-86	-2.70535	-1.44048	2.54002e-09	-2.59749	-1.3496
134406667	chr6:134406667:G:A	1.71406e-86	-2.52382	-2.0086	1.1729e-09	-2.70825	-2.01152
134406693	chr6:134406693:G:A	1.77604e-86	-2.48521	-2.01169	1.17453e-09	-2.70989	-2.0085
134406768	chr6:134406768:C:T	1.70464e-86	-2.53343	-2.0045	1.17078e-09	-2.70714	-2.01445
134407056	chr6:134407056:T:A	1.76832e-86	-2.69446	-1.80679	1.85431e-09	-2.25742	-2.00433
134407424	chr6:134407424:A:C	1.65859e-86	-2.69669	-1.86863	2.51649e-09	-2.3636	-1.59279
134407544	chr6:134407544:A:G	2.18144e-85	-1.13622e-09	-1.98871	1.78184e-08	-1.13622e-09	-1.99903
134407836	chr6:134407836:T:C	1.77767e-86	-2.68482	-1.81116	1.75999e-09	-2.307	-2.00695
134407907	chr6:134407907:T:C	9.01037e-85	-1.13622e-09	-0.570324	6.05631e-08	-1.13622e-09	-0.775573
134408264	chr6:134408264:T:C	2.53284e-86	-2.41131	-1.73064	1.63863e-08	-0.935899	-1.14691
134408827	chr6:134408827:A:G	1.16682e-85	-2.61442	-1.39409e-09	1.02125e-08	-2.55565	-1.39409e-09
134408830	chr6:134408830:G:A	3.87657e-85	-1.13622e-09	-1.41375	2.63726e-08	-1.13622e-09	-1.60693
134409148	chr6:134409148:A:G	3.43756e-85	-1.13622e-09	-1.53394	2.35738e-08	-1.13622e-09	-1.71912
134409214	chr6:134409214:G:A	1.8811e-86	-2.64652	-1.79291	1.31923e-09	-2.65432	-1.94789
134409682	chr6:134409682:C:T	3.23385e-85	-1.13622e-09	-1.59503	3.1241e-08	-1.13622e-09	-1.43753
134409683	chr6:134409683:G:A	2.02119e-85	-2.06502	-1.39409e-09	2.17425e-08	-1.79999	-1.39409e-09
134409795	chr6:134409795:G:A	3.15228e-85	-1.13622e-09	-1.62058	2.92578e-08	-1.13622e-09	-1.50311
134409911	chr6:134409911:G:T	1.91698e-86	-2.64226	-1.77828	1.3263e-09	-2.65715	-1.93971
134410298	chr6:134410298:C:T	1.86819e-86	-2.65475	-1.79156	1.32916e-09	-2.64604	-1.94867
134410350	chr6:134410350:A:G	2.24251e-86	-2.56492	-1.69877	1.34353e-09	-2.69079	-1.89317
134410363	chr6:134410363:T:C	4.74096e-85	-1.13622e-09	-1.21246	3.51442e-08	-1.13622e-09	-1.3198
134410474	chr6:134410474:G:T	1.8772e-86	-2.64551	-1.796	1.31271e-09	-2.6555	-1.95167
134410559	chr6:134410559:T:C	1.746e-86	-2.51382	-2.00014	5.47355e-09	-1.46597	-1.71336
134410674	chr6:134410674:T:C	2.33163e-86	-2.70139	-1.52333	2.08113e-09	-2.63527	-1.51108
134410745	chr6:134410745:T:C	2.33628e-85	-1.13622e-09	-1.92014	2.04468e-08	-1.13622e-09	-1.86143
134410760	chr6:134410760:G:A	3.18534e-85	-1.61014	-1.39409e-09	1.52463e-08	-2.15492	-1.39409e-09
134411097	chr6:134411097:T:A	1.83322e-86	-2.69292	-1.77229	1.8228e-09	-2.26667	-2.01222
134411185	chr6:134411185:T:G	2.12417e-84	-1.13622e-09	0.287264	2.20575e-07	-1.13622e-09	0.516978
134411210	chr6:134411210:T:C	5.63305e-86	-2.69533	-0.647306	3.50423e-09	-2.58808	-1.03721
134411225	chr6:134411225:G:A	1.90391e-86	-2.65011	-1.77727	1.33253e-09	-2.65083	-1.94135
134411336	chr6:134411336:C:T	1.44492e-86	-2.69863	-2.00461	1.7286e-09	-2.477	-1.85494
134411354	chr6:134411354:G:A	2.23237e-86	-2.69983	-1.56839	1.97871e-09	-2.64011	-1.5567
134411396	chr6:134411396:T:G	1.72894e-86	-2.68989	-1.83389	1.84319e-09	-2.26762	-2.00014
134411605	chr6:134411605:C:G	1.60911e-86	-2.6837	-1.91191	2.17999e-09	-2.48245	-1.61749
134411654	chr6:134411654:C:T	1.43053e-86	-2.70294	-2.0103	1.76082e-09	-2.34274	-1.97074
134411912	chr6:134411912:C:T	1.07173e-85	-2.69943	-1.39409e-09	9.56464e-09	-2.62119	-1.39409e-09
134412177	chr6:134412177:T:G	2.50658e-85	-1.13622e-09	-1.84978	2.07979e-08	-1.13622e-09	-1.84441
134412207	chr6:134412207:A:T	1.58722e-86	-2.68855	-1.92075	2.24001e-09	-2.38393	-1.68884
134412460	chr6:134412460:C:T	3.66681e-86	-2.70674	-1.06522	2.50178e-09	-2.18445	-1.77781
134412500	chr6:134412500:T:C	3.27809e-86	-2.7085	-1.17553	2.73e-09	-2.03855	-1.83641
134412580	chr6:134412580:C:A	4.67548e-85	-1.13622e-09	-1.22637	3.88614e-08	-1.13622e-09	-1.21926
134412590	chr6:134412590:A:C	4.57866e-86	-2.70857	-0.841314	2.92255e-09	-2.1583	-1.64851
134412603	chr6:134412603:T:C	2.39137e-86	-2.70422	-1.4952	2.16038e-09	-2.62622	-1.48276
134412649	chr6:134412649:T:C	6.16034e-86	-2.70991	-0.543244	3.8478e-09	-2.14621	-1.38554
134412689	chr6:134412689:T:G	8.85833e-85	-1.13622e-09	-0.587343	8.91704e-08	-1.13622e-09	-0.38871
134412944	chr6:134412944:A:G	3.03941e-86	-2.7069	-1.25272	2.17999e-09	-2.35307	-1.74687
134413109	chr6:134413109:A:C	3.07308e-86	-2.7084	-1.24021	2.24885e-09	-2.33375	-1.73509
134413130	chr6:134413130:AC:A	3.07503e-86	-2.70822	-1.23975	2.2423e-09	-2.33694	-1.73481
134413205	chr6:134413205:T:C	1.7363e-86	-2.69182	-1.82771	1.84903e-09	-2.26802	-1.99658
134413242	chr6:134413242:T:A	3.19492e-85	-1.13622e-09	-1.60714	2.87846e-08	-1.13622e-09	-1.51942
134413409	chr6:134413409:A:G	1.85084e-86	-2.7069	-1.74875	1.61885e-09	-2.57571	-1.82183
134413413	chr6:134413413:C:T	4.88748e-85	-1.13622e-09	-1.18202	3.80912e-08	-1.13622e-09	-1.23928
134413535	chr6:134413535:C:T	4.50698e-85	-1.13622e-09	-1.26307	3.52619e-08	-1.13622e-09	-1.31646
134413548	chr6:134413548:C:T	2.43638e-85	-1.13622e-09	-1.87819	2.02062e-08	-1.13622e-09	-1.87327
134413582	chr6:134413582:A:G	2.99479e-86	-2.7063	-1.26811	2.1529e-09	-2.36029	-1.75216
134413667	chr6:134413667:T:C	3.16845e-86	-2.70974	-1.2083	2.3653e-09	-2.30253	-1.71582
134413826	chr6:134413826:A:G	3.22852e-85	-1.13622e-09	-1.59668	2.91066e-08	-1.13622e-09	-1.5083
134414274	chr6:134414274:C:G	3.4499e-86	-2.70644	-1.1265	2.36404e-09	-2.35173	-1.66715
134414410	chr6:134414410:T:C	1.42003e-86	-2.70634	-2.01426	2.2116e-09	-2.30797	-1.77757
134414965	chr6:134414965:C:T	1.91967e-86	-2.69243	-1.72671	1.96033e-09	-2.6295	-1.57665
134415106	chr6:134415106:C:T	1.43613e-86	-2.70492	-2.00442	1.19965e-09	-2.68106	-2.01616
134415176	chr6:134415176:A:G	1.72152e-86	-2.70044	-1.82764	1.55219e-09	-2.43107	-2.00852
134415181	chr6:134415181:G:T	5.21347e-84	-1.13622e-09	1.18513	5.76824e-07	-1.13622e-09	1.47828
134415449	chr6:134415449:T:C	2.18229e-86	-2.70984	-1.58106	1.9049e-09	-2.31004	-1.92479
134415639	chr6:134415639:T:C	1.68875e-86	-2.7099	-1.83739	1.76841e-09	-2.29416	-2.01501
134415666	chr6:134415666:T:C	1.73539e-86	-2.70967	-1.81038	1.77946e-09	-2.29329	-2.00966
134415733	chr6:134415733:C:G	1.53861e-86	-2.69456	-1.94584	1.69914e-09	-2.53012	-1.81902
134415884	chr6:134415884:C:T	2.55149e-85	-1.8171	-0.0149179	1.26891e-07	-0.287865	0.251932
134416011	chr6:134416011:G:A	2.12839e-85	-1.13622e-09	-2.01334	1.74896e-08	-1.13622e-09	-2.01766
134416271	chr6:134416271:G:A	1.56572e-86	-2.63881	-1.98413	1.93206e-09	-2.37394	-1.84673
134416332	chr6:134416332:A:G	6.13685e-86	-1.54999	-1.70698	4.34719e-09	-1.85862	-1.55111
134416470	chr6:134416470:T:C	1.00531e-84	-1.13622e-09	-0.46082	6.76284e-08	-1.13622e-09	-0.665231
134416537	chr6:134416537:A:G	2.59057e-86	-2.11813	-2.00128	4.68695e-09	-1.33963	-1.99484
134416703	chr6:134416703:C:T	5.14353e-85	-1.13622e-09	-1.13096	3.25872e-08	-1.13622e-09	-1.39534
134416709	chr6:134416709:G:A	3.4742e-85	-1.13622e-09	-1.52334	2.73263e-08	-1.13622e-09	-1.57141
134416838	chr6:134416838:T:C	2.25472e-85	-1.13622e-09	-1.95567	1.83102e-08	-1.13622e-09	-1.9718
134416850	chr6:134416850:C:T	4.42091e-85	-1.13622e-09	-1.28235	2.97825e-08	-1.13622e-09	-1.48534
134416855	chr6:134416855:T:C	4.98015e-86	-2.13574	-1.33008	2.75873e-09	-2.35171	-1.51278
134416950	chr6:134416950:G:A	9.11885e-86	-2.61063	-0.250308	8.32802e-09	-2.08857	-0.671065
134417448	chr6:134417448:T:C	2.55748e-86	-2.36196	-1.7703	1.26655e-09	-2.65823	-1.98473
134417552	chr6:134417552:A:G	1.59004e-85	-2.24482	-0.0601231	3.53106e-09	-2.62096	-0.996704
134417634	chr6:134417634:T:C	1.56142e-85	-0.886242	-1.43687	2.92629e-09	-1.94478	-1.86074
134417749	chr6:134417749:C:T	6.95879e-86	-1.1605	-1.97078	2.57875e-09	-1.91186	-2.0201
134417765	chr6:134417765:C:T	3.07574e-85	-1.64516	-1.39409e-09	8.79391e-09	-2.7052	-1.39409e-09
134417770	chr6:134417770:C:T	1.86031e-85	-0.781648	-1.36631	3.26106e-09	-1.87511	-1.82209
134417781	chr6:134417781:G:A	3.69238e-85	-1.13622e-09	-1.46243	2.67833e-08	-1.13622e-09	-1.59148
134417802	chr6:134417802:T:C	2.80851e-85	-1.13622e-09	-1.73605	2.3756e-08	-1.13622e-09	-1.71142
134417990	chr6:134417990:A:T	4.49661e-86	-2.56481	-1.00315	4.21935e-09	-2.52813	-0.911447
134418031	chr6:134418031:G:A	4.63141e-86	-2.57586	-0.962563	4.34233e-09	-2.54107	-0.869782
134418062	chr6:134418062:G:A	1.55026e-85	-2.33028	-1.39409e-09	9.73311e-09	-2.60373	-1.39409e-09
134418249	chr6:134418249:T:G	7.51743e-86	-1.0931	-1.96096	2.71629e-09	-1.86013	-2.01986
134418342	chr6:134418342:A:G	8.2425e-86	-1.01172	-1.95027	2.89457e-09	-1.79775	-2.01867
134418353	chr6:134418353:C:T	8.19652e-86	-0.94758	-2.02	3.50265e-09	-1.6175	-2.00824
134418378	chr6:134418378:C:G	2.21584e-85	-1.13622e-09	-1.97307	1.92627e-08	-1.13622e-09	-1.92109
134418441	chr6:134418441:C:T	3.1073e-86	-2.68596	-1.25157	2.66679e-09	-2.14002	-1.75836
134418580	chr6:134418580:A:G	1.06165e-85	-2.26772	-0.441159	3.95209e-09	-2.46134	-1.04367
134418625	chr6:134418625:C:T	7.58118e-85	-1.13622e-09	-0.743032	5.82731e-08	-1.13622e-09	-0.81412
134418713	chr6:134418713:C:T	1.51341e-85	-2.14577	-0.208559	3.58518e-09	-2.56997	-1.03248
134418964	chr6:134418964:C:G	1.10606e-85	-0.912361	-1.75554	3.23125e-09	-1.74951	-1.95688
134419025	chr6:134419025:A:G	7.4524e-86	-1.10701	-1.95574	2.68736e-09	-1.87104	-2.01967
134419068	chr6:134419068:C:T	9.88265e-86	-2.278	-0.5025	4.03619e-09	-2.46204	-1.02192
134419326	chr6:134419326:T:G	3.66995e-85	-1.13622e-09	-1.46852	2.70997e-08	-1.13622e-09	-1.57974
134419330	chr6:134419330:T:C	4.69458e-86	-2.58288	-0.941995	4.39836e-09	-2.54953	-0.848499
134419426	chr6:134419426:C:T	1.55407e-85	-2.22742	-0.100396	3.72381e-09	-2.61099	-0.953526
134419531	chr6:134419531:G:A	7.96602e-86	-2.66404	-0.332064	4.86116e-09	-2.55391	-0.744073
134419573	chr6:134419573:C:T	2.1776e-85	-2.21553	0.225055	4.75953e-09	-2.60882	-0.710295
134419586	chr6:134419586:C:A	6.85762e-85	-1.13622e-09	-0.843341	5.28728e-08	-1.13622e-09	-0.911371
134419606	chr6:134419606:C:T	6.46822e-86	-1.23631	-1.96808	3.47293e-09	-1.76879	-1.86547
134419935	chr6:134419935:T:G	6.15625e-86	-1.27223	-1.98159	3.29953e-09	-1.79622	-1.88926
134420051	chr6:134420051:G:T	3.77125e-85	-1.13622e-09	-1.44129	3.55709e-08	-1.13622e-09	-1.30773
134420142	chr6:134420142:G:A	5.73424e-86	-1.60388	-1.72095	4.30611e-09	-1.97142	-1.44781
134420248	chr6:134420248:A:G	7.43339e-86	-2.66847	-0.396836	4.79326e-09	-2.56812	-0.743932
134420653	chr6:134420653:C:T	4.15417e-85	-1.13622e-09	-1.34459	3.84454e-08	-1.13622e-09	-1.23002
134420675	chr6:134420675:AC:A	1.42447e-84	-1.13622e-09	-0.112312	9.49386e-08	-1.13622e-09	-0.326029
134420677	chr6:134420677:C:T	4.50293e-85	-1.13622e-09	-1.26397	4.15536e-08	-1.13622e-09	-1.15228
134421023	chr6:134421023:G:A	3.21533e-86	-1.99231	-1.91105	1.80824e-09	-2.28091	-2.006
134421061	chr6:134421061:G:A	8.05506e-85	-1.13622e-09	-0.682401	5.95253e-08	-1.13622e-09	-0.792858
134421183	chr6:134421183:C:T	3.38168e-85	-1.13622e-09	-1.55033	2.36547e-08	-1.13622e-09	-1.7157
134421583	chr6:134421583:G:A	2.34095e-86	-2.32785	-1.89288	1.7913e-09	-2.43257	-1.86375
134421613	chr6:134421613:G:A	2.13964e-85	-1.13622e-09	-2.00806	1.78908e-08	-1.13622e-09	-1.99498
134422032	chr6:134422032:G:GA	2.01601e-86	-2.42844	-1.94173	1.4339e-09	-2.52832	-1.99054
134422143	chr6:134422143:TTATTTATTTATG:T	4.15332e-85	-1.13622e-09	-1.34479	3.13436e-08	-1.13622e-09	-1.43425
134422253	chr6:134422253:C:G	1.20933e-85	-2.57863	-1.39409e-09	9.63739e-09	-2.61361	-1.39409e-09
134422254	chr6:134422254:C:T	2.00548e-86	-2.53143	-1.84397	1.42984e-09	-2.60349	-1.91821
134422758	chr6:134422758:G:A	6.5168e-86	-1.19968	-1.99723	3.42199e-09	-1.72602	-1.92301
134422772	chr6:134422772:T:C	4.27602e-86	-1.60048	-2.01778	2.17937e-09	-2.16053	-1.93969
134423046	chr6:134423046:A:G	1.66818e-86	-2.70394	-1.85561	3.50247e-09	-1.6281	-1.9977
134423136	chr6:134423136:A:G	1.07853e-85	-2.6931	-1.39409e-09	8.88138e-09	-2.6953	-1.39409e-09
134423627	chr6:134423627:G:A	2.91385e-85	-1.13622e-09	-1.69922	2.18757e-08	-1.13622e-09	-1.79388
134423725	chr6:134423725:T:G	1.62839e-86	-2.70725	-1.87644	3.30179e-09	-1.67821	-2.00658
134424187	chr6:134424187:T:A	2.29458e-86	-2.52036	-1.72037	1.59319e-09	-2.59455	-1.81897
134424688	chr6:134424688:A:G	1.50175e-86	-2.69619	-1.96846	1.285e-09	-2.70393	-1.92457
134424691	chr6:134424691:C:T	2.39882e-85	-1.13622e-09	-1.89373	1.80476e-08	-1.13622e-09	-1.98625
134424692	chr6:134424692:A:G	8.34006e-86	-1.18597	-1.76424	5.54037e-09	-1.6506	-1.5166
134424915	chr6:134424915:T:C	5.54864e-86	-2.00709	-1.35064	2.27242e-09	-2.33567	-1.72274
134425312	chr6:134425312:C:T	2.25098e-85	-1.13622e-09	-1.95733	1.95549e-08	-1.13622e-09	-1.90604
134425344	chr6:134425344:G:A	2.16515e-85	-1.13622e-09	-1.99621	1.74474e-08	-1.13622e-09	-2.02007
134425740	chr6:134425740:G:A	6.48934e-86	-1.69679	-1.50434	7.03828e-08	0.874184	-1.4995
134425773	chr6:134425773:A:G	3.27374e-85	-1.13622e-09	-1.58277	1.96634e-08	-1.13622e-09	-1.9005
134425800	chr6:134425800:C:T	2.14715e-85	-1.13622e-09	-2.00456	1.78764e-08	-1.13622e-09	-1.99578
134425945	chr6:134425945:C:CA	4.75902e-85	-1.13622e-09	-1.20866	3.81953e-08	-1.13622e-09	-1.23655
134425950	chr6:134425950:C:A	1.67222e-86	-2.66812	-1.88902	1.8914e-09	-2.22225	-2.01969
134426666	chr6:134426666:C:G	2.2037e-85	-1.14101	-0.837548	9.01177e-09	-1.83489	-0.845838
134426861	chr6:134426861:A:G	3.00068e-85	-1.13622e-09	-1.66986	2.18704e-08	-1.13622e-09	-1.79412
134426924	chr6:134426924:G:A	1.7835e-86	-2.5624	-1.9303	1.32259e-09	-2.67357	-1.9261
134427256	chr6:134427256:T:C	8.0573e-85	-1.13622e-09	-0.682122	6.6558e-08	-1.13622e-09	-0.681186
134427440	chr6:134427440:C:T	2.26839e-85	-1.13622e-09	-1.94963	1.97214e-08	-1.13622e-09	-1.89756
134427528	chr6:134427528:A:C	2.68103e-86	-2.12536	-1.95972	1.31963e-09	-2.64081	-1.96109
134427644	chr6:134427644:A:C	1.07391e-85	-2.69739	-1.39409e-09	8.89006e-09	-2.69433	-1.39409e-09
134427936	chr6:134427936:T:A	4.53357e-86	-1.65256	-1.90721	1.26511e-09	-2.70153	-1.94258
134428082	chr6:134428082:C:T	1.99597e-85	-0.0872486	-1.99032	6.02402e-09	-1.1005	-1.983
134428183	chr6:134428183:C:T	4.45982e-86	-1.68601	-1.89016	1.28052e-09	-2.70412	-1.92787
134428220	chr6:134428220:TAAAAC:T	3.90062e-86	-1.69132	-2.01883	1.44523e-09	-2.50069	-2.0103
134428426	chr6:134428426:A:G	2.95747e-86	-2.01098	-1.97597	1.35394e-09	-2.5996	-1.97664
134428458	chr6:134428458:G:A	1.98068e-84	-1.13622e-09	0.217327	1.6296e-07	-1.13622e-09	0.214244
134428559	chr6:134428559:T:C	2.21429e-85	-1.13622e-09	-1.97377	1.9074e-08	-1.13622e-09	-1.93093
134428745	chr6:134428745:A:G	2.51869e-85	-1.13622e-09	-1.84496	2.04881e-08	-1.13622e-09	-1.85942
134428840	chr6:134428840:C:T	2.98661e-85	-1.13622e-09	-1.67456	2.64104e-08	-1.13622e-09	-1.6055
134428899	chr6:134428899:A:G	2.22154e-85	-1.13622e-09	-1.9705	1.91628e-08	-1.13622e-09	-1.92629
134429217	chr6:134429217:T:C	2.14965e-85	-1.13622e-09	-2.0034	1.81781e-08	-1.13622e-09	-1.97904
134429237	chr6:134429237:T:G	3.30522e-85	-1.13622e-09	-1.5732	3.27614e-08	-1.13622e-09	-1.39001
134429476	chr6:134429476:C:T	2.14093e-85	-1.13622e-09	-2.00746	1.80588e-08	-1.13622e-09	-1.98563
134429569	chr6:134429569:G:A	2.18159e-85	-1.13622e-09	-1.98865	1.88787e-08	-1.13622e-09	-1.94122
134429648	chr6:134429648:T:C	2.1253e-85	-1.13622e-09	-2.01479	1.7835e-08	-1.13622e-09	-1.9981
134430276	chr6:134430276:C:T	2.82834e-85	-1.13622e-09	-1.72901	2.33101e-08	-1.13622e-09	-1.73037
134430597	chr6:134430597:C:T	6.3517e-85	-1.13622e-09	-0.919978	3.6086e-08	-1.13622e-09	-1.29336
134430828	chr6:134430828:C:A	7.99325e-85	-1.13622e-09	-0.690103	7.37711e-08	-1.13622e-09	-0.578293
134430970	chr6:134430970:T:C	2.14681e-85	-1.13622e-09	-2.00472	1.75644e-08	-1.13622e-09	-2.01339
134431203	chr6:134431203:C:G	1.08608e-85	-2.68613	-1.39409e-09	8.92283e-09	-2.69065	-1.39409e-09
134431388	chr6:134431388:C:T	3.4967e-85	-1.13622e-09	-1.51688	2.37566e-08	-1.13622e-09	-1.7114
134431448	chr6:134431448:C:T	6.21151e-85	-1.13622e-09	-0.942297	5.25231e-08	-1.13622e-09	-0.918007
134431488	chr6:134431488:C:T	2.65396e-86	-2.57157	-1.52366	4.27984e-09	-2.42451	-1.00083
134431792	chr6:134431792:T:C	2.543e-85	-0.84004	-0.995317	6.86944e-09	-1.73627	-1.2159
134432086	chr6:134432086:C:T	2.43813e-86	-2.43564	-1.74441	1.61705e-09	-2.46003	-1.93863
134432200	chr6:134432200:A:G	7.41474e-85	-1.86288	1.09765	3.36545e-08	-2.54703	1.18391
134432242	chr6:134432242:G:C	2.17311e-85	-1.92126	-0.0712825	8.50515e-09	-2.58946	-0.149129
134432336	chr6:134432336:A:T	2.38466e-85	-1.13622e-09	-1.89964	1.76939e-08	-1.13622e-09	-2.00604
134432379	chr6:134432379:A:G	3.98501e-86	-1.66864	-2.02011	1.49438e-09	-2.46018	-2.01737
134432454	chr6:134432454:T:C	1.26883e-85	-2.5306	-1.39409e-09	1.06949e-08	-2.5095	-1.39409e-09
134432692	chr6:134432692:C:T	2.75119e-86	-2.31887	-1.74038	1.28085e-09	-2.70974	-1.92199
134432785	chr6:134432785:T:G	3.83735e-85	-1.13622e-09	-1.42392	2.67172e-08	-1.13622e-09	-1.59395
134433315	chr6:134433315:C:T	2.53256e-85	-1.13622e-09	-1.83947	3.32556e-08	-1.13622e-09	-1.37504
134433320	chr6:134433320:C:T	2.79814e-85	-1.13622e-09	-1.73975	2.33021e-08	-1.13622e-09	-1.73072
134433371	chr6:134433371:A:G	3.02891e-85	-1.13622e-09	-1.6605	2.73581e-08	-1.13622e-09	-1.57025
134433418	chr6:134433418:G:C	3.00402e-85	-1.13622e-09	-1.66875	2.71434e-08	-1.13622e-09	-1.57812
134433477	chr6:134433477:C:T	1.25233e-84	-1.13622e-09	-0.241107	1.1693e-07	-1.13622e-09	-0.117683
134433580	chr6:134433580:A:T	1.31328e-85	-2.09248	-0.403688	6.13363e-09	-2.63379	-0.431679
134433831	chr6:134433831:A:G	1.34483e-85	-0.478166	-1.99427	4.33744e-09	-1.39699	-2.01498
134434128	chr6:134434128:C:T	2.69931e-85	-1.13622e-09	-1.7757	2.31894e-08	-1.13622e-09	-1.73557
134434270	chr6:134434270:T:G	1.3076e-84	-1.13622e-09	-0.197919	1.20071e-07	-1.13622e-09	-0.0911803
134435123	chr6:134435123:C:T	5.16175e-85	-1.13622e-09	-1.12743	4.60722e-08	-1.13622e-09	-1.04905
134435401	chr6:134435401:G:A	2.92808e-85	-1.13622e-09	-1.69435	2.63984e-08	-1.13622e-09	-1.60596
134435456	chr6:134435456:A:G	1.00154e-84	-1.13622e-09	-0.464577	2.62443e-07	-1.13622e-09	0.690774
134435606	chr6:134435606:A:T	1.62557e-85	-0.484977	-1.79787	4.29598e-09	-1.53108	-1.8905
134435989	chr6:134435989:C:T	2.5978e-85	-1.13622e-09	-1.81403	3.23015e-08	-1.13622e-09	-1.40414
134436358	chr6:134436358:A:G	6.20934e-85	-1.13622e-09	-0.942647	5.60649e-08	-1.13622e-09	-0.85275
134436653	chr6:134436653:T:C	5.2483e-85	-2.22397	1.11317	1.84116e-08	-2.70934	0.743065
134436696	chr6:134436696:C:T	1.46681e-85	-2.38561	-1.39409e-09	3.80552e-08	-1.24022	-1.39409e-09
134436772	chr6:134436772:T:C	8.27185e-85	-1.13622e-09	-0.655842	7.96839e-08	-1.13622e-09	-0.501191
134436838	chr6:134436838:T:C	1.2109e-85	-2.57733	-1.39409e-09	9.30342e-09	-2.64888	-1.39409e-09
134436916	chr6:134436916:G:T	3.52454e-85	-1.13622e-09	-1.50895	3.16442e-08	-1.13622e-09	-1.4247
134437175	chr6:134437175:A:T	3.97921e-86	-2.46371	-1.2265	2.48746e-09	-2.70964	-1.25836
134437298	chr6:134437298:A:T	1.18028e-85	-2.60295	-1.39409e-09	9.5114e-09	-2.62677	-1.39409e-09
134437342	chr6:134437342:G:A	4.30435e-86	-2.44283	-1.16883	2.65411e-09	-2.70991	-1.19324
134438576	chr6:134438576:G:A	1.47133e-85	-2.38254	-1.39409e-09	9.77983e-09	-2.59894	-1.39409e-09
134438625	chr6:134438625:A:T	2.23226e-85	-1.13622e-09	-1.96568	1.8081e-08	-1.13622e-09	-1.9844
134438858	chr6:134438858:G:A	1.20567e-85	-0.898908	-1.68276	3.03297e-09	-1.92328	-1.84644
134439031	chr6:134439031:G:A	2.2353e-85	-1.13622e-09	-1.96432	1.81366e-08	-1.13622e-09	-1.98133
134439054	chr6:134439054:G:A	2.13802e-85	-1.13622e-09	-2.00882	1.79319e-08	-1.13622e-09	-1.99268
134439132	chr6:134439132:A:T	2.99472e-85	-1.13622e-09	-1.67185	2.30445e-08	-1.13622e-09	-1.74183
134439161	chr6:134439161:C:T	2.40782e-86	-2.65595	-1.53661	1.26908e-09	-2.7099	-1.93107
134439166	chr6:134439166:C:T	2.11268e-86	-2.38139	-1.94194	1.57605e-09	-2.42382	-2.00052
134439276	chr6:134439276:A:G	2.4712e-85	-1.13622e-09	-1.864	2.10504e-08	-1.13622e-09	-1.83234
134439315	chr6:134439315:A:G	2.33221e-85	-1.13622e-09	-1.92188	1.90798e-08	-1.13622e-09	-1.93063
134439547	chr6:134439547:T:C	1.77314e-86	-2.50345	-1.99509	1.34893e-09	-2.56355	-2.0164
134439637	chr6:134439637:T:C	2.55775e-85	-2.12264	0.293067	8.29799e-09	-2.6612	-0.102043
134439952	chr6:134439952:AG:A	2.40879e-85	-0.0438449	-1.84573	4.33683e-09	-1.45983	-1.95228
134439978	chr6:134439978:G:A	2.80031e-85	-2.07796	0.338983	8.89653e-09	-2.64809	-0.0455056
134440127	chr6:134440127:A:C	6.0359e-85	-1.13622e-09	-0.970976	5.71136e-08	-1.13622e-09	-0.834216
134440160	chr6:134440160:G:A	2.46429e-85	-1.13622e-09	-1.8668	2.31336e-08	-1.13622e-09	-1.73798
134440283	chr6:134440283:C:T	2.96248e-85	-1.13622e-09	-1.68267	2.14401e-08	-1.13622e-09	-1.814
134440346	chr6:134440346:G:A	2.5888e-86	-2.6933	-1.4268	2.50999e-09	-2.25726	-1.70172
134440622	chr6:134440622:C:T	6.04556e-85	-1.13622e-09	-0.969376	5.72192e-08	-1.13622e-09	-0.83237
134440833	chr6:134440833:C:T	1.43063e-85	-2.41059	-1.39409e-09	1.16511e-08	-2.42386	-1.39409e-09
134440888	chr6:134440888:AC:A	1.26077e-84	-1.13622e-09	-0.23439	1.25496e-07	-1.13622e-09	-0.0469893
134440904	chr6:134440904:C:T	3.61891e-85	-1.13622e-09	-1.48253	3.03299e-08	-1.13622e-09	-1.46713
134441088	chr6:134441088:T:C	6.19651e-86	-2.31032	-0.936975	3.30223e-09	-2.70407	-0.980588
134441383	chr6:134441383:A:G	3.70702e-85	-1.13622e-09	-1.45847	3.10664e-08	-1.13622e-09	-1.44313
134441421	chr6:134441421:A:G	3.85593e-85	-1.13622e-09	-1.41909	2.88669e-08	-1.13622e-09	-1.51657
134441696	chr6:134441696:G:A	2.11513e-85	-1.13622e-09	-2.01958	1.78267e-08	-1.13622e-09	-1.99856
134442372	chr6:134442372:C:A	3.66511e-85	-1.13622e-09	-1.46984	2.75642e-08	-1.13622e-09	-1.56274
134442533	chr6:134442533:C:A	3.77935e-85	-1.13622e-09	-1.43915	2.83501e-08	-1.13622e-09	-1.53463
134442542	chr6:134442542:T:A	5.38687e-86	-2.37381	-1.01351	3.05749e-09	-2.70888	-1.05279
134442555	chr6:134442555:C:T	5.55198e-86	-2.34949	-1.00764	3.08153e-09	-2.70712	-1.04671
134442585	chr6:134442585:A:G	1.17288e-85	-2.60924	-1.39409e-09	9.57396e-09	-2.62021	-1.39409e-09
134442866	chr6:134442866:G:A	5.5532e-86	-2.33894	-1.01797	3.04764e-09	-2.70612	-1.05877
134442898	chr6:134442898:C:T	3.27299e-86	-2.55958	-1.326	2.41904e-09	-2.70385	-1.29204
134443046	chr6:134443046:T:C	5.62722e-86	-2.33014	-1.01353	3.06545e-09	-2.70513	-1.05393
134443115	chr6:134443115:A:G	5.51049e-86	-2.34295	-1.02168	3.03744e-09	-2.70647	-1.06177
134443162	chr6:134443162:C:T	5.55832e-86	-2.33352	-1.02247	3.03794e-09	-2.70553	-1.06255
134443249	chr6:134443249:C:T	5.32315e-86	-2.35097	-1.04825	2.95678e-09	-2.70722	-1.08793
134443311	chr6:134443311:G:C	5.63788e-86	-2.34949	-0.992289	3.12381e-09	-2.70709	-1.03311
134443403	chr6:134443403:C:G	2.32954e-85	-1.13622e-09	-1.92303	1.90171e-08	-1.13622e-09	-1.93392
134443517	chr6:134443517:T:C	5.63854e-86	-2.33234	-1.00933	3.08116e-09	-2.70535	-1.04861
134443550	chr6:134443550:T:G	2.14475e-85	-1.13622e-09	-2.00568	1.82027e-08	-1.13622e-09	-1.97769
134443709	chr6:134443709:T:C	2.01781e-86	-2.61639	-1.75288	5.09944e-09	-1.69565	-1.55448
134443710	chr6:134443710:T:C	5.351e-86	-2.32716	-1.06684	2.91052e-09	-2.70504	-1.10589
134443740	chr6:134443740:C:T	5.55245e-86	-2.33237	-1.02468	3.03116e-09	-2.70558	-1.06474
134443796	chr6:134443796:A:G	4.02635e-86	-1.76706	-1.91137	2.00171e-09	-2.37982	-1.80544
134443832	chr6:134443832:T:C	5.60853e-86	-2.29906	-1.04794	2.97185e-09	-2.70148	-1.0886
134443923	chr6:134443923:T:C	4.04132e-86	-1.74634	-1.92837	1.98635e-09	-2.36174	-1.83122
134443928	chr6:134443928:G:A	2.31537e-85	-1.13622e-09	-1.92913	1.93241e-08	-1.13622e-09	-1.91791
134443937	chr6:134443937:A:T	1.441e-85	-2.40336	-1.39409e-09	2.04861e-08	-1.85951	-1.39409e-09
134443994	chr6:134443994:G:A	2.11756e-85	-1.13622e-09	-2.01844	1.76643e-08	-1.13622e-09	-2.00771
134444054	chr6:134444054:A:G	3.70938e-85	-1.13622e-09	-1.45784	3.45126e-08	-1.13622e-09	-1.33793
134444298	chr6:134444298:G:A	2.77529e-85	-1.13622e-09	-1.74795	2.41979e-08	-1.13622e-09	-1.69299
134444353	chr6:134444353:C:T	2.13157e-85	-1.13622e-09	-2.01184	1.74716e-08	-1.13622e-09	-2.01868
134444615	chr6:134444615:T:C	1.58385e-86	-2.59158	-2.01984	1.32727e-09	-2.57612	-2.02002
134444619	chr6:134444619:T:C	3.52507e-85	-1.13622e-09	-1.5088	2.66095e-08	-1.13622e-09	-1.59799
134444731	chr6:134444731:C:T	5.05885e-86	-2.3891	-1.06105	2.90378e-09	-2.70958	-1.10366
134444913	chr6:134444913:G:A	5.17449e-86	-2.34667	-1.08088	2.87294e-09	-2.70699	-1.11693
134444940	chr6:134444940:G:A	2.4366e-85	-1.13622e-09	-1.8781	2.04877e-08	-1.13622e-09	-1.85944
134445232	chr6:134445232:TTA:T	3.70929e-85	-1.13622e-09	-1.45786	3.10861e-08	-1.13622e-09	-1.4425
134445337	chr6:134445337:C:T	1.9205e-86	-2.6295	-1.7892	1.46648e-09	-2.64798	-1.84841
134445503	chr6:134445503:A:C	2.29643e-85	-1.13622e-09	-1.93734	1.91434e-08	-1.13622e-09	-1.9273
134445508	chr6:134445508:G:C	2.18612e-85	-1.13622e-09	-1.98657	1.78286e-08	-1.13622e-09	-1.99846
134445584	chr6:134445584:TTTTTTTTC:T	3.90953e-85	-1.13622e-09	-1.40528	3.1841e-08	-1.13622e-09	-1.41851
134445605	chr6:134445605:G:A	6.97855e-86	-2.37482	-0.753622	3.90885e-09	-2.70797	-0.808045
134445615	chr6:134445615:C:T	4.64576e-86	-2.49117	-1.04416	2.98224e-09	-2.70434	-1.08225
134445690	chr6:134445690:C:A	2.78901e-85	-1.13622e-09	-1.74301	2.35249e-08	-1.13622e-09	-1.7212
134445697	chr6:134445697:G:A	5.47445e-86	-1.62384	-1.74735	2.53062e-09	-2.30544	-1.64535
134445735	chr6:134445735:C:T	6.53313e-86	-2.30303	-0.891366	3.4582e-09	-2.70207	-0.936445
134445977	chr6:134445977:T:C	2.33006e-85	-1.13622e-09	-1.92281	1.90193e-08	-1.13622e-09	-1.93381
134445986	chr6:134445986:C:T	6.34843e-86	-2.34097	-0.882106	3.4759e-09	-2.70682	-0.926588
134446030	chr6:134446030:A:G	2.38094e-85	-1.13622e-09	-1.9012	1.99881e-08	-1.13622e-09	-1.88412
134446127	chr6:134446127:G:A	6.34998e-86	-2.33577	-0.887068	3.46068e-09	-2.70619	-0.931602
134446299	chr6:134446299:G:A	1.82001e-85	-2.16986	-1.39409e-09	8.87896e-09	-2.69558	-1.39409e-09
134446357	chr6:134446357:T:C	4.90096e-86	-2.32798	-1.15387	2.64422e-09	-2.70538	-1.20151
134446419	chr6:134446419:G:A	8.73286e-86	-2.45379	-0.450398	5.41356e-09	-2.70888	-0.481476
134446432	chr6:134446432:C:T	6.20718e-86	-2.34225	-0.90333	3.39763e-09	-2.70686	-0.94932
134446623	chr6:134446623:A:G	6.78953e-86	-2.34054	-0.815364	3.70423e-09	-2.70662	-0.863165
134446958	chr6:134446958:A:C	6.06277e-86	-2.33609	-0.933028	3.29615e-09	-2.70621	-0.980291
134446993	chr6:134446993:A:T	6.00384e-86	-2.31265	-0.966233	3.19486e-09	-2.70354	-1.01418
134447086	chr6:134447086:C:A	4.80748e-86	-2.4059	-1.09522	2.83353e-09	-2.70508	-1.13266
134447144	chr6:134447144:A:G	1.52538e-86	-2.66108	-1.98796	1.20989e-09	-2.67806	-2.01067
134447150	chr6:134447150:C:T	4.84876e-86	-2.40351	-1.08905	2.84874e-09	-2.70473	-1.12766
134447332	chr6:134447332:T:C	5.05685e-86	-2.41042	-1.04012	2.97969e-09	-2.70556	-1.08188
134447459	chr6:134447459:A:G	4.85751e-86	-2.40896	-1.0818	2.85649e-09	-2.70546	-1.12421
134447721	chr6:134447721:G:C	2.28421e-85	-1.13622e-09	-1.94268	1.86721e-08	-1.13622e-09	-1.95223
134447789	chr6:134447789:C:T	3.50556e-85	-1.13622e-09	-1.51435	2.9371e-08	-1.13622e-09	-1.49925
134447875	chr6:134447875:G:A	5.28074e-86	-2.37543	-1.03179	3.01666e-09	-2.70043	-1.07468
134448687	chr6:134448687:A:G	4.84093e-86	-2.39155	-1.10263	2.80357e-09	-2.70303	-1.14534
134448838	chr6:134448838:A:G	1.2749e-85	-2.52583	-1.39409e-09	1.09941e-08	-2.4819	-1.39409e-09
134448856	chr6:134448856:G:A	5.1621e-86	-2.38994	-1.04	2.98514e-09	-2.70276	-1.08285
134448929	chr6:134448929:T:C	3.52727e-85	-1.13622e-09	-1.50818	3.35272e-08	-1.13622e-09	-1.3669
134449059	chr6:134449059:T:C	2.73594e-85	-1.13622e-09	-1.76222	2.32531e-08	-1.13622e-09	-1.73282
134449167	chr6:134449167:G:A	3.81586e-85	-1.13622e-09	-1.42954	2.97001e-08	-1.13622e-09	-1.48811
134449189	chr6:134449189:C:T	3.64424e-85	-1.13622e-09	-1.47555	3.05507e-08	-1.13622e-09	-1.45987
134449334	chr6:134449334:A:T	1.51516e-86	-2.64397	-2.01179	1.27316e-09	-2.63071	-2.00705
134449499	chr6:134449499:A:G	3.75184e-85	-1.13622e-09	-1.44645	2.81377e-08	-1.13622e-09	-1.54215
134449661	chr6:134449661:C:T	2.27217e-86	-2.66129	-1.58926	2.20373e-09	-2.69178	-1.39733
134449701	chr6:134449701:G:C	3.498e-85	-1.13622e-09	-1.51651	2.93077e-08	-1.13622e-09	-1.50141
134449803	chr6:134449803:A:G	6.25204e-86	-1.74627	-1.4921	2.38466e-09	-2.67243	-1.33777
134449887	chr6:134449887:A:T	1.75642e-84	-1.13622e-09	0.0971593	1.23137e-07	-1.13622e-09	-0.0659591
134450188	chr6:134450188:G:C	2.66979e-85	-1.13622e-09	-1.7867	1.99963e-08	-1.13622e-09	-1.88371
134450215	chr6:134450215:G:A	2.62608e-85	-1.13622e-09	-1.80321	2.2098e-08	-1.13622e-09	-1.78377
134450324	chr6:134450324:G:A	7.50735e-85	-1.13622e-09	-0.752818	7.18163e-08	-1.13622e-09	-0.605147
134450462	chr6:134450462:T:C	2.4807e-85	-1.13622e-09	-1.86016	1.88296e-08	-1.13622e-09	-1.94383
134450465	chr6:134450465:G:A	2.28218e-85	-1.13622e-09	-1.94357	1.86563e-08	-1.13622e-09	-1.95308
134450866	chr6:134450866:ATTTG:A	5.82937e-85	-1.13622e-09	-1.00579	4.16124e-08	-1.13622e-09	-1.15086
134451186	chr6:134451186:T:A	1.62731e-84	-1.13622e-09	0.0208152	1.87113e-07	-1.13622e-09	0.352453
134451497	chr6:134451497:AC:A	6.40262e-86	-2.31134	-0.903239	3.45884e-09	-2.6869	-0.95143
134451568	chr6:134451568:T:A	7.179e-86	-2.37203	-0.728091	3.89315e-09	-2.70054	-0.819506
134451737	chr6:134451737:G:T	3.09076e-86	-2.46478	-1.47808	1.79262e-09	-2.70942	-1.58616
134451875	chr6:134451875:C:T	2.3071e-85	-1.13622e-09	-1.93271	1.9362e-08	-1.13622e-09	-1.91595
134451909	chr6:134451909:T:C	2.84019e-85	-1.13622e-09	-1.72483	2.19774e-08	-1.13622e-09	-1.78924
134452089	chr6:134452089:C:T	5.82988e-86	-2.17588	-1.13241	2.26086e-09	-2.64518	-1.41833
134452270	chr6:134452270:T:C	1.74358e-86	-2.63781	-1.87753	1.32573e-09	-2.69715	-1.90014
134452453	chr6:134452453:A:G	2.86458e-85	-1.13622e-09	-1.71628	2.21441e-08	-1.13622e-09	-1.78169
134453070	chr6:134453070:T:A	3.42103e-86	-2.45218	-1.38916	1.95726e-09	-2.7086	-1.49912
134453083	chr6:134453083:C:T	1.5648e-86	-2.60578	-2.01775	1.25426e-09	-2.63287	-2.01984
134453176	chr6:134453176:T:A	3.42051e-86	-2.4631	-1.3784	1.97442e-09	-2.70928	-1.4897
134453316	chr6:134453316:A:C	5.81627e-86	-2.14427	-1.16635	2.24639e-09	-2.63285	-1.43709
134453397	chr6:134453397:A:G	3.41979e-86	-2.45152	-1.39019	1.95578e-09	-2.7086	-1.49987
134453439	chr6:134453439:G:A	1.48677e-86	-2.69329	-1.9814	1.32966e-09	-2.66317	-1.93117
134453547	chr6:134453547:T:C	3.28932e-86	-2.48095	-1.39965	1.9273e-09	-2.7099	-1.51324
134453677	chr6:134453677:C:A	1.68618e-86	-2.66105	-1.88777	1.33412e-09	-2.68597	-1.90502
134453678	chr6:134453678:A:G	2.97871e-85	-1.13622e-09	-1.67721	2.20711e-08	-1.13622e-09	-1.78499
134453899	chr6:134453899:G:C	1.57434e-86	-2.61797	-1.99948	1.32579e-09	-2.60521	-1.99204
134453987	chr6:134453987:A:G	2.28328e-85	-1.13622e-09	-1.94309	1.86648e-08	-1.13622e-09	-1.95262
134454154	chr6:134454154:T:C	2.56963e-85	-1.13622e-09	-1.82494	2.03213e-08	-1.13622e-09	-1.86759
134454181	chr6:134454181:T:C	2.92205e-85	-1.13622e-09	-1.69641	2.25333e-08	-1.13622e-09	-1.76427
134454246	chr6:134454246:A:C	2.19086e-85	-1.13622e-09	-1.98441	1.75722e-08	-1.13622e-09	-2.01294
134454341	chr6:134454341:G:A	5.93405e-86	-2.15825	-1.13233	2.30112e-09	-2.63797	-1.40789
134454367	chr6:134454367:C:A	6.48971e-86	-2.12468	-1.07639	2.43173e-09	-2.62597	-1.36469
134455327	chr6:134455327:C:T	2.28933e-85	-1.13622e-09	-1.94044	1.86978e-08	-1.13622e-09	-1.95085
134455441	chr6:134455441:T:C	2.40017e-85	-1.13622e-09	-1.89316	1.84253e-08	-1.13622e-09	-1.96553
134456025	chr6:134456025:T:C	2.90677e-85	-1.13622e-09	-1.70166	2.15336e-08	-1.13622e-09	-1.80964
134456170	chr6:134456170:G:A	1.0763e-85	-2.69517	-1.39409e-09	9.90781e-09	-2.58594	-1.39409e-09
134456777	chr6:134456777:A:G	5.29502e-85	-1.13622e-09	-1.10193	3.82198e-08	-1.13622e-09	-1.23591
134456796	chr6:134456796:T:C	1.49418e-86	-2.65696	-2.01275	1.20662e-09	-2.69242	-1.99901
134457405	chr6:134457405:A:G	1.65039e-86	-2.58078	-1.98949	1.18423e-09	-2.70912	-2.00104
134457758	chr6:134457758:T:C	3.13644e-86	-2.43759	-1.4906	1.77569e-09	-2.70747	-1.5976
134458167	chr6:134458167:T:A	2.1602e-85	-1.13622e-09	-1.9985	1.74481e-08	-1.13622e-09	-2.02003
134458420	chr6:134458420:C:T	2.19827e-85	-1.13622e-09	-1.98103	1.79995e-08	-1.13622e-09	-1.98891
134458448	chr6:134458448:A:C	3.93694e-85	-1.3983	-1.39409e-09	3.36291e-08	-1.36387	-1.39409e-09
134458479	chr6:134458479:C:T	4.49036e-85	-1.13622e-09	-1.26677	3.94514e-08	-1.13622e-09	-1.20419
134458493	chr6:134458493:T:C	2.1602e-85	-1.13622e-09	-1.9985	1.74481e-08	-1.13622e-09	-2.02003
134459008	chr6:134459008:G:A	2.11996e-85	-1.13622e-09	-2.0173	1.76013e-08	-1.13622e-09	-2.01128
134459056	chr6:134459056:T:C	3.21048e-85	-1.13622e-09	-1.60228	2.54746e-08	-1.13622e-09	-1.64158
134459060	chr6:134459060:C:T	1.20134e-85	-2.08521	-0.500053	4.30563e-09	-2.61581	-0.803524
134459137	chr6:134459137:T:C	1.66673e-86	-2.55633	-2.00409	1.16873e-09	-2.7099	-2.01344
134459413	chr6:134459413:C:T	1.01179e-84	-1.13622e-09	-0.454396	9.91797e-08	-1.13622e-09	-0.282326
134459419	chr6:134459419:C:A	3.8641e-85	-1.13622e-09	-1.41697	3.72867e-08	-1.13622e-09	-1.26062
134459473	chr6:134459473:T:C	4.10985e-86	-1.70102	-1.95688	1.89606e-09	-2.34693	-1.89255
134459507	chr6:134459507:C:T	1.7991e-86	-2.4904	-1.9936	1.18422e-09	-2.7043	-2.00588
134459608	chr6:134459608:C:T	4.21989e-85	-1.13622e-09	-1.32889	3.23595e-08	-1.13622e-09	-1.40235
134459613	chr6:134459613:T:C	2.30434e-86	-2.29746	-1.93903	1.2245e-09	-2.68731	-1.98942
134459727	chr6:134459727:GA:G	8.82543e-85	-1.13622e-09	-0.591063	8.59365e-08	-1.13622e-09	-0.42565
134459896	chr6:134459896:C:T	3.05326e-85	-1.13622e-09	-1.65249	2.65846e-08	-1.13622e-09	-1.59893
134459899	chr6:134459899:T:C	2.54022e-85	-1.13622e-09	-1.83645	1.89368e-08	-1.13622e-09	-1.93815
134460025	chr6:134460025:T:C	2.3801e-86	-2.27378	-1.93036	1.24003e-09	-2.68028	-1.98385
134460132	chr6:134460132:G:A	2.43051e-86	-2.25505	-1.92814	1.24753e-09	-2.67545	-1.98265
134460320	chr6:134460320:A:G	6.4248e-85	-1.13622e-09	-0.908535	4.80398e-08	-1.13622e-09	-1.00723
134460803	chr6:134460803:T:C	8.51934e-85	-1.13622e-09	-0.626362	7.92722e-08	-1.13622e-09	-0.506372
134461014	chr6:134461014:T:A	2.3429e-86	-2.27487	-1.94502	1.23243e-09	-2.67748	-1.99279
134461030	chr6:134461030:G:T	8.47913e-85	-1.13622e-09	-0.631093	7.88778e-08	-1.13622e-09	-0.51136
134461073	chr6:134461073:A:G	5.26783e-85	-1.13622e-09	-1.10708	4.4192e-08	-1.13622e-09	-1.09072
134461078	chr6:134461078:C:T	8.44473e-85	-1.13622e-09	-0.635158	7.85488e-08	-1.13622e-09	-0.51554
134461247	chr6:134461247:C:A	1.88299e-86	-2.46285	-1.97558	1.26135e-09	-2.70003	-1.94704
134461256	chr6:134461256:C:T	2.58087e-85	-1.13622e-09	-1.82057	2.13281e-08	-1.13622e-09	-1.81924
134461259	chr6:134461259:G:A	2.8588e-85	-1.13622e-09	-1.7183	2.48387e-08	-1.13622e-09	-1.66686
134461297	chr6:134461297:A:G	2.36694e-86	-2.65169	-1.55799	1.26479e-09	-2.70982	-1.93453
134461492	chr6:134461492:T:C	2.15532e-85	-1.13622e-09	-2.00076	1.7698e-08	-1.13622e-09	-2.00581
134461495	chr6:134461495:G:A	2.1166e-85	-1.13622e-09	-2.01889	1.75494e-08	-1.13622e-09	-2.01424
134461521	chr6:134461521:A:G	1.87142e-86	-2.46164	-1.98295	1.25008e-09	-2.69975	-1.95631
134461592	chr6:134461592:G:A	7.09923e-85	-1.13622e-09	-0.808714	5.16681e-08	-1.13622e-09	-0.934419
134461644	chr6:134461644:T:C	2.96237e-85	-1.13622e-09	-1.68271	2.17631e-08	-1.13622e-09	-1.79904
134461752	chr6:134461752:A:G	2.42931e-85	-1.13622e-09	-1.88109	1.93279e-08	-1.13622e-09	-1.91771
134461924	chr6:134461924:G:C	2.92877e-85	-1.13622e-09	-1.69412	2.06113e-08	-1.13622e-09	-1.85342
134461925	chr6:134461925:T:TG	2.58624e-85	-1.13622e-09	-1.8185	2.08771e-08	-1.13622e-09	-1.8406
134462346	chr6:134462346:T:A	2.00896e-86	-2.51695	-1.85671	1.46634e-09	-2.70849	-1.788
134462347	chr6:134462347:T:C	1.9253e-86	-2.53042	-1.88578	1.41419e-09	-2.70942	-1.82328
134462356	chr6:134462356:A:G	2.00682e-86	-2.5394	-1.83533	1.49731e-09	-2.70977	-1.76582
134462390	chr6:134462390:C:A	3.64758e-85	-1.13622e-09	-1.47464	2.81242e-08	-1.13622e-09	-1.54263
134462500	chr6:134462500:C:T	1.74233e-86	-2.5528	-1.96327	1.27164e-09	-2.7099	-1.92904
134462506	chr6:134462506:T:C	2.86676e-86	-2.31127	-1.70683	1.4278e-09	-2.70922	-1.8139
134462937	chr6:134462937:G:A	5.7639e-85	-1.13622e-09	-1.01709	4.56505e-08	-1.13622e-09	-1.05825
134463017	chr6:134463017:T:A	5.4944e-85	-1.13622e-09	-1.06497	4.34345e-08	-1.13622e-09	-1.10801
134463143	chr6:134463143:C:T	5.77796e-86	-1.57875	-1.73848	1.48787e-09	-2.53946	-1.94246
134463435	chr6:134463435:C:T	6.30923e-85	-1.13622e-09	-0.926687	4.98257e-08	-1.13622e-09	-0.970728
134463475	chr6:134463475:G:T	8.21971e-85	-0.843954	0.181788	1.21082e-08	-2.0933	-0.29207
134463592	chr6:134463592:AAG:A	4.30265e-86	-1.59924	-2.01282	1.68842e-09	-2.33907	-2.0164
134463908	chr6:134463908:G:A	5.22121e-85	-1.13622e-09	-1.11597	4.12617e-08	-1.13622e-09	-1.15932
134464134	chr6:134464134:G:C	1.74799e-86	-2.52215	-1.99067	1.40808e-09	-2.70948	-1.82755
134464167	chr6:134464167:C:G	8.05173e-85	-1.13622e-09	-0.682814	8.10772e-08	-1.13622e-09	-0.483858
134464195	chr6:134464195:C:A	2.24166e-86	-2.4301	-1.83397	1.2181e-09	-2.69844	-1.98353
134464288	chr6:134464288:C:T	1.83798e-86	-2.44962	-2.013	1.19569e-09	-2.70695	-1.99359
134464328	chr6:134464328:G:A	4.0549e-85	-1.13622e-09	-1.36877	3.11304e-08	-1.13622e-09	-1.44107
134464357	chr6:134464357:T:C	2.16365e-85	-1.13622e-09	-1.9969	1.83617e-08	-1.13622e-09	-1.96899
134464400	chr6:134464400:G:A	3.58223e-85	-1.13622e-09	-1.49272	2.80375e-08	-1.13622e-09	-1.54572
134464611	chr6:134464611:A:T	1.73332e-86	-2.54543	-1.97582	1.45547e-09	-2.70799	-1.79594
134465324	chr6:134465324:T:A	4.69522e-86	-1.57536	-1.94938	1.5453e-09	-2.42566	-2.01838
134465389	chr6:134465389:T:C	2.92268e-85	-1.13622e-09	-1.6962	2.55155e-08	-1.13622e-09	-1.63997
134465395	chr6:134465395:A:G	7.34161e-85	-1.13622e-09	-0.775142	5.32496e-08	-1.13622e-09	-0.904269
134465916	chr6:134465916:A:G	8.87005e-86	-1.2347	-1.6539	1.54521e-09	-2.49918	-1.94492
134465961	chr6:134465961:T:A	2.65011e-85	-1.13622e-09	-1.7941	2.33025e-08	-1.13622e-09	-1.7307
134466066	chr6:134466066:T:C	4.45854e-86	-1.58675	-1.98972	2.02435e-09	-2.37956	-1.79444
134466123	chr6:134466123:T:C	2.12404e-85	-1.13622e-09	-2.01538	1.98879e-08	-1.13622e-09	-1.88915
134466288	chr6:134466288:T:A	4.9752e-85	-1.13622e-09	-1.16423	4.84258e-08	-1.13622e-09	-0.999227
134466467	chr6:134466467:G:A	3.15105e-85	-1.13622e-09	-1.62096	3.18543e-08	-1.13622e-09	-1.41809
134466522	chr6:134466522:T:C	2.11475e-85	-1.13622e-09	-2.01976	1.74483e-08	-1.13622e-09	-2.02002
134467026	chr6:134467026:T:C	3.1744e-85	-1.13622e-09	-1.61358	3.2143e-08	-1.13622e-09	-1.40906
134467129	chr6:134467129:A:T	1.76274e-86	-2.5001	-2.00431	2.03365e-09	-2.27465	-1.89478
134467357	chr6:134467357:G:A	2.12414e-85	-1.13622e-09	-2.01533	1.75638e-08	-1.13622e-09	-2.01342
134467710	chr6:134467710:A:G	4.61696e-85	-1.13622e-09	-1.23896	4.48369e-08	-1.13622e-09	-1.07623
134467735	chr6:134467735:T:C	3.40378e-85	-1.13622e-09	-1.54381	2.9257e-08	-1.13622e-09	-1.50314
134467903	chr6:134467903:A:G	1.58031e-86	-2.66191	-1.95175	1.53663e-09	-2.43295	-2.01672
134467921	chr6:134467921:G:A	2.2599e-85	-1.13622e-09	-1.95338	1.83093e-08	-1.13622e-09	-1.97185
134468010	chr6:134468010:A:AT	1.58574e-86	-2.68951	-1.92072	1.5054e-09	-2.46018	-2.01003
134468270	chr6:134468270:G:A	2.11371e-86	-2.48255	-1.8403	1.88382e-09	-2.27761	-1.96835
134468570	chr6:134468570:C:T	2.93434e-84	-1.13622e-09	0.610367	2.43043e-07	-1.13622e-09	0.61398
134468672	chr6:134468672:T:C	1.94803e-86	-2.64488	-1.75959	1.65315e-09	-2.45401	-1.92257
134468744	chr6:134468744:C:T	8.84531e-86	-1.6285	-1.2629	2.20806e-09	-2.46956	-1.61758
134469167	chr6:134469167:T:C	2.83454e-86	-2.67871	-1.35069	2.80885e-09	-2.68328	-1.1632
134469230	chr6:134469230:T:C	1.54962e-86	-2.6951	-1.93818	1.40428e-09	-2.65169	-1.88804
134469326	chr6:134469326:C:G	2.76815e-85	-1.13622e-09	-1.75052	2.34126e-08	-1.13622e-09	-1.72599
134469345	chr6:134469345:C:T	1.59286e-86	-2.70011	-1.90564	1.60287e-09	-2.54977	-1.8577
134469384	chr6:134469384:T:A	3.23804e-85	-1.13622e-09	-1.59373	3.29249e-08	-1.13622e-09	-1.38503
134469650	chr6:134469650:C:T	2.18105e-85	-1.13622e-09	-1.9889	1.80533e-08	-1.13622e-09	-1.98593
134469662	chr6:134469662:T:C	1.88862e-86	-2.70991	-1.72553	1.83673e-09	-2.6214	-1.64987
134469834	chr6:134469834:TG:T	1.90347e-86	-2.7098	-1.7178	1.86137e-09	-2.61508	-1.64287
134469937	chr6:134469937:G:A	1.88738e-86	-2.7097	-1.7264	1.82026e-09	-2.63016	-1.65012
134469950	chr6:134469950:C:T	1.89062e-86	-2.7099	-1.72448	1.83302e-09	-2.62274	-1.65055
134470118	chr6:134470118:T:G	1.85995e-86	-2.70595	-1.74479	1.74035e-09	-2.65739	-1.66779
134470403	chr6:134470403:G:A	3.76808e-85	-1.13622e-09	-1.44213	3.02639e-08	-1.13622e-09	-1.4693
134470663	chr6:134470663:A:C	1.76448e-86	-2.67969	-1.82374	1.62427e-09	-2.63822	-1.75598
134470945	chr6:134470945:A:G	2.13101e-85	-1.13622e-09	-2.01211	1.75563e-08	-1.13622e-09	-2.01384
134471010	chr6:134471010:A:ATC	1.95997e-86	-2.51779	-1.88057	1.19197e-09	-2.70937	-1.99428
134471011	chr6:134471011:G:C	1.96082e-86	-2.51872	-1.8792	1.19276e-09	-2.70933	-1.99366
134471163	chr6:134471163:A:G	1.72536e-86	-2.67888	-1.84697	1.58989e-09	-2.63454	-1.78105
134471187	chr6:134471187:C:T	2.11751e-85	-1.13622e-09	-2.01846	1.74629e-08	-1.13622e-09	-2.01918
134471272	chr6:134471272:ATGT:A	3.98768e-85	-1.13622e-09	-1.38549	2.99838e-08	-1.13622e-09	-1.4786
134471597	chr6:134471597:C:T	4.50315e-85	-1.13622e-09	-1.26392	4.35951e-08	-1.13622e-09	-1.10431
134471646	chr6:134471646:T:C	8.77832e-86	-1.15437	-1.74463	3.93018e-09	-1.91086	-1.59972
134471697	chr6:134471697:C:T	3.42871e-84	-1.13622e-09	0.766069	2.82325e-07	-1.13622e-09	0.763799
134471788	chr6:134471788:G:A	1.5656e-86	-2.7099	-1.91312	1.49199e-09	-2.60008	-1.87907
134471790	chr6:134471790:G:A	1.61464e-83	-1.13622e-09	2.31558	1.71078e-06	-1.13622e-09	2.56544
134471846	chr6:134471846:T:C	1.62993e-86	-2.68916	-1.89359	1.52967e-09	-2.61858	-1.83562
134472193	chr6:134472193:G:A	4.0757e-85	-1.13622e-09	-1.36366	3.05785e-08	-1.13622e-09	-1.45896
134472415	chr6:134472415:G:A	2.21243e-85	-1.13622e-09	-1.97461	2.25891e-08	-1.13622e-09	-1.76179
134473104	chr6:134473104:A:G	3.90391e-86	-2.09571	-1.6136	2.97958e-09	-2.18147	-1.60601
134473293	chr6:134473293:T:A	6.70889e-85	-1.13622e-09	-0.865268	6.74321e-08	-1.13622e-09	-0.668139
134473512	chr6:134473512:T:C	1.87867e-86	-2.55748	-1.88324	1.19548e-09	-2.70452	-1.99619
134473685	chr6:134473685:A:G	3.12643e-85	-1.13622e-09	-1.62881	2.76567e-08	-1.13622e-09	-1.55939
134473693	chr6:134473693:A:G	1.07388e-85	-2.69743	-1.39409e-09	1.00474e-08	-2.57195	-1.39409e-09
134473810	chr6:134473810:G:A	6.8239e-86	-1.35563	-1.79523	3.1207e-09	-2.0869	-1.6543
134474021	chr6:134474021:G:C	2.75646e-86	-2.70291	-1.35443	1.60276e-09	-2.57533	-1.8322
134474704	chr6:134474704:A:T	3.08125e-86	-2.67857	-1.26738	2.79353e-09	-2.64086	-1.21109
134474905	chr6:134474905:C:T	1.46334e-86	-2.67059	-2.01997	1.47697e-09	-2.46951	-2.01976
134475424	chr6:134475424:G:A	2.84349e-85	-1.13622e-09	-1.72367	2.87979e-08	-1.13622e-09	-1.51896
134475438	chr6:134475438:T:G	2.25187e-85	-1.13622e-09	-1.95694	2.04732e-08	-1.13622e-09	-1.86015
134475485	chr6:134475485:G:T	2.95668e-85	-1.13622e-09	-1.68463	2.64818e-08	-1.13622e-09	-1.6028
134475585	chr6:134475585:G:C	2.2392e-85	-1.13622e-09	-1.96258	2.02809e-08	-1.13622e-09	-1.86958
134475623	chr6:134475623:A:T	2.82359e-85	-1.13622e-09	-1.73069	2.7905e-08	-1.13622e-09	-1.55045
134476272	chr6:134476272:C:T	8.73076e-85	-1.13622e-09	-0.601848	6.11974e-08	-1.13622e-09	-0.765155
134476487	chr6:134476487:G:A	4.04765e-85	-1.13622e-09	-1.37056	2.43276e-08	-1.13622e-09	-1.68765
134476533	chr6:134476533:T:A	4.18804e-85	-1.13622e-09	-1.33647	2.50602e-08	-1.13622e-09	-1.65798
134476775	chr6:134476775:T:A	3.11804e-86	-2.42603	-1.50806	3.14606e-09	-2.02404	-1.70907
134476799	chr6:134476799:A:AT	3.08729e-85	-1.13622e-09	-1.64141	2.63126e-08	-1.13622e-09	-1.60921
134476803	chr6:134476803:C:T	3.05487e-85	-1.13622e-09	-1.65196	2.60248e-08	-1.13622e-09	-1.62021
134477151	chr6:134477151:G:C	2.26504e-85	-1.13622e-09	-1.95111	1.87806e-08	-1.13622e-09	-1.94643
134477186	chr6:134477186:T:C	2.7047e-85	-1.13622e-09	-1.77371	2.29633e-08	-1.13622e-09	-1.74536
134477291	chr6:134477291:C:T	1.32208e-84	-1.13622e-09	-0.186906	8.3644e-08	-1.13622e-09	-0.45269
134477708	chr6:134477708:C:T	2.52715e-85	-1.13622e-09	-1.84161	2.1235e-08	-1.13622e-09	-1.82361
134478121	chr6:134478121:G:A	2.47824e-85	-1.13622e-09	-1.86115	1.83265e-08	-1.13622e-09	-1.97091
134478134	chr6:134478134:A:G	2.11854e-85	-1.13622e-09	-2.01797	1.75194e-08	-1.13622e-09	-2.01595
134478229	chr6:134478229:T:A	8.53996e-85	-1.13622e-09	-0.623945	4.94075e-08	-1.13622e-09	-0.979158
134478540	chr6:134478540:T:C	2.44447e-85	-1.13622e-09	-1.87487	2.0481e-08	-1.13622e-09	-1.85976
134478576	chr6:134478576:C:T	8.27642e-85	-1.13622e-09	-0.655291	4.82962e-08	-1.13622e-09	-1.00191
134478856	chr6:134478856:G:A	9.3291e-85	-1.13622e-09	-0.535562	5.40203e-08	-1.13622e-09	-0.8899
134479007	chr6:134479007:A:G	1.65278e-85	-2.26624	-1.39409e-09	5.33457e-08	-0.902467	-1.39409e-09
134479474	chr6:134479474:A:T	2.17025e-85	-1.13622e-09	-1.99386	1.75404e-08	-1.13622e-09	-2.01475
134479780	chr6:134479780:C:G	3.40155e-85	-1.13622e-09	-1.54447	3.56325e-08	-1.13622e-09	-1.306
134479835	chr6:134479835:A:G	2.4968e-85	-1.13622e-09	-1.85369	2.16767e-08	-1.13622e-09	-1.80302
134479967	chr6:134479967:G:A	2.97758e-85	-1.13622e-09	-1.67759	2.78768e-08	-1.13622e-09	-1.55147
134480066	chr6:134480066:C:T	1.49373e-86	-2.66864	-2.00137	1.2831e-09	-2.61495	-2.01503
134480127	chr6:134480127:A:G	2.21195e-85	-1.13622e-09	-1.97482	1.74546e-08	-1.13622e-09	-2.01965
134480442	chr6:134480442:C:T	1.62192e-86	-2.70493	-1.88275	1.41356e-09	-2.57057	-1.96258
134481035	chr6:134481035:T:C	1.70336e-86	-2.6676	-1.87109	1.73407e-09	-2.65784	-1.67094
134481179	chr6:134481179:G:A	2.72735e-86	-2.69063	-1.37733	3.51726e-09	-2.39672	-1.22485
134481632	chr6:134481632:A:G	2.40025e-84	-1.13622e-09	0.409459	1.55976e-07	-1.13622e-09	0.170444
134481909	chr6:134481909:G:A	3.8389e-85	-1.13622e-09	-1.42352	4.13837e-08	-1.13622e-09	-1.15637
134482202	chr6:134482202:G:A	6.91641e-85	-1.13622e-09	-0.834804	7.01758e-08	-1.13622e-09	-0.628256
134482286	chr6:134482286:C:T	3.70557e-85	-1.13622e-09	-1.45886	3.96012e-08	-1.13622e-09	-1.2004
134482451	chr6:134482451:C:CAA	1.48601e-86	-2.66039	-2.0148	1.43301e-09	-2.50472	-2.01476
134482620	chr6:134482620:A:G	1.50049e-86	-2.66312	-2.00237	1.40332e-09	-2.52045	-2.01996
134482874	chr6:134482874:T:C	1.49543e-86	-2.66428	-2.0046	1.57294e-09	-2.42134	-2.00497
134482886	chr6:134482886:G:A	3.36783e-85	-1.13622e-09	-1.55443	2.82823e-08	-1.13622e-09	-1.53702
134483303	chr6:134483303:C:T	1.86054e-86	-2.44479	-2.00563	1.53463e-09	-2.46725	-1.98372
134483997	chr6:134483997:G:T	2.42511e-86	-2.29006	-1.89535	2.48402e-09	-2.17712	-1.79226
134484111	chr6:134484111:C:G	2.13377e-85	-1.13622e-09	-2.01081	1.75646e-08	-1.13622e-09	-2.01338
134484219	chr6:134484219:C:A	2.31071e-85	-1.13622e-09	-1.93114	1.79759e-08	-1.13622e-09	-1.99023
134484372	chr6:134484372:GTTTTCAGTCTC:G	2.36955e-85	-1.13622e-09	-1.906	2.14495e-08	-1.13622e-09	-1.81356
134484562	chr6:134484562:C:T	3.37464e-86	-2.5341	-1.32089	4.48655e-09	-2.34222	-1.03595
134484570	chr6:134484570:A:G	2.12914e-85	-1.13622e-09	-2.01298	1.79438e-08	-1.13622e-09	-1.99202
134484688	chr6:134484688:TTTC:T	3.63929e-86	-2.52278	-1.25671	2.15557e-09	-2.69272	-1.41848
134484870	chr6:134484870:A:G	2.43323e-86	-2.44433	-1.73773	1.52199e-09	-2.6755	-1.78374
134484954	chr6:134484954:C:T	2.23715e-85	-1.13622e-09	-1.9635	1.91802e-08	-1.13622e-09	-1.92538
134484955	chr6:134484955:G:A	4.76998e-85	-1.13622e-09	-1.20636	5.12892e-08	-1.13622e-09	-0.941779
134485013	chr6:134485013:C:T	3.63067e-85	-1.13622e-09	-1.47928	3.28851e-08	-1.13622e-09	-1.38624
134485045	chr6:134485045:A:G	6.09268e-85	-1.13622e-09	-0.961612	5.4282e-08	-1.13622e-09	-0.885067
134485073	chr6:134485073:C:T	2.52833e-85	-1.13622e-09	-1.84114	2.00436e-08	-1.13622e-09	-1.88135
134485276	chr6:134485276:C:A	6.05221e-85	-1.13622e-09	-0.968278	3.7413e-08	-1.13622e-09	-1.25724
134485880	chr6:134485880:A:T	3.328e-85	-0.0772873	-1.48904	5.31712e-09	-1.50605	-1.70228
134486021	chr6:134486021:T:C	4.2832e-86	-2.52385	-1.09274	7.56466e-09	-1.32374	-1.53204
134486050	chr6:134486050:G:C	1.57783e-85	-0.292532	-2.02012	3.74849e-09	-1.54253	-2.01538
134486078	chr6:134486078:A:G	1.04051e-84	-1.13622e-09	-0.426404	6.48517e-08	-1.13622e-09	-0.707156
134486519	chr6:134486519:C:T	5.7993e-85	-1.13622e-09	-1.01096	4.24278e-08	-1.13622e-09	-1.13146
134486748	chr6:134486748:A:G	2.32979e-85	-1.13622e-09	-1.92292	1.94855e-08	-1.13622e-09	-1.90959
134486933	chr6:134486933:G:T	1.50137e-84	-1.13622e-09	-0.0597409	8.13034e-08	-1.13622e-09	-0.481071
134487310	chr6:134487310:C:A	2.58952e-86	-2.15414	-1.96567	2.4207e-09	-1.9752	-2.02
134487444	chr6:134487444:T:C	2.2455e-85	-1.13622e-09	-1.95977	1.87267e-08	-1.13622e-09	-1.94931
134487549	chr6:134487549:G:C	1.76158e-84	-1.13622e-09	0.100093	1.03894e-07	-1.13622e-09	-0.235886
134487560	chr6:134487560:C:A	1.44967e-84	-1.13622e-09	-0.0947787	8.73339e-08	-1.13622e-09	-0.409521
134487597	chr6:134487597:T:C	6.76608e-85	-1.13622e-09	-0.856779	4.54614e-08	-1.13622e-09	-1.0624
134487730	chr6:134487730:A:G	1.1945e-85	-0.58564	-2.00533	3.42498e-09	-1.65404	-1.99413
134488040	chr6:134488040:CA:C	2.36895e-85	-1.13622e-09	-1.90625	1.9848e-08	-1.13622e-09	-1.89116
134488628	chr6:134488628:C:A	2.68263e-85	-1.13622e-09	-1.7819	1.96653e-08	-1.13622e-09	-1.90041
134488694	chr6:134488694:G:A	3.96256e-85	-0.195383	-1.19643	6.79328e-09	-1.56402	-1.39931
134488728	chr6:134488728:G:A	2.0227e-84	-1.13622e-09	0.238319	1.20772e-07	-1.13622e-09	-0.0853521
134489179	chr6:134489179:T:C	3.46086e-85	-0.24076	-1.28642	6.00248e-09	-1.60751	-1.47958
134489338	chr6:134489338:T:C	1.48849e-85	-0.357853	-2.01309	3.59404e-09	-1.58098	-2.019
134489853	chr6:134489853:G:A	1.18844e-85	-1.12796	-1.4681	3.49251e-09	-2.19761	-1.43103
134490128	chr6:134490128:A:G	1.43298e-85	-0.389038	-2.01991	3.50511e-09	-1.6065	-2.01854
134490201	chr6:134490201:C:T	2.45873e-85	-1.13622e-09	-1.86906	2.05934e-08	-1.13622e-09	-1.85429
134490240	chr6:134490240:A:G	1.57727e-85	-0.293236	-2.01977	3.71921e-09	-1.54689	-2.01886
134490619	chr6:134490619:C:T	3.9886e-85	-0.0974757	-1.28778	6.63318e-09	-1.50594	-1.48124
134490673	chr6:134490673:A:G	2.42493e-85	-1.13622e-09	-1.8829	2.18991e-08	-1.13622e-09	-1.79281
134490862	chr6:134490862:G:A	1.65462e-84	-1.13622e-09	0.0374584	9.85838e-08	-1.13622e-09	-0.288352
134490950	chr6:134490950:A:G	2.43373e-85	-1.13622e-09	-1.87928	1.94839e-08	-1.13622e-09	-1.90967
134491061	chr6:134491061:C:T	3.92067e-85	-0.141951	-1.26049	6.60012e-09	-1.53615	-1.45602
134491087	chr6:134491087:T:C	2.17437e-85	-1.13622e-09	-1.99196	1.79076e-08	-1.13622e-09	-1.99403
134491227	chr6:134491227:C:T	4.65021e-85	-0.042911	-1.18888	7.59644e-09	-1.46215	-1.38943
134491350	chr6:134491350:C:A	1.17855e-85	-1.25109	-1.35332	3.67856e-09	-2.26533	-1.3114
134491477	chr6:134491477:T:C	5.35111e-85	-1.13622e-09	-1.0914	4.92789e-08	-1.13622e-09	-0.981763
134492143	chr6:134492143:T:C	1.07831e-85	-2.69331	-1.39409e-09	1.79867e-08	-1.98963	-1.39409e-09
134492186	chr6:134492186:C:T	5.72751e-86	-1.49276	-1.83324	1.87445e-09	-2.41856	-1.83239
134492247	chr6:134492247:T:C	9.07263e-85	-1.13622e-09	-0.563439	8.3789e-08	-1.13622e-09	-0.450958
134492255	chr6:134492255:G:A	2.04132e-84	-1.13622e-09	0.247482	1.20264e-07	-1.13622e-09	-0.0895713
134492792	chr6:134492792:G:C	2.50006e-85	-1.13622e-09	-1.85239	2.09556e-08	-1.13622e-09	-1.83685
134492879	chr6:134492879:G:A	1.93928e-84	-1.13622e-09	0.196201	1.17267e-07	-1.13622e-09	-0.114807
134493016	chr6:134493016:A:G	2.00028e-84	-1.13622e-09	0.227172	1.2013e-07	-1.13622e-09	-0.0906887
134493213	chr6:134493213:T:C	1.89345e-86	-2.67175	-1.76114	1.48778e-09	-2.69369	-1.78828
134493450	chr6:134493450:T:A	2.61368e-85	-1.13622e-09	-1.80794	2.08431e-08	-1.13622e-09	-1.84224
134493653	chr6:134493653:A:G	2.14606e-85	-1.13622e-09	-2.00507	1.7728e-08	-1.13622e-09	-2.00411
134493718	chr6:134493718:T:C	1.94868e-84	-1.13622e-09	0.201039	1.17246e-07	-1.13622e-09	-0.114984
134494072	chr6:134494072:TA:T	2.01205e-84	-1.13622e-09	0.23304	1.20804e-07	-1.13622e-09	-0.0850942
134494232	chr6:134494232:A:G	1.69816e-85	-2.23916	-1.39409e-09	1.09215e-08	-2.48853	-1.39409e-09
134494608	chr6:134494608:C:T	1.01306e-84	-1.13622e-09	-0.453143	6.1232e-08	-1.13622e-09	-0.76459
134494669	chr6:134494669:G:A	2.01588e-84	-1.13622e-09	0.234939	1.20995e-07	-1.13622e-09	-0.0835081
134494876	chr6:134494876:T:C	1.72321e-84	-1.13622e-09	0.0780722	1.04568e-07	-1.13622e-09	-0.229419
134494886	chr6:134494886:G:C	3.46463e-85	-1.13622e-09	-1.52609	3.5133e-08	-1.13622e-09	-1.32012
134494961	chr6:134494961:A:G	1.94574e-84	-1.13622e-09	0.199527	1.1659e-07	-1.13622e-09	-0.120593
134495153	chr6:134495153:A:G	2.03551e-84	-1.13622e-09	0.24463	1.21705e-07	-1.13622e-09	-0.0776585
134495338	chr6:134495338:T:C	2.15915e-85	-1.13622e-09	-1.99899	1.78394e-08	-1.13622e-09	-1.99785
134495820	chr6:134495820:A:C	1.90538e-84	-1.13622e-09	0.178563	1.14831e-07	-1.13622e-09	-0.135797
134495899	chr6:134495899:G:A	2.12854e-84	-1.13622e-09	0.289322	1.27243e-07	-1.13622e-09	-0.0331636
134495997	chr6:134495997:C:T	7.91664e-86	-1.62904	-1.37328	2.69422e-09	-2.47504	-1.41311
134496791	chr6:134496791:T:TTA	2.00936e-84	-1.13622e-09	0.231701	1.2074e-07	-1.13622e-09	-0.085616
134497176	chr6:134497176:T:C	3.13487e-86	-1.94833	-1.98036	2.03098e-09	-2.15726	-2.01348
134497280	chr6:134497280:T:A	3.01185e-86	-1.94932	-2.01942	1.73533e-09	-2.36192	-1.96614
134497419	chr6:134497419:TAA:T	3.16586e-85	-1.13622e-09	-1.61628	2.68049e-08	-1.13622e-09	-1.59068
134497653	chr6:134497653:C:T	2.72636e-85	-1.13622e-09	-1.76573	2.14373e-08	-1.13622e-09	-1.81413
134497682	chr6:134497682:T:C	3.01473e-85	-1.13622e-09	-1.66519	2.38533e-08	-1.13622e-09	-1.70734
134497690	chr6:134497690:C:T	2.99209e-84	0.629856	-1.39409e-09	4.38798e-07	1.20478	-1.39409e-09
134497699	chr6:134497699:A:G	5.86124e-86	-1.94128	-1.36164	3.04055e-09	-2.70906	-1.05816
134498125	chr6:134498125:T:C	1.82485e-85	-0.584365	-1.58284	1.91257e-08	-0.433574	-1.49465
134498755	chr6:134498755:A:G	4.76453e-86	-2.36808	-1.14201	3.33758e-09	-2.18906	-1.48495
134499082	chr6:134499082:G:A	3.52218e-85	-1.13622e-09	-1.50962	2.66032e-08	-1.13622e-09	-1.59823
134499263	chr6:134499263:TCCTGAC:T	2.28952e-85	-1.13622e-09	-1.94036	2.00035e-08	-1.13622e-09	-1.88335
134499327	chr6:134499327:C:G	1.78593e-86	-2.47178	-2.01957	5.03203e-09	-1.25631	-2.00713
134500147	chr6:134500147:A:G	3.12915e-85	-1.13622e-09	-1.62794	2.57806e-08	-1.13622e-09	-1.62964
134500369	chr6:134500369:A:G	1.07711e-85	-2.69442	-1.39409e-09	9.78072e-09	-2.59885	-1.39409e-09
134500739	chr6:134500739:G:T	3.23151e-85	-0.205213	-1.39054	4.37217e-09	-1.77237	-1.63163
134501103	chr6:134501103:A:T	1.4743e-86	-2.70831	-1.97479	2.95922e-09	-1.80652	-1.98781
134501126	chr6:134501126:C:T	3.14344e-85	0.347798	-1.97118	1.39381e-08	-0.343102	-1.90153
134501176	chr6:134501176:G:T	2.64379e-85	-1.13622e-09	-1.79649	2.1443e-08	-1.13622e-09	-1.81386
134501750	chr6:134501750:C:G	4.93684e-85	-1.13622e-09	-1.17198	4.41436e-08	-1.13622e-09	-1.09181
134501832	chr6:134501832:T:C	1.40707e-86	-2.70971	-2.02007	1.34136e-09	-2.64654	-1.93903
134501887	chr6:134501887:T:C	2.7529e-85	-1.13622e-09	-1.75605	2.58643e-08	-1.13622e-09	-1.62639
134501990	chr6:134501990:A:T	1.68892e-86	-2.5805	-1.9667	2.17057e-09	-2.11103	-1.99324
134502018	chr6:134502018:C:T	1.47376e-86	-2.6636	-2.01987	4.05744e-09	-1.4593	-2.01941
134502322	chr6:134502322:C:T	2.37401e-85	-1.13622e-09	-1.90412	1.7954e-08	-1.13622e-09	-1.99145
134502702	chr6:134502702:T:C	2.3054e-85	-1.13622e-09	-1.93345	1.78799e-08	-1.13622e-09	-1.99558
134502781	chr6:134502781:A:G	2.27392e-86	-2.6784	-1.57138	2.08999e-09	-2.1654	-1.97669
134503143	chr6:134503143:G:T	2.12907e-85	-1.13622e-09	-2.01302	1.76091e-08	-1.13622e-09	-2.01084
134503460	chr6:134503460:A:T	1.51655e-84	0.712717	-0.762398	3.84836e-08	-0.909304	-0.319723
134504037	chr6:134504037:G:A	2.17009e-85	-1.13622e-09	-1.99393	1.75279e-08	-1.13622e-09	-2.01547
134504175	chr6:134504175:A:C	1.3895e-84	1.1793	-1.31647	8.55746e-08	1.44884	-1.87871
134504349	chr6:134504349:T:C	2.18627e-85	-1.13622e-09	-1.9865	1.75835e-08	-1.13622e-09	-2.0123
134504363	chr6:134504363:T:A	2.18287e-85	-1.13622e-09	-1.98806	1.75711e-08	-1.13622e-09	-2.013
134504364	chr6:134504364:G:T	7.69494e-85	-1.13622e-09	-0.728138	8.36804e-08	-1.13622e-09	-0.452255
134505185	chr6:134505185:T:C	2.28873e-85	-1.13622e-09	-1.9407	1.88673e-08	-1.13622e-09	-1.94183
134505191	chr6:134505191:G:A	1.86116e-85	-2.1475	-1.39409e-09	9.20851e-09	-2.65913	-1.39409e-09
134505226	chr6:134505226:A:G	1.47482e-85	-2.38017	-1.39409e-09	1.10628e-08	-2.47567	-1.39409e-09
134505435	chr6:134505435:G:C	2.15848e-85	-1.13622e-09	-1.9993	1.76834e-08	-1.13622e-09	-2.00663
134505620	chr6:134505620:G:A	2.45384e-85	-1.13622e-09	-1.87105	1.89639e-08	-1.13622e-09	-1.93672
134505768	chr6:134505768:G:A	1.7236e-84	-1.13622e-09	0.0782986	9.01888e-08	-1.13622e-09	-0.377354
134505867	chr6:134505867:G:A	2.65539e-85	-1.13622e-09	-1.79211	2.10903e-08	-1.13622e-09	-1.83044
134506034	chr6:134506034:G:A	2.15702e-84	-1.13622e-09	0.302614	1.11566e-07	-1.13622e-09	-0.164643
134506112	chr6:134506112:A:C	2.10932e-84	-1.13622e-09	0.280251	1.09139e-07	-1.13622e-09	-0.186638
134506138	chr6:134506138:T:C	1.31233e-85	-0.691223	-1.80567	1.55322e-07	1.9819	-1.81566
134506327	chr6:134506327:A:T	4.58123e-84	2.91513	-1.85928	2.50262e-08	0.354897	-2.01423
134506389	chr6:134506389:T:A	2.1371e-85	-1.13622e-09	-2.00925	1.74476e-08	-1.13622e-09	-2.02006
134506668	chr6:134506668:T:C	9.77713e-86	-0.963761	-1.82748	1.31674e-07	1.74847	-1.7474
134506836	chr6:134506836:C:T	2.40113e-85	-1.13622e-09	-1.89276	2.07877e-08	-1.13622e-09	-1.8449
134507023	chr6:134507023:T:C	1.12853e-84	0.947607	-1.29281	6.32667e-08	1.13915	-1.87105
134507199	chr6:134507199:T:G	2.36132e-85	-1.90948	-1.39409e-09	9.52121e-09	-2.62574	-1.39409e-09
134507364	chr6:134507364:C:T	2.19021e-84	-1.13622e-09	0.317882	1.35149e-07	-1.13622e-09	0.0271199
134507396	chr6:134507396:C:T	1.87055e-86	-2.45045	-1.99461	1.22497e-09	-2.70681	-1.96953
134507466	chr6:134507466:C:T	1.09968e-85	-2.67368	-1.39409e-09	1.57392e-08	-2.12311	-1.39409e-09
134507715	chr6:134507715:G:A	9.49773e-85	0.891759	-1.40941	5.556e-08	1.0587	-1.9205
134508004	chr6:134508004:G:GA	4.28912e-85	-1.13622e-09	-1.31262	2.87132e-08	-1.13622e-09	-1.5219
134508026	chr6:134508026:G:A	1.37199e-85	-0.636554	-1.81589	1.74101e-07	2.10621	-1.82584
134508372	chr6:134508372:C:A	2.37999e-85	-1.13622e-09	-1.9016	1.95289e-08	-1.13622e-09	-1.90736
134509272	chr6:134509272:T:C	1.04225e-85	-0.881728	-1.84559	1.10346e-07	1.67607	-1.85171
134509565	chr6:134509565:T:A	1.04978e-84	-1.13622e-09	-0.417533	7.64258e-08	-1.13622e-09	-0.542939
134509951	chr6:134509951:T:C	2.57729e-85	-1.13622e-09	-1.82196	1.98516e-08	-1.13622e-09	-1.89098
134510067	chr6:134510067:C:T	3.81717e-86	-1.71166	-2.02012	1.4708e-09	-2.48947	-2.00398
134510170	chr6:134510170:A:C	2.24604e-85	-1.13622e-09	-1.95953	1.78343e-08	-1.13622e-09	-1.99814
134510184	chr6:134510184:C:T	1.71382e-86	-2.56136	-1.9712	1.54482e-09	-2.53406	-1.9103
134510200	chr6:134510200:C:T	5.8214e-85	-1.13622e-09	-1.00716	4.3707e-08	-1.13622e-09	-1.10175
134510254	chr6:134510254:CAA:C	8.03518e-85	-1.13622e-09	-0.684872	8.79519e-08	-1.13622e-09	-0.402469
134510875	chr6:134510875:G:C	7.65948e-85	-1.13622e-09	-0.732756	8.33765e-08	-1.13622e-09	-0.455893
134510954	chr6:134510954:G:A	7.77967e-85	-1.13622e-09	-0.717187	5.56722e-08	-1.13622e-09	-0.859778
134511584	chr6:134511584:G:T	4.06436e-86	-1.728	-1.94103	1.42208e-09	-2.51915	-2.00798
134511595	chr6:134511595:C:T	1.03312e-85	-1.54807	-1.18805	3.76837e-09	-2.44715	-1.10547
134511989	chr6:134511989:A:C	2.01248e-86	-2.54252	-1.82939	1.79544e-09	-2.46646	-1.82755
134512068	chr6:134512068:A:G	2.60275e-85	-1.13622e-09	-1.81213	1.97945e-08	-1.13622e-09	-1.89386
134512194	chr6:134512194:TTG:T	3.90258e-86	-1.72496	-1.98469	1.39635e-09	-2.52529	-2.02011
134512417	chr6:134512417:C:T	9.68065e-86	-0.937065	-1.86409	1.31598e-07	1.79048	-1.78999
134512454	chr6:134512454:T:C	2.12133e-85	-1.13622e-09	-2.01666	1.76659e-08	-1.13622e-09	-2.00762
134513019	chr6:134513019:ACTT:A	7.18667e-85	-1.13622e-09	-0.796473	4.53192e-08	-1.13622e-09	-1.06553
134513120	chr6:134513120:T:C	1.12118e-84	0.962141	-1.31387	6.48641e-08	1.17836	-1.88533
134513400	chr6:134513400:G:A	1.37881e-84	1.15849	-1.30339	8.21616e-08	1.40879	-1.87936
134513454	chr6:134513454:G:C	2.4073e-85	-1.13622e-09	-1.89019	1.97683e-08	-1.13622e-09	-1.89518
134513535	chr6:134513535:T:C	1.19883e-85	-2.58736	-1.39409e-09	8.76958e-09	-2.70797	-1.39409e-09
134513612	chr6:134513612:C:T	3.44978e-86	-1.83174	-2.00123	1.3725e-09	-2.54295	-2.01967
134513820	chr6:134513820:T:C	2.33199e-85	-1.13622e-09	-1.92198	1.91205e-08	-1.13622e-09	-1.9285
134514001	chr6:134514001:G:T	1.7167e-86	-2.51688	-2.014	1.36591e-09	-2.58274	-1.9847
134514051	chr6:134514051:T:C	6.38901e-86	-1.36277	-1.85394	7.68645e-08	1.19076	-1.72797
134514336	chr6:134514336:G:A	3.36981e-85	-1.13622e-09	-1.55384	3.11928e-08	-1.13622e-09	-1.43907
134514464	chr6:134514464:A:T	5.43404e-86	-1.4644	-1.9142	1.66605e-09	-2.37315	-1.99566
134514485	chr6:134514485:A:G	2.17015e-85	-1.13622e-09	-1.99391	1.74468e-08	-1.13622e-09	-2.02011
134514536	chr6:134514536:G:A	1.55483e-84	1.19039	-1.21514	9.38573e-08	1.50606	-1.84355
134515101	chr6:134515101:T:C	1.44782e-84	-1.13622e-09	-0.0960554	1.47952e-07	-1.13622e-09	0.11763
134515153	chr6:134515153:C:T	4.13656e-85	-1.13622e-09	-1.34884	3.20187e-08	-1.13622e-09	-1.41294
134515228	chr6:134515228:A:C	2.51152e-85	-1.13622e-09	-1.84781	2.11054e-08	-1.13622e-09	-1.82973
134515450	chr6:134515450:A:G	3.17637e-85	-1.9392	0.326237	4.55763e-08	-0.603404	-0.456469
134515518	chr6:134515518:C:T	2.11405e-85	-1.13622e-09	-2.0201	1.77079e-08	-1.13622e-09	-2.00525
134516327	chr6:134516327:C:T	2.13938e-85	-1.13622e-09	-2.00818	1.75832e-08	-1.13622e-09	-2.01232
134516333	chr6:134516333:T:C	1.15752e-84	-1.13622e-09	-0.319837	1.28822e-07	-1.13622e-09	-0.0208305
134516470	chr6:134516470:C:G	2.27123e-85	-1.13622e-09	-1.94838	1.83627e-08	-1.13622e-09	-1.96894
134516497	chr6:134516497:G:T	1.41987e-84	-1.13622e-09	-0.115554	6.56284e-08	-1.13622e-09	-0.695251
134516940	chr6:134516940:C:T	1.10853e-84	-1.13622e-09	-0.363077	1.22918e-07	-1.13622e-09	-0.0677423
134517138	chr6:134517138:G:C	1.43285e-85	-1.94682	-0.462217	1.68962e-08	-0.77893	-1.27324
134517403	chr6:134517403:C:T	2.20833e-85	-1.73607	-0.240399	2.75869e-08	-0.435662	-1.12626
134517577	chr6:134517577:T:G	1.04641e-84	-1.13622e-09	-0.420747	1.15408e-07	-1.13622e-09	-0.130786
134517595	chr6:134517595:A:G	2.44428e-85	-1.68972	-0.185228	3.0701e-08	-0.366068	-1.0889
134518578	chr6:134518578:GT:G	1.75031e-85	-1.94057	-0.268339	1.9118e-08	-0.782817	-1.14581
134519139	chr6:134519139:G:A	2.15064e-85	-1.13622e-09	-2.00293	1.8573e-08	-1.13622e-09	-1.95755
134519249	chr6:134519249:G:C	3.70803e-85	-1.13622e-09	-1.4582	2.55822e-08	-1.13622e-09	-1.63736
134519493	chr6:134519493:G:A	1.13046e-85	-2.64607	-1.39409e-09	8.77549e-09	-2.7073	-1.39409e-09
134519810	chr6:134519810:C:A	2.66705e-85	-0.935702	-0.852025	8.93762e-09	-1.22764	-1.46135
134520005	chr6:134520005:G:A	2.0758e-85	-0.951036	-1.08732	7.54325e-09	-1.22757	-1.63104
134520160	chr6:134520160:C:T	3.34665e-85	-1.35834	-0.202403	3.22907e-08	-0.256434	-1.14805
134520215	chr6:134520215:C:T	2.12469e-85	-0.0216841	-1.99339	3.39632e-07	2.91249	-1.96389
134520220	chr6:134520220:G:T	2.15864e-85	-1.13622e-09	-1.99922	1.86559e-08	-1.13622e-09	-1.9531
134520318	chr6:134520318:A:G	3.57527e-85	0.254721	-1.74938	7.07073e-07	3.45726	-1.77538
134520402	chr6:134520402:T:C	2.65067e-85	-1.38579	-0.4081	2.80081e-08	-0.282768	-1.264
134520413	chr6:134520413:A:T	2.11406e-85	-1.13622e-09	-2.02009	1.75911e-08	-1.13622e-09	-2.01187
134521057	chr6:134521057:C:G	1.47746e-85	-0.68916	-1.68922	1.24864e-08	-0.347991	-2.00663
134521101	chr6:134521101:A:G	1.30569e-85	-0.742666	-1.7593	1.36877e-08	-0.533096	-1.72967
134521209	chr6:134521209:T:G	3.84609e-85	-1.13622e-09	-1.42164	2.95095e-08	-1.13622e-09	-1.49455
134521414	chr6:134521414:A:G	2.19004e-85	-1.13622e-09	-1.98478	1.80716e-08	-1.13622e-09	-1.98492
134521930	chr6:134521930:T:A	5.15885e-85	-1.13622e-09	-1.12799	5.35199e-08	-1.13622e-09	-0.899205
134522131	chr6:134522131:G:A	7.17406e-86	-1.13739	-1.96343	1.86096e-09	-2.24011	-2.01805
134522292	chr6:134522292:A:G	3.18137e-86	-1.89532	-2.01866	3.59638e-09	-1.66169	-1.93764
134523180	chr6:134523180:T:A	4.59833e-85	-0.534168	-0.708839	1.39444e-08	-0.914922	-1.32926
134523360	chr6:134523360:T:A	2.7673e-85	-0.960667	-0.790161	9.68963e-09	-1.22774	-1.38046
134523395	chr6:134523395:G:A	2.12619e-85	-1.13622e-09	-2.01437	1.76119e-08	-1.13622e-09	-2.01068
134523617	chr6:134523617:C:T	2.09231e-85	-0.0164194	-2.01401	3.38756e-07	2.94315	-1.99713
134523623	chr6:134523623:T:C	4.37745e-85	-1.29223	-1.39409e-09	1.34867e-08	-2.27756	-1.39409e-09
134523687	chr6:134523687:C:G	5.08402e-85	-1.13622e-09	-1.1426	5.26194e-08	-1.13622e-09	-0.916174
134523693	chr6:134523693:A:C	2.13792e-85	-1.13622e-09	-2.00887	1.74517e-08	-1.13622e-09	-2.01982
134524001	chr6:134524001:A:G	3.30939e-86	-1.85667	-2.01785	1.40624e-09	-2.61345	-1.92489
134524195	chr6:134524195:G:A	5.54985e-85	-1.13622e-09	-1.05493	3.62382e-08	-1.13622e-09	-1.28915
134525074	chr6:134525074:A:G	2.46359e-85	-1.13622e-09	-1.86708	2.15318e-08	-1.13622e-09	-1.80973
134525095	chr6:134525095:C:T	2.11413e-85	-1.13622e-09	-2.02006	1.79417e-08	-1.13622e-09	-1.99213
134525219	chr6:134525219:A:G	5.51652e-85	-1.13622e-09	-1.06095	3.09504e-08	-1.13622e-09	-1.44687
134525415	chr6:134525415:C:T	4.92625e-85	-1.13622e-09	-1.17412	2.83841e-08	-1.13622e-09	-1.53343
134525663	chr6:134525663:C:T	4.70184e-86	-2.38699	-1.13634	2.74735e-09	-2.70029	-1.16833
134525695	chr6:134525695:T:C	3.1521e-85	-0.0126659	-1.60797	6.03408e-07	3.14527	-1.62194
134525887	chr6:134525887:T:C	2.11605e-85	-1.13622e-09	-2.01915	1.74466e-08	-1.13622e-09	-2.02011
134525923	chr6:134525923:T:C	2.14387e-85	-1.13622e-09	-2.00609	1.83044e-08	-1.13622e-09	-1.97212
134525924	chr6:134525924:G:C	3.2615e-86	-1.87342	-2.01568	1.90192e-09	-2.25085	-1.98554
134525975	chr6:134525975:C:T	2.37524e-86	-2.39252	-1.81366	1.87028e-09	-2.48651	-1.76666
134526029	chr6:134526029:A:G	2.1361e-85	-1.13622e-09	-2.00972	1.75398e-08	-1.13622e-09	-2.01479
134526037	chr6:134526037:A:G	3.44823e-86	-2.1337	-1.69972	2.57081e-09	-2.29115	-1.64389
134526109	chr6:134526109:C:G	1.49001e-85	-1.67631	-0.693607	4.04718e-09	-2.02166	-1.45958
134526163	chr6:134526163:AC:A	1.46901e-85	-1.63012	-0.753999	4.05366e-09	-1.9796	-1.50004
134526167	chr6:134526167:A:T	1.45068e-85	-1.61735	-0.779319	4.03104e-09	-1.96945	-1.51579
134526660	chr6:134526660:A:G	1.02726e-85	-1.07452	-1.66729	8.26205e-09	-0.765098	-2.00249
134526800	chr6:134526800:A:G	1.61174e-86	-2.62991	-1.96406	1.91689e-09	-2.27316	-1.95539
134526940	chr6:134526940:A:G	2.46814e-85	-1.86524	-1.39409e-09	1.04994e-08	-2.52794	-1.39409e-09
134527217	chr6:134527217:C:T	7.92788e-86	-1.34296	-1.65794	3.92811e-09	-1.72311	-1.78799
134527427	chr6:134527427:A:G	3.89479e-86	-1.71392	-1.99773	2.00107e-09	-2.16973	-2.01584
134527442	chr6:134527442:C:T	2.13276e-85	-1.13622e-09	-2.01128	1.7454e-08	-1.13622e-09	-2.01969
134528022	chr6:134528022:T:C	4.95566e-86	-1.52179	-1.94896	2.76502e-09	-1.8533	-2.00891
134528386	chr6:134528386:C:T	1.13576e-85	-1.82749	-0.813911	2.01206e-09	-2.60997	-1.57013
134528543	chr6:134528543:A:G	4.73934e-85	-1.13622e-09	-1.2128	3.60816e-08	-1.13622e-09	-1.29348
134528764	chr6:134528764:G:A	2.4807e-85	-1.13622e-09	-1.86016	2.00352e-08	-1.13622e-09	-1.88177
134528875	chr6:134528875:G:A	2.14019e-85	-1.13622e-09	-2.00781	1.75269e-08	-1.13622e-09	-2.01552
134529463	chr6:134529463:T:C	8.76667e-86	-2.32959	-0.570737	3.44315e-09	-2.25447	-1.3884
134529471	chr6:134529471:T:C	1.7608e-86	-2.66794	-1.83758	1.45323e-09	-2.68353	-1.82194
134529759	chr6:134529759:T:C	2.91432e-85	-1.13622e-09	-1.69906	2.5084e-08	-1.13622e-09	-1.65703
134530636	chr6:134530636:C:T	7.47722e-85	-1.13622e-09	-0.75684	7.9495e-08	-1.13622e-09	-0.503565
134530672	chr6:134530672:G:A	7.47722e-85	-1.13622e-09	-0.75684	7.9495e-08	-1.13622e-09	-0.503565
134530841	chr6:134530841:T:C	7.82166e-85	-1.13622e-09	-0.711805	8.35746e-08	-1.13622e-09	-0.45352
134530952	chr6:134530952:A:C	1.59377e-86	-2.70185	-1.90333	1.63631e-09	-2.66432	-1.72249
134531008	chr6:134531008:C:A	8.11116e-86	-1.44249	-1.53556	3.04904e-09	-1.95769	-1.80674
134531313	chr6:134531313:T:C	7.86945e-85	-1.13622e-09	-0.705713	5.62759e-08	-1.13622e-09	-0.848993
134532056	chr6:134532056:G:A	5.3926e-85	-0.0873101	-0.996364	6.66293e-08	0.916842	-1.59696
134532277	chr6:134532277:T:C	8.17736e-85	-1.13622e-09	-0.667331	8.71919e-08	-1.13622e-09	-0.411148
134533229	chr6:134533229:T:C	2.35028e-85	-1.13622e-09	-1.91417	1.78338e-08	-1.13622e-09	-1.99816
134533233	chr6:134533233:A:G	9.69604e-85	0.444809	-0.941793	2.67529e-07	1.86181	-1.15184
134533366	chr6:134533366:T:C	8.8014e-85	-1.13622e-09	-0.59379	9.54244e-08	-1.13622e-09	-0.320925
134533433	chr6:134533433:A:C	4.18391e-85	-1.12922	-0.208231	1.95808e-08	-1.63404	-0.270665
134533552	chr6:134533552:A:G	7.49163e-86	-1.28912	-1.76838	7.64895e-09	-1.19378	-1.65091
134533736	chr6:134533736:C:T	1.23882e-84	0.342866	-0.594824	1.80052e-07	1.61659	-1.3026
134534322	chr6:134534322:T:C	8.37448e-86	-1.65624	-1.28985	1.12554e-08	-1.10784	-1.35057
134534413	chr6:134534413:G:A	2.36763e-85	-1.13622e-09	-1.90681	1.93222e-08	-1.13622e-09	-1.918
134534415	chr6:134534415:A:C	6.19486e-85	-1.13622e-09	-0.944981	4.54613e-08	-1.13622e-09	-1.0624
134534570	chr6:134534570:T:G	2.03676e-86	-2.50808	-1.85185	4.76307e-09	-1.61327	-1.7051
134534731	chr6:134534731:T:C	8.71887e-86	-1.20199	-1.70381	8.96529e-09	-1.10952	-1.57638
134534751	chr6:134534751:C:T	1.37997e-85	-2.44664	-1.39409e-09	1.15169e-08	-2.43544	-1.39409e-09
134534835	chr6:134534835:C:T	2.98306e-86	-2.06798	-1.91035	1.87139e-09	-2.26152	-1.99105
134534885	chr6:134534885:T:C	3.00068e-86	-2.06651	-1.90593	1.87605e-09	-2.26103	-1.98906
134534964	chr6:134534964:T:G	1.44892e-85	-1.16332	-1.23456	1.882e-08	-0.680806	-1.26353
134535143	chr6:134535143:TTTC:T	5.19992e-84	-1.13622e-09	1.18253	5.9149e-07	-1.13622e-09	1.50338
134535215	chr6:134535215:C:T	1.72042e-86	-2.67042	-1.8583	1.75074e-09	-2.65118	-1.66804
134535444	chr6:134535444:T:C	2.15881e-85	-1.13622e-09	-1.99914	1.76934e-08	-1.13622e-09	-2.00607
134535716	chr6:134535716:C:T	2.69106e-85	-1.13622e-09	-1.77877	1.93107e-08	-1.13622e-09	-1.9186
134536031	chr6:134536031:GACTTAACC:G	2.5131e-85	-1.13622e-09	-1.84719	1.84974e-08	-1.13622e-09	-1.96163
134536083	chr6:134536083:C:A	2.43243e-85	-1.13622e-09	-1.87981	2.38023e-08	-1.13622e-09	-1.70948
134536309	chr6:134536309:T:G	8.42946e-85	-1.13622e-09	-0.636968	9.09518e-08	-1.13622e-09	-0.36893
134536430	chr6:134536430:C:T	1.24047e-85	-1.30874	-1.24447	1.55587e-08	-0.858985	-1.27565
134536743	chr6:134536743:C:A	5.77779e-86	-1.51813	-1.79913	6.02263e-08	1.17073	-1.95188
134536814	chr6:134536814:C:T	2.4616e-85	-1.13622e-09	-1.86789	2.42187e-08	-1.13622e-09	-1.69213
134537122	chr6:134537122:A:G	5.48351e-85	-1.13622e-09	-1.06695	4.03182e-08	-1.13622e-09	-1.18246
134537209	chr6:134537209:T:C	1.27367e-85	-1.27765	-1.24915	1.59306e-08	-0.835475	-1.27554
134537361	chr6:134537361:A:G	1.48701e-85	-2.08789	-0.284038	3.80751e-08	-1.28566	0.0459596
134537473	chr6:134537473:A:G	2.38872e-85	-1.13622e-09	-1.89794	1.84803e-08	-1.13622e-09	-1.96256
134537870	chr6:134537870:G:A	2.93043e-85	-1.13622e-09	-1.69355	2.06795e-08	-1.13622e-09	-1.85012
134538528	chr6:134538528:A:G	3.77491e-85	-1.44032	-1.39409e-09	1.14461e-08	-2.44161	-1.39409e-09
134538780	chr6:134538780:T:C	6.20587e-85	-1.13622e-09	-0.943206	4.55385e-08	-1.13622e-09	-1.0607
134539324	chr6:134539324:T:C	2.75246e-85	-1.13622e-09	-1.75621	2.06561e-08	-1.13622e-09	-1.85125
134539547	chr6:134539547:G:A	1.68313e-84	0.375935	-0.321394	2.25204e-07	1.65178	-1.11403
134539643	chr6:134539643:T:A	2.25966e-85	-1.13622e-09	-1.95348	1.79125e-08	-1.13622e-09	-1.99376
134539834	chr6:134539834:T:C	3.21568e-85	-1.13622e-09	-1.60066	2.29865e-08	-1.13622e-09	-1.74435
134540051	chr6:134540051:A:T	2.28807e-85	-1.13622e-09	-1.94099	1.91405e-08	-1.13622e-09	-1.92745
134541399	chr6:134541399:A:T	1.25996e-84	0.183188	-0.418227	1.68803e-07	1.42799	-1.17852
134541445	chr6:134541445:T:G	2.21084e-85	-1.13622e-09	-1.97533	1.79045e-08	-1.13622e-09	-1.99421
134541605	chr6:134541605:G:A	2.15095e-85	-1.13622e-09	-2.00279	1.74999e-08	-1.13622e-09	-2.01707
134541824	chr6:134541824:A:G	5.39391e-84	0.340836	0.878319	6.5682e-07	1.63903	-0.0308779
134542094	chr6:134542094:A:G	2.94159e-85	-1.13622e-09	-1.68975	2.049e-08	-1.13622e-09	-1.85932
134542120	chr6:134542120:G:A	9.73815e-86	-1.96008	-0.83515	5.37366e-09	-2.29376	-0.903991
134542336	chr6:134542336:G:A	4.85662e-85	-1.13622e-09	-1.18836	3.88743e-08	-1.13622e-09	-1.21893
134542368	chr6:134542368:C:T	2.20751e-85	-1.13622e-09	-1.97684	1.83928e-08	-1.13622e-09	-1.9673
134542847	chr6:134542847:T:C	2.11442e-85	-1.13622e-09	-2.01992	1.74513e-08	-1.13622e-09	-2.01984
134543859	chr6:134543859:T:C	2.28648e-86	-2.25421	-1.99006	6.16099e-09	-1.1213	-1.93973
134544022	chr6:134544022:C:T	2.35807e-86	-2.31582	-1.89763	7.12765e-09	-1.14947	-1.7658
134544340	chr6:134544340:G:A	7.57796e-85	-1.13622e-09	-0.743456	8.73004e-08	-1.13622e-09	-0.409904
134544468	chr6:134544468:C:T	1.03453e-84	-0.0970236	-0.335145	9.72634e-08	0.366253	-0.66809
134544994	chr6:134544994:G:A	3.18195e-85	-1.13622e-09	-1.61121	2.16066e-08	-1.13622e-09	-1.80626
134545111	chr6:134545111:C:T	4.08923e-85	-1.13622e-09	-1.36034	3.04794e-08	-1.13622e-09	-1.46221
134545480	chr6:134545480:A:T	1.00282e-83	0.108505	1.73078	2.41272e-06	1.57623	1.33302
134545529	chr6:134545529:G:A	2.46486e-86	-2.24766	-1.92149	4.5827e-09	-1.47927	-1.8777
134546342	chr6:134546342:T:A	1.04272e-84	-1.13622e-09	-0.424279	1.13502e-07	-1.13622e-09	-0.14744
134546654	chr6:134546654:C:T	8.1906e-85	-1.13622e-09	-0.665714	8.98436e-08	-1.13622e-09	-0.381189
134546672	chr6:134546672:TACTC:T	3.26335e-85	-1.13622e-09	-1.58595	2.22993e-08	-1.13622e-09	-1.7747
134547421	chr6:134547421:G:A	7.18028e-85	-1.13622e-09	-0.797362	5.33841e-08	-1.13622e-09	-0.901747
134547546	chr6:134547546:A:T	2.11615e-85	-1.13622e-09	-2.0191	1.74484e-08	-1.13622e-09	-2.02001
134548120	chr6:134548120:C:T	2.95131e-85	-1.13622e-09	-1.68645	3.03423e-08	-1.13622e-09	-1.46672
134549068	chr6:134549068:C:T	2.40885e-85	-1.13622e-09	-1.88955	1.86337e-08	-1.13622e-09	-1.95429
134549479	chr6:134549479:G:A	1.15195e-85	-1.21	-1.41725	1.26215e-07	1.65007	-1.69134
134549687	chr6:134549687:A:G	6.0278e-86	-2.63644	-0.638466	4.00939e-09	-2.7099	-0.780722
134549835	chr6:134549835:A:G	2.31518e-85	-0.163304	-1.76591	3.97429e-08	0.653815	-1.85064
134550332	chr6:134550332:T:C	5.06446e-85	-1.14645	-1.39409e-09	1.32196e-08	-2.29756	-1.39409e-09
134550981	chr6:134550981:A:G	2.62864e-85	-1.17075	-0.631482	2.63904e-07	1.62959	-0.933264
134550983	chr6:134550983:T:C	1.10398e-84	-1.33303	0.96583	9.82879e-07	1.25167	0.759554
134551492	chr6:134551492:T:C	4.05138e-85	-1.13622e-09	-1.36964	2.89541e-08	-1.13622e-09	-1.51355
134551588	chr6:134551588:C:T	1.5605e-85	-2.3237	-1.39409e-09	1.07583e-08	-2.50358	-1.39409e-09
134552275	chr6:134552275:T:C	1.05913e-84	-1.13622e-09	-0.408663	1.15519e-07	-1.13622e-09	-0.129825
134552849	chr6:134552849:T:C	1.08768e-85	-0.865189	-1.81946	3.85853e-08	0.670348	-1.89674
134552933	chr6:134552933:G:A	2.17343e-85	-1.13622e-09	-1.99239	1.74476e-08	-1.13622e-09	-2.02006
134553032	chr6:134553032:G:A	4.09439e-85	-1.13622e-09	-1.35908	2.92162e-08	-1.13622e-09	-1.50454
134553117	chr6:134553117:A:C	5.44196e-85	-1.13622e-09	-1.07456	3.67891e-08	-1.13622e-09	-1.27406
134553568	chr6:134553568:G:T	2.57617e-85	-1.13622e-09	-1.8224	2.54959e-08	-1.13622e-09	-1.64074
134553929	chr6:134553929:T:C	1.1729e-84	-1.13622e-09	-0.306632	1.2914e-07	-1.13622e-09	-0.0183626
134554358	chr6:134554358:C:T	5.61063e-86	-2.00353	-1.3431	3.24573e-09	-2.33865	-1.36327
134554899	chr6:134554899:A:G	6.37344e-86	-1.29834	-1.9208	6.68238e-09	-0.959687	-2.0201
134554990	chr6:134554990:T:C	4.33282e-85	-1.48187	0.179391	3.99157e-07	1.16444	-0.0543413
134555007	chr6:134555007:G:A	1.70505e-85	-2.2351	-1.39409e-09	1.13167e-08	-2.45298	-1.39409e-09
134555169	chr6:134555169:A:C	2.44551e-85	-1.13622e-09	-1.87445	2.35848e-08	-1.13622e-09	-1.71866
134555170	chr6:134555170:A:G	4.77285e-85	-1.13622e-09	-1.20576	3.3579e-08	-1.13622e-09	-1.36536
134555629	chr6:134555629:G:A	3.11495e-85	-1.13622e-09	-1.63249	2.40017e-08	-1.13622e-09	-1.70113
134555858	chr6:134555858:A:C	8.76461e-86	-1.51487	-1.3857	7.9341e-08	1.19763	-1.70313
134556171	chr6:134556171:C:G	2.83871e-86	-2.01142	-2.01651	1.32675e-09	-2.5891	-2.00742
134556384	chr6:134556384:C:T	4.64332e-85	-1.13622e-09	-1.23327	3.26846e-08	-1.13622e-09	-1.39235
134556413	chr6:134556413:C:T	3.01435e-86	-1.95281	-2.01509	1.35375e-09	-2.56653	-2.00986
134556528	chr6:134556528:T:C	2.98313e-86	-1.96642	-2.0119	1.34152e-09	-2.5719	-2.01356
134556703	chr6:134556703:C:A	1.3954e-84	0.471168	-0.604104	2.42161e-07	1.91929	-1.30895
134556723	chr6:134556723:T:G	4.05023e-86	-1.9307	-1.74182	1.83584e-09	-2.48411	-1.78764
134557432	chr6:134557432:C:T	4.53108e-85	0.285634	-1.54337	1.2042e-07	1.76121	-1.84948
134557664	chr6:134557664:A:G	4.33265e-86	-2.04689	-1.55822	2.04051e-09	-2.54423	-1.62182
134557924	chr6:134557924:A:G	2.44843e-85	-1.13622e-09	-1.87326	2.36646e-08	-1.13622e-09	-1.71528
134558128	chr6:134558128:CT:C	1.40678e-84	0.420775	-0.545589	2.24306e-07	1.80916	-1.27541
134558567	chr6:134558567:C:T	2.1034e-86	-2.39893	-1.9288	1.52543e-09	-2.63304	-1.82394
134558752	chr6:134558752:C:T	7.4315e-85	-1.13622e-09	-0.762973	8.16765e-08	-1.13622e-09	-0.476493
134559087	chr6:134559087:G:A	3.97028e-85	-1.13622e-09	-1.38986	2.98964e-08	-1.13622e-09	-1.48152
134559233	chr6:134559233:T:A	1.17129e-85	-2.61059	-1.39409e-09	9.12019e-09	-2.66877	-1.39409e-09
134559566	chr6:134559566:C:T	3.70675e-86	-2.21292	-1.54821	4.16773e-09	-1.58557	-1.86631
134560013	chr6:134560013:A:G	3.18754e-85	-1.13622e-09	-1.60945	3.09879e-08	-1.13622e-09	-1.44566
134560705	chr6:134560705:T:G	6.56277e-86	-1.78426	-1.40561	2.71381e-09	-2.39285	-1.48806
134560954	chr6:134560954:T:C	3.41417e-85	-1.13622e-09	-1.54077	2.64178e-08	-1.13622e-09	-1.60522
134561431	chr6:134561431:G:T	4.23901e-86	-1.60713	-2.01982	8.51766e-09	-0.737784	-1.99933
134561620	chr6:134561620:T:C	4.38791e-86	-1.82449	-1.76794	4.96962e-09	-1.68548	-1.59043
134561629	chr6:134561629:G:GT	4.39966e-86	-1.6811	-1.90865	3.7929e-09	-1.65943	-1.88669
134561894	chr6:134561894:C:T	4.77287e-86	-1.68662	-1.82171	4.09922e-09	-1.66909	-1.79937
134562012	chr6:134562012:TG:T	1.15771e-84	-1.13622e-09	-0.319675	1.21738e-07	-1.13622e-09	-0.0773894
134562191	chr6:134562191:A:G	5.58551e-85	-1.04852	-1.39409e-09	4.0147e-08	-1.18671	-1.39409e-09
134562864	chr6:134562864:C:G	2.80682e-85	-1.73665	-1.39409e-09	4.5914e-08	-1.05249	-1.39409e-09
134563205	chr6:134563205:G:A	1.28773e-84	-1.13622e-09	-0.213237	1.53843e-07	-1.13622e-09	0.156674
134563215	chr6:134563215:CT:C	4.01887e-85	0.52039	-1.89809	2.3557e-08	0.243012	-1.96285
134563393	chr6:134563393:T:C	2.11814e-85	-1.13622e-09	-2.01816	1.77119e-08	-1.13622e-09	-2.00502
134563415	chr6:134563415:A:G	2.23057e-85	-1.59886	-0.36758	2.56905e-08	-1.33984	-0.293294
134564068	chr6:134564068:T:G	2.22091e-85	-1.13622e-09	-1.97078	1.75867e-08	-1.13622e-09	-2.01212
134564171	chr6:134564171:T:C	1.12294e-85	-2.65275	-1.39409e-09	2.23123e-08	-1.77412	-1.39409e-09
134564556	chr6:134564556:T:C	2.94299e-84	-1.13622e-09	0.613312	7.74909e-08	-1.13622e-09	-0.529099
134565152	chr6:134565152:T:G	7.15087e-85	-1.13622e-09	-0.801466	5.54958e-08	-1.13622e-09	-0.862951
134565206	chr6:134565206:G:T	4.25566e-85	-1.13622e-09	-1.32045	3.38886e-08	-1.13622e-09	-1.35618
134565236	chr6:134565236:G:C	6.5236e-85	-1.85374	0.960467	7.85636e-08	-1.0074	0.492045
134565541	chr6:134565541:T:C	2.34573e-85	-1.13622e-09	-1.9161	1.93857e-08	-1.13622e-09	-1.91472
134565543	chr6:134565543:T:A	3.09397e-85	-1.13622e-09	-1.63925	2.1869e-08	-1.13622e-09	-1.79419
134565852	chr6:134565852:GA:G	1.94851e-84	-1.13622e-09	0.20095	1.32067e-07	-1.13622e-09	0.00404627
134565890	chr6:134565890:C:G	5.78774e-85	-1.13622e-09	-1.01296	4.41545e-08	-1.13622e-09	-1.09156
134565909	chr6:134565909:G:A	1.21373e-84	-0.767512	0.495091	4.9321e-08	-0.354728	-0.626182
134566242	chr6:134566242:T:C	1.13817e-84	-0.780874	0.444183	4.67578e-08	-0.373211	-0.661068
134566272	chr6:134566272:T:C	8.65835e-85	-1.13622e-09	-0.610177	5.92124e-08	-1.13622e-09	-0.798129
134566514	chr6:134566514:A:G	1.77407e-84	-0.78489	0.892051	6.1123e-08	-0.450522	-0.31585
134566565	chr6:134566565:T:G	3.24556e-85	-1.61365	0.0222388	2.23333e-08	-1.25771	-0.515473
134566724	chr6:134566724:A:G	2.81485e-86	-2.18834	-1.84804	8.07312e-09	-0.845085	-1.94564
134566741	chr6:134566741:C:T	2.39406e-85	-2.19144	0.295724	8.09029e-09	-2.51801	-0.270587
134566976	chr6:134566976:G:A	2.42743e-85	-1.88187	-1.39409e-09	1.54956e-08	-2.13871	-1.39409e-09
134567087	chr6:134567087:A:G	1.66229e-85	-2.2605	-1.39409e-09	1.05969e-08	-2.5187	-1.39409e-09
134567650	chr6:134567650:T:C	3.04257e-86	-2.20668	-1.75191	1.58765e-09	-2.45093	-1.96607
134567963	chr6:134567963:T:G	3.26552e-86	-2.15872	-1.72915	1.65906e-09	-2.41604	-1.95697
134568019	chr6:134568019:G:T	2.11749e-85	-1.13622e-09	-2.01847	1.79267e-08	-1.13622e-09	-1.99297
134568478	chr6:134568478:G:A	2.88214e-86	-2.05803	-1.95472	3.18569e-08	0.390249	-1.80825
134568989	chr6:134568989:TAAAAAGCAAAAAG:T	6.82482e-85	-1.13622e-09	-0.848134	4.78655e-08	-1.13622e-09	-1.01086
134569034	chr6:134569034:A:G	5.76714e-85	-1.82351	0.806982	2.84343e-08	-1.58223	0.0505645
134569384	chr6:134569384:C:T	9.4906e-85	-1.13622e-09	-0.518399	9.80419e-08	-1.13622e-09	-0.293865
134569481	chr6:134569481:G:T	1.89532e-85	-2.12931	-1.39409e-09	1.27485e-08	-2.33385	-1.39409e-09
134569546	chr6:134569546:G:A	4.97362e-86	-1.62941	-1.83773	4.03978e-09	-1.49991	-1.98316
134569615	chr6:134569615:T:C	1.58566e-85	-2.3077	-1.39409e-09	1.14235e-07	-0.140998	-1.39409e-09
134569680	chr6:134569680:C:T	3.43907e-84	-0.402043	1.17113	1.26461e-07	0.0449655	-0.0842872
134570398	chr6:134570398:C:CA	2.29157e-85	-1.13622e-09	-1.93946	1.78906e-08	-1.13622e-09	-1.99499
134570601	chr6:134570601:T:C	4.39795e-85	-1.13622e-09	-1.28756	3.23753e-08	-1.13622e-09	-1.40186
134570648	chr6:134570648:T:C	4.52848e-86	-1.71393	-1.84697	2.57455e-09	-1.94265	-1.99094
134570751	chr6:134570751:T:G	2.11404e-85	-1.13622e-09	-2.0201	1.77142e-08	-1.13622e-09	-2.00489
134570822	chr6:134570822:T:G	6.76054e-85	-1.65525	0.797651	6.47525e-08	-0.961176	0.252489
134571149	chr6:134571149:C:T	4.65822e-86	-1.71111	-1.82155	2.6562e-09	-1.91903	-1.98334
134571373	chr6:134571373:T:C	4.2405e-86	-1.79276	-1.83384	2.43608e-09	-2.00117	-1.9877
134571525	chr6:134571525:T:C	4.97317e-86	-2.29416	-1.17307	2.78848e-08	-0.228311	-1.32287
134571535	chr6:134571535:A:C	4.8675e-86	-1.65628	-1.83242	2.73492e-09	-1.88624	-1.98692
134571708	chr6:134571708:T:C	2.31174e-85	-1.13622e-09	-1.9307	1.79919e-08	-1.13622e-09	-1.98934
134571741	chr6:134571741:G:C	1.2471e-84	-2.09612	1.85082	1.22872e-07	-1.39017	1.32205
134571846	chr6:134571846:T:C	9.4209e-86	-1.62263	-1.20573	3.49108e-09	-2.01335	-1.6157
134571853	chr6:134571853:A:G	2.11537e-85	-1.13622e-09	-2.01947	1.76001e-08	-1.13622e-09	-2.01136
134571906	chr6:134571906:T:G	1.6861e-85	-2.24628	-1.39409e-09	1.05667e-08	-2.52156	-1.39409e-09
134572105	chr6:134572105:G:A	5.10364e-85	-1.13622e-09	-1.13875	3.62844e-08	-1.13622e-09	-1.28787
134572120	chr6:134572120:G:A	4.81787e-85	-1.13622e-09	-1.19637	3.51587e-08	-1.13622e-09	-1.31939
134572713	chr6:134572713:T:C	1.00311e-85	-1.72216	-1.04343	2.75371e-08	-0.232528	-1.3312
134572844	chr6:134572844:T:C	3.06967e-85	-1.13622e-09	-1.64713	3.14574e-08	-1.13622e-09	-1.43063
134573684	chr6:134573684:G:A	3.09794e-85	-1.23391	-0.404058	4.64868e-07	1.49445	-0.231959
134574053	chr6:134574053:A:T	3.21779e-85	-1.31828	-0.281727	5.11669e-07	1.43292	-0.0745005
134574139	chr6:134574139:A:C	1.51153e-85	-2.35558	-1.39409e-09	1.06656e-08	-2.51224	-1.39409e-09
134574313	chr6:134574313:G:A	9.15892e-86	-2.12458	-0.731977	4.68035e-08	-0.248955	-0.784347
134574762	chr6:134574762:G:A	1.08786e-85	-0.73766	-1.94683	3.94363e-07	3.11813	-2.02011
134574997	chr6:134574997:T:G	1.18517e-84	-1.13622e-09	-0.296229	6.81433e-08	-1.13622e-09	-0.657647
134575076	chr6:134575076:G:A	6.38771e-86	-1.90665	-1.31026	9.85009e-09	-1.09442	-1.49736
134575390	chr6:134575390:C:T	5.24479e-86	-1.5392	-1.87485	1.68911e-08	-0.211489	-1.84098
134575637	chr6:134575637:G:A	3.12943e-86	-2.07666	-1.85378	2.99864e-09	-1.93443	-1.84667
134575775	chr6:134575775:T:A	1.77774e-86	-2.49926	-1.99669	1.42678e-08	-0.205816	-2.01544
134575840	chr6:134575840:T:C	3.75436e-85	-1.44578	-1.39409e-09	1.43455e-08	-2.21582	-1.39409e-09
134576304	chr6:134576304:T:G	1.07228e-85	-2.69891	-1.39409e-09	1.12632e-08	-2.45772	-1.39409e-09
134576373	chr6:134576373:C:T	2.80863e-86	-2.08623	-1.95236	1.27672e-09	-2.66572	-1.96924
134577044	chr6:134577044:TC:T	2.97859e-86	-2.7097	-1.27013	2.40132e-08	-0.898276	-0.802381
134577223	chr6:134577223:T:C	2.57812e-86	-2.13874	-1.98548	2.28216e-09	-2.06065	-1.99348
134577354	chr6:134577354:G:T	5.876e-86	-1.33536	-1.96505	2.17252e-08	0.115514	-1.9163
134577818	chr6:134577818:T:A	1.90371e-86	-2.40873	-2.01875	1.69484e-09	-2.33157	-2.0201
134577835	chr6:134577835:C:T	2.75789e-85	-1.13622e-09	-1.75424	2.05026e-08	-1.13622e-09	-1.85871
134578003	chr6:134578003:A:G	1.07016e-85	-2.70089	-1.39409e-09	1.11881e-08	-2.46441	-1.39409e-09
134578242	chr6:134578242:A:G	6.19903e-86	-1.28171	-1.96518	2.38076e-08	0.207739	-1.91699
134578793	chr6:134578793:C:T	2.34313e-86	-2.20963	-2.01017	2.76939e-08	0.45964	-2.01769
134578856	chr6:134578856:A:G	5.74458e-86	-1.3479	-1.97513	2.12931e-09	-2.12192	-2.00154
134579089	chr6:134579089:C:T	5.5728e-83	0.0223661	3.532	3.93173e-06	1.27851	2.11907
134579327	chr6:134579327:G:A	5.82465e-86	-1.89416	-1.41503	5.07542e-09	-2.26986	-0.984991
134579537	chr6:134579537:T:C	1.06662e-85	-2.7042	-1.39409e-09	1.09675e-08	-2.48432	-1.39409e-09
134579538	chr6:134579538:G:A	2.93365e-86	-2.07682	-1.91821	1.31587e-09	-2.66505	-1.93971
134579999	chr6:134579999:G:A	5.64467e-86	-1.37426	-1.96631	2.08078e-08	0.0742831	-1.91821
134580080	chr6:134580080:C:T	2.41815e-86	-2.19346	-1.99482	2.88483e-08	0.502858	-2.02007
134580337	chr6:134580337:T:G	1.50202e-85	-2.36189	-1.39409e-09	1.36277e-08	-2.26716	-1.39409e-09
134580804	chr6:134580804:A:T	1.41194e-86	-2.70668	-2.01964	2.01489e-09	-2.1739	-2.00479
134581056	chr6:134581056:A:T	1.46245e-84	-1.13622e-09	-0.0860048	1.55611e-07	-1.13622e-09	0.1681
134581152	chr6:134581152:G:T	1.89979e-85	-2.12696	-1.39409e-09	1.31654e-08	-2.30167	-1.39409e-09
134581585	chr6:134581585:G:C	4.60031e-86	-1.86924	-1.67592	3.70637e-09	-2.24737	-1.32184
134581765	chr6:134581765:C:T	2.14377e-86	-2.29579	-2.01293	2.18149e-08	0.218795	-2.01546
134581977	chr6:134581977:G:A	2.82677e-86	-2.10826	-1.92389	2.76859e-09	-1.94567	-1.91526
134582170	chr6:134582170:C:T	1.66724e-86	-2.57171	-1.98841	9.84731e-09	-0.571952	-2.02011
134582491	chr6:134582491:A:G	2.22472e-86	-2.26213	-2.00953	2.39178e-08	0.312972	-2.01761
134583177	chr6:134583177:T:A	3.0769e-85	-1.13622e-09	-1.64478	2.23137e-08	-1.13622e-09	-1.77406
134583304	chr6:134583304:C:T	5.00023e-86	-1.45486	-2.00694	1.7688e-08	-0.0286075	-1.97777
134583386	chr6:134583386:G:A	3.07808e-86	-2.38106	-1.56593	2.87406e-08	-0.0705585	-1.45039
134583396	chr6:134583396:C:T	1.11263e-85	-2.66197	-1.39409e-09	8.82695e-09	-2.70145	-1.39409e-09
134583450	chr6:134583450:A:G	2.73288e-86	-2.04971	-2.01622	2.85557e-08	0.300789	-1.82819
134584029	chr6:134584029:C:T	1.06726e-85	-2.70361	-1.39409e-09	1.10079e-08	-2.48065	-1.39409e-09
134584358	chr6:134584358:ACT:A	4.7622e-86	-1.49374	-2.01683	1.64075e-08	-0.084463	-1.99706
134584429	chr6:134584429:C:T	2.72361e-86	-2.70931	-1.36002	3.07933e-09	-2.47996	-1.27459
134584457	chr6:134584457:A:G	8.84417e-85	-1.13622e-09	-0.588942	5.80145e-08	-1.13622e-09	-0.818566
134584935	chr6:134584935:G:T	6.47178e-86	-1.93626	-1.26758	5.06518e-09	-2.30646	-0.950411
134585465	chr6:134585465:A:C	5.56375e-86	-1.34631	-2.00871	2.09457e-09	-2.1221	-2.01782
134585529	chr6:134585529:T:G	3.37213e-86	-1.84444	-2.0113	1.41144e-09	-2.53615	-1.99849
134585561	chr6:134585561:G:A	1.07308e-85	-2.69816	-1.39409e-09	1.13375e-08	-2.45115	-1.39409e-09
134585666	chr6:134585666:A:G	1.63818e-86	-2.5678	-2.0099	1.16829e-09	-2.70375	-2.01996
134585946	chr6:134585946:T:C	2.75316e-86	-2.32258	-1.73595	2.5694e-09	-2.18582	-1.74977
134586285	chr6:134586285:T:C	2.50718e-86	-2.35851	-1.79362	2.3396e-09	-2.2262	-1.80308
134586425	chr6:134586425:A:T	7.44134e-86	-1.4389	-1.62534	8.89592e-08	0.978255	-1.36934
134586966	chr6:134586966:G:A	3.23595e-86	-2.09697	-1.79999	1.50774e-09	-2.66547	-1.80318
134587359	chr6:134587359:C:G	2.29688e-85	-1.13622e-09	-1.93715	2.01998e-08	-1.13622e-09	-1.87359
134587458	chr6:134587458:T:A	3.64614e-85	-1.13622e-09	-1.47503	2.86936e-08	-1.13622e-09	-1.52259
134587809	chr6:134587809:T:C	2.24861e-85	-1.13622e-09	-1.95839	1.79322e-08	-1.13622e-09	-1.99266
134588134	chr6:134588134:C:T	3.34322e-85	-1.56177	-1.39409e-09	1.35346e-08	-2.27401	-1.39409e-09
134588527	chr6:134588527:G:A	3.68702e-86	-1.91472	-1.85175	2.76745e-09	-2.27832	-1.58301
134588710	chr6:134588710:C:T	3.81817e-85	-1.13622e-09	-1.42893	2.9792e-08	-1.13622e-09	-1.48502
134588813	chr6:134588813:T:C	3.63295e-85	-1.13622e-09	-1.47866	3.18936e-08	-1.13622e-09	-1.41685
134588917	chr6:134588917:A:C	3.8751e-86	-1.79504	-1.92168	2.74656e-08	0.450319	-2.01664
134588998	chr6:134588998:T:C	1.57698e-86	-2.59856	-2.01722	1.14189e-08	-0.486973	-1.95702
134589031	chr6:134589031:C:T	1.42399e-84	-1.13622e-09	-0.112655	7.00756e-08	-1.13622e-09	-0.629684
134589900	chr6:134589900:A:G	4.56645e-86	-1.59902	-1.95353	1.60638e-08	-0.150036	-1.95265
134590033	chr6:134590033:G:T	2.9059e-85	-1.13622e-09	-1.70196	2.14208e-08	-1.13622e-09	-1.8149
134590423	chr6:134590423:G:A	3.77948e-86	-1.94021	-1.80149	1.39438e-09	-2.65537	-1.89144
134590465	chr6:134590465:G:C	1.08724e-85	-2.68505	-1.39409e-09	1.20174e-08	-2.3929	-1.39409e-09
134590474	chr6:134590474:T:G	1.4006e-85	-2.4318	-1.39409e-09	8.79576e-09	-2.70499	-1.39409e-09
134590539	chr6:134590539:C:T	3.3212e-86	-1.87173	-1.99923	2.00758e-09	-2.25952	-1.92281
134590678	chr6:134590678:G:A	2.42646e-86	-2.17257	-2.01229	1.96169e-08	0.117023	-2.01989
134591289	chr6:134591289:AAACAAACC:TAACAAACC	4.74342e-85	-1.13622e-09	-1.21194	4.18902e-08	-1.13622e-09	-1.14421
134591309	chr6:134591309:C:T	1.67187e-86	-2.59974	-1.9576	9.95609e-09	-0.686189	-1.89489
134591551	chr6:134591551:T:C	3.22697e-86	-2.63045	-1.26929	2.6222e-09	-2.70946	-1.20578
134591692	chr6:134591692:C:T	2.13302e-85	-1.13622e-09	-2.01116	1.759e-08	-1.13622e-09	-2.01193
134592017	chr6:134592017:G:A	3.2029e-85	-1.13622e-09	-1.60464	2.3757e-08	-1.13622e-09	-1.71138
134592350	chr6:134592350:TTAA:T	2.93106e-85	-1.13622e-09	-1.69334	2.71688e-08	-1.13622e-09	-1.57719
134592706	chr6:134592706:A:G	9.83713e-85	-0.482536	-1.39409e-09	8.75345e-09	-2.70981	-1.39409e-09
134592965	chr6:134592965:T:G	3.50722e-86	-2.02443	-1.79203	2.79747e-09	-2.36432	-1.48623
134593170	chr6:134593170:A:C	3.02459e-86	-2.59353	-1.37098	5.25858e-09	-2.04249	-1.17691
134593745	chr6:134593745:C:T	5.23062e-86	-1.44	-1.97676	2.36013e-08	0.288532	-2.00649
134593792	chr6:134593792:A:AC	2.82237e-86	-2.58126	-1.45245	4.93659e-09	-2.01242	-1.27016
134593810	chr6:134593810:G:A	4.52949e-85	-1.13622e-09	-1.25809	4.69067e-08	-1.13622e-09	-1.0311
134593940	chr6:134593940:G:A	1.06353e-85	-2.70711	-1.39409e-09	1.06572e-08	-2.51302	-1.39409e-09
134594144	chr6:134594144:T:G	1.07424e-85	-2.69709	-1.39409e-09	1.14065e-08	-2.44508	-1.39409e-09
134594201	chr6:134594201:C:T	5.08079e-86	-1.45603	-1.98979	2.20349e-08	0.226624	-2.01326
134594353	chr6:134594353:T:A	4.55369e-86	-1.5738	-1.98155	1.8799e-08	0.0603274	-2.00578
134594589	chr6:134594589:GT:G	4.18771e-86	-1.66367	-1.97547	1.52585e-08	-0.153599	-2.00052
134595333	chr6:134595333:A:G	2.14652e-86	-2.60877	-1.69867	1.06597e-08	-0.633934	-1.87886
134595509	chr6:134595509:A:G	2.21654e-86	-2.59475	-1.68059	3.78446e-09	-2.04774	-1.50061
134595825	chr6:134595825:A:G	7.32209e-86	-1.06678	-2.01361	6.10651e-08	1.25267	-2.01999
134595874	chr6:134595874:G:A	2.28068e-86	-2.60809	-1.63873	1.11606e-08	-0.629457	-1.83742
134596021	chr6:134596021:C:T	2.26645e-85	-1.13622e-09	-1.95049	1.9479e-08	-1.13622e-09	-1.90992
134596070	chr6:134596070:G:A	1.06655e-85	-2.70427	-1.39409e-09	1.08928e-08	-2.49116	-1.39409e-09
134596237	chr6:134596237:C:T	2.14532e-85	-1.13622e-09	-2.00541	1.76875e-08	-1.13622e-09	-2.0064
134596335	chr6:134596335:G:C	9.64098e-86	-0.804771	-2.00049	3.0621e-09	-1.74515	-2.01501
134596909	chr6:134596909:G:T	3.37515e-85	-1.13622e-09	-1.55226	2.85617e-08	-1.13622e-09	-1.52719
134597008	chr6:134597008:T:TC	3.59601e-86	-1.91212	-1.87934	2.65249e-09	-2.286	-1.61777
134597124	chr6:134597124:T:C	3.48983e-85	-1.13622e-09	-1.51885	2.76004e-08	-1.13622e-09	-1.56143
134597171	chr6:134597171:C:T	1.00622e-85	-1.06127	-1.70123	3.8058e-09	-1.85408	-1.68865
134597465	chr6:134597465:G:A	2.74954e-86	-2.0613	-1.99856	1.5633e-09	-2.51454	-1.91792
134597488	chr6:134597488:G:A	2.1765e-85	-1.13622e-09	-1.99098	1.86124e-08	-1.13622e-09	-1.95543
134597566	chr6:134597566:G:T	1.02389e-84	-1.13622e-09	-0.44251	1.05393e-07	-1.13622e-09	-0.221565
134597877	chr6:134597877:A:G	1.58813e-85	-2.30614	-1.39409e-09	9.05988e-09	-2.6754	-1.39409e-09
134598009	chr6:134598009:G:A	5.5394e-86	-1.40271	-1.95669	2.47094e-08	0.314461	-1.98654
134598066	chr6:134598066:G:A	2.7117e-85	-1.13622e-09	-1.77112	2.08379e-08	-1.13622e-09	-1.84249
134598216	chr6:134598216:A:G	2.52764e-86	-2.12401	-2.01999	1.41008e-09	-2.54895	-1.98666
134598284	chr6:134598284:A:G	5.0941e-85	-1.13622e-09	-1.14062	4.15195e-08	-1.13622e-09	-1.1531
134598530	chr6:134598530:A:T	2.58197e-86	-2.10407	-2.01867	1.40573e-09	-2.53698	-2.00172
134599217	chr6:134599217:C:CAGAA	2.21962e-85	-1.13622e-09	-1.97136	1.77344e-08	-1.13622e-09	-2.00375
134599583	chr6:134599583:A:C	1.08542e-85	-2.68673	-1.39409e-09	1.18486e-08	-2.40705	-1.39409e-09
134600029	chr6:134600029:C:T	1.73791e-85	-2.21602	-1.39409e-09	9.35011e-09	-2.64387	-1.39409e-09
134600213	chr6:134600213:G:A	9.9395e-85	-1.13622e-09	-0.472184	1.03552e-07	-1.13622e-09	-0.23919
134600226	chr6:134600226:C:T	1.72726e-85	-2.22216	-1.39409e-09	5.02284e-07	1.33991	-1.39409e-09
134600399	chr6:134600399:AG:A	2.47101e-86	-2.14823	-2.01843	1.36712e-09	-2.56411	-2.00245
134600862	chr6:134600862:G:A	2.69822e-86	-2.05868	-2.02001	1.44736e-09	-2.51613	-1.99339
134601230	chr6:134601230:A:G	2.49134e-86	-2.13932	-2.01915	1.37451e-09	-2.56086	-2.0003
134601591	chr6:134601591:C:T	2.57484e-86	-2.10538	-2.02012	1.42053e-09	-2.53876	-1.98947
134602153	chr6:134602153:G:A	2.15464e-85	-1.13622e-09	-2.00108	1.77975e-08	-1.13622e-09	-2.0002
134602201	chr6:134602201:A:T	3.0856e-86	-1.97972	-1.96482	2.11029e-09	-2.33401	-1.79842
134602314	chr6:134602314:T:C	1.07735e-85	-2.6942	-1.39409e-09	1.15429e-08	-2.43319	-1.39409e-09
134602331	chr6:134602331:G:C	3.11899e-85	-1.13622e-09	-1.63119	2.4344e-08	-1.13622e-09	-1.68697
134603087	chr6:134603087:A:G	2.11159e-86	-2.63476	-1.68908	9.7889e-09	-0.721515	-1.8765
134603309	chr6:134603309:T:C	1.01639e-84	-0.449855	-1.39409e-09	1.39404e-08	-2.24447	-1.39409e-09
134603489	chr6:134603489:C:T	2.70583e-86	-2.12716	-1.94872	1.36769e-09	-2.5525	-2.01364
134603824	chr6:134603824:C:T	1.30065e-83	-1.17391	3.27324	6.92679e-07	-0.0268699	1.68818
134603942	chr6:134603942:C:T	4.69087e-85	-1.13622e-09	-1.22308	1.87795e-08	-1.13622e-09	-1.94649
134604088	chr6:134604088:C:T	1.07967e-85	-2.69204	-1.39409e-09	1.16125e-08	-2.42717	-1.39409e-09
134604168	chr6:134604168:G:A	2.17178e-86	-2.27802	-2.01772	1.29402e-09	-2.61708	-2.00443
134604188	chr6:134604188:C:CA	1.71149e-84	-1.13622e-09	0.071248	7.74095e-08	-1.13622e-09	-0.530149
134604196	chr6:134604196:GA:G	1.09128e-85	-2.68135	-1.39409e-09	1.2063e-08	-2.38912	-1.39409e-09
134604211	chr6:134604211:C:T	2.25671e-86	-2.23743	-2.01995	1.86384e-08	0.0658398	-2.01988
134604272	chr6:134604272:G:A	5.32125e-85	-1.13622e-09	-1.09699	4.71684e-08	-1.13622e-09	-1.02554
134604385	chr6:134604385:C:A	2.18626e-85	-1.13622e-09	-1.98651	1.87998e-08	-1.13622e-09	-1.94542
134604581	chr6:134604581:G:A	1.56437e-86	-2.70607	-1.91773	7.82228e-09	-1.01364	-1.80864
134604675	chr6:134604675:G:A	3.2699e-85	-1.13622e-09	-1.58394	2.58146e-08	-1.13622e-09	-1.62832
134604751	chr6:134604751:G:A	2.18348e-85	-1.13622e-09	-1.98778	1.80443e-08	-1.13622e-09	-1.98643
134604772	chr6:134604772:A:G	9.9838e-85	-1.13622e-09	-0.467737	9.90682e-08	-1.13622e-09	-0.283451
134605510	chr6:134605510:T:A	3.14028e-85	-1.13622e-09	-1.62439	2.76172e-08	-1.13622e-09	-1.56082
134605824	chr6:134605824:T:G	2.59138e-86	-2.58989	-1.5292	2.3126e-08	-0.527832	-1.21047
134606062	chr6:134606062:AG:A	7.37692e-86	-1.31933	-1.7536	3.03203e-09	-2.03645	-1.73357
134606324	chr6:134606324:T:A	4.14403e-86	-1.64292	-2.00669	1.64687e-08	-0.0594864	-2.01831
134606751	chr6:134606751:C:T	2.16674e-85	-1.13622e-09	-1.99548	1.85365e-08	-1.13622e-09	-1.95952
134606832	chr6:134606832:T:C	2.15602e-85	-1.13622e-09	-2.00044	1.83678e-08	-1.13622e-09	-1.96866
134606878	chr6:134606878:G:A	5.66071e-86	-1.31762	-2.02012	2.35424e-08	0.292022	-2.01248
134607083	chr6:134607083:A:G	2.83783e-85	-1.13622e-09	-1.72566	2.48923e-08	-1.13622e-09	-1.6647
134607488	chr6:134607488:C:T	1.06104e-85	-2.70945	-1.39409e-09	1.00743e-08	-2.56927	-1.39409e-09
134608354	chr6:134608354:C:T	5.49464e-85	-1.06493	-1.39409e-09	3.07119e-08	-1.45461	-1.39409e-09
134608373	chr6:134608373:C:A	2.73932e-85	-1.76099	-1.39409e-09	1.20923e-08	-2.38669	-1.39409e-09
134608541	chr6:134608541:T:G	1.06097e-85	-2.70952	-1.39409e-09	1.00913e-08	-2.56759	-1.39409e-09
134608729	chr6:134608729:C:T	3.88051e-85	-1.41273	-1.39409e-09	1.19771e-08	-2.39627	-1.39409e-09
134609330	chr6:134609330:G:A	2.15142e-85	-1.13622e-09	-2.00257	1.83209e-08	-1.13622e-09	-1.97122
134609723	chr6:134609723:G:T	1.06113e-85	-2.70937	-1.39409e-09	1.00737e-08	-2.56933	-1.39409e-09
134609755	chr6:134609755:C:T	2.23315e-86	-2.58758	-1.6803	1.13872e-08	-0.573472	-1.87329
134609793	chr6:134609793:T:C	2.43304e-86	-2.1766	-2.00554	1.4467e-09	-2.57274	-1.93724
134610062	chr6:134610062:C:CA	2.61906e-86	-2.47535	-1.63312	1.62241e-09	-2.6662	-1.72915
134610591	chr6:134610591:G:A	1.06076e-85	-2.70972	-1.39409e-09	1.01328e-08	-2.56348	-1.39409e-09
134611397	chr6:134611397:G:A	2.28584e-86	-2.58971	-1.65484	1.14853e-08	-0.583619	-1.85457
134611433	chr6:134611433:C:A	2.94802e-84	-1.23193	1.84695	2.04631e-07	-0.0919644	0.533915
134611923	chr6:134611923:G:A	2.82717e-86	-2.10508	-1.92693	7.28294e-09	-0.941098	-1.95263
134611992	chr6:134611992:A:T	2.62841e-86	-2.12239	-1.98251	1.57675e-09	-2.53772	-1.88617
134612260	chr6:134612260:A:G	3.04262e-85	-1.13622e-09	-1.65598	2.66828e-08	-1.13622e-09	-1.59524
134612774	chr6:134612774:T:C	2.6875e-86	-2.06726	-2.01542	2.40974e-08	0.322896	-2.02005
134612891	chr6:134612891:G:A	4.55623e-85	-1.13622e-09	-1.2522	2.79329e-08	-1.13622e-09	-1.54946
134613376	chr6:134613376:C:G	1.42023e-85	-2.41788	-1.39409e-09	9.34262e-09	-2.64467	-1.39409e-09
134613429	chr6:134613429:A:G	3.03731e-85	-1.13622e-09	-1.65773	2.66324e-08	-1.13622e-09	-1.59713
134614107	chr6:134614107:T:C	3.3202e-85	-1.13622e-09	-1.56868	2.59588e-08	-1.13622e-09	-1.62275
134614178	chr6:134614178:G:C	4.22512e-85	-1.13622e-09	-1.32765	2.61184e-08	-1.13622e-09	-1.61662
134614206	chr6:134614206:A:G	3.33561e-85	-1.13622e-09	-1.56404	2.60683e-08	-1.13622e-09	-1.61854
134614503	chr6:134614503:A:C	2.24996e-86	-2.27397	-1.98641	1.51912e-09	-2.57258	-1.88854
134614626	chr6:134614626:G:T	5.13029e-86	-1.56927	-1.86685	2.01923e-08	0.0505219	-1.92448
134614748	chr6:134614748:G:A	1.06084e-85	-2.70964	-1.39409e-09	1.01224e-08	-2.56451	-1.39409e-09
134615431	chr6:134615431:T:G	1.06175e-85	-2.70878	-1.39409e-09	9.97678e-09	-2.579	-1.39409e-09
134615942	chr6:134615942:A:C	3.42124e-86	-2.45437	-1.38692	2.03061e-09	-2.65627	-1.51466
134616375	chr6:134616375:G:A	2.58612e-85	-1.13622e-09	-1.81854	2.47422e-08	-1.13622e-09	-1.67075
134616666	chr6:134616666:G:A	1.07586e-84	-0.392994	-1.39409e-09	4.23563e-08	-1.13314	-1.39409e-09
134616746	chr6:134616746:T:C	5.63283e-85	-1.13622e-09	-1.04009	5.13073e-08	-1.13622e-09	-0.941427
134616945	chr6:134616945:G:A	3.65367e-85	-1.13622e-09	-1.47297	2.87423e-08	-1.13622e-09	-1.52089
134617082	chr6:134617082:A:G	6.95885e-84	-1.05324	2.52714	4.32129e-07	0.113217	1.07625
134617300	chr6:134617300:G:A	2.87649e-86	-1.99461	-2.0201	2.77065e-08	0.458302	-2.0159
134617541	chr6:134617541:A:G	7.04158e-85	-0.816868	-1.39409e-09	2.50459e-08	-1.65855	-1.39409e-09
134617605	chr6:134617605:A:C	2.2782e-85	-1.13622e-09	-1.94532	1.88811e-08	-1.13622e-09	-1.9411
134617716	chr6:134617716:A:G	3.66487e-85	-1.13622e-09	-1.46991	2.88536e-08	-1.13622e-09	-1.51702
134617776	chr6:134617776:A:C	4.15911e-85	-1.13622e-09	-1.3434	3.27437e-08	-1.13622e-09	-1.39055
134617783	chr6:134617783:G:A	2.96302e-85	-1.13622e-09	-1.68249	2.07437e-08	-1.13622e-09	-1.84702
134617817	chr6:134617817:C:T	5.30052e-85	-1.13622e-09	-1.1009	4.80963e-08	-1.13622e-09	-1.00606
134618290	chr6:134618290:C:T	2.89976e-84	-1.17838	1.77689	2.19225e-07	0.020016	0.490825
134618421	chr6:134618421:C:G	6.15328e-84	-1.28506	2.63593	3.32491e-07	-0.133922	1.06127
134618480	chr6:134618480:A:G	2.74429e-86	-2.06641	-1.99536	2.49478e-08	0.348113	-2.01059
134618490	chr6:134618490:C:A	5.08385e-86	-1.51323	-1.93199	2.32065e-08	0.248774	-1.9836
134618597	chr6:134618597:T:C	2.11456e-85	-1.13622e-09	-2.01985	1.80541e-08	-1.13622e-09	-1.98588
134618874	chr6:134618874:C:T	3.59252e-85	-1.13622e-09	-1.48985	3.80629e-08	-1.13622e-09	-1.24002
134619024	chr6:134619024:A:C	3.66214e-85	-1.13622e-09	-1.47065	2.8987e-08	-1.13622e-09	-1.51241
134619474	chr6:134619474:A:G	2.74055e-86	-2.05537	-2.00776	1.48223e-09	-2.46953	-2.01618
134620375	chr6:134620375:G:A	2.13775e-86	-2.55532	-1.75621	1.29806e-08	-0.393447	-1.92236
134621190	chr6:134621190:G:A	2.50604e-85	-1.85	-1.39409e-09	1.58746e-08	-2.11454	-1.39409e-09
134621418	chr6:134621418:C:CAAAT	3.79522e-86	-2.22365	-1.51389	2.14455e-09	-2.5605	-1.55583
134621451	chr6:134621451:T:C	2.13271e-85	-1.13622e-09	-2.01131	1.80267e-08	-1.13622e-09	-1.9874
134621563	chr6:134621563:T:C	1.06191e-85	-2.70863	-1.39409e-09	9.96672e-09	-2.58001	-1.39409e-09
134621691	chr6:134621691:T:C	9.19008e-85	-1.13622e-09	-0.550576	9.54406e-08	-1.13622e-09	-0.320755
134621958	chr6:134621958:G:T	1.08934e-84	-1.13622e-09	-0.38054	1.12916e-07	-1.13622e-09	-0.152617
134622228	chr6:134622228:T:G	4.78642e-85	-1.13622e-09	-1.20292	4.56162e-08	-1.13622e-09	-1.059
134622821	chr6:134622821:T:C	1.06069e-85	-2.70978	-1.39409e-09	1.03545e-08	-2.54184	-1.39409e-09
134623222	chr6:134623222:TCAAA:T	2.14837e-85	-1.13622e-09	-2.00399	1.79416e-08	-1.13622e-09	-1.99214
134623366	chr6:134623366:C:T	3.13537e-85	-1.13622e-09	-1.62595	2.80009e-08	-1.13622e-09	-1.54702
134623468	chr6:134623468:T:C	3.22377e-85	-1.13622e-09	-1.59815	2.96892e-08	-1.13622e-09	-1.48847
134623473	chr6:134623473:T:C	1.64781e-85	-2.26925	-1.39409e-09	3.44525e-07	0.962906	-1.39409e-09
134624094	chr6:134624094:T:C	1.79881e-86	-2.53703	-1.94713	1.30358e-09	-2.68288	-1.93126
134624698	chr6:134624698:C:T	2.52127e-86	-2.1294	-2.01712	1.45575e-09	-2.48409	-2.01965
134624963	chr6:134624963:T:C	2.4995e-86	-2.19858	-1.95661	1.47186e-09	-2.52017	-1.97257
134625124	chr6:134625124:G:A	2.5314e-86	-2.18259	-1.95992	1.47716e-09	-2.51269	-1.97644
134625228	chr6:134625228:A:T	2.87927e-85	-1.13622e-09	-1.71117	2.77236e-08	-1.13622e-09	-1.55698
134625403	chr6:134625403:G:A	3.00461e-86	-2.03417	-1.93697	1.64922e-09	-2.42195	-1.95701
134625529	chr6:134625529:T:C	2.25911e-85	-1.13622e-09	-1.95373	1.95965e-08	-1.13622e-09	-1.90391
134625746	chr6:134625746:C:A	2.86595e-86	-2.06195	-1.95643	1.59874e-09	-2.43758	-1.97246
134625749	chr6:134625749:C:G	5.45469e-85	-1.13622e-09	-1.07222	4.95325e-08	-1.13622e-09	-0.97663
134625889	chr6:134625889:C:T	2.81288e-86	-2.08449	-1.95258	1.58006e-09	-2.4526	-1.9692
134625943	chr6:134625943:A:AGG	1.44149e-86	-2.69562	-2.00999	1.41641e-09	-2.55711	-1.97402
134626305	chr6:134626305:C:A	1.38939e-84	-1.13622e-09	-0.137254	6.8242e-08	-1.13622e-09	-0.6562
134626382	chr6:134626382:T:G	2.51715e-86	-2.29278	-1.85537	7.05677e-09	-1.00787	-1.9174
134626545	chr6:134626545:T:C	4.5279e-84	-1.13622e-09	1.04414	3.01739e-07	-1.13622e-09	0.830304
134627437	chr6:134627437:G:A	2.15872e-85	-1.13622e-09	-1.99918	1.75215e-08	-1.13622e-09	-2.01583
134627547	chr6:134627547:AGACAACTGT:A	2.85465e-86	-2.05899	-1.96334	1.59028e-09	-2.43721	-1.97813
134627575	chr6:134627575:TCC:T	2.8501e-86	-2.05859	-1.96534	1.58806e-09	-2.4369	-1.97985
134627835	chr6:134627835:T:G	2.99364e-85	-1.13622e-09	-1.67221	2.90494e-08	-1.13622e-09	-1.51026
134627987	chr6:134627987:T:G	2.17123e-85	-1.13622e-09	-1.99341	1.75349e-08	-1.13622e-09	-2.01507
134628443	chr6:134628443:C:T	2.47183e-86	-2.41561	-1.75072	1.69657e-09	-2.64714	-1.70351
134628617	chr6:134628617:A:C	1.5361e-86	-2.67097	-1.97107	4.9648e-09	-1.39942	-1.87746
134628773	chr6:134628773:A:C	4.6734e-85	-1.13622e-09	-1.22681	5.01323e-08	-1.13622e-09	-0.964594
134628821	chr6:134628821:C:T	3.00231e-85	-1.13622e-09	-1.66932	2.91513e-08	-1.13622e-09	-1.50676
134628857	chr6:134628857:G:C	2.99375e-85	-1.13622e-09	-1.67218	2.90507e-08	-1.13622e-09	-1.51022
134629145	chr6:134629145:G:C	2.77113e-86	-2.11708	-1.93495	1.57017e-09	-2.47497	-1.95311
134629222	chr6:134629222:C:T	2.5626e-85	-1.13622e-09	-1.82768	2.0383e-08	-1.13622e-09	-1.86456
134629730	chr6:134629730:T:C	1.73523e-85	-2.21756	-1.39409e-09	2.41048e-08	-1.69685	-1.39409e-09
134629980	chr6:134629980:T:A	1.91612e-86	-2.50553	-1.91546	1.34479e-09	-2.67697	-1.90606
134630546	chr6:134630546:G:C	3.28449e-85	-1.13622e-09	-1.57949	2.57255e-08	-1.13622e-09	-1.63178
134630855	chr6:134630855:C:T	2.71194e-86	-2.10348	-1.97014	1.55102e-09	-2.45387	-1.98648
134630940	chr6:134630940:G:A	2.14722e-85	-1.13622e-09	-2.00452	1.75459e-08	-1.13622e-09	-2.01444
134631062	chr6:134631062:C:T	4.79817e-85	-1.13622e-09	-1.20047	4.51327e-08	-1.13622e-09	-1.06965
134631294	chr6:134631294:T:C	2.16284e-85	-1.13622e-09	-1.99728	1.84585e-08	-1.13622e-09	-1.96373
134631686	chr6:134631686:C:A	1.03814e-84	-1.13622e-09	-0.428687	9.89867e-08	-1.13622e-09	-0.284274
134632416	chr6:134632416:A:AC	1.06667e-85	-2.70416	-1.39409e-09	1.09971e-08	-2.48163	-1.39409e-09
134632698	chr6:134632698:A:G	3.23491e-86	-2.02964	-1.86764	1.86988e-09	-2.39954	-1.85384
134633134	chr6:134633134:C:T	1.35923e-85	-1.30683	-1.15495	2.08342e-05	5.13136	-0.0662679
134633233	chr6:134633233:G:A	2.17398e-85	-1.13622e-09	-1.99214	1.85389e-08	-1.13622e-09	-1.95939
134633381	chr6:134633381:C:T	2.19772e-86	-2.35233	-1.93153	7.82989e-09	-1.00808	-1.81323
134633537	chr6:134633537:C:T	2.74181e-86	-2.32723	-1.73544	1.6795e-09	-2.55851	-1.80226
134634060	chr6:134634060:C:T	2.36657e-86	-2.2812	-1.92864	1.44414e-08	-0.443279	-1.76588
134634442	chr6:134634442:T:C	1.75905e-86	-2.60559	-1.90092	1.31123e-09	-2.69862	-1.90967
134634541	chr6:134634541:T:G	1.72277e-86	-2.5554	-1.97196	1.22048e-09	-2.6906	-1.98941
134634847	chr6:134634847:T:C	3.80581e-85	-1.13622e-09	-1.43217	3.40055e-08	-1.13622e-09	-1.35274
134634904	chr6:134634904:G:A	2.1485e-85	-1.13622e-09	-2.00393	1.74682e-08	-1.13622e-09	-2.01888
134634961	chr6:134634961:C:T	2.1598e-85	-1.13622e-09	-1.99868	1.83534e-08	-1.13622e-09	-1.96945
134636247	chr6:134636247:C:T	2.36558e-86	-2.27126	-1.939	9.04931e-09	-0.855268	-1.8213
134636320	chr6:134636320:T:G	2.11401e-85	-1.13622e-09	-2.02011	1.76073e-08	-1.13622e-09	-2.01094
134636518	chr6:134636518:G:A	3.06531e-85	-1.13622e-09	-1.64855	2.42317e-08	-1.13622e-09	-1.6916
134637006	chr6:134637006:A:G	2.20017e-85	-1.13622e-09	-1.98017	1.92564e-08	-1.13622e-09	-1.92142
134637324	chr6:134637324:A:G	2.13252e-85	-1.13622e-09	-2.0114	1.82264e-08	-1.13622e-09	-1.97639
134638222	chr6:134638222:G:A	2.13915e-85	-1.13622e-09	-2.00829	1.8331e-08	-1.13622e-09	-1.97067
134638884	chr6:134638884:T:C	2.14788e-85	-1.13622e-09	-2.00422	1.84742e-08	-1.13622e-09	-1.96288
134639233	chr6:134639233:A:G	2.83155e-85	-1.13622e-09	-1.72788	2.47726e-08	-1.13622e-09	-1.66952
134639323	chr6:134639323:C:T	1.15662e-85	-2.62319	-1.39409e-09	9.54148e-09	-2.62361	-1.39409e-09
134639326	chr6:134639326:T:C	3.73068e-85	-1.13622e-09	-1.45211	2.77954e-08	-1.13622e-09	-1.55439
134639340	chr6:134639340:G:A	6.76872e-85	0.59522	-1.45161	5.20328e-09	-1.33879	-1.89118
134639939	chr6:134639939:G:A	4.6775e-85	-1.13622e-09	-1.22594	4.4925e-08	-1.13622e-09	-1.07427
134640178	chr6:134640178:T:C	2.82055e-86	-2.31555	-1.71881	1.06435e-08	-0.995946	-1.51836
134640474	chr6:134640474:C:A	2.3574e-85	-1.13622e-09	-1.91114	2.05386e-08	-1.13622e-09	-1.85695
134640588	chr6:134640588:G:A	2.36501e-85	-1.13622e-09	-1.90792	2.09307e-08	-1.13622e-09	-1.83804
134640637	chr6:134640637:A:G	2.12644e-85	-1.13622e-09	-2.01425	1.74664e-08	-1.13622e-09	-2.01898
134640785	chr6:134640785:C:T	2.3194e-86	-2.32338	-1.90659	8.64572e-09	-0.951661	-1.77053
134640835	chr6:134640835:C:T	2.96336e-86	-1.99108	-1.99388	1.89947e-08	-0.077557	-1.85754
134641399	chr6:134641399:G:A	2.12071e-85	-1.13622e-09	-2.01695	1.83523e-08	-1.13622e-09	-1.9695
134641642	chr6:134641642:C:T	2.34238e-85	-1.13622e-09	-1.91753	2.03721e-08	-1.13622e-09	-1.86509
134641778	chr6:134641778:C:T	2.21466e-86	-2.36429	-1.9119	7.63427e-09	-1.06646	-1.78015
134641806	chr6:134641806:G:A	2.13897e-85	-1.13622e-09	-2.00837	1.83428e-08	-1.13622e-09	-1.97002
134641923	chr6:134641923:T:C	2.61431e-86	-2.62653	-1.48375	1.85094e-08	-0.754264	-1.20671
134642142	chr6:134642142:A:G	2.11403e-85	-1.13622e-09	-2.02011	1.74702e-08	-1.13622e-09	-2.01876
134642403	chr6:134642403:G:A	2.45741e-85	-1.13622e-09	-1.86959	1.83831e-08	-1.13622e-09	-1.96783
134642419	chr6:134642419:C:A	2.39046e-85	-1.13622e-09	-1.89721	1.82697e-08	-1.13622e-09	-1.97401
134642744	chr6:134642744:A:G	2.11747e-85	-1.13622e-09	-2.01848	1.74582e-08	-1.13622e-09	-2.01945
134642771	chr6:134642771:G:A	6.03667e-85	-0.970848	-1.39409e-09	2.46893e-08	-1.67289	-1.39409e-09
134643260	chr6:134643260:G:A	2.29657e-85	-1.13622e-09	-1.93728	1.77408e-08	-1.13622e-09	-2.00339
134643436	chr6:134643436:C:A	2.13185e-85	-1.13622e-09	-2.01171	1.74536e-08	-1.13622e-09	-2.01971
134643442	chr6:134643442:T:A	2.68522e-86	-2.31124	-1.77228	9.82325e-09	-0.934941	-1.65957
134643508	chr6:134643508:A:G	2.89194e-86	-2.2806	-1.72876	1.02858e-08	-0.937681	-1.61082
134643609	chr6:134643609:A:G	2.38186e-86	-2.31297	-1.89044	1.54683e-09	-2.56926	-1.87379
134643841	chr6:134643841:T:C	1.25749e-85	-2.53958	-1.39409e-09	8.75327e-09	-2.70983	-1.39409e-09
134644092	chr6:134644092:C:T	3.12377e-85	-1.13622e-09	-1.62966	2.93384e-08	-1.13622e-09	-1.50036
134644372	chr6:134644372:C:T	2.42137e-85	-1.13622e-09	-1.88437	1.81947e-08	-1.13622e-09	-1.97813
134644719	chr6:134644719:A:T	2.52719e-86	-2.20827	-1.93591	1.10909e-08	-0.453022	-2.02012
134644770	chr6:134644770:G:GAT	1.76414e-85	-2.20104	-1.39409e-09	1.52836e-08	-2.15248	-1.39409e-09
134645598	chr6:134645598:T:C	2.8456e-85	-1.72293	-1.39409e-09	1.16291e-08	-2.42575	-1.39409e-09
134645738	chr6:134645738:A:G	1.50984e-86	-2.64195	-2.01733	1.29913e-09	-2.70494	-1.91262
134646174	chr6:134646174:C:T	2.16556e-85	-1.13622e-09	-1.99602	1.74535e-08	-1.13622e-09	-2.01972
134646477	chr6:134646477:T:G	3.1633e-86	-1.90459	-2.01508	1.76699e-08	-0.00773617	-1.99966
134646829	chr6:134646829:C:T	2.01932e-86	-2.3498	-2.01872	2.12939e-08	0.19797	-2.01881
134647715	chr6:134647715:A:G	3.38053e-86	-2.37266	-1.48059	1.89062e-09	-2.49298	-1.74938
134647863	chr6:134647863:G:A	3.47496e-86	-1.80588	-2.01982	1.00416e-08	-0.740627	-1.8319
134647990	chr6:134647990:C:A	3.22413e-86	-1.88544	-2.01518	9.39112e-09	-0.857903	-1.78159
134648063	chr6:134648063:G:A	4.0191e-83	-0.592793	3.82032	1.71838e-05	1.81439	3.05807
134648556	chr6:134648556:T:C	2.95139e-86	-2.53184	-1.45717	1.70376e-09	-2.61659	-1.72983
134648771	chr6:134648771:A:G	2.51386e-85	-1.13622e-09	-1.84688	2.26289e-08	-1.13622e-09	-1.76003
134648869	chr6:134648869:T:A	2.2073e-86	-2.28725	-1.99226	2.17862e-09	-2.10814	-1.99242
134649617	chr6:134649617:C:T	2.14589e-85	-1.13622e-09	-2.00515	1.74996e-08	-1.13622e-09	-2.01708
134649826	chr6:134649826:T:A	1.59491e-86	-2.60082	-2.00364	1.68837e-09	-2.33538	-2.02012
134649859	chr6:134649859:G:A	1.42834e-86	-2.70243	-2.01235	1.20699e-09	-2.68849	-2.00264
134650146	chr6:134650146:C:T	2.19559e-85	-1.13622e-09	-1.98225	1.74576e-08	-1.13622e-09	-2.01948
134650763	chr6:134650763:G:A	1.89176e-86	-2.43087	-2.00291	2.36121e-08	0.281935	-1.99943
134651570	chr6:134651570:T:A	3.34352e-85	-1.13622e-09	-1.56168	3.41339e-08	-1.13622e-09	-1.34897
134651857	chr6:134651857:G:C	1.06652e-85	-2.7043	-1.39409e-09	2.52635e-08	-1.6499	-1.39409e-09
134652672	chr6:134652672:GTTTATT:G	3.16756e-85	-1.13622e-09	-1.61574	2.51318e-08	-1.13622e-09	-1.65512
134653564	chr6:134653564:G:A	1.44541e-86	-2.70962	-1.99327	1.29997e-09	-2.66588	-1.95104
134653828	chr6:134653828:T:C	7.9804e-85	-0.962806	0.271094	3.01327e-07	0.0153692	0.813566
134654610	chr6:134654610:C:T	1.05626e-84	-0.895207	0.48383	3.65549e-07	1.38557	-0.363426
134654746	chr6:134654746:G:A	1.74894e-85	-1.18384	-1.02585	3.97687e-08	-0.151232	-1.04495
134655349	chr6:134655349:C:T	2.13388e-86	-2.56921	-1.74413	3.18849e-09	-2.09415	-1.62556
134655438	chr6:134655438:A:G	2.18187e-85	-1.13622e-09	-1.98852	1.82007e-08	-1.13622e-09	-1.9778
134655541	chr6:134655541:C:T	1.12222e-85	-2.65339	-1.39409e-09	8.93176e-09	-2.68965	-1.39409e-09
134655542	chr6:134655542:A:C	1.53833e-85	-2.338	-1.39409e-09	8.76806e-09	-2.70814	-1.39409e-09
134655554	chr6:134655554:T:G	1.13368e-84	-1.13622e-09	-0.340651	1.08349e-07	-1.13622e-09	-0.193899
134656261	chr6:134656261:TAG:T	2.18916e-85	-1.13622e-09	-1.98518	1.95295e-08	-1.13622e-09	-1.90734
134656951	chr6:134656951:C:T	1.46044e-86	-2.70978	-1.98277	1.32643e-09	-2.66503	-1.93174
134657013	chr6:134657013:C:T	7.20697e-85	-1.13622e-09	-0.793652	3.93399e-08	-1.13622e-09	-1.20702
134657030	chr6:134657030:G:A	2.44456e-85	-1.13622e-09	-1.87483	1.89483e-08	-1.13622e-09	-1.93755
134657803	chr6:134657803:GCTC:G	2.29313e-85	-1.13622e-09	-1.93878	2.04051e-08	-1.13622e-09	-1.86347
134657869	chr6:134657869:G:A	3.10266e-86	-1.92976	-2.00926	8.6769e-09	-0.939284	-1.77931
134658094	chr6:134658094:A:G	2.90595e-86	-1.98496	-2.01957	7.64432e-09	-1.01428	-1.83102
134658259	chr6:134658259:T:C	1.90428e-86	-2.65538	-1.7718	2.3306e-09	-2.38596	-1.64718
134658845	chr6:134658845:C:G	2.07977e-86	-2.6033	-1.73573	2.9837e-09	-2.17027	-1.61582
134659035	chr6:134659035:T:C	2.33066e-85	-1.13622e-09	-1.92255	2.00075e-08	-1.13622e-09	-1.88315
134660356	chr6:134660356:G:A	2.10433e-86	-2.55754	-1.76974	3.15006e-09	-2.07581	-1.65603
134660517	chr6:134660517:C:A	2.37659e-84	-1.13622e-09	0.399552	2.03168e-07	-1.13622e-09	0.434774
134660809	chr6:134660809:T:G	3.48451e-86	-2.3828	-1.44016	3.70463e-09	-2.10886	-1.46082
134660814	chr6:134660814:A:C	3.39249e-86	-2.36299	-1.48673	3.77203e-09	-2.03764	-1.51401
134660900	chr6:134660900:G:T	6.99645e-85	-1.13622e-09	-0.823298	3.83639e-08	-1.13622e-09	-1.23214
134661712	chr6:134661712:G:A	5.35307e-85	-1.13622e-09	-1.09103	3.2124e-08	-1.13622e-09	-1.40966
134662020	chr6:134662020:G:A	2.28695e-86	-2.22788	-2.01619	4.18218e-08	0.872041	-2.01788
134662683	chr6:134662683:C:T	3.25507e-85	-1.13622e-09	-1.58849	3.23378e-08	-1.13622e-09	-1.40302
134662852	chr6:134662852:G:A	2.41153e-85	-1.13622e-09	-1.88844	1.87657e-08	-1.13622e-09	-1.94723
134663025	chr6:134663025:T:G	2.4444e-85	-1.8749	-1.39409e-09	2.66127e-08	-1.59787	-1.39409e-09
134663070	chr6:134663070:G:A	6.15294e-85	-1.13622e-09	-0.951771	1.05176e-07	-1.13622e-09	-0.223627
134663733	chr6:134663733:T:C	2.44296e-86	-2.16163	-2.01645	4.94574e-08	1.03956	-2.01771
134663913	chr6:134663913:T:C	8.16821e-85	-0.586086	-0.0823647	1.30487e-06	2.31528	-0.0206781
134663953	chr6:134663953:T:C	2.40769e-85	-1.13622e-09	-1.89003	2.17912e-08	-1.13622e-09	-1.79775
134664186	chr6:134664186:G:A	5.42515e-85	-1.13622e-09	-1.07765	3.22402e-08	-1.13622e-09	-1.40605
134664781	chr6:134664781:G:A	1.08278e-85	-2.68917	-1.39409e-09	8.87261e-09	-2.69629	-1.39409e-09
134664923	chr6:134664923:G:A	2.79575e-86	-2.0231	-2.02009	7.10477e-09	-1.07162	-1.84687
134665651	chr6:134665651:T:C	4.26664e-85	-1.13622e-09	-1.31787	6.67762e-08	-1.13622e-09	-0.677913
134665659	chr6:134665659:A:G	4.28939e-85	-1.13622e-09	-1.31256	6.73092e-08	-1.13622e-09	-0.669963
134665989	chr6:134665989:T:C	1.06135e-85	-2.70916	-1.39409e-09	8.76756e-09	-2.7082	-1.39409e-09
134666384	chr6:134666384:G:A	3.11878e-85	-1.13622e-09	-1.63126	3.07742e-08	-1.13622e-09	-1.45258
134666519	chr6:134666519:A:T	5.02668e-86	-1.73702	-1.71951	1.38714e-08	-0.335273	-1.91416
134666547	chr6:134666547:A:G	4.8209e-86	-1.77881	-1.71951	1.29346e-08	-0.4052	-1.91416
134666689	chr6:134666689:A:C	5.3737e-86	-1.68028	-1.70949	1.5158e-08	-0.250164	-1.91057
134666753	chr6:134666753:A:G	4.84778e-86	-1.77496	-1.7178	1.30751e-08	-0.393862	-1.91469
134666811	chr6:134666811:G:A	3.04411e-86	-2.10629	-1.85179	1.18238e-08	-1.05424	-1.3549
134667128	chr6:134667128:C:A	2.73454e-85	-1.76274	-1.39409e-09	1.32855e-08	-2.29259	-1.39409e-09
134667196	chr6:134667196:A:T	9.38417e-85	-1.13622e-09	-0.529676	4.99761e-08	-1.13622e-09	-0.967714
134667311	chr6:134667311:T:C	3.61698e-85	-0.25229	-1.23077	1.21485e-07	1.33608	-1.41555
134667424	chr6:134667424:T:C	8.55394e-85	-0.983985	0.361676	1.59788e-07	0.366638	-0.172048
134667436	chr6:134667436:C:T	2.42724e-85	-1.13622e-09	-1.88195	2.32922e-08	-1.13622e-09	-1.73114
134668188	chr6:134668188:A:G	1.08483e-85	-2.68728	-1.39409e-09	1.66432e-08	-2.06726	-1.39409e-09
134668302	chr6:134668302:A:G	6.14523e-86	-1.69969	-1.55592	1.69309e-08	-0.237286	-1.81283
134668932	chr6:134668932:C:T	2.76687e-85	-1.13622e-09	-1.75098	2.12173e-08	-1.13622e-09	-1.82444
134668956	chr6:134668956:A:G	2.30536e-85	-1.13622e-09	-1.93346	2.19899e-08	-1.13622e-09	-1.78867
134668957	chr6:134668957:C:T	4.33499e-86	-1.65828	-1.94628	1.50962e-08	-0.147444	-2.01737
134669749	chr6:134669749:C:G	2.69784e-85	-1.13622e-09	-1.77625	3.14455e-08	-1.13622e-09	-1.431
134670174	chr6:134670174:C:G	2.55663e-85	-1.13622e-09	-1.83001	1.89668e-08	-1.13622e-09	-1.93657
134670282	chr6:134670282:G:A	5.7073e-86	-1.35942	-1.97012	1.88983e-08	-0.0124611	-1.92773
134670387	chr6:134670387:C:T	1.13568e-85	-2.64147	-1.39409e-09	2.10287e-08	-1.83337	-1.39409e-09
134670404	chr6:134670404:A:G	1.29525e-85	-2.51	-1.39409e-09	9.9012e-09	-2.5866	-1.39409e-09
134670409	chr6:134670409:C:G	3.0166e-85	-1.13622e-09	-1.66457	1.7963e-08	-1.13622e-09	-1.99095
134670649	chr6:134670649:T:C	9.02242e-85	-1.13622e-09	-0.568988	8.97296e-08	-1.13622e-09	-0.382459
134671059	chr6:134671059:T:G	5.18662e-86	-1.49046	-1.93474	1.87773e-08	0.070195	-2.01681
134671340	chr6:134671340:A:T	9.01817e-85	-1.13622e-09	-0.569459	8.96848e-08	-1.13622e-09	-0.382958
134671657	chr6:134671657:C:T	8.9659e-85	-1.13622e-09	-0.575273	8.91298e-08	-1.13622e-09	-0.389166
134671854	chr6:134671854:A:T	6.42722e-86	-1.40416	-1.80658	1.99763e-08	-0.012401	-1.87231
134672182	chr6:134672182:AAAAG:A	4.04299e-86	-2.43273	-1.24157	2.93219e-09	-2.2756	-1.52791
134672571	chr6:134672571:C:T	2.32935e-85	-1.13622e-09	-1.92311	2.03974e-08	-1.13622e-09	-1.86385
134672826	chr6:134672826:G:A	1.86837e-85	-2.14363	-1.39409e-09	1.16752e-08	-2.4218	-1.39409e-09
134673193	chr6:134673193:A:G	3.43059e-86	-1.91521	-1.92334	1.38529e-08	-0.454652	-1.79612
134673351	chr6:134673351:A:AG	4.83215e-85	-1.13622e-09	-1.19341	2.95989e-08	-1.13622e-09	-1.49152
134673503	chr6:134673503:TG:T	2.3489e-85	-1.13622e-09	-1.91476	2.05803e-08	-1.13622e-09	-1.85493
134673556	chr6:134673556:C:T	2.22991e-85	-1.13622e-09	-1.96674	1.95021e-08	-1.13622e-09	-1.90874
134673953	chr6:134673953:G:A	2.11908e-86	-2.32	-2.00031	3.08867e-09	-1.87022	-1.88129
134674012	chr6:134674012:T:C	1.87835e-85	-2.13831	-1.39409e-09	1.14893e-08	-2.43785	-1.39409e-09
134674071	chr6:134674071:TATG:T	3.20958e-85	-1.13622e-09	-1.60256	2.48801e-08	-1.13622e-09	-1.66519
134674230	chr6:134674230:T:C	2.38097e-85	-1.13622e-09	-1.90119	1.81628e-08	-1.13622e-09	-1.97988
134674259	chr6:134674259:G:GAAT	6.07373e-86	-1.45512	-1.81219	2.02035e-08	-0.019122	-1.85428
134674513	chr6:134674513:A:C	3.48945e-86	-1.89696	-1.92458	1.41084e-08	-0.423897	-1.80859
134674518	chr6:134674518:T:C	2.1804e-85	-1.13622e-09	-1.98919	1.89072e-08	-1.13622e-09	-1.93972
134674820	chr6:134674820:T:G	2.20722e-85	-1.13622e-09	-1.97697	1.90101e-08	-1.13622e-09	-1.93429
134674966	chr6:134674966:C:T	1.61819e-86	-2.57412	-2.01585	1.72164e-09	-2.31613	-2.01985
134675329	chr6:134675329:C:T	2.17945e-85	-1.13622e-09	-1.98963	1.75113e-08	-1.13622e-09	-2.01641
134675597	chr6:134675597:T:C	6.29404e-85	-1.13622e-09	-0.929097	3.88433e-08	-1.13622e-09	-1.21972
134675609	chr6:134675609:T:C	2.48202e-85	-1.13622e-09	-1.85963	2.12171e-08	-1.13622e-09	-1.82445
134675652	chr6:134675652:A:G	2.58315e-85	-1.13622e-09	-1.81969	1.90971e-08	-1.13622e-09	-1.92972
134675856	chr6:134675856:G:A	2.31089e-85	-1.13622e-09	-1.93107	1.95912e-08	-1.13622e-09	-1.90418
134675985	chr6:134675985:A:C	2.21134e-85	-1.13622e-09	-1.9751	1.90601e-08	-1.13622e-09	-1.93166
134676066	chr6:134676066:G:A	2.65403e-85	-1.13622e-09	-1.79262	2.0848e-08	-1.13622e-09	-1.842
134676084	chr6:134676084:ACT:A	1.30602e-85	-2.50172	-1.39409e-09	9.80866e-09	-2.59599	-1.39409e-09
134676208	chr6:134676208:T:C	6.62606e-86	-1.3713	-1.80897	2.04352e-08	0.0122295	-1.87423
134676227	chr6:134676227:T:C	2.20155e-85	-1.13622e-09	-1.97954	1.84087e-08	-1.13622e-09	-1.96644
134676364	chr6:134676364:T:C	2.17945e-85	-1.13622e-09	-1.98963	1.75113e-08	-1.13622e-09	-2.01641
134676941	chr6:134676941:C:A	4.09485e-85	-1.13622e-09	-1.35897	2.63548e-08	-1.13622e-09	-1.60761
134677050	chr6:134677050:T:C	7.03047e-86	-1.29378	-1.82725	2.24703e-08	0.121292	-1.88836
134677384	chr6:134677384:A:G	1.96767e-86	-2.43599	-1.95844	2.08393e-09	-2.13036	-2.01464
134677709	chr6:134677709:A:G	7.19048e-86	-1.29094	-1.80759	2.29301e-08	0.124441	-1.87125
134677748	chr6:134677748:G:A	2.09111e-86	-2.37253	-1.96106	2.28484e-09	-2.03882	-2.01414
134678001	chr6:134678001:C:A	3.07484e-85	-1.08534	-0.560107	6.15929e-08	0.275511	-1.03422
134678397	chr6:134678397:T:C	2.12045e-85	-1.13622e-09	-2.01707	1.81747e-08	-1.13622e-09	-1.97923
134678645	chr6:134678645:C:T	1.44109e-85	-2.4033	-1.39409e-09	6.10817e-08	-0.767048	-1.39409e-09
134678741	chr6:134678741:C:G	5.47084e-86	-1.58943	-1.78243	1.45848e-08	-0.489127	-1.71015
134679103	chr6:134679103:T:C	2.16625e-85	-1.13622e-09	-1.99571	1.74535e-08	-1.13622e-09	-2.01972
134679420	chr6:134679420:C:T	2.18122e-85	-1.13622e-09	-1.98882	1.75158e-08	-1.13622e-09	-2.01616
134679499	chr6:134679499:C:G	2.63938e-85	-1.13622e-09	-1.79816	2.60978e-08	-1.13622e-09	-1.61741
134679726	chr6:134679726:T:C	2.1597e-85	-1.13622e-09	-1.99873	1.85887e-08	-1.13622e-09	-1.9567
134679915	chr6:134679915:T:C	3.59329e-85	-0.996802	-0.49283	7.30319e-08	0.389112	-0.977476
134680000	chr6:134680000:AG:A	1.66564e-84	-1.13622e-09	0.0440945	3.68382e-08	-1.13622e-09	-1.27272
134680012	chr6:134680012:G:A	3.29572e-85	-1.13622e-09	-1.57608	2.54893e-08	-1.13622e-09	-1.641
134680063	chr6:134680063:A:C	1.69191e-86	-2.52674	-2.01869	1.83508e-09	-2.25418	-2.01799
134680900	chr6:134680900:G:T	2.24406e-85	-1.13622e-09	-1.96041	1.97556e-08	-1.13622e-09	-1.89582
134680973	chr6:134680973:C:T	2.62703e-85	-1.13622e-09	-1.80285	1.93138e-08	-1.13622e-09	-1.91844
134680999	chr6:134680999:T:G	2.94708e-85	-1.13622e-09	-1.68789	3.80834e-08	-1.13622e-09	-1.23948
134681303	chr6:134681303:T:C	2.83554e-85	-1.13622e-09	-1.72647	3.40956e-08	-1.13622e-09	-1.35009
134681586	chr6:134681586:TGAAA:T	3.98303e-86	-1.69853	-1.99071	1.23288e-08	-0.59019	-1.77713
134682177	chr6:134682177:C:T	2.97689e-86	-2.02911	-1.9513	1.07718e-08	-0.942623	-1.55971
134682519	chr6:134682519:CTTCT:C	2.39443e-85	-1.89556	-1.39409e-09	9.3315e-09	-2.64586	-1.39409e-09
134682556	chr6:134682556:C:T	2.51669e-85	-1.13622e-09	-1.84575	1.97933e-08	-1.13622e-09	-1.89392
134682567	chr6:134682567:ACT:A	3.73415e-86	-1.80116	-1.95261	1.0983e-08	-0.76612	-1.71679
134682626	chr6:134682626:T:C	1.58028e-86	-2.66142	-1.95226	1.34956e-09	-2.56386	-2.01563
134682664	chr6:134682664:G:C	1.57118e-86	-2.66497	-1.95448	1.34219e-09	-2.56968	-2.01528
134682965	chr6:134682965:G:C	3.89705e-86	-1.7804	-1.93067	1.17759e-08	-0.74082	-1.67238
134683252	chr6:134683252:T:C	9.03202e-85	-1.13622e-09	-0.567924	5.9002e-08	-1.13622e-09	-0.801689
134683610	chr6:134683610:G:A	2.80409e-86	-2.08896	-1.95124	9.862e-09	-1.03139	-1.55918
134684110	chr6:134684110:T:G	1.87084e-86	-2.57069	-1.87421	1.55666e-09	-2.42096	-2.01575
134684157	chr6:134684157:G:A	6.27254e-86	-1.49672	-1.73839	1.74516e-08	-0.36405	-1.65578
134684223	chr6:134684223:T:A	3.66553e-85	-1.13622e-09	-1.46973	2.62374e-08	-1.13622e-09	-1.61207
134684274	chr6:134684274:T:C	1.3625e-85	-2.45938	-1.39409e-09	9.83495e-09	-2.59332	-1.39409e-09
134684408	chr6:134684408:T:C	5.44642e-86	-2.59312	-0.783209	2.63589e-09	-2.40523	-1.50481
134684510	chr6:134684510:T:A	2.14298e-85	-1.13622e-09	-2.00651	1.74478e-08	-1.13622e-09	-2.02004
134684577	chr6:134684577:G:A	9.62289e-86	-1.13188	-1.67526	2.7145e-08	0.35318	-1.93125
134684748	chr6:134684748:C:T	2.80142e-86	-2.08843	-1.95273	9.78495e-09	-1.03517	-1.56325
134685343	chr6:134685343:TTTTC:T	1.11574e-85	-2.52086	-0.138323	4.4312e-09	-2.3323	-1.05829
134685378	chr6:134685378:C:T	4.8569e-85	-1.13622e-09	-1.1883	3.16907e-08	-1.13622e-09	-1.42324
134685438	chr6:134685438:C:T	3.95778e-85	-1.13622e-09	-1.39302	2.57518e-08	-1.13622e-09	-1.63076
134685446	chr6:134685446:C:T	9.50122e-86	-1.11348	-1.70638	2.73322e-08	0.375843	-1.94704
134685664	chr6:134685664:C:T	2.14647e-85	-1.13622e-09	-2.00488	1.84306e-08	-1.13622e-09	-1.96525
134686107	chr6:134686107:A:G	2.4147e-85	-1.13622e-09	-1.88713	2.29721e-08	-1.13622e-09	-1.74498
134686119	chr6:134686119:A:G	4.96047e-85	-1.13622e-09	-1.1672	3.02631e-08	-1.13622e-09	-1.46933
134686466	chr6:134686466:T:C	2.8113e-85	-1.13622e-09	-1.73505	2.83224e-08	-1.13622e-09	-1.53561
134686901	chr6:134686901:G:A	2.18828e-85	-1.13622e-09	-1.98559	1.91667e-08	-1.13622e-09	-1.92608
134687005	chr6:134687005:T:C	5.29559e-85	-1.13622e-09	-1.10183	3.70806e-08	-1.13622e-09	-1.26617
134687054	chr6:134687054:A:C	1.22549e-85	-2.56536	-1.39409e-09	1.82716e-08	-1.97391	-1.39409e-09
134687154	chr6:134687154:C:T	4.91046e-86	-1.81049	-1.66942	2.46886e-09	-2.14166	-1.83384
134687204	chr6:134687204:A:G	2.00786e-86	-2.35744	-2.01678	1.31105e-09	-2.62642	-1.98201
134687223	chr6:134687223:C:T	2.79294e-86	-2.2886	-1.75559	3.20145e-09	-1.7279	-1.98776
134687389	chr6:134687389:T:C	4.06576e-86	-1.66654	-2.00214	2.01186e-07	2.26574	-1.84077
134688228	chr6:134688228:G:A	3.50695e-86	-2.38279	-1.43375	2.19894e-09	-2.67818	-1.4131
134688409	chr6:134688409:A:C	3.10948e-86	-2.33168	-1.60515	1.80664e-09	-2.69916	-1.58863
134688463	chr6:134688463:T:C	2.78231e-85	-1.13622e-09	-1.74542	2.36863e-08	-1.13622e-09	-1.71436
134688586	chr6:134688586:A:C	2.84385e-85	-1.13622e-09	-1.72354	2.3747e-08	-1.13622e-09	-1.7118
134688593	chr6:134688593:A:G	2.24565e-85	-1.13622e-09	-1.95971	1.95375e-08	-1.13622e-09	-1.90692
134688615	chr6:134688615:A:G	3.29206e-86	-2.70155	-1.17823	4.21539e-09	-2.29497	-1.14555
134688792	chr6:134688792:G:C	3.54163e-86	-1.8596	-1.9471	5.07718e-09	-1.28676	-1.96774
134689100	chr6:134689100:T:C	2.5394e-85	-1.13622e-09	-1.83677	1.9528e-08	-1.13622e-09	-1.90741
134689398	chr6:134689398:A:G	3.02771e-86	-2.64409	-1.31939	0.00132476	8.00791	1.20957
134689408	chr6:134689408:T:C	2.41599e-85	-1.88659	-1.39409e-09	1.74781e-08	-2.01831	-1.39409e-09
134690195	chr6:134690195:G:A	3.71855e-86	-2.46842	-1.28954	2.93866e-09	-2.63363	-1.16768
134690250	chr6:134690250:C:T	2.29022e-86	-2.69455	-1.54809	0.00111006	8.98887	0.0517941
134690307	chr6:134690307:TCCCGGATGGAATGTGCACTC:T	2.895e-85	-1.70571	-1.39409e-09	9.97344e-09	-2.57933	-1.39409e-09
134690324	chr6:134690324:A:T	3.0494e-85	-1.13622e-09	-1.65376	2.11211e-08	-1.13622e-09	-1.82899
134690438	chr6:134690438:G:A	2.63336e-85	-0.290625	-1.50981	3.86074e-08	0.265483	-1.4913
134690563	chr6:134690563:T:C	3.36321e-85	-1.13622e-09	-1.55581	2.26632e-08	-1.13622e-09	-1.75852
134690609	chr6:134690609:T:A	4.94895e-86	-2.52467	-0.947437	4.57189e-09	-2.5977	-0.761633
134690921	chr6:134690921:A:G	2.28522e-86	-2.54842	-1.6964	2.75406e-09	-2.45545	-1.41074
134691696	chr6:134691696:T:C	2.20715e-85	-1.13622e-09	-1.977	1.93777e-08	-1.13622e-09	-1.91514
134692170	chr6:134692170:A:G	4.78212e-86	-2.60772	-0.898687	8.1698e-09	-2.36875	-0.410066
134692590	chr6:134692590:C:T	3.62546e-85	-1.13622e-09	-1.48072	2.3608e-08	-1.13622e-09	-1.71767
134692705	chr6:134692705:T:C	7.59528e-85	-1.13622e-09	-0.741173	7.34215e-08	-1.13622e-09	-0.583043
134693221	chr6:134693221:T:C	2.61618e-85	-1.13622e-09	-1.80699	2.52794e-08	-1.13622e-09	-1.64927
134693239	chr6:134693239:C:T	7.04412e-86	-2.51169	-0.607402	6.63696e-09	-2.60595	-0.380651
134693420	chr6:134693420:T:C	2.81983e-85	-1.13622e-09	-1.73202	1.98988e-08	-1.13622e-09	-1.8886
134693828	chr6:134693828:G:A	1.84322e-84	0.633265	-0.487869	8.59725e-08	0.393465	-0.818697
134693911	chr6:134693911:A:G	4.62164e-85	0.164652	-1.4026	3.36333e-08	0.0925408	-1.45628
134693984	chr6:134693984:A:G	5.65381e-85	0.329277	-1.36565	4.14723e-08	0.266816	-1.42105
134694201	chr6:134694201:T:G	2.56351e-85	-1.13622e-09	-1.82732	1.99518e-08	-1.13622e-09	-1.88594
134694423	chr6:134694423:T:C	2.60081e-85	-1.13622e-09	-1.81288	2.05995e-08	-1.13622e-09	-1.85399
134694783	chr6:134694783:A:G	5.22643e-86	-1.41839	-1.99917	5.18365e-09	-1.2201	-2.01365
134695372	chr6:134695372:GT:G	3.36548e-85	-1.55513	-1.39409e-09	2.0164e-08	-1.87536	-1.39409e-09
134695407	chr6:134695407:CTCTT:C	3.32258e-86	-2.48423	-1.38632	2.44673e-09	-2.63696	-1.34754
134695765	chr6:134695765:A:AT	8.72327e-85	-1.13622e-09	-0.602706	6.27661e-08	-1.13622e-09	-0.739844
134695790	chr6:134695790:C:T	1.23153e-85	-2.56044	-1.39409e-09	1.09421e-08	-2.48664	-1.39409e-09
134695804	chr6:134695804:T:A	6.35592e-86	-1.22988	-1.99202	6.39839e-09	-1.01447	-2.00874
134696072	chr6:134696072:C:T	2.14924e-85	-1.13622e-09	-2.00359	1.76124e-08	-1.13622e-09	-2.01065
134696188	chr6:134696188:C:T	3.47657e-85	-1.13622e-09	-1.52266	2.6647e-08	-1.13622e-09	-1.59658
134696392	chr6:134696392:A:C	3.28631e-85	-1.13622e-09	-1.57893	2.99318e-08	-1.13622e-09	-1.48034
134696580	chr6:134696580:TTGAGG:T	3.42561e-86	-2.49948	-1.34052	2.58754e-09	-2.62802	-1.30053
134696691	chr6:134696691:C:G	3.39593e-86	-2.47171	-1.377	2.45161e-09	-2.64412	-1.33839
134696872	chr6:134696872:TCTTTC:T	2.80923e-85	-1.13622e-09	-1.73579	2.61833e-08	-1.13622e-09	-1.61414
134697357	chr6:134697357:T:C	2.49681e-85	-1.13622e-09	-1.85369	1.93012e-08	-1.13622e-09	-1.91909
134697851	chr6:134697851:A:G	1.11562e-85	-1.37863	-1.28066	1.07731e-08	-0.482637	-2.01957
134697876	chr6:134697876:A:T	2.16401e-85	-1.13622e-09	-1.99674	1.7459e-08	-1.13622e-09	-2.0194
134698216	chr6:134698216:T:A	2.56707e-85	-0.427688	-1.39825	2.89074e-08	0.330026	-1.84519
134698358	chr6:134698358:T:C	2.86787e-85	-1.13622e-09	-1.71513	2.58466e-08	-1.13622e-09	-1.62708
134698378	chr6:134698378:G:A	3.16164e-86	-2.50501	-1.41518	2.40484e-09	-2.62282	-1.37896
134698443	chr6:134698443:TGAG:T	2.73228e-86	-2.70201	-1.36414	0.00137867	9.20685	0.0505192
134698715	chr6:134698715:A:G	2.18257e-85	-1.13622e-09	-1.9882	1.7447e-08	-1.13622e-09	-2.02009
134698758	chr6:134698758:T:C	2.91255e-85	-1.13622e-09	-1.69967	2.63071e-08	-1.13622e-09	-1.60942
134698871	chr6:134698871:TA:T	4.28193e-85	-1.13622e-09	-1.3143	2.65849e-08	-1.13622e-09	-1.59892
134699095	chr6:134699095:C:T	2.15716e-84	-1.13622e-09	0.302676	1.33957e-07	-1.13622e-09	0.0182631
134699201	chr6:134699201:T:A	2.66561e-86	-2.57389	-1.51696	2.32925e-09	-2.56827	-1.46544
134699275	chr6:134699275:C:T	2.13892e-85	-1.13622e-09	-2.0084	1.75081e-08	-1.13622e-09	-2.0166
134699432	chr6:134699432:G:T	4.16981e-85	-1.13622e-09	-1.34083	2.62907e-08	-1.13622e-09	-1.61005
134699503	chr6:134699503:C:T	2.11412e-85	-1.13622e-09	-2.02006	1.76547e-08	-1.13622e-09	-2.00826
134699705	chr6:134699705:C:T	2.44613e-85	-1.13622e-09	-1.87419	2.23756e-08	-1.13622e-09	-1.77129
134700991	chr6:134700991:G:A	5.15364e-84	3.18352	-2.00993	9.01943e-08	1.64143	-2.01873
134701052	chr6:134701052:T:A	2.92777e-85	-1.13622e-09	-1.69446	2.20531e-08	-1.13622e-09	-1.78581
134701115	chr6:134701115:A:G	2.50172e-85	-1.28848	-0.563245	1.59848e-06	2.70643	-0.20888
134701218	chr6:134701218:C:G	3.26232e-85	-1.13622e-09	-1.58626	2.97938e-08	-1.13622e-09	-1.48496
134701258	chr6:134701258:CAAAACCCA:C	5.99647e-86	-1.59269	-1.68743	1.42221e-07	0.770894	-0.692773
134701268	chr6:134701268:C:CT	5.91336e-86	-1.60102	-1.69305	1.43201e-07	0.786563	-0.701573
134701481	chr6:134701481:G:T	1.41582e-86	-2.70523	-2.01835	3.32799e-09	-1.71928	-1.95761
134701503	chr6:134701503:C:A	2.13355e-85	-1.13622e-09	-2.01091	1.74472e-08	-1.13622e-09	-2.02008
134701876	chr6:134701876:A:G	2.43501e-85	-1.13622e-09	-1.87875	2.13796e-08	-1.13622e-09	-1.81682
134701881	chr6:134701881:T:A	2.18797e-85	-1.13622e-09	-1.98573	1.74882e-08	-1.13622e-09	-2.01773
134702268	chr6:134702268:T:G	2.77245e-85	-1.13622e-09	-1.74897	1.95477e-08	-1.13622e-09	-1.9064
134702270	chr6:134702270:G:C	1.46018e-86	-2.6851	-2.00762	1.39259e-09	-2.66175	-1.88635
134702402	chr6:134702402:T:C	2.53827e-85	-1.13622e-09	-1.83722	2.25302e-08	-1.13622e-09	-1.7644
134702437	chr6:134702437:G:A	2.2324e-85	-1.13622e-09	-1.96562	1.74706e-08	-1.13622e-09	-2.01874
134702611	chr6:134702611:A:G	1.10018e-85	-2.67323	-1.39409e-09	9.23633e-09	-2.65611	-1.39409e-09
134702617	chr6:134702617:T:C	6.07724e-86	-1.5631	-1.70364	1.67685e-09	-2.39781	-1.96453
134702988	chr6:134702988:G:GT	3.23245e-85	-1.13622e-09	-1.59546	2.96499e-08	-1.13622e-09	-1.4898
134702991	chr6:134702991:T:G	2.59877e-85	-1.13622e-09	-1.81366	2.31573e-08	-1.13622e-09	-1.73695
134703043	chr6:134703043:A:G	2.59836e-85	-1.13622e-09	-1.81382	2.31528e-08	-1.13622e-09	-1.73715
134703469	chr6:134703469:T:C	3.14491e-85	-1.13622e-09	-1.62292	2.89534e-08	-1.13622e-09	-1.51357
134703974	chr6:134703974:T:C	1.64698e-86	-2.55891	-2.01343	2.27396e-07	2.23979	-1.69235
134704028	chr6:134704028:A:C	1.43195e-86	-2.7064	-2.00585	1.40035e-09	-2.63197	-1.91057
134704091	chr6:134704091:C:T	1.5321e-86	-2.65855	-1.9861	2.16205e-07	2.49792	-2.00095
134704250	chr6:134704250:G:GT	2.43341e-85	-1.13622e-09	-1.87941	2.14351e-08	-1.13622e-09	-1.81423
134704329	chr6:134704329:A:G	3.29681e-85	-1.13622e-09	-1.57575	3.0556e-08	-1.13622e-09	-1.4597
134704397	chr6:134704397:A:G	2.43336e-85	-1.13622e-09	-1.87943	2.14356e-08	-1.13622e-09	-1.81421
134704590	chr6:134704590:GC:G	1.89962e-86	-2.53362	-1.89601	1.05118e-07	1.79198	-2.01616
134704615	chr6:134704615:A:G	1.57879e-86	-2.68309	-1.93154	3.60261e-07	2.66528	-1.65771
134704970	chr6:134704970:G:A	1.06099e-85	-2.7095	-1.39409e-09	1.96353e-08	-1.90193	-1.39409e-09
134705057	chr6:134705057:C:T	2.17012e-85	-1.13622e-09	-1.99392	1.7451e-08	-1.13622e-09	-2.01986
134705224	chr6:134705224:T:C	1.86823e-86	-2.5169	-1.92939	9.7984e-08	1.71202	-2.00648
134705399	chr6:134705399:C:T	1.4347e-86	-2.70978	-2.00054	1.4833e-09	-2.59529	-1.8897
134705703	chr6:134705703:T:C	2.30979e-85	-1.13622e-09	-1.93154	2.0913e-08	-1.13622e-09	-1.83889
134706177	chr6:134706177:A:G	3.23489e-84	-1.13622e-09	0.707879	3.14259e-07	-1.13622e-09	0.870959
134706592	chr6:134706592:A:G	1.82073e-86	-2.48592	-1.98613	1.52462e-09	-2.70958	-1.74793
134706829	chr6:134706829:G:A	1.14279e-85	-0.94877	-1.68646	5.9485e-09	-1.70186	-1.39426
134707296	chr6:134707296:ACT:A	3.9645e-84	-1.13622e-09	0.911263	4.63218e-07	-1.13622e-09	1.25894
134707400	chr6:134707400:G:A	2.18753e-85	-1.13622e-09	-1.98593	1.74927e-08	-1.13622e-09	-2.01748
134707712	chr6:134707712:G:A	2.85383e-85	0.297796	-2.01783	4.76468e-09	-1.81868	-1.49935
134707734	chr6:134707734:G:C	2.01033e-86	-2.35338	-2.0196	1.32614e-09	-2.7064	-1.89059
134707948	chr6:134707948:C:T	1.26685e-83	3.63826	-1.56526	5.56942e-07	2.63045	-1.18725
134708075	chr6:134708075:G:A	2.53293e-85	-1.13622e-09	-1.83933	1.8423e-08	-1.13622e-09	-1.96566
134708081	chr6:134708081:T:G	2.4993e-85	-1.13622e-09	-1.85269	1.90238e-08	-1.13622e-09	-1.93357
134708289	chr6:134708289:G:A	2.39911e-86	-2.70057	-1.49562	1.76369e-09	-2.4978	-1.81405
134708907	chr6:134708907:T:C	2.38496e-85	0.0874294	-1.98695	2.55877e-09	-1.93164	-2.0081
134708995	chr6:134708995:A:C	2.76295e-85	-1.13622e-09	-1.7524	1.94617e-08	-1.13622e-09	-1.91081
134709743	chr6:134709743:C:T	9.9496e-86	-0.776463	-1.99729	3.09531e-09	-1.72991	-2.01946
134709941	chr6:134709941:C:A	2.47486e-85	-1.13622e-09	-1.86252	2.00522e-08	-1.13622e-09	-1.88092
134709985	chr6:134709985:T:C	2.29236e-85	-1.13622e-09	-1.93912	1.92032e-08	-1.13622e-09	-1.92418
134710009	chr6:134710009:C:T	3.39999e-85	0.470546	-2.01547	3.80032e-09	-1.89642	-1.64775
134710514	chr6:134710514:G:A	3.0139e-85	0.285776	-1.95124	4.00874e-09	-1.91154	-1.57924
134710863	chr6:134710863:A:G	2.25073e-86	-2.24148	-2.01855	8.25389e-09	-0.817037	-1.95154
134711596	chr6:134711596:C:T	1.5209e-86	-2.70988	-1.9421	0.0213951	12.0715	-0.0721102
134711687	chr6:134711687:T:C	1.12269e-85	-2.65297	-1.39409e-09	1.14347e-08	-2.44261	-1.39409e-09
134711704	chr6:134711704:T:C	1.87626e-86	-2.43165	-2.01035	1.1531e-07	1.70067	-1.8323
134711900	chr6:134711900:A:G	1.66808e-86	-2.63209	-1.92752	6.73852e-09	-1.3665	-1.60492
134711945	chr6:134711945:A:G	1.55823e-86	-2.70945	-1.91829	0.0210021	11.9329	0.0479883
134712153	chr6:134712153:A:C	2.27269e-85	-1.13622e-09	-1.94774	1.9701e-08	-1.13622e-09	-1.89859
134712177	chr6:134712177:A:G	3.13301e-86	-1.91829	-2.011	5.12748e-09	-1.33323	-1.91141
134712178	chr6:134712178:A:T	2.76433e-85	-1.13622e-09	-1.7519	1.95069e-08	-1.13622e-09	-1.90849
134712253	chr6:134712253:G:A	2.82508e-85	-1.13622e-09	-1.73016	2.07831e-08	-1.13622e-09	-1.84512
134712492	chr6:134712492:G:A	2.26407e-85	-1.13622e-09	-1.95154	1.84878e-08	-1.13622e-09	-1.96215
134712742	chr6:134712742:T:A	1.06353e-85	-2.7071	-1.39409e-09	9.0176e-09	-2.68008	-1.39409e-09
134712810	chr6:134712810:T:C	2.71138e-86	-2.66531	-1.40852	2.66634e-09	-2.47673	-1.42183
134713029	chr6:134713029:A:G	1.10218e-85	-2.67141	-1.39409e-09	1.11137e-08	-2.47108	-1.39409e-09
134713089	chr6:134713089:C:T	2.62918e-86	-2.6745	-1.43012	2.55147e-09	-2.49929	-1.4433
134713278	chr6:134713278:C:T	2.11534e-85	-1.13622e-09	-2.01948	1.75385e-08	-1.13622e-09	-2.01486
134713596	chr6:134713596:G:A	3.88097e-85	-1.41262	-1.39409e-09	2.01086e-08	-1.87811	-1.39409e-09
134713598	chr6:134713598:G:A	2.18295e-85	-1.13622e-09	-1.98802	1.92032e-08	-1.13622e-09	-1.92419
134714458	chr6:134714458:A:C	2.48319e-85	-1.13622e-09	-1.85916	2.01781e-08	-1.13622e-09	-1.87466
134714471	chr6:134714471:C:T	1.43348e-86	-2.70991	-2.00127	2.07766e-09	-2.18915	-1.95887
134714574	chr6:134714574:T:C	1.42567e-86	-2.69858	-2.01807	4.70785e-09	-1.52496	-1.80507
134714741	chr6:134714741:T:C	2.18579e-85	-1.13622e-09	-1.98673	1.84342e-08	-1.13622e-09	-1.96505
134714754	chr6:134714754:A:G	1.496e-86	-2.70665	-1.96184	0.0133547	11.6873	-0.159171
134714935	chr6:134714935:G:A	1.66502e-85	-0.271592	-1.98727	1.97558e-09	-2.19679	-2.00161
134714983	chr6:134714983:C:T	1.58346e-86	-2.70906	-1.90261	0.0151013	11.9305	-0.279517
134715039	chr6:134715039:A:G	2.1885e-85	-1.13622e-09	-1.98548	1.84643e-08	-1.13622e-09	-1.96342
134715364	chr6:134715364:G:A	2.07535e-86	-2.39316	-1.948	1.00145e-08	-0.555108	-2.02012
134715900	chr6:134715900:C:G	9.72265e-85	1.14414	-1.63838	1.3698e-08	-0.418899	-1.84311
134716271	chr6:134716271:A:AT	2.18191e-85	-1.13622e-09	-1.9885	1.75833e-08	-1.13622e-09	-2.01231
134716274	chr6:134716274:T:A	1.51524e-85	-0.427536	-1.92559	5.47696e-09	-1.1672	-2.01151
134716787	chr6:134716787:C:T	2.53244e-86	-2.70857	-1.43354	0.100319	11.8304	1.71425
134717396	chr6:134717396:C:T	3.29531e-85	-1.13622e-09	-1.5762	3.11593e-08	-1.13622e-09	-1.44015
134717400	chr6:134717400:C:T	7.77147e-86	-1.04534	-1.97548	1.58492e-09	-2.40561	-2.01312
134717544	chr6:134717544:G:A	1.63099e-84	-2.57034	2.59341	1.22524e-08	-2.53471	0.161175
134717616	chr6:134717616:C:T	2.36301e-85	-1.13622e-09	-1.90876	1.77748e-08	-1.13622e-09	-2.00148
134718013	chr6:134718013:G:A	2.54133e-86	-2.70529	-1.43331	0.0791577	11.5937	1.71399
134718376	chr6:134718376:A:T	2.57788e-86	-2.70654	-1.41778	0.089215	11.6709	1.75638
134718954	chr6:134718954:C:T	2.76114e-86	-2.707	-1.34864	0.0964764	11.6968	1.80878
134719438	chr6:134719438:T:C	2.116e-85	-1.13622e-09	-2.01917	1.7853e-08	-1.13622e-09	-1.99709
134719489	chr6:134719489:G:A	2.14621e-85	-1.13622e-09	-2.005	1.74685e-08	-1.13622e-09	-2.01886
134719654	chr6:134719654:A:G	2.52896e-86	-2.70929	-1.43418	0.108607	11.912	1.712
134719960	chr6:134719960:G:A	6.74577e-86	-1.15067	-2.0117	2.86923e-09	-1.80617	-2.01905
134719986	chr6:134719986:C:T	2.12153e-85	-1.13622e-09	-2.01656	1.75697e-08	-1.13622e-09	-2.01308
134720720	chr6:134720720:C:A	3.33596e-85	-1.13622e-09	-1.56394	2.68406e-08	-1.13622e-09	-1.58934
134720889	chr6:134720889:A:G	2.12321e-85	-1.13622e-09	-2.01577	1.75953e-08	-1.13622e-09	-2.01163
134721003	chr6:134721003:G:A	1.71214e-86	-2.56191	-1.97163	0.000357554	9.30321	-1.39542
134721222	chr6:134721222:A:C	2.27475e-86	-2.25965	-1.98977	7.40547e-09	-0.865467	-2.01157
134721234	chr6:134721234:A:G	2.29651e-85	-1.13622e-09	-1.93731	2.10931e-08	-1.13622e-09	-1.83032
134721458	chr6:134721458:G:A	2.76873e-86	-2.70709	-1.34581	0.0994591	11.7142	1.82176
134721730	chr6:134721730:T:C	2.31343e-85	-1.13622e-09	-1.92997	1.76268e-08	-1.13622e-09	-2.00984
134721804	chr6:134721804:C:T	2.21081e-86	-2.28738	-1.99054	7.91987e-09	-0.799037	-2.01085
134722257	chr6:134722257:A:G	1.42461e-86	-2.70352	-2.01387	2.13046e-09	-2.28333	-1.83959
134722262	chr6:134722262:G:A	5.63753e-86	-1.32753	-2.01431	2.50647e-09	-1.94034	-2.02005
134722593	chr6:134722593:C:T	2.89049e-86	-2.70866	-1.3012	0.12687	11.8	1.9794
134722931	chr6:134722931:A:T	1.72695e-86	-2.67544	-1.84949	6.16325e-07	2.63246	-1.08795
134723238	chr6:134723238:C:T	1.41661e-86	-2.70891	-2.01411	2.26647e-09	-2.22895	-1.83208
134723430	chr6:134723430:A:G	2.8407e-85	-1.13622e-09	-1.72465	2.09678e-08	-1.13622e-09	-1.83627
134723504	chr6:134723504:ATC:A	5.86317e-86	-1.34201	-1.96058	1.65058e-09	-2.60461	-1.77352
134724687	chr6:134724687:G:A	2.03334e-86	-2.38941	-1.9722	1.01907e-08	-0.540069	-2.01771
134724733	chr6:134724733:G:A	2.12871e-85	-1.13622e-09	-2.01318	1.76703e-08	-1.13622e-09	-2.00737
134725714	chr6:134725714:T:C	1.65381e-86	-2.70851	-1.8597	1.57431e-09	-2.62988	-1.79556
134725719	chr6:134725719:T:C	2.45079e-85	-1.13622e-09	-1.87229	2.2157e-08	-1.13622e-09	-1.7811
134725909	chr6:134725909:TAAAGG:T	2.33571e-86	-2.70631	-1.51666	0.0596354	11.6306	1.3939
134726131	chr6:134726131:A:G	3.17652e-85	-1.13622e-09	-1.61292	3.15156e-08	-1.13622e-09	-1.42878
134726141	chr6:134726141:G:A	2.46269e-85	-1.13622e-09	-1.86745	1.81955e-08	-1.13622e-09	-1.97808
134726168	chr6:134726168:C:T	2.33515e-85	-1.92062	-1.39409e-09	1.34557e-08	-2.27986	-1.39409e-09
134726336	chr6:134726336:G:A	2.14528e-85	-1.13622e-09	-2.00543	1.7467e-08	-1.13622e-09	-2.01894
134726613	chr6:134726613:T:C	6.05009e-85	-1.13622e-09	-0.968627	4.04669e-08	-1.13622e-09	-1.17878
134726615	chr6:134726615:G:A	3.46294e-85	-1.13622e-09	-1.52658	3.51382e-08	-1.13622e-09	-1.31997
134726812	chr6:134726812:T:A	2.16229e-85	-1.13622e-09	-1.99753	1.80095e-08	-1.13622e-09	-1.98836
134727209	chr6:134727209:A:G	2.61953e-85	-1.13622e-09	-1.80571	2.13362e-08	-1.13622e-09	-1.81885
134727426	chr6:134727426:A:G	2.50527e-86	-2.70812	-1.44477	0.0800774	11.7421	1.57711
134727710	chr6:134727710:G:A	7.32637e-86	-1.06023	-2.01958	3.03363e-09	-1.75141	-2.01809
134727886	chr6:134727886:A:G	1.4335e-84	-1.13622e-09	-0.105996	8.92227e-08	-1.13622e-09	-0.388124
134728100	chr6:134728100:A:G	7.98053e-86	-0.974167	-2.02011	3.2363e-09	-1.68944	-2.01539
134728982	chr6:134728982:A:G	2.22514e-86	-2.25795	-2.01351	7.89756e-09	-0.827266	-1.98544
134729273	chr6:134729273:C:T	2.14956e-85	-1.13622e-09	-2.00344	1.74476e-08	-1.13622e-09	-2.02006
134730128	chr6:134730128:A:G	1.39433e-84	-1.13622e-09	-0.133705	8.85984e-08	-1.13622e-09	-0.395145
134730269	chr6:134730269:A:G	2.45214e-86	-2.70621	-1.46812	0.0593056	11.5023	1.51669
134730531	chr6:134730531:G:A	3.80678e-85	0.515092	-1.94701	2.88646e-08	0.503157	-2.0198
134730675	chr6:134730675:G:A	1.70276e-86	-2.63845	-1.90059	3.4303e-08	0.66972	-2.01375
134730756	chr6:134730756:T:C	2.6602e-85	-2.58885	0.798551	9.82681e-09	-2.61488	0.0207393
134730894	chr6:134730894:G:A	2.56508e-86	-2.2411	-1.88819	1.7801e-08	-0.638748	-1.36126
134730908	chr6:134730908:C:A	1.71777e-85	-0.302669	-1.925	1.35365e-07	0.873087	-0.84437
134731353	chr6:134731353:T:C	1.07279e-85	-2.69844	-1.39409e-09	1.93811e-08	-1.91496	-1.39409e-09
134731530	chr6:134731530:G:A	2.11553e-85	-1.13622e-09	-2.0194	1.77733e-08	-1.13622e-09	-2.00156
134731546	chr6:134731546:A:G	3.23949e-86	-2.06712	-1.82875	3.74042e-09	-1.54707	-2.01299
134731549	chr6:134731549:T:C	1.47547e-85	-0.408582	-1.97114	2.97143e-05	6.97634	-1.55621
134731573	chr6:134731573:G:A	3.10975e-86	-2.09015	-1.8466	3.59238e-09	-1.58452	-2.01593
134731833	chr6:134731833:T:G	3.17616e-85	-1.13622e-09	-1.61303	2.32155e-08	-1.13622e-09	-1.73444
134731986	chr6:134731986:A:AG	1.0495e-85	-0.783296	-1.93709	2.32977e-05	6.62947	-1.45262
134732459	chr6:134732459:G:A	1.03778e-85	-0.799761	-1.93186	2.29123e-05	6.59878	-1.43861
134732676	chr6:134732676:T:C	1.04599e-85	-0.78081	-1.94293	2.29861e-05	6.63136	-1.46797
134732839	chr6:134732839:AT:A	2.22784e-85	-1.13622e-09	-1.96767	1.86542e-08	-1.13622e-09	-1.95319
134732840	chr6:134732840:T:A	2.85753e-86	-2.19902	-1.82231	9.67433e-09	-1.00976	-1.60003
134732843	chr6:134732843:T:A	2.287e-85	-1.13622e-09	-1.94146	1.92501e-08	-1.13622e-09	-1.92174
134732846	chr6:134732846:T:C	7.18079e-85	1.19706	-1.99436	2.10539e-09	-2.15085	-1.9839
134733230	chr6:134733230:T:C	3.29367e-86	-2.24495	-1.63433	1.30694e-08	-1.06926	-1.23973
134733410	chr6:134733410:TTTTG:T	2.90964e-86	-2.15372	-1.84953	3.28307e-09	-1.67415	-2.01633
134733500	chr6:134733500:T:G	2.80722e-85	-0.18182	-1.55469	0.000154944	8.41086	-1.33931
134733730	chr6:134733730:G:T	1.12172e-84	-1.13622e-09	-0.351254	7.26822e-08	-1.13622e-09	-0.593163
134733750	chr6:134733750:A:G	2.84369e-86	-2.19118	-1.83501	3.14285e-09	-1.72019	-2.01393
134733843	chr6:134733843:A:G	2.20331e-86	-2.63116	-1.65017	0.000886368	8.62268	0.192951
134734150	chr6:134734150:G:A	3.23779e-85	-1.13622e-09	-1.59381	1.90301e-08	-1.13622e-09	-1.93324
134734603	chr6:134734603:C:T	4.68979e-86	-1.71684	-1.80906	1.55043e-09	-2.69848	-1.74224
134735106	chr6:134735106:G:A	9.90044e-86	-0.806493	-1.97221	2.01566e-05	6.59167	-1.55964
134735619	chr6:134735619:T:C	1.9686e-85	-0.349732	-1.74165	8.85695e-05	8.08116	-1.56888
134735776	chr6:134735776:C:G	2.26492e-86	-2.31523	-1.93852	8.88155e-09	-0.968111	-1.72717
134735911	chr6:134735911:C:A	1.16572e-85	-0.619172	-1.99619	2.89218e-05	7.03592	-1.64283
134736106	chr6:134736106:T:C	1.02542e-85	-0.777377	-1.96623	2.1936e-05	6.65825	-1.54163
134736200	chr6:134736200:G:A	9.94342e-86	-0.806653	-1.96772	2.06221e-05	6.60097	-1.54611
134736342	chr6:134736342:A:G	1.00714e-85	-0.800322	-1.96126	2.1179e-05	6.60845	-1.52694
134736974	chr6:134736974:G:A	2.35872e-85	-1.13622e-09	-1.91058	2.39551e-08	-1.13622e-09	-1.70308
134737262	chr6:134737262:A:G	1.25305e-85	-0.573875	-1.96924	1.98498e-05	6.58819	-1.5715
134737403	chr6:134737403:G:A	6.50072e-86	-1.23126	-1.96811	1.38538e-05	6.19226	-1.53521
134737869	chr6:134737869:T:G	1.0748e-85	-2.69657	-1.39409e-09	3.93509e-08	-1.20674	-1.39409e-09
134738020	chr6:134738020:C:T	4.0637e-86	-1.83728	-1.83191	1.49338e-09	-2.70759	-1.77062
134738079	chr6:134738079:C:T	6.29315e-86	-1.2379	-1.99393	1.17502e-05	6.12342	-1.63106
134738420	chr6:134738420:T:C	7.97694e-86	-0.978924	-2.01581	1.34267e-09	-2.56477	-2.01983
134738556	chr6:134738556:C:T	1.40803e-86	-2.70899	-2.0201	7.2001e-05	7.81586	-1.51069
134738697	chr6:134738697:G:A	2.7518e-85	-1.13622e-09	-1.75644	2.41311e-08	-1.13622e-09	-1.69576
134738960	chr6:134738960:C:G	8.27103e-86	-0.938414	-2.02011	1.36643e-09	-2.54905	-2.01801
134739088	chr6:134739088:C:T	4.61969e-85	-1.13622e-09	-1.23837	3.21601e-08	-1.13622e-09	-1.40853
134739124	chr6:134739124:G:A	2.83283e-85	-1.13622e-09	-1.72742	2.05549e-08	-1.13622e-09	-1.85616
134739134	chr6:134739134:T:C	6.24732e-86	-1.24983	-1.9893	1.16284e-05	6.09224	-1.6103
134739168	chr6:134739168:C:T	1.78894e-86	-2.65833	-1.83134	9.65165e-05	8.48975	-1.89154
134739309	chr6:134739309:G:A	1.67565e-86	-2.70937	-1.84572	0.000158036	7.70098	-0.609667
134739515	chr6:134739515:T:A	6.31283e-86	-1.23401	-1.99469	1.18485e-05	6.1309	-1.63021
134739759	chr6:134739759:C:T	2.15556e-85	-1.13622e-09	-2.00065	1.95416e-08	-1.13622e-09	-1.90672
134739898	chr6:134739898:G:A	2.99656e-85	-1.13622e-09	-1.67123	2.66339e-08	-1.13622e-09	-1.59707
134739983	chr6:134739983:C:A	8.52185e-86	-1.2952	-1.63345	7.13297e-09	-0.995903	-1.91863
134740089	chr6:134740089:G:C	3.48747e-86	-1.97339	-1.84872	1.45981e-09	-2.70936	-1.79159
134740288	chr6:134740288:A:G	2.20628e-85	-1.13622e-09	-1.97739	1.82215e-08	-1.13622e-09	-1.97666
134740352	chr6:134740352:A:C	7.82738e-85	-1.13622e-09	-0.711073	6.01003e-08	-1.13622e-09	-0.783245
134740612	chr6:134740612:T:G	8.84767e-86	-0.87228	-2.01885	2.64225e-05	7.07198	-1.76927
134740726	chr6:134740726:TCAGA:T	1.21927e-85	-0.550361	-2.02009	1.56219e-09	-2.41576	-2.01741
134740942	chr6:134740942:A:G	8.01993e-86	-0.973763	-2.01559	2.1228e-05	6.82098	-1.73716
134740973	chr6:134740973:G:C	6.71907e-84	-1.13622e-09	1.43883	8.973e-07	-1.13622e-09	1.92013
134741100	chr6:134741100:GGCTGCAGGACCTAA:G	1.57158e-86	-2.6263	-1.9929	0.000202001	8.05706	-0.720299
134741113	chr6:134741113:A:C	2.20528e-85	-1.13622e-09	-1.97785	1.76264e-08	-1.13622e-09	-2.00986
134741317	chr6:134741317:T:C	2.36354e-85	-1.90854	-1.39409e-09	1.42019e-08	-2.22588	-1.39409e-09
134741340	chr6:134741340:C:T	8.08713e-86	-0.968408	-2.0126	2.20025e-05	6.83713	-1.71747
134741404	chr6:134741404:G:A	7.95854e-86	-0.985294	-2.01175	2.12036e-05	6.79387	-1.71121
134741437	chr6:134741437:C:T	7.95953e-86	-0.98363	-2.01329	2.10339e-05	6.79663	-1.722
134741480	chr6:134741480:AAAG:A	4.52598e-85	-1.13622e-09	-1.25887	2.5667e-08	-1.13622e-09	-1.63405
134741487	chr6:134741487:A:T	2.22928e-85	-1.13622e-09	-1.96702	1.82591e-08	-1.13622e-09	-1.97459
134741488	chr6:134741488:T:C	2.24383e-85	-1.13622e-09	-1.96052	1.83747e-08	-1.13622e-09	-1.96828
134741540	chr6:134741540:T:C	8.48667e-86	-0.917354	-2.01544	2.39276e-05	6.94768	-1.74415
134741594	chr6:134741594:A:G	8.04466e-86	-0.970743	-2.01553	2.11403e-05	6.82473	-1.74505
134741708	chr6:134741708:A:G	7.50037e-86	-1.04119	-2.01514	1.78727e-05	6.65472	-1.74296
134741743	chr6:134741743:A:G	8.35137e-86	-0.934392	-2.01447	2.31467e-05	6.90737	-1.73702
134742070	chr6:134742070:AC:A	2.21703e-86	-2.33249	-1.94263	1.3916e-09	-2.64381	-1.90499
134742113	chr6:134742113:G:A	7.78202e-86	-1.0028	-2.01667	1.95005e-05	6.74587	-1.74693
134742234	chr6:134742234:C:A	6.84244e-85	0.921171	-1.76673	2.37443e-09	-2.00297	-2.01153
134742308	chr6:134742308:G:T	2.15534e-85	-1.13622e-09	-2.00075	1.95415e-08	-1.13622e-09	-1.90672
134742311	chr6:134742311:G:A	8.49867e-86	-0.916554	-2.01482	2.39983e-05	6.94106	-1.73458
134742402	chr6:134742402:G:A	1.25073e-85	-0.52622	-2.01875	1.57468e-09	-2.41201	-2.01319
134742511	chr6:134742511:C:T	7.89727e-86	-0.987965	-2.0168	2.00925e-05	6.7771	-1.74826
134742735	chr6:134742735:C:T	1.13622e-85	-0.621699	-2.01929	1.51841e-09	-2.44758	-2.01401
134743638	chr6:134743638:A:G	1.57601e-86	-2.63584	-1.98055	0.000244488	8.1694	-0.641736
134743652	chr6:134743652:T:A	2.16538e-85	-1.13622e-09	-1.99611	1.74609e-08	-1.13622e-09	-2.01929
134743752	chr6:134743752:T:C	1.44089e-86	-2.70823	-1.9978	8.86173e-05	7.81181	-1.29899
134743787	chr6:134743787:G:A	3.75172e-85	-1.44649	-1.39409e-09	1.26857e-08	-2.33878	-1.39409e-09
134743819	chr6:134743819:C:G	1.01539e-84	-0.450841	-1.39409e-09	9.30016e-09	-2.64923	-1.39409e-09
134744001	chr6:134744001:A:G	1.07549e-85	-0.679295	-2.01662	1.49913e-09	-2.46736	-2.00702
134744192	chr6:134744192:C:A	1.43268e-86	-2.70991	-2.00183	0.000112045	8.07008	-1.32269
134744266	chr6:134744266:C:G	1.4278e-86	-2.70849	-2.00666	8.55565e-05	7.83253	-1.35485
134744341	chr6:134744341:G:A	1.4285e-86	-2.70962	-2.00504	9.88006e-05	7.96525	-1.34365
134744453	chr6:134744453:A:G	6.57966e-85	-0.818528	-0.0661906	0.0172603	9.23529	2.54937
134744593	chr6:134744593:T:C	2.25043e-85	-1.13622e-09	-1.95758	1.7683e-08	-1.13622e-09	-2.00665
134744718	chr6:134744718:G:A	7.00856e-85	0.923635	-1.7452	2.40642e-09	-1.99351	-2.00761
134744813	chr6:134744813:C:T	1.42233e-86	-2.70911	-2.00988	8.74021e-05	7.87769	-1.37867
134745023	chr6:134745023:C:T	6.54332e-86	-1.17306	-2.01979	1.1825e-05	6.29264	-1.79392
134745051	chr6:134745051:T:C	2.29903e-85	-1.13622e-09	-1.93622	1.81547e-08	-1.13622e-09	-1.98033
134745346	chr6:134745346:A:G	1.42519e-86	-2.70889	-2.0081	8.64132e-05	7.85388	-1.36624
134745537	chr6:134745537:C:T	1.4411e-86	-2.7098	-1.99608	0.000107289	7.99423	-1.29021
134745610	chr6:134745610:T:C	3.634e-86	-1.94713	-1.83383	1.48713e-09	-2.70984	-1.77257
134745682	chr6:134745682:G:A	1.70159e-86	-2.70818	-1.83154	0.00015384	7.63832	-0.573908
134745717	chr6:134745717:C:T	1.43946e-86	-2.70872	-1.99829	9.0696e-05	7.83776	-1.30175
134745746	chr6:134745746:T:C	1.43323e-86	-2.70971	-2.00165	0.000101761	7.97291	-1.32179
134746137	chr6:134746137:C:T	1.41365e-86	-2.70665	-2.01846	6.48074e-05	7.67215	-1.47223
134746217	chr6:134746217:A:G	1.22094e-85	-0.550935	-2.01814	1.57121e-09	-2.41684	-2.01057
134746229	chr6:134746229:C:T	1.23132e-85	-0.541241	-2.01937	1.57061e-09	-2.41409	-2.01371
134746295	chr6:134746295:C:T	5.39123e-85	-1.13622e-09	-1.08393	3.68019e-08	-1.13622e-09	-1.27371
134746375	chr6:134746375:A:G	1.42113e-86	-2.70953	-2.0103	9.24556e-05	7.93545	-1.38023
134746383	chr6:134746383:C:T	1.41666e-86	-2.70973	-2.01325	9.40505e-05	7.97835	-1.40602
134746416	chr6:134746416:C:T	3.15298e-85	-1.13622e-09	-1.62035	2.43873e-08	-1.13622e-09	-1.6852
134746486	chr6:134746486:G:A	1.42315e-86	-2.70936	-2.00906	9.09025e-05	7.90821	-1.36992
134746515	chr6:134746515:G:C	1.42685e-86	-2.70908	-2.00673	8.94779e-05	7.87601	-1.35353
134746579	chr6:134746579:TC:T	8.35739e-86	-0.92827	-2.01987	2.24871e-05	6.93339	-1.79195
134747020	chr6:134747020:TTCACTCATATTA:T	2.18849e-85	-1.13622e-09	-1.98549	1.74902e-08	-1.13622e-09	-2.01762
134747234	chr6:134747234:T:C	2.78545e-85	-1.13622e-09	-1.74429	2.11595e-08	-1.13622e-09	-1.82717
134747273	chr6:134747273:T:G	1.41995e-86	-2.70954	-2.01112	9.21157e-05	7.93841	-1.38687
134747365	chr6:134747365:C:T	1.57788e-86	-2.67072	-1.94449	0.000365419	8.54862	-0.619078
134747440	chr6:134747440:C:T	1.4178e-86	-2.70954	-2.01264	9.08718e-05	7.93828	-1.40033
134747547	chr6:134747547:G:A	3.56684e-86	-1.97238	-1.82723	1.49592e-09	-2.70939	-1.76713
134747553	chr6:134747553:C:T	4.228e-85	-1.13622e-09	-1.32697	3.03068e-08	-1.13622e-09	-1.46789
134747688	chr6:134747688:A:G	1.42158e-86	-2.70865	-2.01087	8.28966e-05	7.83091	-1.38482
134747713	chr6:134747713:T:C	3.42066e-86	-1.99726	-1.84419	1.46839e-09	-2.70851	-1.78658
134747875	chr6:134747875:C:T	1.6375e-84	1.44651	-1.41946	3.03129e-09	-2.07617	-1.69411
134747927	chr6:134747927:C:T	1.14752e-85	-0.611701	-2.0194	1.52969e-09	-2.43986	-2.01433
134747947	chr6:134747947:A:G	1.41085e-86	-2.70988	-2.01721	0.000101208	8.09941	-1.45373
134747948	chr6:134747948:G:A	2.14445e-85	-1.13622e-09	-2.00582	1.80308e-08	-1.13622e-09	-1.98718
134748160	chr6:134748160:C:G	1.42318e-86	-2.7095	-2.00889	9.20227e-05	7.91911	-1.36858
134748489	chr6:134748489:A:G	2.12319e-85	-1.13622e-09	-2.01578	1.74562e-08	-1.13622e-09	-2.01957
134749088	chr6:134749088:A:G	1.43043e-86	-2.70816	-2.00515	8.17992e-05	7.77452	-1.34175
134749116	chr6:134749116:T:C	4.52019e-85	-1.13622e-09	-1.26015	4.5064e-08	-1.13622e-09	-1.07118
134749620	chr6:134749620:T:A	3.36237e-85	-1.13622e-09	-1.55606	2.34431e-08	-1.13622e-09	-1.72468
134749639	chr6:134749639:T:C	1.45721e-85	-0.439261	-1.95292	6.13066e-05	7.80719	-1.66281
134749684	chr6:134749684:G:A	2.9983e-85	-1.13622e-09	-1.67066	2.89546e-08	-1.13622e-09	-1.51353
134749838	chr6:134749838:T:C	1.42123e-86	-2.70851	-2.01126	8.21645e-05	7.8254	-1.38818
134750098	chr6:134750098:T:G	2.47472e-85	-1.13622e-09	-1.86257	2.00733e-08	-1.13622e-09	-1.87987
134750199	chr6:134750199:A:G	1.42735e-86	-2.70984	-2.00562	0.000102769	8.00663	-1.34566
134750355	chr6:134750355:A:T	7.35006e-85	-1.13622e-09	-0.773992	4.67823e-08	-1.13622e-09	-1.03375
134750391	chr6:134750391:A:G	1.42098e-86	-2.70952	-2.01042	9.15388e-05	7.92658	-1.38132
134750487	chr6:134750487:A:G	2.15587e-85	-1.13622e-09	-2.00051	1.7451e-08	-1.13622e-09	-2.01986
134750660	chr6:134750660:G:A	1.42655e-86	-2.70729	-2.00874	7.63009e-05	7.73126	-1.36808
134750688	chr6:134750688:G:A	1.97456e-86	-2.37082	-2.02012	5.21733e-09	-1.2531	-1.97417
134750722	chr6:134750722:T:A	1.42186e-86	-2.70907	-2.01026	8.65627e-05	7.86931	-1.37995
134751009	chr6:134751009:C:T	2.92661e-85	-1.13622e-09	-1.69486	2.59083e-08	-1.13622e-09	-1.6247
134751261	chr6:134751261:A:G	1.42164e-86	-2.7066	-2.01287	7.03917e-05	7.68509	-1.40252
134751349	chr6:134751349:C:G	2.26567e-85	-1.13622e-09	-1.95083	1.77421e-08	-1.13622e-09	-2.00332
134751503	chr6:134751503:C:T	7.20313e-85	0.915844	-1.71003	2.42543e-09	-1.99583	-1.99742
134751522	chr6:134751522:C:A	3.72054e-85	-1.13622e-09	-1.45483	2.67342e-08	-1.13622e-09	-1.59332
134752444	chr6:134752444:T:TA	2.47792e-85	-1.13622e-09	-1.86128	2.00993e-08	-1.13622e-09	-1.87857
134752557	chr6:134752557:C:G	1.11328e-85	-0.641864	-2.01952	1.45255e-09	-2.48605	-2.01989
134752627	chr6:134752627:C:A	1.42934e-86	-2.69459	-2.01948	5.75355e-05	7.58022	-1.49932
134752628	chr6:134752628:C:T	1.4281e-86	-2.69546	-2.01948	5.889e-05	7.60349	-1.49932
134752891	chr6:134752891:T:C	1.23601e-85	-0.537344	-2.01947	1.50162e-09	-2.45291	-2.0198
134752925	chr6:134752925:G:C	1.46374e-86	-2.68012	-2.01017	4.56271e-05	7.23153	-1.38253
134752964	chr6:134752964:A:G	1.42307e-86	-2.70985	-2.00862	0.000101414	8.01913	-1.37142
134753119	chr6:134753119:C:T	4.7969e-85	-1.13622e-09	-1.20073	2.74091e-08	-1.13622e-09	-1.56838
134753191	chr6:134753191:C:T	2.23704e-86	-2.64158	-1.62456	1.48706e-09	-2.68794	-1.79452
134753195	chr6:134753195:T:C	2.25275e-86	-2.63561	-1.62352	1.48343e-09	-2.69119	-1.79372
134753203	chr6:134753203:T:C	2.37579e-85	-1.13622e-09	-1.90337	2.13509e-08	-1.13622e-09	-1.81817
134753257	chr6:134753257:C:T	1.44803e-86	-2.68747	-2.01361	5.12858e-05	7.37842	-1.41251
134754040	chr6:134754040:A:G	4.51886e-84	-1.13622e-09	1.04214	4.74842e-07	-1.13622e-09	1.28372
134754316	chr6:134754316:A:G	2.82681e-85	-1.13622e-09	-1.72955	2.2908e-08	-1.13622e-09	-1.74777
134754898	chr6:134754898:A:G	7.95104e-86	-1.07874	-1.91925	1.791e-05	6.36556	-1.4517
134755007	chr6:134755007:A:G	2.76615e-85	-1.13622e-09	-1.75124	2.42139e-08	-1.13622e-09	-1.69233
134755098	chr6:134755098:C:T	4.14839e-86	-1.81826	-1.83031	1.5006e-09	-2.70626	-1.76713
134755134	chr6:134755134:A:G	1.40913e-86	-2.7093	-2.01901	0.000110894	8.22083	-1.48376
134755206	chr6:134755206:C:T	1.16958e-85	-2.61206	-1.39409e-09	8.91341e-09	-2.6917	-1.39409e-09
134755237	chr6:134755237:A:G	3.00717e-85	-1.13622e-09	-1.6677	2.10234e-08	-1.13622e-09	-1.83362
134755392	chr6:134755392:G:C	5.9123e-85	-1.13622e-09	-0.991665	3.99542e-08	-1.13622e-09	-1.19153
134755482	chr6:134755482:C:G	1.588e-86	-2.63827	-1.97054	0.000256151	8.17787	-0.603608
134755582	chr6:134755582:T:C	6.96461e-86	-1.11315	-2.01729	1.27254e-05	6.32807	-1.75597
134755707	chr6:134755707:A:G	1.41041e-86	-2.70991	-2.0175	9.61098e-05	8.05113	-1.45714
134756020	chr6:134756020:A:C	1.40757e-86	-2.70985	-2.01957	8.61444e-05	7.98503	-1.50051
134756030	chr6:134756030:C:A	1.75282e-86	-2.70725	-1.80281	0.000246692	8.0582	-0.521569
134756048	chr6:134756048:A:G	9.40589e-86	-1.10046	-1.72949	9.6835e-09	-0.635989	-1.97285
134756102	chr6:134756102:G:A	5.50273e-85	0.505073	-1.56853	2.02995e-09	-2.22512	-1.94613
134756287	chr6:134756287:C:T	1.59636e-86	-2.65896	-1.9446	0.000351915	8.42389	-0.532003
134756289	chr6:134756289:A:G	1.59233e-86	-2.66151	-1.94458	0.00036402	8.45821	-0.532506
134757524	chr6:134757524:A:G	2.82681e-85	-1.13622e-09	-1.72955	2.2908e-08	-1.13622e-09	-1.74777
134757565	chr6:134757565:T:C	2.1198e-86	-2.38284	-1.93712	7.49745e-09	-1.1505	-1.7142
134757902	chr6:134757902:T:C	1.41531e-86	-2.7098	-2.01414	0.000103584	8.09086	-1.42198
134757954	chr6:134757954:T:C	3.09111e-85	-1.13622e-09	-1.64017	2.39262e-08	-1.13622e-09	-1.70429
134758181	chr6:134758181:G:C	7.44936e-85	-1.13622e-09	-0.760572	4.72912e-08	-1.13622e-09	-1.02294
134758305	chr6:134758305:C:T	1.45167e-86	-2.70742	-1.99115	8.18419e-05	7.69913	-1.26585
134758479	chr6:134758479:G:A	8.13742e-86	-0.967332	-2.00748	1.94546e-05	6.68985	-1.69327
134758890	chr6:134758890:A:G	3.92734e-85	-1.40074	-1.39409e-09	9.23823e-09	-2.65591	-1.39409e-09
134758923	chr6:134758923:A:G	1.41417e-86	-2.70912	-2.01563	8.12328e-05	7.85969	-1.43387
134759139	chr6:134759139:T:C	1.41264e-86	-2.70867	-2.01716	7.62598e-05	7.81413	-1.45149
134759140	chr6:134759140:G:A	3.54432e-85	-1.13622e-09	-1.50336	3.38197e-08	-1.13622e-09	-1.35822
134759156	chr6:134759156:G:A	3.45449e-85	-1.13622e-09	-1.52903	2.49486e-08	-1.13622e-09	-1.66244
134759417	chr6:134759417:CAA:C	1.08753e-85	-0.671943	-2.01285	1.44271e-09	-2.49459	-2.01815
134759569	chr6:134759569:T:C	2.19169e-86	-2.66035	-1.62627	1.50126e-09	-2.68029	-1.79266
134759577	chr6:134759577:G:A	1.56217e-86	-2.63242	-1.99278	0.000212425	8.11626	-0.729174
134759974	chr6:134759974:A:G	1.43632e-86	-2.69165	-2.01755	0.000219776	8.87957	-1.45847
134760168	chr6:134760168:C:T	4.46511e-86	-1.71072	-1.86427	1.44142e-09	-2.70618	-1.80745
134760169	chr6:134760169:G:A	2.4299e-85	-1.13622e-09	-1.88085	2.11226e-08	-1.13622e-09	-1.82892
134760431	chr6:134760431:T:C	4.99796e-86	-1.86322	-1.59903	4.50102e-07	2.62302	-1.39281
134760554	chr6:134760554:A:T	2.10157e-86	-2.35203	-1.97657	2.71136e-05	5.97262	-0.644089
134760598	chr6:134760598:T:C	2.80659e-85	-1.13622e-09	-1.73673	2.43077e-08	-1.13622e-09	-1.68847
134760694	chr6:134760694:C:T	2.22756e-85	-1.96779	-1.39409e-09	1.26448e-08	-2.34202	-1.39409e-09
134760695	chr6:134760695:G:A	1.5468e-86	-2.64667	-1.98843	2.04324e-09	-2.34201	-1.82271
134761225	chr6:134761225:G:A	6.65364e-86	-1.88117	-1.29495	9.42732e-09	-0.766315	-1.86933
134761267	chr6:134761267:C:T	2.13801e-85	-1.13622e-09	-2.00883	1.77738e-08	-1.13622e-09	-2.00153
134761394	chr6:134761394:G:A	2.16051e-86	-2.56732	-1.73362	1.45675e-09	-2.6247	-1.87836
134761426	chr6:134761426:G:C	5.07951e-86	-2.03013	-1.41594	9.47759e-09	-0.710207	-1.92012
134761885	chr6:134761885:G:A	2.13372e-85	-1.13622e-09	-2.01083	1.76873e-08	-1.13622e-09	-2.00641
134762015	chr6:134762015:C:T	2.94447e-86	-2.06848	-1.92287	1.47484e-09	-2.7014	-1.78931
134762136	chr6:134762136:T:C	2.76597e-86	-2.1684	-1.88549	1.51873e-09	-2.68144	-1.77995
134762363	chr6:134762363:G:A	1.5636e-86	-2.68176	-1.94254	2.11802e-09	-2.42338	-1.7054
134762856	chr6:134762856:C:T	1.49315e-86	-2.68596	-1.98444	1.89245e-09	-2.44456	-1.79682
134763145	chr6:134763145:T:C	2.69083e-86	-2.20366	-1.87778	1.54889e-09	-2.67221	-1.76951
134763569	chr6:134763569:T:A	2.1141e-85	-1.13622e-09	-2.02007	1.75101e-08	-1.13622e-09	-2.01648
134763633	chr6:134763633:G:A	2.65679e-86	-2.21891	-1.87526	1.5646e-09	-2.66574	-1.76589
134763820	chr6:134763820:C:T	1.74712e-85	-2.21073	-1.39409e-09	9.41353e-09	-2.63711	-1.39409e-09
134764687	chr6:134764687:TGAA:T	2.1576e-85	-1.13622e-09	-1.99971	1.75082e-08	-1.13622e-09	-2.01659
134764753	chr6:134764753:A:G	3.20946e-86	-1.92375	-1.98143	1.24271e-09	-2.7086	-1.95336
134765256	chr6:134765256:G:C	2.27635e-85	-1.13622e-09	-1.94613	1.79027e-08	-1.13622e-09	-1.99431
134765328	chr6:134765328:G:A	2.14482e-85	-1.13622e-09	-2.00565	1.75644e-08	-1.13622e-09	-2.01338
134765495	chr6:134765495:T:C	2.15733e-85	-1.13622e-09	-1.99983	1.74662e-08	-1.13622e-09	-2.01899
134765708	chr6:134765708:T:TAGAGTA	1.49358e-86	-2.6683	-2.00181	1.89398e-09	-2.38792	-1.85266
134765885	chr6:134765885:T:C	1.85695e-85	-0.464942	-1.68483	1.284e-09	-2.70375	-1.92553
134766316	chr6:134766316:C:T	2.00573e-86	-2.40838	-1.9669	1.40552e-09	-2.67594	-1.86291
134766520	chr6:134766520:G:A	1.97902e-86	-2.67973	-1.70895	1.84063e-09	-2.68854	-1.58061
134766864	chr6:134766864:T:C	2.02299e-86	-2.42316	-1.94355	1.45349e-09	-2.67058	-1.83471
134766995	chr6:134766995:C:T	2.16204e-85	-1.13622e-09	-1.99765	1.75171e-08	-1.13622e-09	-2.01608
134767147	chr6:134767147:T:C	2.13477e-85	-1.13622e-09	-2.01034	1.97165e-08	-1.13622e-09	-1.8978
134768013	chr6:134768013:A:G	2.87079e-86	-2.08199	-1.9347	1.33488e-09	-2.69395	-1.89646
134768284	chr6:134768284:G:A	2.114e-85	-1.13622e-09	-2.02012	1.81991e-08	-1.13622e-09	-1.97789
134768399	chr6:134768399:T:A	1.96279e-86	-2.38378	-2.01314	1.2594e-09	-2.68289	-1.96574
134768416	chr6:134768416:C:T	2.08421e-86	-2.70704	-1.62986	1.87063e-09	-2.66863	-1.58435
134768530	chr6:134768530:T:C	2.11724e-85	-1.13622e-09	-2.01859	1.7676e-08	-1.13622e-09	-2.00705
134770133	chr6:134770133:T:A	3.67492e-86	-2.06681	-1.70294	6.32143e-09	-1.6083	-1.42701
134770160	chr6:134770160:G:A	2.36227e-85	-1.13622e-09	-1.90908	1.8625e-08	-1.13622e-09	-1.95475
134770168	chr6:134770168:T:C	3.87319e-85	-1.13622e-09	-1.41462	3.93272e-08	-1.13622e-09	-1.20734
134770443	chr6:134770443:G:A	3.34469e-86	-1.92658	-1.93733	1.31905e-09	-2.70861	-1.89374
134770599	chr6:134770599:G:A	2.3103e-85	-1.13622e-09	-1.93132	1.75594e-08	-1.13622e-09	-2.01367
134770746	chr6:134770746:T:C	3.52587e-85	-1.50857	-1.39409e-09	8.75794e-09	-2.7093	-1.39409e-09
134770926	chr6:134770926:A:C	1.44363e-86	-2.68405	-2.02007	1.65471e-09	-2.43763	-1.93801
134771063	chr6:134771063:C:T	3.0469e-86	-1.95733	-1.99983	1.21309e-09	-2.7076	-1.97849
134771135	chr6:134771135:C:T	2.40435e-85	-1.13622e-09	-1.89142	1.8995e-08	-1.13622e-09	-1.93508
134771375	chr6:134771375:T:A	2.17329e-85	-1.13622e-09	-1.99246	1.74849e-08	-1.13622e-09	-2.01792
134771681	chr6:134771681:C:T	1.99515e-86	-2.36212	-2.01844	1.23564e-09	-2.68851	-1.97916
134771690	chr6:134771690:G:A	4.5303e-86	-1.71614	-1.84436	5.64073e-09	-1.15362	-1.99562
134771866	chr6:134771866:CAAAT:C	2.15537e-85	-1.13622e-09	-2.00074	1.75427e-08	-1.13622e-09	-2.01462
134771975	chr6:134771975:G:A	2.14489e-85	-1.13622e-09	-2.00561	1.75979e-08	-1.13622e-09	-2.01148
134771989	chr6:134771989:C:T	1.98788e-86	-2.36601	-2.01821	1.23839e-09	-2.68743	-1.97802
134772090	chr6:134772090:T:C	1.49928e-86	-2.64649	-2.01982	1.84139e-09	-2.33684	-1.9319
134772124	chr6:134772124:A:G	2.95347e-85	-1.13622e-09	-1.68572	2.83863e-08	-1.13622e-09	-1.53335
134772162	chr6:134772162:GCT:G	3.00532e-85	-1.13622e-09	-1.66832	2.2062e-08	-1.13622e-09	-1.7854
134772681	chr6:134772681:A:T	1.51044e-86	-2.63982	-2.01906	1.88699e-09	-2.32087	-1.92341
134772689	chr6:134772689:GC:G	3.00117e-85	-1.13622e-09	-1.6697	2.20363e-08	-1.13622e-09	-1.78657
134773009	chr6:134773009:T:C	4.23153e-86	-2.00506	-1.62367	6.37208e-09	-1.04345	-1.98388
134773124	chr6:134773124:T:C	2.02348e-86	-2.35312	-2.01335	1.2502e-09	-2.68929	-1.96667
134773134	chr6:134773134:C:T	5.00172e-86	-1.62757	-1.83394	6.07549e-09	-1.06022	-2.01478
134773154	chr6:134773154:G:C	2.86925e-85	-1.71465	-1.39409e-09	1.31968e-08	-2.29929	-1.39409e-09
134773318	chr6:134773318:G:A	1.98286e-85	-2.08416	-1.39409e-09	2.78087e-08	-1.55391	-1.39409e-09
134773444	chr6:134773444:G:T	2.12318e-85	-1.13622e-09	-2.01578	1.74731e-08	-1.13622e-09	-2.0186
134773449	chr6:134773449:A:G	1.49019e-86	-2.65245	-2.01994	1.782e-09	-2.3474	-1.95412
134774358	chr6:134774358:C:T	1.47549e-86	-2.66861	-2.01369	1.62202e-09	-2.52874	-1.86685
134774402	chr6:134774402:C:T	1.31409e-85	-2.49556	-1.39409e-09	1.89976e-08	-1.93494	-1.39409e-09
134774999	chr6:134774999:T:C	2.78889e-86	-2.10881	-1.93683	1.47066e-09	-2.68312	-1.81043
134775023	chr6:134775023:C:T	3.16977e-86	-1.95184	-1.96579	1.29457e-09	-2.69879	-1.92229
134775223	chr6:134775223:A:G	3.08002e-86	-1.97531	-1.97104	1.28177e-09	-2.70154	-1.92947
134775283	chr6:134775283:GACAAAA:G	2.85389e-86	-2.07093	-1.95167	1.45097e-09	-2.67402	-1.833
134775751	chr6:134775751:A:G	2.6923e-86	-2.13505	-1.94584	1.32305e-09	-2.70802	-1.8913
134776281	chr6:134776281:G:A	2.11681e-85	-1.13622e-09	-2.01879	1.76629e-08	-1.13622e-09	-2.00779
134776519	chr6:134776519:CTA:C	2.13536e-85	-1.13622e-09	-2.01006	1.76839e-08	-1.13622e-09	-2.00661
134776993	chr6:134776993:G:A	2.13509e-85	-1.13622e-09	-2.01019	1.85978e-08	-1.13622e-09	-1.95622
134777240	chr6:134777240:C:A	2.29281e-86	-2.25409	-1.98742	1.31208e-09	-2.70749	-1.90016
134777251	chr6:134777251:C:CA	3.0068e-85	-1.13622e-09	-1.66782	2.20709e-08	-1.13622e-09	-1.785
134777285	chr6:134777285:T:C	3.89917e-86	-2.32028	-1.39024	1.28182e-08	-0.456428	-1.87197
134777932	chr6:134777932:G:A	2.73987e-86	-2.1266	-1.93678	1.46201e-09	-2.68631	-1.81314
134778262	chr6:134778262:T:C	4.12088e-85	-1.13622e-09	-1.35263	4.22744e-08	-1.13622e-09	-1.13508
134778503	chr6:134778503:C:CT	2.64319e-85	-1.13622e-09	-1.79672	2.8126e-08	-1.13622e-09	-1.54257
134778629	chr6:134778629:C:T	2.1819e-85	-1.13622e-09	-1.9885	1.76253e-08	-1.13622e-09	-2.00993
134778789	chr6:134778789:T:C	2.16907e-85	-1.13622e-09	-1.9944	1.74754e-08	-1.13622e-09	-2.01847
134778876	chr6:134778876:G:C	2.41028e-85	-1.13622e-09	-1.88896	1.87206e-08	-1.13622e-09	-1.94963
134779368	chr6:134779368:A:T	2.88242e-86	-2.06295	-1.9497	1.45251e-09	-2.6724	-1.83357
134779414	chr6:134779414:G:A	2.71853e-85	-1.13622e-09	-1.76861	1.99642e-08	-1.13622e-09	-1.88532
134779499	chr6:134779499:T:C	2.14369e-85	-1.13622e-09	-2.00617	1.76004e-08	-1.13622e-09	-2.01134
134779718	chr6:134779718:A:G	2.1641e-85	-1.13622e-09	-1.9967	1.74862e-08	-1.13622e-09	-2.01785
134779835	chr6:134779835:A:C	5.29819e-86	-1.68424	-1.71968	6.20832e-09	-1.06623	-1.98714
134779843	chr6:134779843:C:T	4.29157e-85	-1.13622e-09	-1.31205	4.4648e-08	-1.13622e-09	-1.08045
134779877	chr6:134779877:G:A	3.86014e-85	-1.13622e-09	-1.418	2.93226e-08	-1.13622e-09	-1.5009
134779980	chr6:134779980:T:C	2.29414e-85	-1.13622e-09	-1.93834	1.8814e-08	-1.13622e-09	-1.94466
134780050	chr6:134780050:G:C	1.90434e-86	-2.70086	-1.72629	1.82958e-09	-2.66034	-1.61483
134780139	chr6:134780139:T:C	2.14045e-85	-1.13622e-09	-2.00769	1.75879e-08	-1.13622e-09	-2.01205
134781075	chr6:134781075:T:C	2.14475e-85	-1.13622e-09	-2.00568	1.7594e-08	-1.13622e-09	-2.0117
134781991	chr6:134781991:A:T	2.93522e-85	-1.13622e-09	-1.69192	2.07009e-08	-1.13622e-09	-1.84908
134782017	chr6:134782017:T:C	2.34305e-86	-2.26364	-1.9562	1.4196e-09	-2.70539	-1.8235
134782153	chr6:134782153:G:A	2.15607e-86	-2.33673	-1.96627	1.38769e-09	-2.70979	-1.84183
134782306	chr6:134782306:T:C	1.54376e-86	-2.62393	-2.01314	1.7953e-09	-2.42616	-1.86793
134783028	chr6:134783028:T:A	3.49883e-85	-1.13622e-09	-1.51627	2.35641e-08	-1.13622e-09	-1.71954
134783086	chr6:134783086:C:T	2.41636e-84	1.9923	-1.57615	1.9646e-09	-2.34363	-1.86034
134783442	chr6:134783442:C:T	5.64963e-86	-1.73237	-1.60733	5.82719e-09	-1.26469	-1.85204
134784092	chr6:134784092:A:G	1.51528e-86	-2.64224	-2.01344	1.73897e-09	-2.45043	-1.87553
134784167	chr6:134784167:C:T	3.13695e-85	-1.13622e-09	-1.62545	2.342e-08	-1.13622e-09	-1.72567
134784348	chr6:134784348:A:G	2.17878e-85	-1.13622e-09	-1.98994	1.85741e-08	-1.13622e-09	-1.95749
134786305	chr6:134786305:C:T	2.12023e-85	-1.13622e-09	-2.01718	1.76032e-08	-1.13622e-09	-2.01118
134786798	chr6:134786798:T:C	1.55584e-86	-2.62557	-2.0037	1.87245e-09	-2.42107	-1.83095
134786904	chr6:134786904:C:T	1.44014e-86	-2.68941	-2.01714	1.1968e-09	-2.68284	-2.01677
134787140	chr6:134787140:T:C	2.1233e-85	-1.13622e-09	-2.01573	1.82954e-08	-1.13622e-09	-1.97261
134787379	chr6:134787379:C:T	2.38447e-85	-1.89972	-1.39409e-09	9.68633e-09	-2.60854	-1.39409e-09
134787484	chr6:134787484:T:C	1.48587e-86	-2.66003	-2.01525	1.66139e-09	-2.48764	-1.88396
134788435	chr6:134788435:G:T	2.36586e-85	-1.13622e-09	-1.90756	1.86241e-08	-1.13622e-09	-1.9548
134788697	chr6:134788697:A:T	2.15105e-85	-1.13622e-09	-2.00275	1.75587e-08	-1.13622e-09	-2.01371
134788899	chr6:134788899:AAAT:A	2.15054e-85	-1.13622e-09	-2.00298	1.82766e-08	-1.13622e-09	-1.97364
134788952	chr6:134788952:T:C	3.67014e-85	-1.46847	-1.39409e-09	1.02734e-07	-0.24712	-1.39409e-09
134789741	chr6:134789741:C:T	1.63737e-86	-2.55867	-2.01953	5.60529e-09	-1.44936	-1.70618
134789934	chr6:134789934:G:C	2.11429e-85	-1.13622e-09	-2.01998	1.82371e-08	-1.13622e-09	-1.9758
134790617	chr6:134790617:A:G	2.42335e-86	-2.23612	-1.95002	1.45451e-09	-2.70416	-1.80043
134791046	chr6:134791046:C:T	4.66116e-86	-1.57679	-1.95524	1.30117e-09	-2.69065	-1.92534
134791219	chr6:134791219:A:G	2.40587e-86	-2.25311	-1.94027	1.45944e-09	-2.7059	-1.79531
134791226	chr6:134791226:G:A	1.20624e-85	-2.58119	-1.39409e-09	8.94316e-09	-2.68837	-1.39409e-09
134791652	chr6:134791652:A:G	2.41782e-86	-2.23773	-1.95069	1.45261e-09	-2.70427	-1.80163
134792328	chr6:134792328:T:C	2.24167e-85	-1.13622e-09	-1.96148	1.7715e-08	-1.13622e-09	-2.00485
134792358	chr6:134792358:G:A	2.37063e-85	-1.13622e-09	-1.90554	2.06908e-08	-1.13622e-09	-1.84957
134792476	chr6:134792476:G:C	3.18537e-86	-1.98233	-1.93038	1.36584e-09	-2.69578	-1.87171
134792709	chr6:134792709:C:G	1.41508e-86	-2.70863	-2.01547	1.16956e-09	-2.70754	-2.01509
134792814	chr6:134792814:T:C	4.44233e-86	-2.41111	-1.16899	1.86687e-08	-0.236952	-1.71546
134792959	chr6:134792959:G:A	2.35164e-86	-2.24849	-1.96768	1.40823e-09	-2.70506	-1.83187
134793119	chr6:134793119:C:T	2.11436e-85	-1.13622e-09	-2.01995	1.77811e-08	-1.13622e-09	-2.00112
134793364	chr6:134793364:G:T	4.01315e-86	-1.92043	-1.76128	4.32787e-09	-1.47151	-1.94268
134793391	chr6:134793391:G:C	3.60442e-85	-1.13622e-09	-1.48654	2.58338e-08	-1.13622e-09	-1.62758
134793619	chr6:134793619:C:T	3.12996e-85	-1.13622e-09	-1.62768	2.20064e-08	-1.13622e-09	-1.78793
134794041	chr6:134794041:T:C	2.43674e-86	-2.23467	-1.94595	1.45003e-09	-2.70376	-1.80391
134794407	chr6:134794407:G:A	2.15611e-85	-1.13622e-09	-2.00039	1.83289e-08	-1.13622e-09	-1.97078
134794582	chr6:134794582:G:T	2.15098e-85	-1.13622e-09	-2.00278	1.75336e-08	-1.13622e-09	-2.01514
134794595	chr6:134794595:T:A	2.12435e-85	-1.13622e-09	-2.01524	1.88149e-08	-1.13622e-09	-1.94461
134794717	chr6:134794717:A:G	2.17902e-85	-1.13622e-09	-1.98983	1.84816e-08	-1.13622e-09	-1.96248
134795048	chr6:134795048:AG:A	2.99543e-84	-1.13622e-09	0.630973	3.04323e-07	-1.13622e-09	0.838829
134795456	chr6:134795456:G:A	2.12658e-85	-1.13622e-09	-2.01418	1.77275e-08	-1.13622e-09	-2.00414
134795733	chr6:134795733:C:T	4.26837e-86	-1.66373	-1.95632	7.07701e-09	-1.11049	-1.81192
134795931	chr6:134795931:T:A	2.13634e-85	-1.13622e-09	-2.0096	1.76248e-08	-1.13622e-09	-2.00995
134796066	chr6:134796066:A:G	4.23409e-85	-1.13622e-09	-1.32553	4.36887e-08	-1.13622e-09	-1.10217
134796182	chr6:134796182:T:C	5.65071e-85	-1.03692	-1.39409e-09	2.16755e-08	-1.80308	-1.39409e-09
134796329	chr6:134796329:G:A	1.50826e-86	-2.64761	-2.01272	1.72935e-09	-2.45876	-1.87275
134796815	chr6:134796815:T:C	2.12651e-85	-1.13622e-09	-2.01422	1.75258e-08	-1.13622e-09	-2.01559
134797730	chr6:134797730:A:G	2.44288e-86	-2.23466	-1.94345	1.47243e-09	-2.70467	-1.78768
134797835	chr6:134797835:T:C	2.40638e-86	-2.27125	-1.92191	1.50321e-09	-2.70803	-1.76363
134797951	chr6:134797951:C:T	1.97795e-86	-2.65383	-1.7354	2.13925e-09	-2.43959	-1.67922
134798464	chr6:134798464:G:C	1.29427e-85	-2.51075	-1.39409e-09	1.07206e-08	-2.5071	-1.39409e-09
134799258	chr6:134799258:G:A	2.11913e-85	-1.13622e-09	-2.0177	1.86073e-08	-1.13622e-09	-1.95571
134799779	chr6:134799779:T:C	2.67635e-86	-2.22698	-1.85985	1.67736e-09	-2.70159	-1.66045
134799903	chr6:134799903:GACA:G	2.24412e-85	-1.13622e-09	-1.96039	1.92962e-08	-1.13622e-09	-1.91935
134800046	chr6:134800046:C:T	2.2444e-85	-1.13622e-09	-1.96026	1.92991e-08	-1.13622e-09	-1.9192
134800517	chr6:134800517:C:G	1.6622e-86	-2.60793	-1.95522	1.17527e-09	-2.69825	-2.01951
134800524	chr6:134800524:A:G	1.67172e-86	-2.58373	-1.9737	1.17075e-09	-2.70534	-2.01627
134800768	chr6:134800768:G:A	2.12418e-85	-1.13622e-09	-2.01531	1.7807e-08	-1.13622e-09	-1.99967
134800912	chr6:134800912:T:C	2.16682e-85	-1.13622e-09	-1.99544	1.80689e-08	-1.13622e-09	-1.98507
134801082	chr6:134801082:C:G	3.77581e-85	-1.13622e-09	-1.44009	2.42043e-08	-1.13622e-09	-1.69273
134801259	chr6:134801259:T:C	2.33793e-85	-1.13622e-09	-1.91943	1.76393e-08	-1.13622e-09	-2.00913
134801819	chr6:134801819:GCATGGTGTCTCCCCGACAATCCAA:G	1.2571e-85	-2.53989	-1.39409e-09	2.37563e-08	-1.71141	-1.39409e-09
134801977	chr6:134801977:C:T	9.28479e-85	-1.13622e-09	-0.540324	9.55449e-08	-1.13622e-09	-0.319663
134802543	chr6:134802543:C:T	2.43684e-85	-1.13622e-09	-1.878	2.41276e-08	-1.13622e-09	-1.6959
134802627	chr6:134802627:T:C	1.77594e-86	-2.52189	-1.97507	1.17846e-09	-2.69656	-2.01849
134802698	chr6:134802698:C:T	2.30087e-86	-2.70507	-1.53293	1.87554e-09	-2.68522	-1.56514
134802767	chr6:134802767:A:G	2.13175e-85	-1.13622e-09	-2.01176	1.76654e-08	-1.13622e-09	-2.00765
134802907	chr6:134802907:A:G	2.29213e-85	-1.13622e-09	-1.93922	1.75417e-08	-1.13622e-09	-2.01468
134803054	chr6:134803054:T:C	4.0715e-85	-1.13622e-09	-1.36469	2.84922e-08	-1.13622e-09	-1.52963
134803249	chr6:134803249:G:C	2.23102e-85	-1.13622e-09	-1.96624	1.75252e-08	-1.13622e-09	-2.01562
134803326	chr6:134803326:A:AAAGAG	2.11501e-86	-2.43008	-1.89215	1.83501e-09	-2.25211	-2.0201
134804023	chr6:134804023:T:C	2.30442e-85	-1.13622e-09	-1.93387	1.88331e-08	-1.13622e-09	-1.94364
134804116	chr6:134804116:G:A	2.30876e-85	-1.13622e-09	-1.93199	1.75744e-08	-1.13622e-09	-2.01281
134804390	chr6:134804390:T:C	1.7446e-86	-2.54367	-1.97109	1.18579e-09	-2.68964	-2.01921
134804452	chr6:134804452:A:G	1.72409e-86	-2.53968	-1.98691	1.18953e-09	-2.69044	-2.01526
134804490	chr6:134804490:A:G	1.73672e-86	-2.53869	-1.9806	1.18657e-09	-2.69078	-2.01742
134804496	chr6:134804496:T:C	1.76258e-86	-2.5407	-1.9638	1.18439e-09	-2.69011	-2.01992
134804803	chr6:134804803:C:T	1.95833e-86	-2.53982	-1.85937	1.6384e-09	-2.36707	-2.01846
134804828	chr6:134804828:C:T	2.03989e-86	-2.36962	-1.98877	1.17047e-09	-2.7024	-2.01946
134804835	chr6:134804835:C:T	2.27237e-85	-1.13622e-09	-1.94788	1.77547e-08	-1.13622e-09	-2.00261
134805134	chr6:134805134:T:C	2.11504e-85	-1.13622e-09	-2.01963	1.80413e-08	-1.13622e-09	-1.9866
134805976	chr6:134805976:CA:C	2.1076e-86	-2.33087	-1.99487	1.16449e-09	-2.70693	-2.02005
134806189	chr6:134806189:A:C	2.48775e-85	-1.13622e-09	-1.85732	1.94675e-08	-1.13622e-09	-1.91051
134806320	chr6:134806320:C:T	2.12175e-85	-1.13622e-09	-2.01646	1.76022e-08	-1.13622e-09	-2.01124
134806507	chr6:134806507:C:T	1.96859e-86	-2.39998	-1.99399	1.16489e-09	-2.70989	-2.01674
134806795	chr6:134806795:AAG:A	3.5469e-84	-1.13622e-09	0.799958	3.69711e-07	-1.13622e-09	1.03346
134807319	chr6:134807319:T:G	2.62873e-85	-1.13622e-09	-1.8022	1.94575e-08	-1.13622e-09	-1.91103
134807391	chr6:134807391:A:G	2.58487e-86	-2.13957	-1.98204	1.17717e-09	-2.69675	-2.01939
134807458	chr6:134807458:T:G	2.26419e-85	-1.13622e-09	-1.95148	2.22956e-08	-1.13622e-09	-1.77487
134807720	chr6:134807720:G:A	4.12985e-86	-2.57282	-1.08023	2.95174e-09	-2.46145	-1.33541
134807788	chr6:134807788:G:A	3.62265e-85	-1.13622e-09	-1.48149	3.99751e-08	-1.13622e-09	-1.191
134808120	chr6:134808120:G:A	2.42492e-85	-1.13622e-09	-1.8829	1.81392e-08	-1.13622e-09	-1.98118
134808163	chr6:134808163:C:T	8.78076e-85	1.12963	-1.72577	2.18312e-08	-0.175917	-1.62
134808228	chr6:134808228:T:C	9.1398e-85	-1.13622e-09	-0.556062	6.05626e-08	-1.13622e-09	-0.775582
134808257	chr6:134808257:C:T	8.71368e-85	-1.13622e-09	-0.603806	5.91486e-08	-1.13622e-09	-0.799206
134808264	chr6:134808264:G:A	2.12793e-85	-0.0737512	-1.9398	2.14445e-09	-2.16845	-1.94793
134808468	chr6:134808468:G:A	1.74327e-85	-0.39192	-1.82102	2.72101e-09	-1.95515	-1.92311
134808575	chr6:134808575:T:C	3.89356e-85	-1.13622e-09	-1.40938	1.14074e-07	-1.13622e-09	-0.142416
134808892	chr6:134808892:C:T	5.57385e-85	0.905201	-1.95582	5.62267e-09	-1.1608	-1.99166
134809039	chr6:134809039:A:G	5.10166e-85	0.750558	-1.88969	5.32533e-09	-1.26457	-1.94222
134809123	chr6:134809123:T:C	4.3799e-85	0.374817	-1.66649	6.88307e-09	-1.36436	-1.58584
134809200	chr6:134809200:A:G	2.79435e-85	-1.13622e-09	-1.7411	2.09203e-08	-1.13622e-09	-1.83854
134809873	chr6:134809873:T:C	2.18007e-85	-1.13622e-09	-1.98934	1.78107e-08	-1.13622e-09	-1.99946
134810006	chr6:134810006:A:G	3.41284e-85	-1.13622e-09	-1.54116	3.47061e-08	-1.13622e-09	-1.33234
134810316	chr6:134810316:C:T	1.11961e-84	-0.353131	-1.39409e-09	2.6825e-08	-1.58993	-1.39409e-09
134810740	chr6:134810740:T:C	1.67529e-79	11.5628	-1.39409e-09	3.84556e-08	-1.22975	-1.39409e-09
134811020	chr6:134811020:G:A	2.28246e-85	-1.13622e-09	-1.94345	1.80685e-08	-1.13622e-09	-1.98509
134811146	chr6:134811146:T:C	2.28338e-85	-1.13622e-09	-1.94304	1.80735e-08	-1.13622e-09	-1.98481
134811323	chr6:134811323:C:G	2.42252e-85	-1.13622e-09	-1.88389	2.29327e-08	-1.13622e-09	-1.74669
134811486	chr6:134811486:A:G	2.37717e-85	-1.13622e-09	-1.90279	1.85598e-08	-1.13622e-09	-1.95826
134812182	chr6:134812182:T:C	2.78966e-85	-1.13622e-09	-1.74278	2.17582e-08	-1.13622e-09	-1.79927
134812420	chr6:134812420:A:AG	2.78811e-85	-0.34577	-1.39757	4.93692e-09	-1.70798	-1.57454
134812435	chr6:134812435:G:T	2.28607e-85	-1.13622e-09	-1.94187	1.80888e-08	-1.13622e-09	-1.98397
134813135	chr6:134813135:G:C	9.90892e-85	-1.13622e-09	-0.475265	1.0976e-07	-1.13622e-09	-0.180963
134813366	chr6:134813366:T:C	2.12525e-85	-1.13622e-09	-2.01481	1.75183e-08	-1.13622e-09	-2.01601
134813598	chr6:134813598:T:A	9.8878e-85	-1.13622e-09	-0.477399	6.61567e-08	-1.13622e-09	-0.687233
134814211	chr6:134814211:G:A	2.18828e-85	-1.13622e-09	-1.98558	1.76361e-08	-1.13622e-09	-2.00931
134814478	chr6:134814478:C:T	9.13573e-85	-1.13622e-09	-0.556507	5.89812e-08	-1.13622e-09	-0.802041
134814889	chr6:134814889:C:T	2.21916e-85	-1.13622e-09	-1.97157	1.76448e-08	-1.13622e-09	-2.00882
134814904	chr6:134814904:G:T	2.19406e-85	-1.13622e-09	-1.98295	1.74507e-08	-1.13622e-09	-2.01988
134815562	chr6:134815562:C:A	1.31318e-85	-0.518986	-1.97726	1.40163e-09	-2.6722	-1.86943
134815596	chr6:134815596:G:A	2.32002e-85	-1.13622e-09	-1.92713	1.99644e-08	-1.13622e-09	-1.88531
134817064	chr6:134817064:C:T	9.84521e-85	-1.13622e-09	-0.481716	1.07095e-07	-1.13622e-09	-0.205539
134817111	chr6:134817111:T:C	1.54204e-85	-2.33559	-1.39409e-09	1.34097e-08	-2.28328	-1.39409e-09
134817222	chr6:134817222:A:G	4.35931e-85	0.718231	-2.01462	1.61813e-09	-2.38898	-2.00901
134817562	chr6:134817562:G:A	5.56053e-85	-1.13622e-09	-1.05301	5.41815e-08	-1.13622e-09	-0.88692
134817852	chr6:134817852:C:A	1.3264e-85	-0.502307	-1.98393	1.38051e-09	-2.67613	-1.88067
134818021	chr6:134818021:G:A	2.51048e-85	-1.13622e-09	-1.84823	2.14834e-08	-1.13622e-09	-1.81198
134818034	chr6:134818034:C:G	2.11693e-85	-1.13622e-09	-2.01873	1.81096e-08	-1.13622e-09	-1.98282
134818393	chr6:134818393:A:G	9.50141e-80	12.9717	-1.97608	3.50824e-09	-1.80955	-1.81459
134818756	chr6:134818756:A:G	2.73336e-85	-1.13622e-09	-1.76317	2.4497e-08	-1.13622e-09	-1.68071
134818964	chr6:134818964:G:A	2.21229e-85	-1.13622e-09	-1.97467	2.06502e-08	-1.13622e-09	-1.85153
134819034	chr6:134819034:C:T	6.92685e-85	-0.833295	-1.39409e-09	1.38751e-08	-2.24917	-1.39409e-09
134819511	chr6:134819511:T:C	6.61995e-80	12.636	-2.00172	3.00552e-09	-1.90646	-1.87235
134819615	chr6:134819615:ATTTC:A	7.32519e-80	12.7418	-2.00621	3.04111e-09	-1.88166	-1.88538
134820302	chr6:134820302:C:A	1.17522e-85	-2.60725	-1.39409e-09	1.36514e-08	-2.26542	-1.39409e-09
134820642	chr6:134820642:C:T	3.74392e-85	0.569882	-2.01845	1.57957e-09	-2.40751	-2.01459
134820753	chr6:134820753:C:T	2.85122e-85	-1.72095	-1.39409e-09	1.55614e-08	-2.13446	-1.39409e-09
134821271	chr6:134821271:C:A	6.15568e-86	-1.32135	-1.93256	1.25486e-09	-2.63644	-2.0158
134821492	chr6:134821492:T:C	3.57684e-85	-1.13622e-09	-1.49422	3.5065e-08	-1.13622e-09	-1.32206
134821671	chr6:134821671:G:A	3.31226e-85	-2.08045	0.509374	9.54291e-09	-2.63455	0.0110932
134821864	chr6:134821864:A:G	2.3428e-85	-1.13622e-09	-1.91736	1.95523e-08	-1.13622e-09	-1.90617
134822053	chr6:134822053:G:A	2.86797e-86	-2.01275	-2.00493	1.18139e-09	-2.69929	-2.01328
134822091	chr6:134822091:G:A	2.5282e-85	-1.13622e-09	-1.84119	2.51173e-08	-1.13622e-09	-1.6557
134822422	chr6:134822422:C:T	2.35745e-86	-2.26197	-1.95173	1.32355e-09	-2.70855	-1.89039
134822466	chr6:134822466:A:G	4.47492e-86	-1.55268	-2.02012	1.34946e-09	-2.66741	-1.91214
134822830	chr6:134822830:C:T	5.20946e-86	-1.72829	-1.69252	2.31245e-09	-2.67783	-1.36312
134823069	chr6:134823069:G:A	2.25502e-85	-1.13622e-09	-1.95554	1.75633e-08	-1.13622e-09	-2.01345
134823247	chr6:134823247:G:A	3.63092e-85	-1.13622e-09	-1.47921	4.56754e-08	-1.13622e-09	-1.0577
134823376	chr6:134823376:T:A	9.14989e-86	-1.24967	-1.60788	2.5413e-09	-2.45405	-1.49253
134824755	chr6:134824755:G:A	2.66794e-85	-1.13622e-09	-1.78739	2.41264e-08	-1.13622e-09	-1.69595
134825563	chr6:134825563:G:A	5.489e-86	-1.35027	-2.01827	1.35075e-09	-2.61497	-1.96362
134825806	chr6:134825806:G:A	2.15605e-85	-1.13622e-09	-2.00043	1.76207e-08	-1.13622e-09	-2.01019
134825885	chr6:134825885:C:T	2.13592e-85	-1.13622e-09	-2.0098	1.77686e-08	-1.13622e-09	-2.00182
134825915	chr6:134825915:C:T	1.76441e-80	10.7546	-1.44254	3.23349e-09	-1.68974	-2.01596
134825955	chr6:134825955:C:T	7.30037e-86	-1.44728	-1.63608	2.27544e-09	-2.53377	-1.52331
134826211	chr6:134826211:T:C	6.85772e-86	-1.63903	-1.50688	3.28899e-09	-2.46438	-1.2243
134826450	chr6:134826450:C:T	2.42777e-85	-1.13622e-09	-1.88173	2.48457e-08	-1.13622e-09	-1.66657
134826642	chr6:134826642:A:T	3.61383e-85	0.243843	-1.72777	2.87131e-09	-2.67393	-1.15056
134826830	chr6:134826830:T:A	2.05357e-85	-0.210101	-1.83902	2.52565e-09	-2.60026	-1.3525
134826914	chr6:134826914:T:C	2.12797e-85	-1.13622e-09	-2.01353	1.86075e-08	-1.13622e-09	-1.95569
134827369	chr6:134827369:G:A	5.01568e-85	-1.13622e-09	-1.15613	3.69688e-08	-1.13622e-09	-1.26918
134827423	chr6:134827423:G:A	2.93283e-85	-1.13622e-09	-1.69273	1.92568e-08	-1.13622e-09	-1.92139
134827633	chr6:134827633:T:C	5.54299e-86	-1.73962	-1.61913	2.98022e-09	-2.41812	-1.36914
134827643	chr6:134827643:G:A	2.32793e-85	-1.13622e-09	-1.92372	1.92619e-08	-1.13622e-09	-1.92113
134827811	chr6:134827811:A:T	2.38812e-85	-1.13622e-09	-1.89819	2.42845e-08	-1.13622e-09	-1.68942
134827986	chr6:134827986:C:CCAGAAAGCAT	6.03295e-86	-1.25441	-2.01964	1.3993e-09	-2.59053	-1.95276
134828011	chr6:134828011:G:A	2.39837e-85	-1.13622e-09	-1.89391	1.98511e-08	-1.13622e-09	-1.891
134828444	chr6:134828444:C:T	1.05489e-85	-1.87683	-0.838434	3.15052e-09	-2.61437	-1.11732
134828632	chr6:134828632:C:T	6.00757e-86	-1.25893	-2.01934	1.39399e-09	-2.59106	-1.95603
134828696	chr6:134828696:A:C	2.14485e-85	-1.13622e-09	-2.00563	1.9037e-08	-1.13622e-09	-1.93288
134828750	chr6:134828750:A:AAGGGCCC	7.71202e-86	-1.40589	-1.62262	2.34806e-09	-2.51743	-1.50824
134828995	chr6:134828995:C:T	5.27259e-85	-0.262473	-0.843706	3.51673e-09	-2.37059	-1.25114
134829350	chr6:134829350:A:G	5.83388e-86	-1.70809	-1.59952	3.04516e-09	-2.4239	-1.34181
134829378	chr6:134829378:T:G	5.60358e-86	-1.74948	-1.5984	3.1189e-09	-2.40139	-1.34039
134829419	chr6:134829419:C:A	2.19346e-85	-1.13622e-09	-1.98322	1.81217e-08	-1.13622e-09	-1.98215
134829692	chr6:134829692:C:T	2.62573e-85	-1.13622e-09	-1.80334	1.93574e-08	-1.13622e-09	-1.91618
134829996	chr6:134829996:C:T	2.81936e-85	-1.13622e-09	-1.73219	1.88479e-08	-1.13622e-09	-1.94286
134830171	chr6:134830171:A:G	5.58053e-86	-1.74822	-1.60378	3.09651e-09	-2.40526	-1.34373
134830256	chr6:134830256:T:C	2.93042e-81	9.51813	-2.00134	3.15176e-09	-1.91778	-1.81352
134830412	chr6:134830412:G:C	4.41574e-85	-0.103096	-1.18043	2.73229e-09	-2.44129	-1.43284
134830859	chr6:134830859:G:A	2.33275e-85	-1.13622e-09	-1.92165	2.06164e-08	-1.13622e-09	-1.85317
134831001	chr6:134831001:G:C	5.41206e-86	-1.77902	-1.60364	3.15261e-09	-2.38744	-1.34359
134831235	chr6:134831235:T:G	2.12959e-85	-1.13622e-09	-2.01277	1.86532e-08	-1.13622e-09	-1.95324
134831343	chr6:134831343:ATTAT:A	8.40736e-86	-1.99494	-0.947239	2.76811e-09	-2.64993	-1.21117
134831654	chr6:134831654:A:G	5.64998e-86	-1.76598	-1.57366	3.24409e-09	-2.39638	-1.30605
134831966	chr6:134831966:G:A	2.20289e-85	-1.13622e-09	-1.97893	1.82142e-08	-1.13622e-09	-1.97706
134832972	chr6:134832972:A:G	5.33146e-86	-1.37808	-2.01958	1.35262e-09	-2.62341	-1.95381
134833579	chr6:134833579:C:T	3.17637e-85	-1.13622e-09	-1.61296	3.01685e-08	-1.13622e-09	-1.47246
134833684	chr6:134833684:T:C	9.78165e-86	-1.86482	-0.925959	2.93157e-09	-2.6105	-1.19322
134833868	chr6:134833868:G:A	2.72729e-85	-1.13622e-09	-1.76539	1.9897e-08	-1.13622e-09	-1.88869
134833921	chr6:134833921:T:A	2.81545e-85	-1.13622e-09	-1.73358	2.38952e-08	-1.13622e-09	-1.70558
134833934	chr6:134833934:G:A	3.33446e-85	-1.56439	-1.39409e-09	1.43319e-08	-2.21677	-1.39409e-09
134833977	chr6:134833977:G:A	6.12797e-86	-1.2399	-2.01852	1.3919e-09	-2.58616	-1.96243
134834499	chr6:134834499:G:C	4.69049e-85	-1.13622e-09	-1.22316	3.50065e-08	-1.13622e-09	-1.32373
134834622	chr6:134834622:G:A	1.66885e-83	4.06269	-1.71409	4.73125e-09	-1.43956	-1.88551
134834624	chr6:134834624:TCATAGTTTTAGA:T	1.55419e-83	3.97787	-1.70044	4.94918e-09	-1.40349	-1.87655
134834914	chr6:134834914:C:G	3.07589e-85	-1.13622e-09	-1.64511	2.25528e-08	-1.13622e-09	-1.7634
134835167	chr6:134835167:G:A	9.63258e-86	-0.951817	-1.85432	2.31131e-09	-2.38768	-1.65376
134835219	chr6:134835219:C:T	2.14235e-85	-1.13622e-09	-2.0068	1.89566e-08	-1.13622e-09	-1.93711
134835660	chr6:134835660:G:A	5.63908e-86	-1.32212	-2.01944	1.37143e-09	-2.60822	-1.95519
134835763	chr6:134835763:TTC:T	6.66808e-85	-1.13622e-09	-0.871369	6.18517e-08	-1.13622e-09	-0.754519
134835810	chr6:134835810:A:G	2.13804e-85	-1.13622e-09	-2.00881	1.88602e-08	-1.13622e-09	-1.9422
134836396	chr6:134836396:A:C	2.21371e-83	4.24572	-1.61458	4.6864e-09	-1.52007	-1.81453
134836789	chr6:134836789:A:G	1.09516e-85	-2.6778	-1.39409e-09	2.46294e-08	-1.67532	-1.39409e-09
134836991	chr6:134836991:T:TC	2.61886e-85	0.114708	-1.92067	1.98293e-09	-2.61741	-1.57728
134837379	chr6:134837379:C:T	5.56813e-86	-1.37196	-1.98227	1.68739e-09	-2.4007	-1.95537
134837395	chr6:134837395:C:T	5.11769e-86	-1.45763	-1.98095	1.56081e-09	-2.64235	-1.79171
134837719	chr6:134837719:C:T	5.97079e-85	-0.981821	-1.39409e-09	9.08101e-09	-2.67307	-1.39409e-09
134837731	chr6:134837731:C:T	4.3103e-85	-1.13622e-09	-1.30769	2.71364e-08	-1.13622e-09	-1.57838
134837825	chr6:134837825:C:T	5.18173e-86	-1.43986	-1.98629	1.54835e-09	-2.63751	-1.80455
134837941	chr6:134837941:C:T	2.11712e-85	-1.13622e-09	-2.01864	1.7532e-08	-1.13622e-09	-2.01523
134838227	chr6:134838227:TTTTTAAC:T	6.85788e-85	-0.843302	-1.39409e-09	1.20462e-08	-2.39051	-1.39409e-09
134838627	chr6:134838627:ACAC:A	6.4803e-85	-0.31729	-0.582643	4.46954e-09	-2.3636	-1.01837
134838970	chr6:134838970:C:T	5.56583e-86	-1.3884	-1.96624	1.64024e-09	-2.62585	-1.75856
134839061	chr6:134839061:C:T	5.60435e-86	-1.38393	-1.96381	1.65066e-09	-2.62476	-1.75333
134839171	chr6:134839171:A:G	5.74306e-86	-1.33235	-1.99094	1.57355e-09	-2.61164	-1.81428
134839761	chr6:134839761:G:A	6.03583e-86	-1.30451	-1.96906	1.66416e-09	-2.60412	-1.76582
134839922	chr6:134839922:C:T	2.12873e-85	-1.13622e-09	-2.01318	1.864e-08	-1.13622e-09	-1.95395
134839988	chr6:134839988:A:G	3.9464e-86	-1.92678	-1.7717	1.24099e-09	-2.67384	-1.98951
134840086	chr6:134840086:C:T	5.66495e-85	-1.0344	-1.39409e-09	1.48415e-08	-2.18183	-1.39409e-09
134840130	chr6:134840130:G:T	4.03568e-86	-1.8853	-1.79081	1.24475e-09	-2.66448	-1.99585
134840170	chr6:134840170:G:A	2.70341e-85	-2.0987	0.324514	9.65262e-09	-2.67995	0.0679154
134840272	chr6:134840272:C:T	6.56104e-86	-1.68271	-1.50742	1.54299e-09	-2.59533	-1.85021
134840361	chr6:134840361:G:C	2.62228e-85	-1.13622e-09	-1.80466	1.97669e-08	-1.13622e-09	-1.89525
134840394	chr6:134840394:A:G	2.51911e-85	-1.13622e-09	-1.84479	1.78356e-08	-1.13622e-09	-1.99806
134840783	chr6:134840783:A:T	5.11712e-86	-1.78314	-1.65555	1.49307e-09	-2.59955	-1.87887
134840932	chr6:134840932:G:A	4.84612e-85	-1.13622e-09	-1.19052	4.50601e-08	-1.13622e-09	-1.07126
134841224	chr6:134841224:G:A	4.7318e-86	-1.84687	-1.67011	1.44837e-09	-2.6208	-1.88803
134841339	chr6:134841339:A:G	2.55983e-83	4.79643	-2.02002	1.30362e-09	-2.65972	-1.95439
134841381	chr6:134841381:G:A	4.77177e-86	-1.86969	-1.63888	1.4658e-09	-2.62917	-1.86769
134842211	chr6:134842211:C:T	2.74818e-85	-1.13622e-09	-1.75776	2.01012e-08	-1.13622e-09	-1.87848
134842605	chr6:134842605:C:T	2.80683e-86	-2.01975	-2.01947	1.18164e-09	-2.70029	-2.01207
134842761	chr6:134842761:C:T	2.11712e-85	-1.13622e-09	-2.01864	1.7532e-08	-1.13622e-09	-2.01523
134842973	chr6:134842973:G:A	4.24818e-85	-1.13622e-09	-1.32221	3.63786e-08	-1.13622e-09	-1.28528
134843713	chr6:134843713:G:A	9.89128e-86	-0.831101	-1.94853	1.36813e-09	-2.55629	-2.00953
134843734	chr6:134843734:T:C	1.06572e-85	-0.77289	-1.93216	1.33799e-09	-2.57339	-2.01471
134843739	chr6:134843739:T:C	1.09896e-85	-0.738567	-1.93577	1.32662e-09	-2.58288	-2.01375
134844380	chr6:134844380:T:C	7.28951e-86	-1.13329	-1.95156	1.44942e-09	-2.48806	-2.02004
134845164	chr6:134845164:C:T	5.21411e-85	-1.11733	-1.39409e-09	1.07845e-08	-2.50115	-1.39409e-09
134845238	chr6:134845238:G:C	2.3093e-85	-1.13622e-09	-1.93176	2.03305e-08	-1.13622e-09	-1.86713
134845290	chr6:134845290:G:A	2.24073e-85	-2.06142	0.0995196	7.82916e-09	-2.67192	-0.149489
134845876	chr6:134845876:G:C	2.11762e-85	-1.13622e-09	-2.01841	1.74769e-08	-1.13622e-09	-2.01838
134845938	chr6:134845938:C:A	2.26483e-85	-1.13622e-09	-1.9512	1.81571e-08	-1.13622e-09	-1.9802
134846104	chr6:134846104:G:T	3.13381e-85	-1.13622e-09	-1.62645	2.82335e-08	-1.13622e-09	-1.53875
134847336	chr6:134847336:T:C	2.08348e-80	11.0089	-1.53061	3.13152e-09	-1.72517	-2.01257
134847585	chr6:134847585:C:T	2.48231e-83	4.76566	-2.02	1.2443e-09	-2.70759	-1.95309
134848079	chr6:134848079:CTA:C	2.55085e-85	-1.13622e-09	-1.83227	1.91196e-08	-1.13622e-09	-1.92854
134848240	chr6:134848240:G:C	2.18975e-80	11.0549	-1.52689	3.08351e-09	-1.74099	-2.0122
134848364	chr6:134848364:T:C	2.2461e-85	-1.13622e-09	-1.9595	1.75372e-08	-1.13622e-09	-2.01493
134848572	chr6:134848572:G:C	2.17879e-85	-1.13622e-09	-1.98993	1.75117e-08	-1.13622e-09	-2.01639
134848971	chr6:134848971:T:A	2.12612e-85	-1.13622e-09	-2.0144	1.76484e-08	-1.13622e-09	-2.00862
134849079	chr6:134849079:G:A	2.12741e-85	-1.13622e-09	-2.0138	1.74598e-08	-1.13622e-09	-2.01936
134849114	chr6:134849114:T:C	3.53004e-84	2.52435	-1.72915	3.32549e-09	-1.68674	-1.9909
134849694	chr6:134849694:C:T	2.13325e-85	-1.13622e-09	-2.01105	1.75823e-08	-1.13622e-09	-2.01237
134849843	chr6:134849843:T:C	2.11539e-85	-1.13622e-09	-2.01946	1.83475e-08	-1.13622e-09	-1.96976
134849872	chr6:134849872:A:G	2.11801e-85	-1.13622e-09	-2.01822	1.75379e-08	-1.13622e-09	-2.01489
134849924	chr6:134849924:T:C	2.11404e-85	-1.13622e-09	-2.0201	1.76655e-08	-1.13622e-09	-2.00765
134850125	chr6:134850125:A:C	1.33234e-80	10.7556	-1.72441	3.27435e-09	-1.67757	-2.01557
134850351	chr6:134850351:C:T	1.56835e-85	-2.048	-0.270673	5.56474e-09	-2.66848	-0.494329
134850585	chr6:134850585:T:G	6.81254e-85	1.17002	-2.01996	7.53575e-09	-0.869147	-1.99045
134850786	chr6:134850786:C:A	1.78471e-85	-1.94425	-0.245191	5.82473e-09	-2.63851	-0.478638
134851207	chr6:134851207:G:A	1.18488e-83	4.02561	-2.0195	1.30021e-09	-2.67004	-1.9467
134851270	chr6:134851270:A:C	9.50742e-85	-1.13622e-09	-0.516628	8.53124e-08	-1.13622e-09	-0.432939
134852185	chr6:134852185:C:T	6.96495e-85	-1.13622e-09	-0.82781	6.31533e-08	-1.13622e-09	-0.733694
134852431	chr6:134852431:T:C	2.35273e-85	-1.13622e-09	-1.91312	2.1309e-08	-1.13622e-09	-1.82013
134852512	chr6:134852512:A:G	2.12193e-85	-1.13622e-09	-2.01637	1.76887e-08	-1.13622e-09	-2.00633
134852887	chr6:134852887:A:G	2.16968e-83	4.23547	-1.62442	1.36321e-09	-2.683	-1.88642
134853155	chr6:134853155:C:T	3.9859e-85	-1.13622e-09	-1.38594	3.88044e-08	-1.13622e-09	-1.22073
134853353	chr6:134853353:T:C	9.13229e-85	1.45259	-2.00947	9.14734e-09	-0.651906	-2.01389
134853574	chr6:134853574:G:A	2.14812e-85	-1.13622e-09	-2.00411	1.74504e-08	-1.13622e-09	-2.0199
134854721	chr6:134854721:C:T	2.03013e-84	1.89702	-1.65503	5.17034e-09	-1.73101	-1.50531
134854747	chr6:134854747:T:C	8.23843e-85	-0.659891	-1.39409e-09	1.30312e-08	-2.31191	-1.39409e-09
134855495	chr6:134855495:G:A	2.16344e-85	-1.13622e-09	-1.997	1.86747e-08	-1.13622e-09	-1.95209
134855692	chr6:134855692:C:T	1.27917e-84	1.25049	-1.4704	1.36469e-08	-0.317601	-1.94814
134855724	chr6:134855724:T:C	1.61969e-84	1.54802	-1.5319	1.12112e-08	-0.474027	-1.98832
134855829	chr6:134855829:C:CA	1.88408e-85	-0.479157	-1.6561	2.64165e-08	0.282409	-1.88768
134856051	chr6:134856051:C:G	1.75143e-85	-2.20827	-1.39409e-09	4.47797e-08	-1.0775	-1.39409e-09
134856196	chr6:134856196:G:A	1.69369e-84	1.50934	-1.44854	1.23083e-08	-0.426092	-1.9429
134856578	chr6:134856578:AAAT:A	2.25354e-80	9.55673	-1.39409e-09	2.71041e-08	-1.57957	-1.39409e-09
134856721	chr6:134856721:G:A	5.45586e-85	-1.07201	-1.39409e-09	1.16329e-08	-2.42542	-1.39409e-09
134857064	chr6:134857064:C:T	1.97088e-85	-2.09022	-1.39409e-09	1.00465e-08	-2.57204	-1.39409e-09
134857249	chr6:134857249:A:G	2.25092e-85	-1.13622e-09	-1.95736	1.95072e-08	-1.13622e-09	-1.90848
134857251	chr6:134857251:AACTATT:A	3.21684e-85	-1.13622e-09	-1.6003	3.12622e-08	-1.13622e-09	-1.43685
134857714	chr6:134857714:G:A	1.65261e-84	1.42906	-1.39282	1.26704e-08	-0.423106	-1.91689
134858222	chr6:134858222:G:A	3.48439e-85	-1.13622e-09	-1.52041	2.11577e-08	-1.13622e-09	-1.82725
134858286	chr6:134858286:G:T	1.778e-85	-0.498135	-1.69508	2.61182e-08	0.296162	-1.91279
134858318	chr6:134858318:G:A	1.57993e-84	1.39071	-1.39944	1.32627e-08	-0.368256	-1.92605
134858627	chr6:134858627:G:A	1.44582e-84	1.35541	-1.45285	1.34445e-08	-0.335704	-1.94499
134858721	chr6:134858721:C:T	7.55602e-85	-0.746356	-1.39409e-09	1.21969e-08	-2.37808	-1.39409e-09
134859122	chr6:134859122:G:T	7.19651e-85	1.08937	-1.88448	8.10382e-09	-0.983763	-1.80316
134859203	chr6:134859203:G:A	1.57389e-84	1.40086	-1.41342	1.25438e-08	-0.425542	-1.92449
134860072	chr6:134860072:G:C	3.86413e-85	-1.41696	-1.39409e-09	1.56286e-08	-2.13016	-1.39409e-09
134860087	chr6:134860087:A:G	2.34343e-85	-1.13622e-09	-1.91709	2.13506e-08	-1.13622e-09	-1.81818
134860173	chr6:134860173:G:T	2.41007e-85	-1.13622e-09	-1.88904	1.88341e-08	-1.13622e-09	-1.94359
134861048	chr6:134861048:C:T	1.24253e-85	-2.55155	-1.39409e-09	1.14648e-08	-2.43998	-1.39409e-09
134861338	chr6:134861338:T:C	2.48954e-85	-1.13622e-09	-1.8566	2.30389e-08	-1.13622e-09	-1.74207
134861391	chr6:134861391:T:A	3.26574e-83	5.03158	-2.01162	4.78715e-09	-1.29465	-2.01868
134861919	chr6:134861919:C:T	3.08171e-85	-1.13622e-09	-1.64322	2.97109e-08	-1.13622e-09	-1.48775
134862090	chr6:134862090:T:C	2.18372e-85	-1.13622e-09	-1.98767	1.85728e-08	-1.13622e-09	-1.95756
134862095	chr6:134862095:A:C	5.52176e-83	5.52979	-1.98463	6.31286e-09	-1.01929	-2.01738
134862335	chr6:134862335:G:A	4.8891e-86	-2.06121	-1.42307	9.66852e-09	-0.909651	-1.70073
134862419	chr6:134862419:A:G	2.6185e-85	-1.13622e-09	-1.8061	2.41817e-08	-1.13622e-09	-1.69366
134862543	chr6:134862543:A:C	3.05887e-85	-1.13622e-09	-1.65066	1.9679e-08	-1.13622e-09	-1.89971
134862695	chr6:134862695:C:T	3.52716e-85	0.50782	-2.01603	4.2862e-09	-1.40735	-2.01651
134863215	chr6:134863215:G:A	3.51393e-85	-1.13622e-09	-1.51196	2.12873e-08	-1.13622e-09	-1.82115
134863691	chr6:134863691:T:C	4.52184e-85	-1.13622e-09	-1.25978	1.83141e-08	-1.13622e-09	-1.97159
134863697	chr6:134863697:G:T	2.39082e-85	-1.13622e-09	-1.89706	2.1231e-08	-1.13622e-09	-1.8238
134863749	chr6:134863749:T:C	5.92914e-83	5.63519	-2.01884	7.22312e-09	-0.881979	-2.01999
134864164	chr6:134864164:G:C	2.31841e-85	-1.13622e-09	-1.92782	1.76793e-08	-1.13622e-09	-2.00686
134864395	chr6:134864395:G:T	2.27192e-85	-1.13622e-09	-1.94808	1.97347e-08	-1.13622e-09	-1.89688
134865008	chr6:134865008:C:T	1.88172e-85	-0.249039	-1.88748	2.10328e-09	-2.13186	-2.0039
134865057	chr6:134865057:A:G	6.9969e-83	5.77263	-1.99069	7.04358e-09	-0.908249	-2.01889
134865395	chr6:134865395:G:C	6.4539e-83	5.68842	-1.98727	6.77877e-09	-0.947091	-2.01837
134865787	chr6:134865787:T:C	1.4142e-84	1.40469	-1.52424	2.05766e-08	-0.531741	-1.32336
134866005	chr6:134866005:G:A	5.77219e-86	-1.90028	-1.41796	8.12966e-09	-1.08556	-1.69818
134866177	chr6:134866177:G:C	2.28796e-85	-1.13622e-09	-1.94104	2.23625e-08	-1.13622e-09	-1.77187
134866768	chr6:134866768:C:T	2.54907e-85	-1.13622e-09	-1.83297	2.22272e-08	-1.13622e-09	-1.77794
134867670	chr6:134867670:G:A	2.59416e-85	-1.13622e-09	-1.81544	2.27055e-08	-1.13622e-09	-1.75665
134868499	chr6:134868499:G:A	1.09789e-85	-2.67531	-1.39409e-09	2.41676e-08	-1.69425	-1.39409e-09
134868508	chr6:134868508:T:C	4.57284e-82	7.62247	-1.96328	1.68247e-08	-0.0390019	-2.01741
134868801	chr6:134868801:G:A	6.83037e-86	-1.48771	-1.6622	2.50536e-09	-2.46194	-1.49889
134868890	chr6:134868890:G:A	8.74913e-82	8.21992	-1.91191	2.51135e-08	0.360372	-2.01622
134868905	chr6:134868905:G:A	2.14181e-85	-1.13622e-09	-2.00705	1.84359e-08	-1.13622e-09	-1.96496
134868911	chr6:134868911:T:C	5.43526e-82	7.80644	-1.97448	2.03479e-08	0.151787	-2.01807
134869481	chr6:134869481:A:T	2.8228e-85	-1.13622e-09	-1.73097	1.95838e-08	-1.13622e-09	-1.90456
134869499	chr6:134869499:T:G	2.11727e-85	-1.13622e-09	-2.01857	1.7767e-08	-1.13622e-09	-2.00191
134869534	chr6:134869534:T:C	5.51811e-85	-1.13622e-09	-1.06067	4.18099e-08	-1.13622e-09	-1.14613
134870276	chr6:134870276:T:C	6.62159e-82	7.9699	-1.94051	1.99923e-08	0.127164	-2.01108
134870544	chr6:134870544:C:T	3.40039e-85	-1.13622e-09	-1.54481	3.23532e-08	-1.13622e-09	-1.40255
134870604	chr6:134870604:T:C	2.99157e-85	-1.13622e-09	-1.6729	2.19783e-08	-1.13622e-09	-1.7892
134870725	chr6:134870725:G:C	4.43432e-82	7.59538	-1.96695	1.79541e-08	0.0276594	-2.0191
134871051	chr6:134871051:C:T	2.11672e-85	-1.13622e-09	-2.01883	1.83177e-08	-1.13622e-09	-1.97139
134871062	chr6:134871062:A:G	1.3915e-85	-0.743663	-1.69466	4.22506e-08	0.465024	-1.60066
134871153	chr6:134871153:A:G	2.48806e-85	-1.13622e-09	-1.8572	2.16509e-08	-1.13622e-09	-1.80421
134871283	chr6:134871283:C:T	3.01862e-85	-1.13622e-09	-1.6639	2.0661e-08	-1.13622e-09	-1.85101
134871297	chr6:134871297:G:A	2.31774e-85	-1.13622e-09	-1.92811	1.99069e-08	-1.13622e-09	-1.88819
134871302	chr6:134871302:C:A	2.13787e-85	-1.13622e-09	-2.00889	1.75302e-08	-1.13622e-09	-2.01534
134871571	chr6:134871571:C:T	2.99803e-85	-1.13622e-09	-1.67075	3.94445e-08	-1.13622e-09	-1.20437
134871607	chr6:134871607:A:G	1.48187e-85	-0.617	-1.7584	2.12003e-09	-2.65498	-1.47285
134871672	chr6:134871672:T:A	7.37405e-82	8.14012	-2.00309	2.54006e-08	0.349427	-1.99391
134871711	chr6:134871711:A:G	6.93086e-81	8.37762	-1.39409e-09	1.71594e-07	0.265871	-1.39409e-09
134871719	chr6:134871719:T:C	4.67051e-82	7.59821	-1.91789	2.91391e-08	0.506055	-2.01323
134871836	chr6:134871836:C:T	3.20983e-85	-1.13622e-09	-1.60248	2.33372e-08	-1.13622e-09	-1.72921
134871898	chr6:134871898:C:T	1.71848e-85	-0.477724	-1.74954	2.10458e-09	-2.67507	-1.46007
134872034	chr6:134872034:T:C	8.93313e-82	8.34271	-2.01388	2.81258e-08	0.4438	-1.98637
134872126	chr6:134872126:A:G	2.14032e-85	-1.13622e-09	-2.00774	1.75231e-08	-1.13622e-09	-2.01574
134872384	chr6:134872384:T:C	1.1138e-81	8.52597	-1.97655	2.9339e-08	0.51698	-2.01732
134872440	chr6:134872440:A:G	1.12881e-81	8.5389	-1.9761	2.95169e-08	0.523144	-2.01744
134872465	chr6:134872465:T:C	2.11424e-85	-1.13622e-09	-2.02	1.80732e-08	-1.13622e-09	-1.98483
134872642	chr6:134872642:T:G	2.13903e-85	-1.13622e-09	-2.00835	1.75293e-08	-1.13622e-09	-2.01539
134872680	chr6:134872680:AC:A	3.49923e-85	-1.13622e-09	-1.51616	3.29407e-08	-1.13622e-09	-1.38455
134872745	chr6:134872745:G:A	1.83214e-85	-0.433084	-1.73013	2.13715e-09	-2.68076	-1.43903
134873056	chr6:134873056:C:T	6.44696e-83	5.71271	-2.01264	7.13161e-09	-0.923906	-1.99082
134873130	chr6:134873130:AC:A	1.4377e-85	-0.385929	-2.01973	1.20737e-09	-2.68851	-2.0023
134873137	chr6:134873137:T:G	1.42137e-85	-0.397049	-2.02003	1.20577e-09	-2.68695	-2.00519
134873710	chr6:134873710:A:C	1.0709e-81	8.48652	-1.97638	2.86249e-08	0.492388	-2.01737
134873723	chr6:134873723:G:A	1.94744e-85	-0.363989	-1.7382	2.1122e-09	-2.68769	-1.44384
134873941	chr6:134873941:T:C	7.81636e-85	-1.13622e-09	-0.712481	5.43276e-08	-1.13622e-09	-0.884228
134874194	chr6:134874194:T:C	3.77438e-77	18.2693	-1.28908	1.18753e-09	-2.70383	-2.00355
134874217	chr6:134874217:G:A	5.1487e-85	-1.13622e-09	-1.12996	3.51929e-08	-1.13622e-09	-1.31842
134874751	chr6:134874751:G:A	3.58811e-78	16.5936	-1.96659	3.37107e-09	-2.07018	-1.59385
134874888	chr6:134874888:C:T	7.84888e-82	8.09958	-1.90015	4.01445e-08	0.469257	-1.65603
134875273	chr6:134875273:C:T	1.03364e-81	8.45818	-1.98345	2.83108e-08	0.479239	-2.01526
134875374	chr6:134875374:A:C	2.92183e-85	-1.13622e-09	-1.69649	2.15162e-08	-1.13622e-09	-1.81045
134875437	chr6:134875437:C:T	2.30886e-85	-1.13622e-09	-1.93195	1.80268e-08	-1.13622e-09	-1.9874
134875459	chr6:134875459:T:C	3.47054e-82	7.39443	-2.01107	2.42662e-08	0.320968	-2.01114
134876647	chr6:134876647:G:T	2.79093e-85	-1.13622e-09	-1.74233	1.96193e-08	-1.13622e-09	-1.90275
134876763	chr6:134876763:G:A	2.17224e-85	-1.13622e-09	-1.99294	2.07351e-08	-1.13622e-09	-1.84743
134876770	chr6:134876770:C:T	9.24107e-78	17.0335	-1.4604	2.12542e-09	-2.13951	-1.98577
134876978	chr6:134876978:G:A	1.95103e-86	-2.41782	-1.98511	1.90411e-08	0.0806776	-2.01334
134877014	chr6:134877014:T:C	9.20038e-82	8.35315	-1.99485	2.68513e-08	0.419815	-2.00876
134877624	chr6:134877624:C:T	2.15454e-85	-1.13622e-09	-2.00112	1.87459e-08	-1.13622e-09	-1.94828
134877975	chr6:134877975:C:A	2.56461e-85	-1.13622e-09	-1.82689	3.16259e-08	-1.13622e-09	-1.42528
134878149	chr6:134878149:A:C	1.08022e-81	8.50986	-1.99105	2.92912e-08	0.509901	-2.01187
134878398	chr6:134878398:C:T	2.83201e-85	-1.13622e-09	-1.72772	3.72214e-08	-1.13622e-09	-1.26238
134878458	chr6:134878458:C:T	1.2499e-81	8.64672	-1.98202	3.17091e-08	0.593104	-2.01576
134878724	chr6:134878724:T:C	1.12587e-81	8.54467	-1.98447	2.97471e-08	0.528347	-2.01487
134878903	chr6:134878903:AC:A	2.00793e-85	-2.0716	-1.39409e-09	8.98123e-09	-2.68412	-1.39409e-09
134879008	chr6:134879008:T:C	9.06843e-82	8.32826	-1.98441	2.63663e-08	0.407681	-2.01485
134879189	chr6:134879189:C:A	2.14213e-85	-1.13622e-09	-2.0069	1.75066e-08	-1.13622e-09	-2.01668
134879261	chr6:134879261:G:A	3.39632e-85	-1.13622e-09	-1.54601	2.4326e-08	-1.13622e-09	-1.68771
134879371	chr6:134879371:G:C	1.12878e-81	8.5335	-1.97072	2.92835e-08	0.516367	-2.0186
134879447	chr6:134879447:A:G	1.22702e-81	8.6455	-1.99927	3.14002e-08	0.574548	-2.00699
134879451	chr6:134879451:C:T	2.77055e-85	-1.13622e-09	-1.74965	1.93876e-08	-1.13622e-09	-1.91463
134879518	chr6:134879518:C:T	1.40431e-81	8.74692	-1.96574	3.26064e-08	0.62452	-2.01927
134879519	chr6:134879519:A:G	1.06236e-80	10.7184	-1.9137	5.44402e-09	-1.17435	-2.01039
134879715	chr6:134879715:A:T	9.96157e-82	8.37511	-1.93732	4.33758e-08	0.616156	-1.72551
134879748	chr6:134879748:C:T	1.71581e-85	-0.218704	-2.01011	1.173e-09	-2.69984	-2.01985
134880266	chr6:134880266:G:A	1.52041e-84	-0.0471354	-1.39409e-09	2.0342e-08	-1.86657	-1.39409e-09
134880280	chr6:134880280:T:C	1.82415e-85	-0.15142	-2.01617	1.17554e-09	-2.69762	-2.01991
134880302	chr6:134880302:C:T	2.30985e-86	-2.25269	-1.98142	1.2311e-08	-0.358893	-2.00987
134880388	chr6:134880388:G:C	2.14588e-85	-1.13622e-09	-2.00515	1.90675e-08	-1.13622e-09	-1.93127
134881857	chr6:134881857:T:C	2.11722e-85	-1.13622e-09	-2.0186	1.74582e-08	-1.13622e-09	-2.01945
134881945	chr6:134881945:GCCAGATGCTATAGAGAGGAATGAGACAAAGAGAATATCACAGA:G	2.11635e-85	-1.13622e-09	-2.01901	1.82282e-08	-1.13622e-09	-1.97629
134882108	chr6:134882108:A:G	1.17282e-85	-2.60929	-1.39409e-09	9.05055e-09	-2.67643	-1.39409e-09
134882641	chr6:134882641:T:C	2.13824e-76	19.0608	-0.346265	1.64983e-09	-2.35875	-2.01983
134882912	chr6:134882912:T:C	7.64131e-83	3.87004	-1.39409e-09	1.45074e-07	0.0979839	-1.39409e-09
134883232	chr6:134883232:C:G	2.16114e-85	0.0217265	-2.01979	1.18443e-09	-2.7089	-2.0011
134883813	chr6:134883813:T:G	2.02119e-85	-0.153109	-1.9119	1.46478e-09	-2.69762	-1.79994
134884508	chr6:134884508:C:T	2.20228e-85	0.0393483	-2.01856	1.16872e-09	-2.70934	-2.01401
134884632	chr6:134884632:A:G	1.83935e-84	0.143298	-1.39409e-09	3.41308e-08	-1.34906	-1.39409e-09
134884961	chr6:134884961:A:G	2.8977e-85	-1.13622e-09	-1.70478	2.6743e-08	-1.13622e-09	-1.59299
134885645	chr6:134885645:C:T	2.11671e-86	-2.31572	-2.0057	1.60094e-08	-0.0862153	-2.01987
134885914	chr6:134885914:T:C	2.74524e-85	-1.13622e-09	-1.75883	3.43593e-08	-1.13622e-09	-1.34239
134886630	chr6:134886630:G:A	2.11491e-85	-1.13622e-09	-2.01969	1.84482e-08	-1.13622e-09	-1.96429
134886643	chr6:134886643:T:G	5.09682e-80	10.3728	-1.39409e-09	4.54976e-08	-1.0616	-1.39409e-09
134887039	chr6:134887039:A:G	2.63421e-85	-1.13622e-09	-1.80012	1.93145e-08	-1.13622e-09	-1.91841
134887440	chr6:134887440:C:G	2.114e-85	-1.13622e-09	-2.02012	1.82724e-08	-1.13622e-09	-1.97387
134887550	chr6:134887550:C:T	3.30646e-85	-1.13622e-09	-1.57282	2.39642e-08	-1.13622e-09	-1.7027
134887775	chr6:134887775:T:G	5.3028e-81	9.81451	-1.70464	4.2978e-09	-1.55735	-1.86381
134887881	chr6:134887881:G:A	2.12023e-85	-1.13622e-09	-2.01718	1.74879e-08	-1.13622e-09	-2.01775
134888312	chr6:134888312:G:A	2.62788e-85	0.0609981	-1.86352	1.28565e-09	-2.70712	-1.92088
134888385	chr6:134888385:A:G	3.39944e-85	-1.13622e-09	-1.54509	3.11455e-08	-1.13622e-09	-1.44059
134888683	chr6:134888683:C:T	2.11473e-85	-1.13622e-09	-2.01977	1.82203e-08	-1.13622e-09	-1.97672
134888712	chr6:134888712:G:A	3.42146e-85	0.404091	-1.94272	5.97884e-09	-1.42309	-1.66794
134888957	chr6:134888957:C:T	2.52902e-85	-1.13622e-09	-1.84087	2.44146e-08	-1.13622e-09	-1.68408
134889219	chr6:134889219:G:A	7.67982e-85	-1.13622e-09	-0.730105	4.52299e-08	-1.13622e-09	-1.0675
134889506	chr6:134889506:T:C	5.19016e-85	-1.13622e-09	-1.12194	3.31028e-08	-1.13622e-09	-1.37964
134889517	chr6:134889517:G:A	2.33692e-85	-1.13622e-09	-1.91987	2.33172e-08	-1.13622e-09	-1.73007
134889545	chr6:134889545:C:T	7.43189e-82	7.88902	-1.74419	2.90192e-08	0.445863	-1.95716
134889673	chr6:134889673:A:G	2.23141e-85	-1.13622e-09	-1.96607	2.28681e-08	-1.13622e-09	-1.74952
134889957	chr6:134889957:G:A	2.53481e-85	-1.13622e-09	-1.83858	3.04215e-08	-1.13622e-09	-1.46411
134890074	chr6:134890074:T:TA	1.85755e-84	0.992481	-0.839337	2.56191e-09	-2.7082	-1.23031
134890343	chr6:134890343:G:T	2.29153e-85	-1.13622e-09	-1.93948	1.87513e-08	-1.13622e-09	-1.948
134890386	chr6:134890386:T:C	1.42903e-86	-2.70861	-2.00568	6.46225e-08	1.30849	-2.01919
134890687	chr6:134890687:T:C	3.47972e-85	-1.13622e-09	-1.52175	3.1979e-08	-1.13622e-09	-1.41418
134890989	chr6:134890989:C:T	2.11402e-85	-1.13622e-09	-2.02011	1.8384e-08	-1.13622e-09	-1.96778
134891028	chr6:134891028:T:G	2.5147e-85	-1.13622e-09	-1.84655	2.8399e-08	-1.13622e-09	-1.53291
134891064	chr6:134891064:G:T	8.35758e-85	-1.13622e-09	-0.645532	8.75024e-08	-1.13622e-09	-0.407593
134891065	chr6:134891065:C:T	8.37044e-85	-1.13622e-09	-0.643995	8.76326e-08	-1.13622e-09	-0.406106
134891089	chr6:134891089:G:T	5.13708e-75	20.1506	1.74299	2.22746e-09	-2.42795	-1.65045
134891092	chr6:134891092:T:G	7.74934e-85	-1.13622e-09	-0.721093	4.55789e-08	-1.13622e-09	-1.05981
134891501	chr6:134891501:T:C	2.383e-85	-1.13622e-09	-1.90034	1.947e-08	-1.13622e-09	-1.91038
134891549	chr6:134891549:A:G	1.11466e-85	-2.66015	-1.39409e-09	2.75847e-08	-1.562	-1.39409e-09
134891889	chr6:134891889:CAGA:C	7.68042e-85	-1.13622e-09	-0.730027	4.52319e-08	-1.13622e-09	-1.06746
134892348	chr6:134892348:G:T	4.00215e-85	-1.13622e-09	-1.38187	4.95645e-08	-1.13622e-09	-0.975984
134892729	chr6:134892729:T:C	1.81509e-85	-2.17257	-1.39409e-09	1.16476e-08	-2.42416	-1.39409e-09
134893127	chr6:134893127:A:T	2.1465e-85	-1.13622e-09	-2.00486	1.81199e-08	-1.13622e-09	-1.98225
134893233	chr6:134893233:G:A	1.17463e-84	-1.13622e-09	-0.305159	1.37775e-07	-1.13622e-09	0.0463621
134893849	chr6:134893849:G:A	3.09457e-85	-1.13622e-09	-1.63905	2.45249e-08	-1.13622e-09	-1.67957
134894124	chr6:134894124:G:A	4.39183e-85	-1.13622e-09	-1.28895	1.74466e-08	-1.13622e-09	-2.02011
134894150	chr6:134894150:A:G	5.73587e-66	40.0469	2.68026	1.777e-09	-2.69845	-1.60588
134894278	chr6:134894278:G:T	1.82013e-81	8.33179	-1.29124	6.05569e-08	0.856471	-1.63215
134894366	chr6:134894366:T:C	5.73003e-85	-1.13622e-09	-1.02298	3.60859e-08	-1.13622e-09	-1.29336
134894377	chr6:134894377:T:C	4.50146e-85	-1.13622e-09	-1.2643	1.97648e-08	-1.13622e-09	-1.89536
134894457	chr6:134894457:C:G	3.17536e-85	-1.13622e-09	-1.61328	2.86917e-08	-1.13622e-09	-1.52265
134894686	chr6:134894686:G:A	3.26953e-85	-1.13622e-09	-1.58406	2.96032e-08	-1.13622e-09	-1.49138
134895032	chr6:134895032:G:C	2.60621e-85	-1.13622e-09	-1.81081	1.99051e-08	-1.13622e-09	-1.88828
134896079	chr6:134896079:C:T	8.5184e-85	-0.626472	-1.39409e-09	9.57847e-09	-2.61974	-1.39409e-09
134896308	chr6:134896308:C:T	2.82003e-85	-1.13622e-09	-1.73195	2.51348e-08	-1.13622e-09	-1.65501
134897272	chr6:134897272:G:A	3.76057e-85	-1.13622e-09	-1.44413	2.91529e-08	-1.13622e-09	-1.5067
134897444	chr6:134897444:A:G	2.57056e-85	-1.13622e-09	-1.82458	2.09831e-08	-1.13622e-09	-1.83554
134897630	chr6:134897630:A:G	3.27582e-85	-1.13622e-09	-1.58213	2.96501e-08	-1.13622e-09	-1.4898
134897730	chr6:134897730:TG:T	2.13192e-85	-1.13622e-09	-2.01168	3.30583e-08	-1.13622e-09	-1.38099
134898077	chr6:134898077:G:A	2.25682e-83	2.65043	-1.39409e-09	8.91123e-09	-2.69195	-1.39409e-09
134898558	chr6:134898558:T:A	1.99764e-85	-0.695525	-1.38121	1.60392e-09	-2.61439	-1.79242
134898821	chr6:134898821:A:T	2.6715e-85	-1.13622e-09	-1.78606	1.83692e-08	-1.13622e-09	-1.96859
134899206	chr6:134899206:A:C	3.68795e-85	-1.13622e-09	-1.46363	2.91405e-08	-1.13622e-09	-1.50713
134899302	chr6:134899302:T:A	9.47831e-85	-1.13622e-09	-0.519694	5.80785e-08	-1.13622e-09	-0.817464
134899342	chr6:134899342:A:G	1.87189e-85	-0.778252	-1.3635	1.65261e-09	-2.59508	-1.78182
134900118	chr6:134900118:G:A	2.17631e-85	-1.13622e-09	-1.99107	2.03045e-08	-1.13622e-09	-1.86842
134900513	chr6:134900513:G:A	1.93787e-85	-2.10711	-1.39409e-09	1.15163e-08	-2.43549	-1.39409e-09
134902324	chr6:134902324:C:T	2.16984e-85	-1.13622e-09	-1.99405	1.89732e-08	-1.13622e-09	-1.93623
134903190	chr6:134903190:A:G	7.78295e-73	28.4008	-1.48658	1.76198e-09	-2.34628	-1.96654
134904009	chr6:134904009:C:T	3.58212e-85	-1.13622e-09	-1.49275	2.8288e-08	-1.13622e-09	-1.53682
134904396	chr6:134904396:T:C	5.58116e-85	-1.13622e-09	-1.0493	3.40112e-08	-1.13622e-09	-1.35257
134904470	chr6:134904470:T:A	5.36199e-85	-1.13622e-09	-1.08937	3.29032e-08	-1.13622e-09	-1.38569
134904504	chr6:134904504:C:T	2.36326e-85	-1.13622e-09	-1.90866	2.00374e-08	-1.13622e-09	-1.88166
134904681	chr6:134904681:G:A	4.85075e-85	-1.13622e-09	-1.18957	3.02669e-08	-1.13622e-09	-1.4692
134905480	chr6:134905480:T:C	3.10104e-85	-1.13622e-09	-1.63696	1.9734e-08	-1.13622e-09	-1.89692
134905627	chr6:134905627:A:T	6.80974e-85	-1.13622e-09	-0.850347	3.91571e-08	-1.13622e-09	-1.21168
134906007	chr6:134906007:C:T	2.138e-85	-1.13622e-09	-2.00883	1.86687e-08	-1.13622e-09	-1.95241
134906412	chr6:134906412:T:C	2.13886e-85	-1.13622e-09	-2.00843	1.79173e-08	-1.13622e-09	-1.9935
134907045	chr6:134907045:A:C	6.49523e-85	-1.13622e-09	-0.897633	6.72581e-08	-1.13622e-09	-0.670723
134907286	chr6:134907286:T:A	2.28207e-85	-1.13622e-09	-1.94362	1.87488e-08	-1.13622e-09	-1.94813
134907314	chr6:134907314:C:T	6.8954e-85	-1.13622e-09	-0.837846	3.95606e-08	-1.13622e-09	-1.20143
134907426	chr6:134907426:T:TTATA	2.71796e-85	-1.13622e-09	-1.76882	2.35519e-08	-1.13622e-09	-1.72005
134908134	chr6:134908134:T:A	2.00184e-85	-2.07463	-1.39409e-09	1.65089e-07	0.227225	-1.39409e-09
134908226	chr6:134908226:G:A	4.02442e-85	-1.13622e-09	-1.37632	2.31943e-08	-1.13622e-09	-1.73535
134908262	chr6:134908262:T:C	3.63685e-73	28.0075	-1.85406	2.25356e-09	-2.42396	-1.64279
134908507	chr6:134908507:C:G	1.02688e-77	17.6924	-2.0139	1.72524e-09	-2.50924	-1.82466
134908587	chr6:134908587:G:A	4.01033e-85	-1.13622e-09	-1.37983	2.31443e-08	-1.13622e-09	-1.73751
134908623	chr6:134908623:G:A	1.16292e-85	-2.61777	-1.39409e-09	9.34803e-09	-2.64409	-1.39409e-09
134908634	chr6:134908634:G:A	1.0491e-83	1.88441	-1.39409e-09	9.38917e-08	-0.337118	-1.39409e-09
134908885	chr6:134908885:T:A	3.03318e-85	-1.13622e-09	-1.65909	2.05853e-08	-1.13622e-09	-1.85468
134910375	chr6:134910375:G:A	6.87699e-78	17.2939	-2.01633	1.83843e-09	-2.46187	-1.80848
134911161	chr6:134911161:C:T	8.11944e-85	-1.13622e-09	-0.67444	4.52571e-08	-1.13622e-09	-1.0669
134911282	chr6:134911282:G:A	6.82273e-85	-1.13622e-09	-0.848442	3.92092e-08	-1.13622e-09	-1.21035
134911447	chr6:134911447:A:G	6.82273e-85	-1.13622e-09	-0.848442	3.92092e-08	-1.13622e-09	-1.21035
134912548	chr6:134912548:A:G	5.85269e-85	-1.0018	-1.39409e-09	9.45412e-09	-2.63281	-1.39409e-09
134912668	chr6:134912668:A:G	6.82273e-85	-1.13622e-09	-0.848442	3.92092e-08	-1.13622e-09	-1.21035
134912731	chr6:134912731:T:C	2.66376e-85	-1.13622e-09	-1.78896	2.42726e-08	-1.13622e-09	-1.68991
134912771	chr6:134912771:A:G	7.49705e-74	26.5857	-2.01142	2.15218e-09	-2.41843	-1.69435
134912824	chr6:134912824:A:G	3.99902e-85	-1.13622e-09	-1.38265	2.3052e-08	-1.13622e-09	-1.74151
134913628	chr6:134913628:A:G	2.43682e-85	-1.13622e-09	-1.87801	1.88671e-08	-1.13622e-09	-1.94184
134913700	chr6:134913700:T:C	6.0565e-86	-1.44713	-1.82302	1.364e-09	-2.55428	-2.01456
134913936	chr6:134913936:GGT:G	6.66063e-85	-1.13622e-09	-0.872486	8.9376e-08	-1.13622e-09	-0.386407
134914070	chr6:134914070:T:C	7.56548e-85	-1.13622e-09	-0.745106	5.03811e-08	-1.13622e-09	-0.959644
134914396	chr6:134914396:C:T	1.38718e-85	-0.788614	-1.65281	1.29454e-09	-2.64752	-1.97359
134914400	chr6:134914400:CCTT:C	8.65857e-85	-1.13622e-09	-0.610151	5.68933e-08	-1.13622e-09	-0.838081
134914910	chr6:134914910:G:A	1.03902e-85	-1.48037	-1.25005	2.36671e-09	-2.48532	-1.53244
134915602	chr6:134915602:C:T	2.26822e-85	-1.13622e-09	-1.94971	1.86341e-08	-1.13622e-09	-1.95427
134915608	chr6:134915608:T:C	1.59756e-85	-0.66209	-1.63814	1.28473e-09	-2.66343	-1.96528
134916020	chr6:134916020:A:G	1.35041e-85	-0.807281	-1.66101	1.31027e-09	-2.63575	-1.97328
134916039	chr6:134916039:G:A	2.36427e-85	-1.13622e-09	-1.90823	2.00364e-08	-1.13622e-09	-1.88171
134916212	chr6:134916212:A:G	2.28629e-85	-1.13622e-09	-1.94177	1.87776e-08	-1.13622e-09	-1.94659
134916221	chr6:134916221:G:A	5.34696e-86	-1.42768	-1.96708	1.40415e-09	-2.5664	-1.97343
134916440	chr6:134916440:G:GA	2.43883e-85	-1.13622e-09	-1.87718	1.74552e-08	-1.13622e-09	-2.01962
134916548	chr6:134916548:G:A	5.20873e-77	19.17	-1.86765	2.80765e-09	-2.61509	-1.23182
134916572	chr6:134916572:C:G	1.07573e-85	-2.6957	-1.39409e-09	1.53507e-08	-2.1481	-1.39409e-09
134916595	chr6:134916595:A:G	1.30325e-85	-0.857165	-1.64667	1.32591e-09	-2.62793	-1.96923
134916604	chr6:134916604:G:T	2.20629e-85	-1.13622e-09	-1.97739	2.30151e-08	-1.13622e-09	-1.74311
134916606	chr6:134916606:A:C	2.44319e-85	-1.13622e-09	-1.8754	1.74574e-08	-1.13622e-09	-2.0195
134916687	chr6:134916687:A:AATAT	2.42774e-85	-1.13622e-09	-1.88174	1.74513e-08	-1.13622e-09	-2.01985
134916791	chr6:134916791:G:A	2.43886e-85	-1.13622e-09	-1.87717	1.74555e-08	-1.13622e-09	-2.01961
134916908	chr6:134916908:G:A	2.12136e-85	-1.13622e-09	-2.01664	2.27611e-08	-1.13622e-09	-1.75421
134917022	chr6:134917022:G:A	5.30378e-85	-1.13622e-09	-1.10028	3.63607e-08	-1.13622e-09	-1.28577
134917228	chr6:134917228:G:A	5.96341e-85	-1.13622e-09	-0.983059	3.39057e-08	-1.13622e-09	-1.35568
134917329	chr6:134917329:G:A	7.65751e-85	-1.13622e-09	-0.733013	4.05692e-08	-1.13622e-09	-1.17625
134917408	chr6:134917408:C:A	2.42728e-85	-1.13622e-09	-1.88193	1.7451e-08	-1.13622e-09	-2.01986
134917793	chr6:134917793:C:T	2.1993e-85	-1.13622e-09	-1.98056	2.28224e-08	-1.13622e-09	-1.75152
134917865	chr6:134917865:C:T	5.22415e-85	-1.13622e-09	-1.11541	5.12977e-08	-1.13622e-09	-0.941614
134918066	chr6:134918066:T:C	2.12067e-85	-1.13622e-09	-2.01697	2.28183e-08	-1.13622e-09	-1.75169
134918154	chr6:134918154:A:G	2.18737e-85	-1.13622e-09	-1.986	1.74726e-08	-1.13622e-09	-2.01862
134918225	chr6:134918225:G:A	2.44249e-85	-1.13622e-09	-1.87568	1.7457e-08	-1.13622e-09	-2.01952
134918349	chr6:134918349:T:C	2.44685e-85	-1.13622e-09	-1.8739	1.74589e-08	-1.13622e-09	-2.01941
134918589	chr6:134918589:G:A	5.22415e-85	-1.13622e-09	-1.11541	5.12977e-08	-1.13622e-09	-0.941614
134919035	chr6:134919035:G:A	2.31054e-85	-1.13622e-09	-1.93122	1.74674e-08	-1.13622e-09	-2.01893
134919346	chr6:134919346:G:A	2.3117e-85	-1.13622e-09	-1.93072	1.74685e-08	-1.13622e-09	-2.01886
134919836	chr6:134919836:C:T	1.71547e-86	-2.54251	-1.98909	1.21128e-09	-2.66792	-2.01966
134919857	chr6:134919857:T:C	4.57629e-85	-1.13622e-09	-1.24781	3.09501e-08	-1.13622e-09	-1.44688
134919906	chr6:134919906:T:C	2.116e-85	-1.13622e-09	-2.01917	1.7666e-08	-1.13622e-09	-2.00762
134920053	chr6:134920053:A:G	2.34661e-85	-1.13622e-09	-1.91573	1.74487e-08	-1.13622e-09	-2.01999
134920305	chr6:134920305:C:T	9.41808e-85	-1.13622e-09	-0.526069	6.79129e-08	-1.13622e-09	-0.661033
134920592	chr6:134920592:G:A	2.37513e-85	-1.13622e-09	-1.90365	1.74475e-08	-1.13622e-09	-2.02006
134920653	chr6:134920653:C:T	2.11713e-85	-1.13622e-09	-2.01864	2.01972e-08	-1.13622e-09	-1.87371
134922013	chr6:134922013:C:T	2.30436e-85	-1.13622e-09	-1.9339	2.40896e-08	-1.13622e-09	-1.69748
134922071	chr6:134922071:G:A	2.62886e-85	-1.13622e-09	-1.80215	1.951e-08	-1.13622e-09	-1.90833
134922275	chr6:134922275:G:A	3.8372e-85	-1.13622e-09	-1.42396	2.60971e-08	-1.13622e-09	-1.61743
134922644	chr6:134922644:A:C	3.36053e-85	-1.13622e-09	-1.5566	2.52465e-08	-1.13622e-09	-1.65057
134922683	chr6:134922683:T:C	2.13314e-85	-1.13622e-09	-2.0111	1.78149e-08	-1.13622e-09	-1.99922
134922996	chr6:134922996:A:G	2.193e-85	-1.13622e-09	-1.98343	1.74877e-08	-1.13622e-09	-2.01776
134923579	chr6:134923579:G:A	2.97978e-85	-1.13622e-09	-1.67685	2.24365e-08	-1.13622e-09	-1.76857
134923914	chr6:134923914:G:A	3.57633e-85	-1.13622e-09	-1.49436	2.33021e-08	-1.13622e-09	-1.73071
134924899	chr6:134924899:A:G	3.17312e-86	-2.50618	-1.41039	1.31512e-09	-2.64306	-1.96228
134924920	chr6:134924920:A:C	3.30353e-86	-2.50662	-1.36968	1.3323e-09	-2.64276	-1.94959
134925191	chr6:134925191:G:C	2.14829e-85	-1.13622e-09	-2.00403	2.08065e-08	-1.13622e-09	-1.844
134925274	chr6:134925274:A:T	2.62904e-85	-1.13622e-09	-1.80208	1.97504e-08	-1.13622e-09	-1.89609
134925718	chr6:134925718:C:T	2.11403e-85	-1.13622e-09	-2.02011	1.77998e-08	-1.13622e-09	-2.00007
134925968	chr6:134925968:G:A	2.11402e-85	-1.13622e-09	-2.02011	1.78331e-08	-1.13622e-09	-1.99821
134925998	chr6:134925998:G:A	2.11471e-85	-1.13622e-09	-2.01978	1.79193e-08	-1.13622e-09	-1.99338
134926786	chr6:134926786:G:A	1.06601e-85	-2.70478	-1.39409e-09	2.48773e-08	-1.6653	-1.39409e-09
134927271	chr6:134927271:C:T	6.64411e-85	-1.13622e-09	-0.87497	4.37698e-08	-1.13622e-09	-1.10032
134927310	chr6:134927310:G:A	1.17332e-84	-0.30628	-1.39409e-09	8.9014e-09	-2.69305	-1.39409e-09
134927534	chr6:134927534:G:C	1.06247e-85	-0.789479	-1.91862	1.26808e-09	-2.63093	-2.01082
134927551	chr6:134927551:T:A	1.79809e-85	-0.244806	-1.93717	1.18329e-09	-2.69192	-2.01903
134928904	chr6:134928904:C:T	4.80243e-85	-1.13622e-09	-1.19958	2.86664e-08	-1.13622e-09	-1.52353
134929098	chr6:134929098:G:A	3.99976e-85	-1.13622e-09	-1.38247	3.53743e-08	-1.13622e-09	-1.31327
134929392	chr6:134929392:G:A	4.21534e-67	41.1071	-0.990531	1.31424e-09	-2.58765	-2.01835
134929802	chr6:134929802:C:T	2.55678e-85	-1.13622e-09	-1.82995	1.79792e-08	-1.13622e-09	-1.99005
134930122	chr6:134930122:C:G	2.451e-85	-1.13622e-09	-1.87221	2.27219e-08	-1.13622e-09	-1.75593
134930225	chr6:134930225:A:C	2.77256e-85	-1.13622e-09	-1.74893	3.38488e-07	-1.13622e-09	0.945228
134931485	chr6:134931485:AGC:A	1.87811e-85	-0.151065	-1.98737	1.17933e-09	-2.69602	-2.01829
134931566	chr6:134931566:C:G	3.73592e-85	-1.13622e-09	-1.45071	2.43243e-08	-1.13622e-09	-1.68778
134931910	chr6:134931910:T:G	2.72589e-67	39.5768	0.103797	2.2719e-09	-2.5594	-1.49925
134932313	chr6:134932313:A:G	1.89309e-67	39.3232	-0.00718539	2.18941e-09	-2.54438	-1.55124
134932385	chr6:134932385:G:A	1.26291e-85	-2.53529	-1.39409e-09	3.48564e-08	-1.32802	-1.39409e-09
134932465	chr6:134932465:G:A	2.33041e-78	15.998	-1.80259	1.40787e-09	-2.52414	-2.01304
134933004	chr6:134933004:C:T	2.17771e-85	-1.13622e-09	-1.99043	2.64022e-08	-1.13622e-09	-1.60581
134933154	chr6:134933154:T:C	1.27029e-85	-2.52945	-1.39409e-09	8.76997e-09	-2.70793	-1.39409e-09
134933247	chr6:134933247:G:C	1.99084e-84	-1.13622e-09	0.222443	1.10169e-07	-1.13622e-09	-0.177248
134933856	chr6:134933856:G:T	5.12452e-85	-1.13622e-09	-1.13466	3.00569e-08	-1.13622e-09	-1.47617
134933898	chr6:134933898:G:A	1.73977e-85	-0.195066	-2.01988	1.65985e-09	-2.70228	-1.67025
134934005	chr6:134934005:A:G	1.51666e-67	39.235	-0.140701	2.07359e-09	-2.53496	-1.61502
134934165	chr6:134934165:C:T	2.18655e-85	-1.13622e-09	-1.98638	1.7558e-08	-1.13622e-09	-2.01375
134934421	chr6:134934421:G:C	4.84538e-85	-1.19067	-1.39409e-09	8.74203e-07	1.89405	-1.39409e-09
134934572	chr6:134934572:A:C	1.76963e-67	39.447	-0.198444	2.01578e-09	-2.54571	-1.63254
134934763	chr6:134934763:A:G	1.60368e-85	-0.328405	-1.968	1.17367e-09	-2.69902	-2.0201
134935357	chr6:134935357:G:C	1.90391e-67	39.5779	-0.256112	1.92174e-09	-2.56625	-1.65978
134936295	chr6:134936295:A:G	4.14503e-84	0.955795	-1.39409e-09	5.92706e-08	-0.797145	-1.39409e-09
134936405	chr6:134936405:G:C	3.61953e-85	0.471258	-1.95361	1.28358e-09	-2.6382	-1.9914
134936578	chr6:134936578:G:A	2.3664e-85	-1.13622e-09	-1.90733	2.3471e-08	-1.13622e-09	-1.72349
134937100	chr6:134937100:G:A	3.66713e-85	-1.13622e-09	-1.46929	2.40863e-08	-1.13622e-09	-1.69761
134937293	chr6:134937293:C:T	3.07236e-85	-1.13622e-09	-1.64625	2.82657e-08	-1.13622e-09	-1.53761
134937804	chr6:134937804:T:G	2.20041e-68	39.0096	-1.84569	1.75103e-09	-2.46021	-1.85885
134937885	chr6:134937885:G:T	3.54838e-85	-1.13622e-09	-1.50221	2.35083e-08	-1.13622e-09	-1.72191
134938228	chr6:134938228:C:T	1.377e-64	47.8717	-1.96621	1.27652e-09	-2.70938	-1.92574
134938233	chr6:134938233:G:A	5.08138e-84	1.2034	-0.0439361	5.78049e-09	-2.52629	-0.598484
134938596	chr6:134938596:G:A	1.79012e-65	45.6999	-1.83463	1.23047e-09	-2.65257	-2.01929
134938615	chr6:134938615:GATTTT:G	9.18436e-73	29.0513	-1.97144	1.27953e-09	-2.62226	-2.01051
134939162	chr6:134939162:C:T	2.11699e-85	-1.13622e-09	-2.01871	1.75028e-08	-1.13622e-09	-2.0169
134939165	chr6:134939165:T:C	7.90202e-65	45.4096	-0.0594686	1.94833e-09	-2.60337	-1.60892
134939500	chr6:134939500:CCTT:C	2.24259e-85	-1.13622e-09	-1.96107	3.58227e-08	-1.13622e-09	-1.30068
134939522	chr6:134939522:G:A	2.83425e-84	-1.13622e-09	0.575663	5.04096e-07	-1.13622e-09	1.34351
134939529	chr6:134939529:C:T	2.12023e-85	-1.13622e-09	-2.01718	2.59475e-08	-1.13622e-09	-1.62318
134939654	chr6:134939654:C:A	3.32312e-85	-1.13622e-09	-1.5678	3.05958e-08	-1.13622e-09	-1.4584
134939795	chr6:134939795:T:C	2.12413e-85	-1.13622e-09	-2.01534	2.59266e-08	-1.13622e-09	-1.62399
134939799	chr6:134939799:A:T	3.32605e-85	-1.13622e-09	-1.56691	6.60844e-07	-1.13622e-09	1.61426
134939815	chr6:134939815:A:G	2.27611e-85	-1.13622e-09	-1.94623	2.10755e-08	-1.13622e-09	-1.83115
134941004	chr6:134941004:G:T	2.11401e-85	-1.13622e-09	-2.02011	2.39257e-08	-1.13622e-09	-1.70431
134941292	chr6:134941292:C:T	2.36014e-85	-1.13622e-09	-1.90998	1.74539e-08	-1.13622e-09	-2.0197
134941364	chr6:134941364:G:A	7.88849e-85	-0.0335567	-0.669739	1.92804e-09	-2.70749	-1.51526
134941427	chr6:134941427:G:A	2.24779e-71	31.8252	-1.54775	1.70662e-09	-2.34689	-1.99786
134941466	chr6:134941466:C:A	2.3736e-85	-1.13622e-09	-1.9043	1.74623e-08	-1.13622e-09	-2.01921
134941609	chr6:134941609:C:T	7.26955e-85	-0.162157	-0.62285	1.99132e-09	-2.70246	-1.488
134941686	chr6:134941686:G:A	2.11222e-84	-1.13622e-09	0.281624	3.60193e-07	-1.13622e-09	1.00738
134942168	chr6:134942168:C:T	3.8269e-85	-0.262653	-1.16399	1.93529e-09	-2.70923	-1.50978
134942280	chr6:134942280:A:G	1.24399e-84	-1.13622e-09	-0.247796	6.21297e-08	-1.13622e-09	-0.750036
134942917	chr6:134942917:C:T	1.72186e-86	-2.51214	-2.01574	3.6434e-09	-1.93124	-1.6551
134942953	chr6:134942953:C:T	2.26063e-85	-1.13622e-09	-1.95306	1.74998e-08	-1.13622e-09	-2.01707
134943084	chr6:134943084:C:T	2.13092e-85	-1.13622e-09	-2.01215	2.17095e-08	-1.13622e-09	-1.80151
134943100	chr6:134943100:G:T	2.12646e-85	-1.13622e-09	-2.01424	1.74496e-08	-1.13622e-09	-2.01994
134943139	chr6:134943139:T:TA	7.94741e-85	-1.13622e-09	-0.695855	7.88521e-08	-1.13622e-09	-0.511686
134943148	chr6:134943148:C:A	2.55053e-85	-1.13622e-09	-1.8324	1.9335e-08	-1.13622e-09	-1.91735
134944193	chr6:134944193:G:A	1.03612e-84	-1.13622e-09	-0.430632	1.05048e-07	-1.13622e-09	-0.22484
134944313	chr6:134944313:C:T	3.51411e-85	-1.13622e-09	-1.51192	3.31067e-08	-1.13622e-09	-1.37952
134944479	chr6:134944479:G:A	7.53253e-71	33.4234	-1.93669	2.10417e-09	-2.66873	-1.4666
134944880	chr6:134944880:C:A	2.69471e-85	-1.13622e-09	-1.77741	1.80866e-08	-1.13622e-09	-1.98409
134944903	chr6:134944903:G:A	3.63815e-85	-1.13622e-09	-1.47723	3.3688e-08	-1.13622e-09	-1.36212
134944938	chr6:134944938:A:G	2.34554e-85	-1.13622e-09	-1.91619	1.82279e-08	-1.13622e-09	-1.97631
134944985	chr6:134944985:T:C	2.28802e-85	-1.13622e-09	-1.94101	1.79493e-08	-1.13622e-09	-1.99171
134945115	chr6:134945115:A:C	2.61245e-85	-1.13622e-09	-1.80841	1.9452e-08	-1.13622e-09	-1.91131
134945448	chr6:134945448:T:C	2.36686e-85	-1.13622e-09	-1.90714	1.83362e-08	-1.13622e-09	-1.97038
134945803	chr6:134945803:T:C	3.26962e-85	0.431678	-2.01571	1.20273e-09	-2.67477	-2.0199
134945847	chr6:134945847:C:T	2.47439e-85	-1.13622e-09	-1.86271	1.75397e-08	-1.13622e-09	-2.0148
134946106	chr6:134946106:C:G	1.75197e-83	2.39721	-1.39409e-09	3.69021e-08	-1.27099	-1.39409e-09
134946370	chr6:134946370:A:G	2.03967e-84	-1.13622e-09	0.246672	1.12369e-07	-1.13622e-09	-0.157472
134947058	chr6:134947058:A:G	6.8609e-85	0.351053	-1.19392	2.03562e-09	-2.70661	-1.46185
134947133	chr6:134947133:C:G	2.36018e-85	-1.13622e-09	-1.90996	1.83004e-08	-1.13622e-09	-1.97234
134947134	chr6:134947134:A:G	7.05703e-85	0.335568	-1.15024	2.10935e-09	-2.70709	-1.4258
134947211	chr6:134947211:C:T	2.11414e-85	-1.13622e-09	-2.02005	1.75313e-08	-1.13622e-09	-2.01527
134947434	chr6:134947434:G:C	1.59181e-84	-1.13622e-09	-0.00124103	9.59035e-08	-1.13622e-09	-0.315917
134947927	chr6:134947927:T:A	6.59434e-85	0.307405	-1.18989	2.04136e-09	-2.70784	-1.4578
134948049	chr6:134948049:C:A	1.52942e-84	1.36789	-1.40912	3.11434e-09	-2.54939	-1.19385
134948124	chr6:134948124:T:C	2.61081e-85	-1.13622e-09	-1.80904	1.77375e-08	-1.13622e-09	-2.00358
134948128	chr6:134948128:G:A	4.21699e-85	-1.13622e-09	-1.32958	4.50295e-08	-1.13622e-09	-1.07194
134948144	chr6:134948144:A:C	2.35966e-85	-1.13622e-09	-1.91018	1.82984e-08	-1.13622e-09	-1.97245
134948379	chr6:134948379:G:T	2.11407e-85	-1.13622e-09	-2.02008	1.75369e-08	-1.13622e-09	-2.01495
134948517	chr6:134948517:A:T	3.48271e-85	-1.13622e-09	-1.52089	1.749e-08	-1.13622e-09	-2.01763
134948646	chr6:134948646:A:G	2.35962e-85	-1.13622e-09	-1.9102	1.8298e-08	-1.13622e-09	-1.97247
134948765	chr6:134948765:G:A	3.68344e-85	-1.13622e-09	-1.46485	1.74483e-08	-1.13622e-09	-2.02002
134948796	chr6:134948796:T:G	2.36059e-85	-1.13622e-09	-1.90979	1.83026e-08	-1.13622e-09	-1.97222
134948945	chr6:134948945:T:A	2.35962e-85	-1.13622e-09	-1.9102	1.8298e-08	-1.13622e-09	-1.97247
134949381	chr6:134949381:T:C	2.35754e-85	-1.13622e-09	-1.91108	1.82883e-08	-1.13622e-09	-1.973
134949457	chr6:134949457:A:G	2.18191e-85	-1.13622e-09	-1.9885	7.72691e-08	-1.13622e-09	-0.531965
134949569	chr6:134949569:T:G	4.63903e-85	-1.13622e-09	-1.2342	2.82079e-08	-1.13622e-09	-1.53966
134950040	chr6:134950040:T:C	4.23529e-85	-1.13622e-09	-1.32525	2.62732e-08	-1.13622e-09	-1.61071
134950190	chr6:134950190:C:A	2.06517e-67	41.3813	-1.97829	2.08107e-09	-2.68082	-1.46556
134950452	chr6:134950452:G:A	3.087e-85	-1.13622e-09	-1.6415	2.19519e-08	-1.13622e-09	-1.79041
134950726	chr6:134950726:A:C	5.05058e-85	-1.13622e-09	-1.1492	3.01264e-08	-1.13622e-09	-1.47386
134950731	chr6:134950731:C:T	1.18146e-85	-2.60195	-1.39409e-09	2.27976e-08	-1.7526	-1.39409e-09
134950748	chr6:134950748:C:T	3.58119e-83	2.81806	0.294106	8.29368e-09	-2.36199	-0.401776
134950808	chr6:134950808:A:G	1.57456e-72	29.639	-2.02012	2.94179e-09	-2.424	-1.37624
134950956	chr6:134950956:G:T	2.90858e-85	-1.13622e-09	-1.70104	2.09833e-08	-1.13622e-09	-1.83553
134951244	chr6:134951244:A:AT	4.26572e-72	30.3887	-1.77316	5.74592e-09	-2.52364	-0.60713
134951339	chr6:134951339:T:G	4.23025e-72	30.3916	-1.78444	5.60175e-09	-2.52332	-0.632864
134951397	chr6:134951397:G:A	6.43315e-63	51.4646	-1.71498	1.66638e-09	-2.65411	-1.7145
134951400	chr6:134951400:G:A	4.98746e-85	-1.13622e-09	-1.16177	2.98456e-08	-1.13622e-09	-1.48322
134951600	chr6:134951600:G:C	4.56463e-85	-1.13622e-09	-1.25036	2.78394e-08	-1.13622e-09	-1.55281
134951643	chr6:134951643:C:T	1.73867e-84	-1.13622e-09	0.0870057	9.50188e-08	-1.13622e-09	-0.325185
134951886	chr6:134951886:C:T	1.96311e-84	-1.13622e-09	0.208415	1.05925e-07	-1.13622e-09	-0.216525
134952258	chr6:134952258:CAG:C	1.06537e-62	51.855	-1.60088	1.46816e-09	-2.66618	-1.82907
134952279	chr6:134952279:C:T	1.65695e-85	-2.26372	-1.39409e-09	8.75601e-09	-2.70952	-1.39409e-09
134952292	chr6:134952292:A:C	9.40241e-84	2.43435	-0.659505	3.08411e-09	-2.4613	-1.2917
134952429	chr6:134952429:T:C	2.29632e-85	-1.13622e-09	-1.93739	1.74776e-08	-1.13622e-09	-2.01834
134952537	chr6:134952537:C:T	5.25792e-85	-1.13622e-09	-1.10897	3.6233e-08	-1.13622e-09	-1.28929
134952555	chr6:134952555:T:G	3.08619e-85	-1.13622e-09	-1.64176	2.1924e-08	-1.13622e-09	-1.79168
134952880	chr6:134952880:T:A	2.15929e-85	-1.13622e-09	-1.99892	1.81665e-08	-1.13622e-09	-1.97968
134952919	chr6:134952919:AATT:A	2.29115e-85	-1.13622e-09	-1.93965	1.79475e-08	-1.13622e-09	-1.99181
134952925	chr6:134952925:T:G	2.29102e-85	-1.13622e-09	-1.9397	1.79469e-08	-1.13622e-09	-1.99184
134953049	chr6:134953049:C:A	3.00541e-85	-1.13622e-09	-1.66829	2.14824e-08	-1.13622e-09	-1.81203
134953081	chr6:134953081:C:G	2.33394e-85	-1.13622e-09	-1.92114	2.13319e-08	-1.13622e-09	-1.81906
134953094	chr6:134953094:A:G	5.58923e-71	32.504	-1.31564	7.15523e-09	-2.66196	-0.249451
134953180	chr6:134953180:A:G	4.32025e-85	-1.13622e-09	-1.30539	4.62448e-08	-1.13622e-09	-1.04531
134954004	chr6:134954004:G:A	9.51162e-63	51.8807	-1.74001	1.83521e-09	-2.65535	-1.61675
134954347	chr6:134954347:T:C	2.36756e-62	52.3937	-1.34109	1.30226e-09	-2.64068	-1.97448
134954927	chr6:134954927:G:A	1.08229e-62	52.0895	-1.81968	2.09421e-09	-2.65747	-1.48261
134954967	chr6:134954967:T:A	2.88102e-85	-1.13622e-09	-1.71056	2.88628e-08	-1.13622e-09	-1.51671
134955015	chr6:134955015:C:T	3.0028e-85	-1.13622e-09	-1.66916	2.14683e-08	-1.13622e-09	-1.81268
134955476	chr6:134955476:C:A	2.29075e-85	-1.13622e-09	-1.93982	1.75305e-08	-1.13622e-09	-2.01532
134955558	chr6:134955558:T:C	1.47562e-71	31.4116	-1.55502	9.48814e-09	-2.56948	-0.0597322
134955952	chr6:134955952:T:A	2.52916e-85	-1.13622e-09	-1.84081	1.79652e-08	-1.13622e-09	-1.99082
134956185	chr6:134956185:G:A	2.23906e-85	-1.13622e-09	-1.96265	2.0019e-08	-1.13622e-09	-1.88258
134956268	chr6:134956268:C:G	7.91389e-83	3.90509	-1.39409e-09	9.15761e-09	-2.66467	-1.39409e-09
134956333	chr6:134956333:T:C	2.58059e-85	-1.13622e-09	-1.82068	1.87241e-08	-1.13622e-09	-1.94945
134956523	chr6:134956523:G:A	2.2681e-85	-1.13622e-09	-1.94976	2.04115e-08	-1.13622e-09	-1.86316
134956648	chr6:134956648:G:C	3.08357e-85	-1.13622e-09	-1.64261	2.1857e-08	-1.13622e-09	-1.79474
134957008	chr6:134957008:T:C	4.32938e-85	-1.13622e-09	-1.30328	2.6685e-08	-1.13622e-09	-1.59516
134957080	chr6:134957080:T:C	3.08115e-85	-1.13622e-09	-1.6434	2.18439e-08	-1.13622e-09	-1.79534
134957270	chr6:134957270:G:A	3.0604e-85	-1.13622e-09	-1.65016	2.17373e-08	-1.13622e-09	-1.80023
134957481	chr6:134957481:G:T	1.62753e-62	52.4646	-1.7868	1.98843e-09	-2.66763	-1.52428
134957751	chr6:134957751:T:A	2.11681e-85	-1.13622e-09	-2.01879	1.75315e-08	-1.13622e-09	-2.01526
134958247	chr6:134958247:C:T	4.41738e-85	-1.13622e-09	-1.28315	4.21703e-08	-1.13622e-09	-1.13754
134958520	chr6:134958520:G:A	2.32548e-85	-1.13622e-09	-1.92477	1.80903e-08	-1.13622e-09	-1.98388
134958558	chr6:134958558:A:C	3.00805e-84	-1.13622e-09	0.635178	1.00339e-07	-1.13622e-09	-0.270704
134958900	chr6:134958900:A:T	3.9299e-85	-1.13622e-09	-1.40009	4.15821e-08	-1.13622e-09	-1.15159
134959124	chr6:134959124:T:C	7.01241e-84	1.99915	-0.517581	2.57258e-09	-2.56842	-1.36593
134959300	chr6:134959300:C:T	2.11465e-63	50.5231	-1.88602	2.42283e-09	-2.62357	-1.37076
134959381	chr6:134959381:G:C	3.097e-71	31.9187	-1.32073	7.14275e-09	-2.64213	-0.271028
134959629	chr6:134959629:TTTG:T	5.85305e-85	-1.13622e-09	-1.00174	5.71066e-08	-1.13622e-09	-0.83434
134959767	chr6:134959767:T:C	1.76947e-84	-1.13622e-09	0.104564	9.57802e-08	-1.13622e-09	-0.317203
134959819	chr6:134959819:T:C	2.61292e-85	-1.13622e-09	-1.80823	1.88845e-08	-1.13622e-09	-1.94092
134959838	chr6:134959838:T:C	3.18539e-85	-1.13622e-09	-1.61012	2.24153e-08	-1.13622e-09	-1.76951
134959861	chr6:134959861:G:A	3.15371e-84	-1.13622e-09	0.682463	1.03936e-07	-1.13622e-09	-0.235482
134960509	chr6:134960509:T:C	3.07625e-85	-1.13622e-09	-1.64499	2.18162e-08	-1.13622e-09	-1.79661
134960574	chr6:134960574:T:C	3.08116e-85	-1.13622e-09	-1.64339	2.18438e-08	-1.13622e-09	-1.79534
134960657	chr6:134960657:C:T	7.76836e-72	31.2007	-1.98577	2.57041e-09	-2.63563	-1.29956
134960889	chr6:134960889:C:A	2.33719e-85	-1.13622e-09	-1.91975	1.7451e-08	-1.13622e-09	-2.01986
134961197	chr6:134961197:A:T	4.33517e-85	-1.13622e-09	-1.30194	2.72339e-08	-1.13622e-09	-1.5748
134961518	chr6:134961518:T:C	2.51031e-71	32.408	-2.0201	3.16127e-09	-2.4673	-1.26099
134961597	chr6:134961597:T:C	1.98239e-61	53.7187	-0.54104	1.2464e-09	-2.65403	-2.00497
134961633	chr6:134961633:G:A	5.51792e-62	52.6456	-0.746802	1.31369e-09	-2.63696	-1.96945
134961788	chr6:134961788:C:CACCCATAGACCCCAGTGGTGTGCAGT	5.20571e-85	-1.13622e-09	-1.11894	5.00899e-08	-1.13622e-09	-0.96544
134962210	chr6:134962210:T:C	3.73229e-73	27.9614	-1.7821	1.24034e-09	-2.6852	-1.97867
134962362	chr6:134962362:T:C	5.34997e-85	-1.13622e-09	-1.09161	2.00715e-07	-1.13622e-09	0.422628
134962537	chr6:134962537:C:T	7.32809e-85	-1.13622e-09	-0.776986	4.5935e-08	-1.13622e-09	-1.05203
134962680	chr6:134962680:A:G	1.53512e-76	18.3832	-1.39409e-09	3.72856e-08	-1.26065	-1.39409e-09
134962736	chr6:134962736:C:G	4.77672e-61	54.4919	-0.434812	1.30132e-09	-2.66012	-1.95576
134962831	chr6:134962831:C:A	7.51404e-84	-1.13622e-09	1.55066	3.52105e-07	-1.13622e-09	0.984671
134963055	chr6:134963055:C:T	7.32809e-85	-1.13622e-09	-0.776986	4.5935e-08	-1.13622e-09	-1.05203
134963084	chr6:134963084:A:G	8.2254e-85	-1.13622e-09	-0.661474	5.08251e-08	-1.13622e-09	-0.950869
134963189	chr6:134963189:A:G	7.33918e-85	-1.13622e-09	-0.775473	4.59938e-08	-1.13622e-09	-1.05075
134963334	chr6:134963334:C:T	1.73943e-84	0.0874442	-1.39409e-09	1.03785e-08	-2.53952	-1.39409e-09
134963701	chr6:134963701:T:G	4.15029e-61	54.2766	-0.36005	1.32364e-09	-2.65387	-1.94501
134963782	chr6:134963782:G:A	2.11452e-85	-1.13622e-09	-2.01987	1.77263e-08	-1.13622e-09	-2.00421
134964010	chr6:134964010:C:A	2.24033e-73	27.6838	-2.01483	2.73216e-09	-2.60576	-1.26841
134964068	chr6:134964068:C:T	7.32613e-85	-1.13622e-09	-0.777253	4.59231e-08	-1.13622e-09	-1.05229
134965043	chr6:134965043:T:C	5.11097e-85	-1.13622e-09	-1.13731	1.8418e-07	-1.13622e-09	0.336653
134965367	chr6:134965367:T:C	7.54359e-73	28.6558	-1.77279	3.84519e-09	-2.67875	-0.853683
134966099	chr6:134966099:G:A	9.15877e-84	2.02744	-0.278842	2.17804e-08	-1.34709	-0.451159
134966284	chr6:134966284:C:T	7.36559e-85	-1.13622e-09	-0.771882	4.61442e-08	-1.13622e-09	-1.04749
134966324	chr6:134966324:A:C	7.32372e-85	-1.13622e-09	-0.777583	4.59074e-08	-1.13622e-09	-1.05263
134967328	chr6:134967328:T:TA	7.32553e-85	-1.13622e-09	-0.777335	4.65331e-08	-1.13622e-09	-1.03909
134967525	chr6:134967525:T:C	4.22762e-61	54.249	-0.31399	1.32103e-09	-2.64937	-1.95148
134967578	chr6:134967578:C:T	4.7957e-61	54.3687	-0.307631	1.3543e-09	-2.6594	-1.91657
134967823	chr6:134967823:G:A	3.19419e-85	-1.13622e-09	-1.60737	1.94266e-08	-1.13622e-09	-1.91262
134968028	chr6:134968028:T:C	7.30843e-85	-1.13622e-09	-0.779672	4.5824e-08	-1.13622e-09	-1.05445
134968203	chr6:134968203:C:T	7.32257e-85	-1.13622e-09	-0.777739	4.59065e-08	-1.13622e-09	-1.05265
134968239	chr6:134968239:GA:G	4.01507e-84	2.52599	-1.60205	2.39128e-09	-2.67747	-1.32996
134968484	chr6:134968484:G:A	6.64297e-85	-1.13622e-09	-0.875142	4.21266e-08	-1.13622e-09	-1.13858
134968564	chr6:134968564:T:A	3.61984e-84	-1.13622e-09	0.820314	2.13787e-07	-1.13622e-09	0.485723
134969217	chr6:134969217:T:C	4.51631e-61	54.4766	-0.47552	1.29181e-09	-2.65962	-1.9636
134969785	chr6:134969785:A:G	7.66508e-84	3.26836	-1.6978	1.39268e-09	-2.61491	-1.93313
134970076	chr6:134970076:T:C	7.36995e-85	-1.13622e-09	-0.77129	4.61651e-08	-1.13622e-09	-1.04704
134970155	chr6:134970155:C:T	1.48975e-61	53.6703	-0.778388	1.26505e-09	-2.64273	-2.00142
134970801	chr6:134970801:T:C	7.32809e-85	-1.13622e-09	-0.776986	4.5935e-08	-1.13622e-09	-1.05203
134970813	chr6:134970813:C:T	2.29994e-84	-1.13622e-09	0.366765	1.34334e-07	-1.13622e-09	0.0210712
134970980	chr6:134970980:T:C	8.00578e-81	9.58997	-1.06816	2.40623e-09	-2.20064	-1.80056
134971351	chr6:134971351:A:G	1.79844e-84	-1.13622e-09	0.120804	2.10123e-07	-1.13622e-09	0.468435
134971618	chr6:134971618:A:G	7.32809e-85	-1.13622e-09	-0.776986	4.5935e-08	-1.13622e-09	-1.05203
134971696	chr6:134971696:C:T	7.3067e-85	-1.13622e-09	-0.779909	4.58144e-08	-1.13622e-09	-1.05466
134971747	chr6:134971747:A:G	7.31117e-85	-1.13622e-09	-0.779298	4.58403e-08	-1.13622e-09	-1.0541
134971941	chr6:134971941:C:T	2.31631e-85	-1.13622e-09	-1.92872	1.80448e-08	-1.13622e-09	-1.9864
134972004	chr6:134972004:G:A	6.12873e-84	3.09042	-1.74354	1.33214e-09	-2.63519	-1.95728
134972063	chr6:134972063:CT:C	7.90205e-85	-1.13622e-09	-0.701578	7.69518e-08	-1.13622e-09	-0.536081
134972227	chr6:134972227:G:A	5.27127e-75	23.6983	-1.77886	1.42965e-09	-2.51228	-2.00955
134972253	chr6:134972253:C:T	4.74509e-74	26.0279	-1.9111	1.51294e-09	-2.4895	-1.97571
134972325	chr6:134972325:C:A	4.95425e-75	23.6536	-1.79622	1.44184e-09	-2.50778	-2.00556
134972507	chr6:134972507:T:C	4.82912e-74	25.8352	-1.70076	1.5278e-09	-2.43867	-2.01675
134972751	chr6:134972751:T:A	3.56606e-85	-1.13622e-09	-1.49724	3.60077e-08	-1.13622e-09	-1.29553
134972981	chr6:134972981:T:C	2.31982e-85	-1.13622e-09	-1.92721	1.80629e-08	-1.13622e-09	-1.9854
134973121	chr6:134973121:A:G	6.28494e-74	26.315	-1.91711	1.4974e-09	-2.50444	-1.97109
134973547	chr6:134973547:G:A	5.07044e-85	-1.13622e-09	-1.14527	1.82008e-07	-1.13622e-09	0.324792
134973677	chr6:134973677:C:T	2.22001e-85	-1.13622e-09	-1.97119	2.0202e-08	-1.13622e-09	-1.87348
134973863	chr6:134973863:G:A	1.08938e-73	26.8603	-1.91236	1.48502e-09	-2.53883	-1.945
134973896	chr6:134973896:C:T	1.42874e-80	9.10102	-1.39409e-09	9.78924e-07	2.00719	-1.39409e-09
134973943	chr6:134973943:T:C	1.02131e-73	26.7845	-1.90106	1.48076e-09	-2.5328	-1.9539
134974272	chr6:134974272:T:G	5.5842e-75	23.7777	-1.80064	1.44182e-09	-2.50996	-2.00339
134974694	chr6:134974694:C:A	2.72421e-85	-1.13622e-09	-1.76652	2.7307e-08	-1.13622e-09	-1.57212
134974752	chr6:134974752:A:T	2.2296e-85	-1.13622e-09	-1.96688	2.03484e-08	-1.13622e-09	-1.86626
134974846	chr6:134974846:G:C	2.23388e-85	-1.13622e-09	-1.96496	1.99962e-08	-1.13622e-09	-1.88372
134974935	chr6:134974935:C:A	5.01836e-74	26.0876	-1.91475	1.56932e-09	-2.48493	-1.94369
134974957	chr6:134974957:G:C	5.53739e-85	-1.13622e-09	-1.05718	3.49859e-08	-1.13622e-09	-1.32432
134975121	chr6:134975121:G:T	3.34252e-85	-1.56198	-1.39409e-09	5.15027e-07	1.36496	-1.39409e-09
134975328	chr6:134975328:C:T	4.891e-85	-1.13622e-09	-1.1813	1.72329e-07	-1.13622e-09	0.270146
134975352	chr6:134975352:G:A	3.32081e-85	-1.13622e-09	-1.56849	1.98281e-08	-1.13622e-09	-1.89216
134975825	chr6:134975825:A:G	7.96629e-74	26.5984	-1.96341	1.61503e-09	-2.5168	-1.8831
134976439	chr6:134976439:C:A	2.23439e-85	-1.13622e-09	-1.96473	2.04549e-08	-1.13622e-09	-1.86103
134976524	chr6:134976524:G:A	3.93363e-61	54.2161	-0.353187	1.3254e-09	-2.65648	-1.94107
134976808	chr6:134976808:C:T	2.78838e-85	-1.13622e-09	-1.74324	1.97216e-08	-1.13622e-09	-1.89755
134977020	chr6:134977020:T:C	4.8964e-74	26.1218	-1.97359	1.69183e-09	-2.48637	-1.86707
134977082	chr6:134977082:T:A	8.66579e-83	3.99585	-1.39409e-09	9.18983e-09	-2.66116	-1.39409e-09
134978230	chr6:134978230:T:C	5.4094e-84	2.84001	-1.61799	2.40175e-09	-2.64804	-1.35502
134978544	chr6:134978544:T:C	5.75105e-61	54.669	-0.426317	1.29516e-09	-2.66701	-1.95361
134978575	chr6:134978575:C:G	1.45896e-73	27.2465	-2.00644	3.01822e-09	-2.58066	-1.19393
134978821	chr6:134978821:T:C	4.88364e-61	54.7672	-0.68792	1.22899e-09	-2.66431	-2.00876
134978931	chr6:134978931:A:G	2.12551e-85	-1.13622e-09	-2.01469	1.80325e-08	-1.13622e-09	-1.98708
134979847	chr6:134979847:T:C	2.37115e-85	-1.13622e-09	-1.90533	1.82564e-08	-1.13622e-09	-1.97474
134980017	chr6:134980017:A:G	2.326e-85	-1.13622e-09	-1.92455	1.80928e-08	-1.13622e-09	-1.98375
134980343	chr6:134980343:AAAG:A	2.12574e-85	-1.13622e-09	-2.01458	1.80372e-08	-1.13622e-09	-1.98683
134980529	chr6:134980529:C:T	2.14865e-85	-1.13622e-09	-2.00386	1.82522e-08	-1.13622e-09	-1.97498
134981118	chr6:134981118:A:G	1.09166e-85	-2.681	-1.39409e-09	9.11888e-08	-0.366327	-1.39409e-09
134981261	chr6:134981261:C:T	2.3229e-85	-1.13622e-09	-1.92589	1.8078e-08	-1.13622e-09	-1.98457
134981602	chr6:134981602:G:A	3.85975e-74	25.8731	-1.96275	1.52065e-09	-2.61832	-1.8418
134982218	chr6:134982218:A:G	2.10553e-83	3.2831	-0.70206	2.62015e-09	-2.6101	-1.30593
134982836	chr6:134982836:T:C	5.26831e-85	-1.13622e-09	-1.10699	3.35024e-08	-1.13622e-09	-1.36764
134983164	chr6:134983164:T:C	5.97408e-85	-1.13622e-09	-0.981271	3.72898e-08	-1.13622e-09	-1.26054
134983204	chr6:134983204:C:G	2.41733e-85	-1.88604	-1.39409e-09	1.08708e-08	-2.49318	-1.39409e-09
134983461	chr6:134983461:CAGAA:C	8.83118e-84	-1.13622e-09	1.71217	4.06862e-07	-1.13622e-09	1.12921
134983990	chr6:134983990:T:C	5.25776e-85	-1.13622e-09	-1.109	3.34445e-08	-1.13622e-09	-1.36937
134984071	chr6:134984071:G:A	3.15665e-85	-1.13622e-09	-1.61919	4.73234e-08	-1.13622e-09	-1.02225
134984166	chr6:134984166:T:C	1.11482e-83	3.13822	-1.19307	1.6825e-09	-2.64271	-1.71627
134984486	chr6:134984486:G:A	2.19611e-85	-1.13622e-09	-1.98201	1.98001e-08	-1.13622e-09	-1.89357
134985031	chr6:134985031:T:C	5.05709e-85	-1.13622e-09	-1.14791	4.8944e-08	-1.13622e-09	-0.988583
134985383	chr6:134985383:T:C	9.14827e-84	-1.13622e-09	1.74745	4.18556e-07	-1.13622e-09	1.15755
134985842	chr6:134985842:A:T	5.02721e-61	55.0014	-0.893235	1.22204e-09	-2.67833	-2.00041
134986220	chr6:134986220:A:AT	1.41029e-80	9.08802	-1.39409e-09	6.42572e-07	1.58622	-1.39409e-09
134986362	chr6:134986362:T:C	5.48146e-85	-1.13622e-09	-1.06733	3.46308e-08	-1.13622e-09	-1.33451
134986414	chr6:134986414:C:T	1.01912e-84	-1.13622e-09	-0.447172	6.53829e-08	-1.13622e-09	-0.698998
134986602	chr6:134986602:T:C	9.00687e-74	26.7655	-2.00773	1.74473e-09	-2.536	-1.78666
134986875	chr6:134986875:C:A	9.54239e-84	-1.13622e-09	1.78963	4.34725e-07	-1.13622e-09	1.19545
134987237	chr6:134987237:A:G	3.8522e-61	54.6213	-0.779318	1.25198e-09	-2.66861	-1.98593
134987993	chr6:134987993:T:C	1.25893e-83	3.12964	-1.06291	1.81137e-09	-2.64378	-1.64139
134988074	chr6:134988074:C:T	8.28375e-73	28.6987	-1.72211	4.21177e-09	-2.68093	-0.760448
134988317	chr6:134988317:C:T	1.00563e-83	-1.13622e-09	1.84208	4.56915e-07	-1.13622e-09	1.24524
134988800	chr6:134988800:C:G	3.01808e-85	-1.13622e-09	-1.66408	1.90362e-08	-1.13622e-09	-1.93292
134988802	chr6:134988802:A:G	1.08903e-73	26.8304	-1.88283	1.47062e-09	-2.52344	-1.97013
134989379	chr6:134989379:G:A	2.1858e-85	-1.13622e-09	-1.98672	1.7554e-08	-1.13622e-09	-2.01398
134989408	chr6:134989408:C:T	1.20638e-73	26.9922	-1.94225	1.5308e-09	-2.54794	-1.90553
134989691	chr6:134989691:T:C	1.67059e-80	9.2574	-1.39409e-09	9.41966e-08	-0.333876	-1.39409e-09
134989864	chr6:134989864:T:C	2.32168e-85	-1.13622e-09	-1.92641	1.8072e-08	-1.13622e-09	-1.9849
134989943	chr6:134989943:T:C	4.06036e-85	-1.13622e-09	-1.36743	2.70462e-08	-1.13622e-09	-1.58171
134990038	chr6:134990038:T:C	2.55562e-85	-1.13622e-09	-1.83041	1.91436e-08	-1.13622e-09	-1.92729
134990343	chr6:134990343:C:T	2.20375e-85	-1.13622e-09	-1.97854	2.01054e-08	-1.13622e-09	-1.87827
134990359	chr6:134990359:C:A	2.18843e-85	-1.13622e-09	-1.98552	1.98475e-08	-1.13622e-09	-1.89118
134990392	chr6:134990392:CCT:C	9.7237e-85	-0.494134	-1.39409e-09	1.19157e-08	-2.4014	-1.39409e-09
134990435	chr6:134990435:A:C	2.13695e-85	-1.13622e-09	-2.00932	1.82546e-08	-1.13622e-09	-1.97484
134990503	chr6:134990503:T:C	4.48455e-61	54.6744	-0.680375	1.26657e-09	-2.66614	-1.9768
134990757	chr6:134990757:G:T	2.11453e-85	-1.13622e-09	-2.01987	1.77271e-08	-1.13622e-09	-2.00417
134991242	chr6:134991242:G:A	4.29349e-61	54.6421	-0.691648	1.26507e-09	-2.66532	-1.97881
134992066	chr6:134992066:T:G	2.14604e-85	-1.13622e-09	-2.00507	1.84071e-08	-1.13622e-09	-1.96652
134992810	chr6:134992810:T:A	1.00492e-73	26.5995	-1.73224	1.41422e-09	-2.51263	-2.02005
134992856	chr6:134992856:C:A	1.13092e-73	26.8045	-1.8191	1.44658e-09	-2.51642	-1.99364
134993044	chr6:134993044:C:T	7.65253e-74	26.5107	-1.9159	1.46688e-09	-2.52238	-1.97374
134993121	chr6:134993121:T:C	2.3248e-85	-1.13622e-09	-1.92506	1.80871e-08	-1.13622e-09	-1.98406
134993124	chr6:134993124:G:T	2.24549e-85	-1.13622e-09	-1.95978	2.06022e-08	-1.13622e-09	-1.85386
134993127	chr6:134993127:T:C	3.06869e-61	54.3547	-0.740071	1.26581e-09	-2.6566	-1.98695
134993830	chr6:134993830:G:C	2.11469e-85	-1.13622e-09	-2.01979	1.7737e-08	-1.13622e-09	-2.00361
134994249	chr6:134994249:A:G	2.12559e-85	-1.13622e-09	-2.01465	1.80493e-08	-1.13622e-09	-1.98615
134994260	chr6:134994260:C:T	8.40924e-84	3.26801	-1.60479	1.3627e-09	-2.6177	-1.95209
134994432	chr6:134994432:C:T	8.7913e-74	26.7216	-1.98808	1.55364e-09	-2.65481	-1.78385
134995096	chr6:134995096:AG:A	1.24961e-73	26.8588	-1.77369	1.42114e-09	-2.52038	-2.00742
134995217	chr6:134995217:G:T	5.02705e-85	-1.13622e-09	-1.15387	1.78915e-07	-1.13622e-09	0.307654
134995338	chr6:134995338:T:C	4.44921e-61	54.6984	-0.712322	1.2591e-09	-2.66649	-1.98237
134995888	chr6:134995888:A:C	4.84602e-61	54.7256	-0.654061	1.26685e-09	-2.66785	-1.97488
134995976	chr6:134995976:T:C	4.28304e-85	-1.13622e-09	-1.31404	3.99177e-08	-1.13622e-09	-1.19244
134996216	chr6:134996216:G:A	7.10483e-61	54.9644	-0.510292	1.2982e-09	-2.67297	-1.94531
134996342	chr6:134996342:T:G	2.3214e-85	-1.13622e-09	-1.92653	1.80713e-08	-1.13622e-09	-1.98493
134996527	chr6:134996527:G:T	2.92542e-73	27.9502	-2.01444	2.52317e-09	-2.62204	-1.3317
134996651	chr6:134996651:T:C	6.53898e-84	3.02377	-1.6121	1.41756e-09	-2.64351	-1.88681
134997079	chr6:134997079:C:T	4.28981e-85	-1.13622e-09	-1.31246	3.99717e-08	-1.13622e-09	-1.19109
134997252	chr6:134997252:A:G	1.13183e-73	26.9705	-1.98429	1.51912e-09	-2.66595	-1.79518
134997700	chr6:134997700:T:C	2.32253e-85	-1.13622e-09	-1.92605	1.80761e-08	-1.13622e-09	-1.98467
134997716	chr6:134997716:A:T	1.05246e-73	26.8594	-1.94595	1.46889e-09	-2.54877	-1.94598
134998645	chr6:134998645:T:C	4.65236e-85	-1.13622e-09	-1.23133	4.39234e-08	-1.13622e-09	-1.09681
134998891	chr6:134998891:C:T	2.13726e-85	-1.13622e-09	-2.00918	1.82599e-08	-1.13622e-09	-1.97455
134998925	chr6:134998925:A:G	1.1497e-73	26.7519	-1.75007	1.39708e-09	-2.52483	-2.02004
134999608	chr6:134999608:C:T	2.93993e-85	-1.13622e-09	-1.69031	6.43729e-07	-1.13622e-09	1.58802
135000371	chr6:135000371:C:T	1.14185e-73	26.9364	-1.94145	1.45534e-09	-2.55532	-1.9487
135000443	chr6:135000443:AGAGGTTTAATCTTTCTTCTG:A	4.3747e-85	-1.13622e-09	-1.29286	4.66983e-08	-1.13622e-09	-1.03555
135000614	chr6:135000614:C:G	2.24489e-85	-1.13622e-09	-1.96004	2.05927e-08	-1.13622e-09	-1.85432
135000844	chr6:135000844:C:T	4.98125e-85	-1.13622e-09	-1.16302	1.76803e-07	-1.13622e-09	0.295776
135001191	chr6:135001191:A:C	1.81677e-83	3.6347	-1.20117	1.8285e-09	-2.57741	-1.69835
135001474	chr6:135001474:AT:A	8.91279e-84	-1.13622e-09	1.72137	3.99812e-07	-1.13622e-09	1.11173
135001606	chr6:135001606:C:T	9.6529e-84	3.11918	-1.31804	1.49447e-09	-2.68033	-1.79716
135001775	chr6:135001775:A:G	2.3177e-85	-1.13622e-09	-1.92813	2.16804e-08	-1.13622e-09	-1.80285
135001888	chr6:135001888:A:T	6.96538e-74	26.2482	-1.74752	1.45697e-09	-2.4828	-2.0201
135001949	chr6:135001949:A:G	2.8018e-85	-1.13622e-09	-1.73844	2.04231e-08	-1.13622e-09	-1.86259
135001963	chr6:135001963:G:GTA	2.26675e-85	-1.13622e-09	-1.95036	2.09116e-08	-1.13622e-09	-1.83896
135002504	chr6:135002504:G:A	5.38533e-85	-1.13622e-09	-1.08502	5.23321e-08	-1.13622e-09	-0.92165
135002913	chr6:135002913:T:C	8.46192e-74	26.4739	-1.77858	1.43002e-09	-2.50274	-2.01883
135002947	chr6:135002947:T:C	8.40038e-74	26.4513	-1.76333	1.43928e-09	-2.49549	-2.01962
135002974	chr6:135002974:T:TA	2.31952e-85	-1.13622e-09	-1.92734	2.17085e-08	-1.13622e-09	-1.80155
135002993	chr6:135002993:A:G	1.15409e-85	-2.62539	-1.39409e-09	9.48159e-09	-2.62991	-1.39409e-09
135003164	chr6:135003164:C:T	2.27259e-85	-1.13622e-09	-1.94778	1.00354e-07	-1.13622e-09	-0.270558
135003373	chr6:135003373:G:A	1.23659e-73	26.7816	-1.70696	1.39944e-09	-2.52407	-2.01912
135003396	chr6:135003396:C:T	6.68706e-74	26.4082	-1.94828	1.54996e-09	-2.49764	-1.9434
135003734	chr6:135003734:G:A	1.55991e-85	-2.32407	-1.39409e-09	8.9652e-09	-2.68591	-1.39409e-09
135003763	chr6:135003763:G:A	1.04882e-84	-1.13622e-09	-0.418452	4.65116e-08	-1.13622e-09	-1.03956
135003779	chr6:135003779:T:C	5.27098e-85	-1.13622e-09	-1.10648	1.93012e-07	-1.13622e-09	0.383494
135003922	chr6:135003922:A:C	4.3471e-85	-1.13622e-09	-1.29919	4.63519e-08	-1.13622e-09	-1.043
135004518	chr6:135004518:G:GA	9.18468e-74	26.7094	-1.93213	1.47315e-09	-2.53258	-1.95928
135004656	chr6:135004656:C:G	8.21468e-74	26.6212	-1.95556	1.51775e-09	-2.52619	-1.93584
135004691	chr6:135004691:G:A	4.62536e-85	-1.13622e-09	-1.23715	4.36487e-08	-1.13622e-09	-1.10309
135004873	chr6:135004873:G:A	2.32409e-85	-1.13622e-09	-1.92537	1.80837e-08	-1.13622e-09	-1.98425
135005408	chr6:135005408:T:C	1.19076e-84	-1.13622e-09	-0.291524	1.26636e-07	-1.13622e-09	-0.0379434
135006044	chr6:135006044:T:C	2.30026e-85	-1.13622e-09	-1.93568	2.143e-08	-1.13622e-09	-1.81447
135006188	chr6:135006188:A:C	1.24021e-84	-1.13622e-09	-0.250837	5.27287e-08	-1.13622e-09	-0.9141
135006317	chr6:135006317:G:A	4.25743e-83	3.28514	-1.39409e-09	4.25903e-08	-1.12763	-1.39409e-09
135006508	chr6:135006508:G:A	2.35497e-85	-1.13622e-09	-1.91217	1.99446e-08	-1.13622e-09	-1.8863
135006697	chr6:135006697:G:A	4.62461e-85	-1.13622e-09	-1.23731	4.31253e-08	-1.13622e-09	-1.11515
135006914	chr6:135006914:A:T	2.24828e-85	-1.13622e-09	-1.95854	2.01768e-08	-1.13622e-09	-1.87473
135006920	chr6:135006920:CAT:C	1.87176e-84	-1.13622e-09	0.160761	1.10329e-07	-1.13622e-09	-0.175789
135007654	chr6:135007654:G:A	1.22156e-73	26.8099	-1.74744	1.39685e-09	-2.52495	-2.02009
135007939	chr6:135007939:G:A	6.12143e-85	-1.13622e-09	-0.956905	2.43644e-07	-1.13622e-09	0.61645
135008191	chr6:135008191:T:C	5.81072e-85	-1.13622e-09	-1.009	3.64333e-08	-1.13622e-09	-1.28378
135008601	chr6:135008601:G:C	5.23258e-85	-1.13622e-09	-1.1138	1.90713e-07	-1.13622e-09	0.37151
135008617	chr6:135008617:T:C	4.76082e-74	26.0714	-1.95128	1.57486e-09	-2.48452	-1.94058
135008831	chr6:135008831:C:T	7.35905e-74	26.3434	-1.78775	1.45204e-09	-2.48837	-2.01793
135009735	chr6:135009735:G:A	9.9757e-74	26.6022	-1.7423	1.41976e-09	-2.50865	-2.02012
135009783	chr6:135009783:G:A	8.77753e-85	-1.13622e-09	-0.596506	4.65449e-08	-1.13622e-09	-1.03884
135009874	chr6:135009874:C:T	5.81072e-85	-1.13622e-09	-1.009	3.64333e-08	-1.13622e-09	-1.28378
135009927	chr6:135009927:G:A	2.37682e-85	-1.13622e-09	-1.90294	1.83435e-08	-1.13622e-09	-1.96998
135010116	chr6:135010116:A:C	2.12636e-73	27.6115	-1.99481	3.21503e-09	-2.59901	-1.11241
135010585	chr6:135010585:T:C	3.04119e-84	-1.13622e-09	0.646132	1.69131e-07	-1.13622e-09	0.251416
135011240	chr6:135011240:G:A	8.54036e-84	-1.13622e-09	1.67869	3.89325e-07	-1.13622e-09	1.08516
135011427	chr6:135011427:G:T	1.16071e-84	-1.13622e-09	-0.317084	4.99051e-08	-1.13622e-09	-0.969136
135011428	chr6:135011428:G:A	8.28182e-78	15.4635	-1.39409e-09	9.25166e-09	-2.65446	-1.39409e-09
135012033	chr6:135012033:A:G	1.36474e-85	-2.45774	-1.39409e-09	1.81655e-08	-1.97974	-1.39409e-09
135012157	chr6:135012157:T:C	2.24816e-85	-1.13622e-09	-1.95859	2.08356e-08	-1.13622e-09	-1.8426
135012329	chr6:135012329:C:T	2.42543e-85	-1.88269	-1.39409e-09	1.08616e-08	-2.49403	-1.39409e-09
135012335	chr6:135012335:TA:T	4.25975e-85	-1.13622e-09	-1.31949	3.96845e-08	-1.13622e-09	-1.1983
135012577	chr6:135012577:A:G	2.11437e-85	-1.13622e-09	-2.01995	1.76872e-08	-1.13622e-09	-2.00642
135013288	chr6:135013288:C:A	7.21653e-74	26.4913	-1.95519	1.53327e-09	-2.51566	-1.9362
135013462	chr6:135013462:A:G	1.19947e-72	28.5272	-1.18045	1.01489e-08	-2.68179	0.1199
135013588	chr6:135013588:CAGAAT:C	2.28327e-85	-1.13622e-09	-1.94309	2.06313e-08	-1.13622e-09	-1.85245
135013925	chr6:135013925:G:A	8.86168e-74	26.7023	-1.96081	1.51558e-09	-2.53381	-1.92965
135014130	chr6:135014130:C:T	2.50798e-61	54.091	-0.678156	1.29092e-09	-2.6476	-1.97631
135014153	chr6:135014153:G:A	2.32697e-85	-1.13622e-09	-1.92413	1.80989e-08	-1.13622e-09	-1.98341
135014180	chr6:135014180:CCTT:C	5.30354e-85	-1.13622e-09	-1.10033	1.94942e-07	-1.13622e-09	0.393441
135014244	chr6:135014244:C:T	1.49776e-73	27.0345	-1.76819	1.24653e-09	-2.66176	-1.99714
135014773	chr6:135014773:T:C	2.21296e-85	-1.13622e-09	-1.97437	2.02865e-08	-1.13622e-09	-1.8693
135014967	chr6:135014967:G:A	2.1151e-85	-1.13622e-09	-2.0196	1.77659e-08	-1.13622e-09	-2.00198
135015377	chr6:135015377:A:G	2.26135e-85	-1.13622e-09	-1.95274	1.7688e-08	-1.13622e-09	-2.00637
135015449	chr6:135015449:C:T	6.65087e-74	26.4125	-1.958	1.54819e-09	-2.50922	-1.93295
135015456	chr6:135015456:C:T	2.32409e-85	-1.13622e-09	-1.92537	1.80837e-08	-1.13622e-09	-1.98425
135015613	chr6:135015613:G:A	2.19307e-85	-1.13622e-09	-1.9834	1.99406e-08	-1.13622e-09	-1.8865
135015719	chr6:135015719:C:T	2.67232e-74	25.2654	-1.72272	1.59813e-09	-2.39084	-2.01959
135015779	chr6:135015779:C:T	2.24837e-85	-1.13622e-09	-1.9585	2.07401e-08	-1.13622e-09	-1.84719
135015780	chr6:135015780:G:A	4.87419e-85	-1.13622e-09	-1.18475	4.59801e-08	-1.13622e-09	-1.05105
135016047	chr6:135016047:C:T	5.09677e-85	-1.13622e-09	-1.14009	2.72924e-08	-1.13622e-09	-1.57265
135016356	chr6:135016356:G:A	2.31535e-85	-1.13622e-09	-1.92914	1.77e-08	-1.13622e-09	-2.0057
135016595	chr6:135016595:A:G	7.16829e-74	26.4943	-1.9649	1.55227e-09	-2.5153	-1.92425
135016740	chr6:135016740:G:GA	4.65604e-85	-1.13622e-09	-1.23054	4.42962e-08	-1.13622e-09	-1.08836
135016743	chr6:135016743:G:A	4.4864e-85	-1.13622e-09	-1.26765	4.22862e-08	-1.13622e-09	-1.1348
135016745	chr6:135016745:T:A	4.49007e-85	-1.13622e-09	-1.26683	4.22972e-08	-1.13622e-09	-1.13454
135016794	chr6:135016794:T:C	2.12855e-85	-1.13622e-09	-2.01326	1.81164e-08	-1.13622e-09	-1.98244
135016915	chr6:135016915:T:TCC	6.88518e-74	26.4434	-1.95426	1.53858e-09	-2.51167	-1.93672
135018133	chr6:135018133:C:G	4.42711e-85	-1.13622e-09	-1.28095	1.82424e-08	-1.13622e-09	-1.97551
135018884	chr6:135018884:C:A	3.50134e-85	-1.13622e-09	-1.51556	2.04115e-08	-1.13622e-09	-1.86316
135019098	chr6:135019098:AGCATT:A	4.28995e-85	-1.13622e-09	-1.31243	4.00154e-08	-1.13622e-09	-1.19
135019873	chr6:135019873:A:G	1.50826e-73	27.0391	-1.76581	1.38179e-09	-2.5475	-2.00838
135019886	chr6:135019886:A:C	4.83495e-85	-1.13622e-09	-1.19283	4.58191e-08	-1.13622e-09	-1.05456
135020385	chr6:135020385:CATT:C	2.42318e-85	-1.13622e-09	-1.88362	2.216e-08	-1.13622e-09	-1.78097
135020428	chr6:135020428:C:T	2.32409e-85	-1.13622e-09	-1.92537	1.80837e-08	-1.13622e-09	-1.98425
135020448	chr6:135020448:C:T	5.76357e-84	-1.13622e-09	1.28544	3.80424e-07	-1.13622e-09	1.06203
135020729	chr6:135020729:C:G	2.30033e-85	-1.13622e-09	-1.93565	2.14282e-08	-1.13622e-09	-1.81455
135020810	chr6:135020810:A:T	8.07313e-84	1.62243	-1.39409e-09	1.18294e-08	-2.40867	-1.39409e-09
135021299	chr6:135021299:G:A	8.3632e-74	26.5329	-1.84928	1.50614e-09	-2.48911	-1.9806
135021533	chr6:135021533:T:C	5.07004e-85	-1.13622e-09	-1.14535	1.80776e-07	-1.13622e-09	0.318
135021735	chr6:135021735:G:A	4.40805e-85	-1.13622e-09	-1.28527	1.82228e-08	-1.13622e-09	-1.97659
135021765	chr6:135021765:C:T	5.72583e-74	26.2597	-1.95498	1.56694e-09	-2.49374	-1.93639
135021884	chr6:135021884:C:A	2.31758e-85	-1.13622e-09	-1.92818	2.16485e-08	-1.13622e-09	-1.80433
135022276	chr6:135022276:A:G	2.32068e-85	-1.13622e-09	-1.92684	1.80679e-08	-1.13622e-09	-1.98512
135023063	chr6:135023063:G:A	2.26129e-85	-1.13622e-09	-1.95276	1.92833e-08	-1.13622e-09	-1.92002
135023173	chr6:135023173:A:G	7.13651e-74	26.4823	-1.95732	1.53706e-09	-2.51528	-1.93411
135023293	chr6:135023293:A:C	2.14404e-85	-2.00601	-1.39409e-09	1.18253e-08	-2.40902	-1.39409e-09
135023317	chr6:135023317:G:A	8.07102e-62	52.7816	-0.50254	1.32907e-09	-2.65054	-1.94425
135023337	chr6:135023337:G:T	9.26206e-85	-1.13622e-09	-0.542774	5.79708e-08	-1.13622e-09	-0.81932
135023542	chr6:135023542:TTTAACAGATTA:T	5.1041e-85	0.866121	-2.00478	1.28501e-09	-2.60854	-2.01995
135023966	chr6:135023966:ACAC:A	7.68775e-85	-1.13622e-09	-0.729072	7.4804e-08	-1.13622e-09	-0.564389
135023970	chr6:135023970:T:TGAAATAAATTTTTTTC	7.68745e-85	-1.13622e-09	-0.729112	7.47987e-08	-1.13622e-09	-0.564459
135024057	chr6:135024057:T:C	4.72735e-85	-1.13622e-09	-1.21534	4.43092e-08	-1.13622e-09	-1.08807
135024207	chr6:135024207:G:A	2.1806e-85	-1.13622e-09	-1.9891	1.95163e-08	-1.13622e-09	-1.90801
135024302	chr6:135024302:T:C	2.36838e-85	-1.13622e-09	-1.90649	1.8301e-08	-1.13622e-09	-1.9723
135024321	chr6:135024321:T:A	3.96006e-61	54.3664	-0.496774	1.30866e-09	-2.6513	-1.95895
135024357	chr6:135024357:G:A	2.1676e-85	-1.13622e-09	-1.99508	1.74758e-08	-1.13622e-09	-2.01844
135024509	chr6:135024509:T:C	2.34556e-85	-1.13622e-09	-1.91618	1.81823e-08	-1.13622e-09	-1.97881
135024745	chr6:135024745:TTAAGA:T	2.29362e-85	-1.13622e-09	-1.93857	2.08111e-08	-1.13622e-09	-1.84378
135024809	chr6:135024809:C:T	5.69971e-84	2.82171	-1.54741	1.44198e-09	-2.66299	-1.85025
135025213	chr6:135025213:G:A	1.31014e-72	27.435	-1.39409e-09	1.00155e-08	-2.57513	-1.39409e-09
135025501	chr6:135025501:C:CAA	1.32933e-73	26.95	-1.80305	1.26935e-09	-2.6566	-1.98415
135025682	chr6:135025682:G:A	5.27642e-85	-1.13622e-09	-1.10545	5.12568e-08	-1.13622e-09	-0.942412
135025789	chr6:135025789:A:G	1.99201e-84	-1.13622e-09	0.223029	1.16698e-07	-1.13622e-09	-0.11967
135025993	chr6:135025993:G:C	8.71285e-74	26.4853	-1.76072	1.43636e-09	-2.49741	-2.01974
135026036	chr6:135026036:T:C	4.94005e-84	-1.13622e-09	1.13126	3.25825e-07	-1.13622e-09	0.907101
135026154	chr6:135026154:T:A	2.14677e-85	-1.13622e-09	-2.00474	1.74533e-08	-1.13622e-09	-2.01973
135026457	chr6:135026457:A:G	7.77048e-74	26.412	-1.80195	1.44917e-09	-2.49198	-2.01629
135026523	chr6:135026523:T:A	7.77735e-74	26.3865	-1.77556	1.44825e-09	-2.48998	-2.01892
135026691	chr6:135026691:T:G	5.19096e-85	-1.13622e-09	-1.12178	3.43453e-08	-1.13622e-09	-1.3428
135026758	chr6:135026758:A:C	5.13525e-85	-1.13622e-09	-1.13257	1.84866e-07	-1.13622e-09	0.340374
135027288	chr6:135027288:T:C	5.70595e-85	-1.13622e-09	-1.02719	2.22318e-07	-1.13622e-09	0.52485
135027473	chr6:135027473:T:C	5.05327e-85	-1.14867	-1.39409e-09	9.45872e-09	-2.63232	-1.39409e-09
135027811	chr6:135027811:G:A	2.30366e-85	-1.13622e-09	-1.9342	1.7986e-08	-1.13622e-09	-1.98967
135027949	chr6:135027949:T:C	3.47387e-85	-1.13622e-09	-1.52343	2.03286e-08	-1.13622e-09	-1.86723
135028019	chr6:135028019:A:G	6.2673e-74	26.3033	-1.90826	1.49112e-09	-2.50086	-1.97887
135028116	chr6:135028116:T:C	2.88175e-85	-1.13622e-09	-1.7103	2.08765e-08	-1.13622e-09	-1.84063
135028432	chr6:135028432:C:T	1.4003e-73	26.8058	-1.60681	1.41684e-09	-2.51103	-2.0198
135028497	chr6:135028497:CAT:C	3.6975e-61	54.6411	-0.840123	1.22372e-09	-2.65829	-2.01907
135028618	chr6:135028618:G:A	3.42567e-61	54.3327	-0.608016	1.29523e-09	-2.6543	-1.96627
135028707	chr6:135028707:C:T	4.31633e-61	54.5585	-0.602771	1.28711e-09	-2.66204	-1.96482
135028865	chr6:135028865:ATCT:A	5.13475e-85	-1.13622e-09	-1.13267	1.84093e-07	-1.13622e-09	0.336182
135029241	chr6:135029241:A:G	5.21507e-74	26.1643	-1.95301	1.57191e-09	-2.48813	-1.93884
135029568	chr6:135029568:A:G	4.43788e-85	-1.13622e-09	-1.27852	2.40766e-08	-1.13622e-09	-1.69802
135029794	chr6:135029794:G:C	2.71919e-61	54.1513	-0.65767	1.29469e-09	-2.64879	-1.97219
135029812	chr6:135029812:C:G	7.67455e-74	26.5517	-1.9541	1.52489e-09	-2.51992	-1.93742
135030236	chr6:135030236:A:G	2.34718e-85	-1.13622e-09	-1.91549	1.80338e-08	-1.13622e-09	-1.98701
135030582	chr6:135030582:G:A	6.29942e-84	3.15593	-1.78158	1.28219e-09	-2.63611	-1.99458
135031199	chr6:135031199:T:C	1.057e-84	-0.410683	-1.39409e-09	1.01036e-08	-2.56637	-1.39409e-09
135031305	chr6:135031305:C:A	1.12762e-73	26.7072	-1.72478	1.42588e-09	-2.50462	-2.01985
135031424	chr6:135031424:A:G	2.23224e-85	-1.13622e-09	-1.96569	1.99494e-08	-1.13622e-09	-1.88606
135031510	chr6:135031510:G:C	2.29586e-73	27.6947	-2.00128	3.098e-09	-2.59436	-1.15414
135031594	chr6:135031594:A:G	2.29834e-85	-1.13622e-09	-1.93651	2.13954e-08	-1.13622e-09	-1.81608
135031731	chr6:135031731:T:C	2.32511e-85	-1.13622e-09	-1.92493	1.77465e-08	-1.13622e-09	-2.00307
135031934	chr6:135031934:A:G	2.29053e-85	-1.13622e-09	-1.93992	1.79226e-08	-1.13622e-09	-1.9932
135032130	chr6:135032130:A:T	2.32579e-85	-1.13622e-09	-1.92464	1.80918e-08	-1.13622e-09	-1.9838
135032183	chr6:135032183:A:T	3.44859e-83	3.07443	-1.39409e-09	3.85491e-08	-1.22733	-1.39409e-09
135032500	chr6:135032500:A:G	2.22566e-85	-1.13622e-09	-1.96865	1.98463e-08	-1.13622e-09	-1.89124
135032853	chr6:135032853:A:G	4.97027e-85	-1.13622e-09	-1.16523	1.87819e-06	-1.13622e-09	2.6588
135033476	chr6:135033476:C:T	2.32489e-85	-1.13622e-09	-1.92503	1.8088e-08	-1.13622e-09	-1.98401
135033980	chr6:135033980:C:T	4.34058e-74	26.0037	-1.976	1.49991e-09	-2.62869	-1.84517
135034091	chr6:135034091:T:C	5.49842e-85	-1.13622e-09	-1.06424	3.47143e-08	-1.13622e-09	-1.33211
135034369	chr6:135034369:C:T	1.14344e-73	26.7353	-1.73891	1.40844e-09	-2.51666	-2.02011
135034405	chr6:135034405:A:C	5.03277e-85	-1.13622e-09	-1.15273	1.78625e-07	-1.13622e-09	0.306028
135034410	chr6:135034410:G:A	5.27739e-85	-1.13622e-09	-1.10527	1.92086e-07	-1.13622e-09	0.378685
135034419	chr6:135034419:G:A	5.21145e-85	-1.13622e-09	-1.11784	1.88994e-07	-1.13622e-09	0.362454
135034585	chr6:135034585:A:G	5.93119e-73	28.299	-1.65642	4.99236e-09	-2.66252	-0.608826
135034713	chr6:135034713:T:G	2.11418e-85	-1.13622e-09	-2.02003	1.76206e-08	-1.13622e-09	-2.01019
135035026	chr6:135035026:AG:A	2.11422e-85	-1.13622e-09	-2.02002	1.76175e-08	-1.13622e-09	-2.01036
135035040	chr6:135035040:T:C	3.22153e-85	-1.13622e-09	-1.59884	1.95655e-08	-1.13622e-09	-1.90549
135035078	chr6:135035078:G:C	1.5568e-73	27.1096	-1.80464	1.26845e-09	-2.65975	-1.98171
135035331	chr6:135035331:T:C	4.41674e-84	2.64933	-1.63004	2.32284e-09	-2.6656	-1.37087
135035550	chr6:135035550:C:T	3.2023e-85	-1.13622e-09	-1.60483	1.96164e-08	-1.13622e-09	-1.90289
135035608	chr6:135035608:G:A	2.29901e-85	-1.13622e-09	-1.93622	2.14152e-08	-1.13622e-09	-1.81516
135035899	chr6:135035899:A:C	3.31384e-85	-1.13622e-09	-1.57059	1.98434e-08	-1.13622e-09	-1.89139
135036398	chr6:135036398:A:T	4.3907e-85	-1.13622e-09	-1.28921	1.74529e-08	-1.13622e-09	-2.01976
135036407	chr6:135036407:AT:A	5.93601e-84	-1.13622e-09	1.31492	3.9381e-07	-1.13622e-09	1.09661
135037074	chr6:135037074:T:G	3.95823e-85	-1.13622e-09	-1.3929	3.64561e-08	-1.13622e-09	-1.28315
135037260	chr6:135037260:G:A	5.1162e-85	-1.13622e-09	-1.13629	1.83665e-07	-1.13622e-09	0.333855
135037429	chr6:135037429:T:G	9.13611e-74	26.5472	-1.77526	1.43487e-09	-2.49926	-2.01892
135037778	chr6:135037778:G:A	9.00315e-84	3.4109	-1.67944	1.37815e-09	-2.60256	-1.95596
135037796	chr6:135037796:C:T	3.22701e-85	-1.13622e-09	-1.59715	1.95865e-08	-1.13622e-09	-1.90442
135037858	chr6:135037858:C:T	2.32218e-85	-1.13622e-09	-1.92619	1.8077e-08	-1.13622e-09	-1.98462
135037935	chr6:135037935:G:A	5.32376e-85	-1.13622e-09	-1.09652	1.9509e-07	-1.13622e-09	0.394202
135038463	chr6:135038463:C:T	2.3434e-85	-1.13622e-09	-1.9171	2.20403e-08	-1.13622e-09	-1.78639
135038629	chr6:135038629:A:G	3.11324e-85	-1.13622e-09	-1.63304	1.92177e-08	-1.13622e-09	-1.92343
135038908	chr6:135038908:C:T	6.19601e-84	3.20655	-1.84876	1.25179e-09	-2.63596	-2.01872
135040002	chr6:135040002:T:C	6.44312e-74	26.1893	-1.76658	1.48867e-09	-2.46186	-2.01952
135040097	chr6:135040097:T:C	5.22225e-84	-1.13622e-09	1.18681	3.47202e-07	-1.13622e-09	0.970646
135040682	chr6:135040682:C:T	1.42549e-85	-2.41419	-1.39409e-09	1.04254e-08	-2.53501	-1.39409e-09
135040776	chr6:135040776:A:G	3.19108e-85	-1.13622e-09	-1.60834	1.94561e-08	-1.13622e-09	-1.9111
135040935	chr6:135040935:CATA:C	2.89529e-85	-1.13622e-09	-1.70562	2.09267e-08	-1.13622e-09	-1.83824
135040949	chr6:135040949:G:A	2.37908e-85	-1.13622e-09	-1.90199	1.83546e-08	-1.13622e-09	-1.96938
135041240	chr6:135041240:T:C	1.23109e-73	27.0858	-2.01559	1.39226e-09	-2.58415	-1.96418
135041314	chr6:135041314:CTG:C	1.49035e-85	-2.36969	-1.39409e-09	2.13034e-08	-1.82039	-1.39409e-09
135041430	chr6:135041430:T:C	5.45563e-85	-1.13622e-09	-1.07205	2.03729e-07	-1.13622e-09	0.43753
135041628	chr6:135041628:T:A	2.29761e-85	-1.13622e-09	-1.93683	2.13877e-08	-1.13622e-09	-1.81645
135041822	chr6:135041822:G:C	3.2736e-85	-1.13622e-09	-1.58281	1.97345e-08	-1.13622e-09	-1.89689
135041897	chr6:135041897:T:C	2.16834e-85	-1.13622e-09	-1.99474	1.84337e-08	-1.13622e-09	-1.96508
135042326	chr6:135042326:C:G	3.09666e-85	-1.13622e-09	-1.63838	2.90683e-08	-1.13622e-09	-1.50961
135042745	chr6:135042745:G:A	3.25204e-85	-1.13622e-09	-1.58942	1.96779e-08	-1.13622e-09	-1.89976
135042886	chr6:135042886:T:C	3.20874e-85	-1.13622e-09	-1.60282	1.95218e-08	-1.13622e-09	-1.90773
135042939	chr6:135042939:C:T	2.1347e-85	-1.13622e-09	-2.01037	1.7447e-08	-1.13622e-09	-2.02009
135043233	chr6:135043233:T:C	3.29353e-85	-1.13622e-09	-1.57674	1.97951e-08	-1.13622e-09	-1.89383
135043249	chr6:135043249:A:T	1.19026e-85	-2.59453	-1.39409e-09	9.24452e-09	-2.65523	-1.39409e-09
135043279	chr6:135043279:A:C	8.4799e-74	26.4394	-1.74197	1.44458e-09	-2.49132	-2.02012
135043638	chr6:135043638:A:G	2.70223e-85	-1.13622e-09	-1.77462	1.99503e-08	-1.13622e-09	-1.88601
135043681	chr6:135043681:T:G	5.78959e-85	-1.13622e-09	-1.01264	3.63186e-08	-1.13622e-09	-1.28693
135044207	chr6:135044207:T:C	3.25839e-85	-1.13622e-09	-1.58747	1.96824e-08	-1.13622e-09	-1.89953
135044424	chr6:135044424:C:T	2.33393e-85	-1.13622e-09	-1.92115	1.81312e-08	-1.13622e-09	-1.98163
135044587	chr6:135044587:A:G	5.81072e-85	-1.13622e-09	-1.009	3.64333e-08	-1.13622e-09	-1.28378
135044680	chr6:135044680:C:T	1.04211e-72	28.8589	-1.65272	4.92688e-09	-2.68294	-0.601612
135044774	chr6:135044774:C:G	6.09489e-85	-1.13622e-09	-0.96125	3.78418e-08	-1.13622e-09	-1.24584
135044793	chr6:135044793:A:G	4.07898e-85	-1.13622e-09	-1.36285	4.3012e-08	-1.13622e-09	-1.11778
135044994	chr6:135044994:C:T	5.32441e-61	54.997	-0.831405	1.43938e-09	-2.70064	-1.81441
135045171	chr6:135045171:G:A	9.82038e-61	54.5466	0.231212	1.3603e-09	-2.66032	-1.91123
135045266	chr6:135045266:C:G	2.13874e-85	-1.13622e-09	-2.00849	1.82856e-08	-1.13622e-09	-1.97314
135045732	chr6:135045732:G:A	3.80202e-85	-1.13622e-09	-1.43317	2.137e-08	-1.13622e-09	-1.81727
135045742	chr6:135045742:T:C	6.99932e-73	28.4836	-1.67542	4.75025e-09	-2.67363	-0.647431
135046139	chr6:135046139:T:C	7.84304e-85	-1.13622e-09	-0.709074	7.55431e-08	-1.13622e-09	-0.554556
135046251	chr6:135046251:AT:A	8.38651e-74	26.4113	-1.72491	1.42983e-09	-2.50233	-2.01937
135046295	chr6:135046295:G:C	6.01915e-85	-1.13622e-09	-0.973755	3.77428e-08	-1.13622e-09	-1.24847
135046582	chr6:135046582:G:A	2.32511e-85	-1.13622e-09	-1.92493	1.77465e-08	-1.13622e-09	-2.00307
135046619	chr6:135046619:A:G	7.19049e-73	28.5138	-1.6787	4.70974e-09	-2.67458	-0.655043
135046778	chr6:135046778:A:G	1.08253e-73	26.5787	-1.6371	1.42583e-09	-2.51192	-2.01259
135046878	chr6:135046878:A:T	2.23273e-85	-1.13622e-09	-1.96548	1.99576e-08	-1.13622e-09	-1.88565
135046896	chr6:135046896:C:A	3.77354e-85	-1.13622e-09	-1.44069	2.12761e-08	-1.13622e-09	-1.82168
135046931	chr6:135046931:ACTG:A	5.30463e-85	-1.13622e-09	-1.10012	1.93977e-07	-1.13622e-09	0.388479
135047176	chr6:135047176:G:A	6.92644e-75	24.0087	-1.81622	1.41794e-09	-2.53088	-1.99918
135047413	chr6:135047413:T:C	3.84091e-85	-1.13622e-09	-1.42299	2.14911e-08	-1.13622e-09	-1.81162
135048377	chr6:135048377:G:A	5.48687e-85	-1.13622e-09	-1.06634	3.46787e-08	-1.13622e-09	-1.33313
135048554	chr6:135048554:G:A	1.22012e-83	3.34225	-1.30683	1.63409e-09	-2.62401	-1.76416
135048584	chr6:135048584:G:C	3.71474e-85	-1.13622e-09	-1.45639	2.10824e-08	-1.13622e-09	-1.83082
135048628	chr6:135048628:G:T	2.32116e-85	-1.13622e-09	-1.92663	2.17275e-08	-1.13622e-09	-1.80068
135048775	chr6:135048775:A:G	5.78918e-73	28.2685	-1.6502	5.02748e-09	-2.66564	-0.598698
135048831	chr6:135048831:T:C	2.32293e-85	-1.13622e-09	-1.92587	2.17508e-08	-1.13622e-09	-1.79961
135049032	chr6:135049032:G:GC	8.05707e-80	10.8308	-1.39409e-09	1.12004e-08	-2.46331	-1.39409e-09
135049074	chr6:135049074:T:C	5.23896e-85	-1.13622e-09	-1.11258	1.90092e-07	-1.13622e-09	0.36825
135049082	chr6:135049082:A:C	1.07592e-85	-2.69552	-1.39409e-09	1.14989e-08	-2.43701	-1.39409e-09
135049234	chr6:135049234:C:T	2.11421e-85	-1.13622e-09	-2.02002	1.77095e-08	-1.13622e-09	-2.00516
135049314	chr6:135049314:C:A	2.32137e-85	-1.13622e-09	-1.92654	2.17309e-08	-1.13622e-09	-1.80053
135049345	chr6:135049345:C:T	4.72304e-84	-1.13622e-09	1.08634	3.13471e-07	-1.13622e-09	0.868447
135049852	chr6:135049852:G:A	5.04001e-85	-1.13622e-09	-1.15129	1.77364e-07	-1.13622e-09	0.298947
135050081	chr6:135050081:G:C	2.11422e-85	-1.13622e-09	-2.02002	1.76175e-08	-1.13622e-09	-2.01036
135050086	chr6:135050086:T:C	5.15842e-73	28.1762	-1.67321	4.82478e-09	-2.66164	-0.643854
135050191	chr6:135050191:T:C	7.7258e-74	26.2613	-1.65698	1.46182e-09	-2.48443	-2.01515
135050887	chr6:135050887:G:A	3.75056e-85	-1.13622e-09	-1.4468	2.12003e-08	-1.13622e-09	-1.82525
135051093	chr6:135051093:A:G	5.53874e-74	26.2247	-1.95322	1.41329e-09	-2.6478	-1.88554
135051179	chr6:135051179:C:T	2.11428e-85	-1.13622e-09	-2.01999	1.76132e-08	-1.13622e-09	-2.01061
135051897	chr6:135051897:C:T	2.65546e-85	-1.13622e-09	-1.79208	1.972e-08	-1.13622e-09	-1.89762
135051938	chr6:135051938:G:T	1.0911e-73	26.5985	-1.64899	1.422e-09	-2.51308	-2.01412
135052006	chr6:135052006:T:A	2.23247e-85	-1.13622e-09	-1.96559	1.99531e-08	-1.13622e-09	-1.88587
135052396	chr6:135052396:G:A	1.69759e-73	27.4063	-2.01481	1.34972e-09	-2.61146	-1.9679
135052540	chr6:135052540:C:T	2.32227e-85	-1.13622e-09	-1.92615	1.80756e-08	-1.13622e-09	-1.9847
135052571	chr6:135052571:G:A	3.93205e-85	-1.13622e-09	-1.39954	2.18285e-08	-1.13622e-09	-1.79604
135052765	chr6:135052765:G:A	3.69125e-85	-1.13622e-09	-1.46274	2.10039e-08	-1.13622e-09	-1.83455
135053134	chr6:135053134:G:A	2.39218e-85	-1.13622e-09	-1.89649	1.93709e-08	-1.13622e-09	-1.91549
135053230	chr6:135053230:C:G	8.02255e-74	26.2729	-1.63093	1.46563e-09	-2.48539	-2.01159
135053315	chr6:135053315:T:G	3.70123e-85	-1.13622e-09	-1.46004	2.10343e-08	-1.13622e-09	-1.83311
135054094	chr6:135054094:C:T	1.184e-73	27.0198	-1.98853	1.33845e-09	-2.58687	-2.00087
135054624	chr6:135054624:G:A	9.45546e-74	26.2844	-1.47809	1.50865e-09	-2.48219	-1.98586
135054853	chr6:135054853:G:A	2.68335e-82	7.13992	-2.01379	1.7139e-09	-2.34446	-1.99603
135054920	chr6:135054920:T:C	8.78725e-74	26.3924	-1.65939	1.4498e-09	-2.49264	-2.01519
135054921	chr6:135054921:G:T	4.59763e-84	1.05943	-1.39409e-09	5.48631e-08	-0.874418	-1.39409e-09
135054939	chr6:135054939:A:AG	2.11951e-85	-1.13622e-09	-2.01752	1.79176e-08	-1.13622e-09	-1.99347
135055094	chr6:135055094:C:T	4.52292e-73	28.1751	-1.80359	3.81722e-09	-2.65869	-0.881048
135055241	chr6:135055241:T:G	1.33764e-73	27.1652	-2.01194	1.36168e-09	-2.59445	-1.97608
135055337	chr6:135055337:T:C	3.99654e-83	3.2219	-1.39409e-09	4.11718e-08	-1.16151	-1.39409e-09
135055792	chr6:135055792:T:C	5.09657e-85	-1.13622e-09	-1.14013	1.86473e-07	-1.13622e-09	0.349025
135055907	chr6:135055907:A:G	2.15411e-85	-1.13622e-09	-2.00132	1.9169e-08	-1.13622e-09	-1.92597
135055953	chr6:135055953:C:T	7.14127e-74	26.2713	-1.74563	1.47292e-09	-2.47205	-2.01996
135056048	chr6:135056048:G:T	6.79311e-74	26.1958	-1.72019	1.48256e-09	-2.46552	-2.01997
135056370	chr6:135056370:T:C	4.74883e-85	-1.13622e-09	-1.2108	1.65457e-07	-1.13622e-09	0.229453
135056465	chr6:135056465:A:C	2.14157e-85	-1.13622e-09	-2.00716	1.8351e-08	-1.13622e-09	-1.96958
135056494	chr6:135056494:A:T	6.18291e-74	26.2383	-1.85675	1.49148e-09	-2.47191	-2.00758
135057248	chr6:135057248:T:G	2.29105e-85	-1.13622e-09	-1.93969	1.76507e-08	-1.13622e-09	-2.00848
135057802	chr6:135057802:A:G	9.69207e-85	-1.13622e-09	-0.497392	1.09614e-07	-1.13622e-09	-0.182293
135057947	chr6:135057947:G:T	4.30943e-85	-1.13622e-09	-1.30789	2.29569e-08	-1.13622e-09	-1.74564
135058010	chr6:135058010:A:G	1.17027e-61	53.4111	-0.760489	1.38424e-09	-2.62811	-1.926
135058679	chr6:135058679:G:A	4.43876e-84	-1.13622e-09	1.02426	2.94831e-07	-1.13622e-09	0.807143
135059189	chr6:135059189:A:G	2.76693e-61	54.344	-0.832873	1.2629e-09	-2.64762	-1.99823
135059604	chr6:135059604:C:G	2.13703e-85	-1.13622e-09	-2.00928	1.8256e-08	-1.13622e-09	-1.97477
135059623	chr6:135059623:T:C	3.00443e-61	54.3352	-0.741751	1.3505e-09	-2.65828	-1.92051
135060110	chr6:135060110:A:C	2.53453e-61	54.2007	-0.77732	1.28181e-09	-2.64188	-1.98911
135060186	chr6:135060186:C:T	5.26449e-85	-1.13622e-09	-1.10772	5.11272e-08	-1.13622e-09	-0.944943
135060213	chr6:135060213:A:G	2.32651e-61	54.1531	-0.815399	1.2773e-09	-2.63958	-1.99494
135060259	chr6:135060259:T:C	5.08231e-85	-1.13622e-09	-1.14294	2.64021e-08	-1.13622e-09	-1.60581
135060626	chr6:135060626:A:G	1.10385e-84	-1.13622e-09	-0.367307	8.96135e-08	-1.13622e-09	-0.383754
135061206	chr6:135061206:G:A	4.83567e-85	-1.13622e-09	-1.19268	1.7304e-07	-1.13622e-09	0.274262
135061331	chr6:135061331:T:C	2.73682e-85	-1.13622e-09	-1.7619	1.99108e-08	-1.13622e-09	-1.888
135061489	chr6:135061489:G:A	5.95498e-85	-1.13622e-09	-0.984472	3.71793e-08	-1.13622e-09	-1.26351
135061842	chr6:135061842:T:G	6.02886e-61	56.0632	-1.77334	1.544e-09	-2.70323	-1.74165
135062074	chr6:135062074:AAC:A	5.93497e-85	-1.13622e-09	-0.987838	3.80633e-08	-1.13622e-09	-1.24001
135062080	chr6:135062080:TAAA:T	1.1787e-61	53.8781	-1.22037	1.27868e-09	-2.62777	-2.00566
135062149	chr6:135062149:A:G	5.26247e-85	-1.13622e-09	-1.1081	5.11092e-08	-1.13622e-09	-0.945294
135062627	chr6:135062627:AAG:A	5.14761e-85	-1.13622e-09	-1.13017	6.30104e-08	-1.13622e-09	-0.735959
135062725	chr6:135062725:C:T	5.61784e-85	-1.13622e-09	-1.04275	3.67755e-08	-1.13622e-09	-1.27443
135062886	chr6:135062886:A:C	2.16413e-85	-1.13622e-09	-1.99668	1.8089e-08	-1.13622e-09	-1.98396
135062932	chr6:135062932:GTA:G	4.58363e-84	2.66972	-1.61334	1.37729e-09	-2.66887	-1.89027
135062935	chr6:135062935:CCTGA:C	4.34333e-84	2.61908	-1.61656	1.36898e-09	-2.67307	-1.89213
135063050	chr6:135063050:T:C	7.73844e-61	55.6557	-1.11612	1.2053e-09	-2.67747	-2.01506
135063521	chr6:135063521:G:A	7.75438e-85	-1.13622e-09	-0.720443	2.4963e-07	-1.13622e-09	0.64072
135063790	chr6:135063790:T:C	6.26621e-85	-1.13622e-09	-0.933529	2.33778e-07	-1.13622e-09	0.575113
135063800	chr6:135063800:CCCAGG:C	1.07743e-83	2.33058	-0.419531	2.08093e-09	-2.7081	-1.43835
135064109	chr6:135064109:G:T	7.45149e-85	-1.13622e-09	-0.760287	2.39025e-07	-1.13622e-09	0.59731
135064276	chr6:135064276:A:G	5.45345e-85	-1.13622e-09	-1.07245	2.14589e-07	-1.13622e-09	0.489467
135064283	chr6:135064283:C:A	2.719e-84	-1.13622e-09	0.53415	1.84091e-07	-1.13622e-09	0.336173
135064469	chr6:135064469:G:A	7.15584e-85	-1.13622e-09	-0.800772	2.26032e-07	-1.13622e-09	0.541418
135064771	chr6:135064771:C:T	3.3514e-85	-1.13622e-09	-1.55932	3.16135e-08	-1.13622e-09	-1.42568
135065814	chr6:135065814:C:T	2.4223e-85	-1.13622e-09	-1.88399	1.85613e-08	-1.13622e-09	-1.95818
135065923	chr6:135065923:T:C	3.83885e-85	-1.13622e-09	-1.42353	1.1039e-07	-1.13622e-09	-0.175235
135066058	chr6:135066058:T:A	2.11403e-85	-1.13622e-09	-2.0201	1.76242e-08	-1.13622e-09	-2.00999
135066472	chr6:135066472:G:A	2.11775e-85	-1.13622e-09	-2.01834	1.79936e-08	-1.13622e-09	-1.98924
135066769	chr6:135066769:G:A	5.32035e-85	-1.13622e-09	-1.09716	1.41952e-07	-1.13622e-09	0.0762297
135066896	chr6:135066896:C:T	5.17495e-85	-1.13622e-09	-1.12487	1.36124e-07	-1.13622e-09	0.0343064
135067133	chr6:135067133:A:T	5.19413e-85	-1.13622e-09	-1.12117	1.36904e-07	-1.13622e-09	0.040021
135067258	chr6:135067258:T:C	2.42425e-85	-1.13622e-09	-1.88318	1.85714e-08	-1.13622e-09	-1.95764
135067320	chr6:135067320:G:A	7.11898e-85	-0.805936	-1.39409e-09	1.07329e-08	-2.50595	-1.39409e-09
135067356	chr6:135067356:A:G	3.40749e-85	-1.54272	-1.39409e-09	1.24645e-08	-2.35637	-1.39409e-09
135067414	chr6:135067414:G:A	2.90193e-84	-1.13622e-09	0.59926	1.89859e-07	-1.13622e-09	0.367023
135067466	chr6:135067466:A:T	5.14282e-85	-1.13622e-09	-1.1311	1.34847e-07	-1.13622e-09	0.024879
135067548	chr6:135067548:G:A	2.18638e-85	-1.13622e-09	-1.98645	1.7538e-08	-1.13622e-09	-2.01489
135067565	chr6:135067565:A:G	3.60208e-85	-1.13622e-09	-1.48719	2.05785e-08	-1.13622e-09	-1.85501
135068336	chr6:135068336:G:A	2.7908e-85	-1.13622e-09	-1.74237	2.10288e-08	-1.13622e-09	-1.83337
135068381	chr6:135068381:G:A	1.06261e-85	-2.70797	-1.39409e-09	1.20655e-08	-2.38891	-1.39409e-09
135068742	chr6:135068742:G:A	4.49317e-85	-1.13622e-09	-1.26614	1.58503e-07	-1.13622e-09	0.186512
135069335	chr6:135069335:T:G	5.21158e-85	-1.13622e-09	-1.11782	1.37593e-07	-1.13622e-09	0.0450421
135069698	chr6:135069698:G:A	8.01783e-31	108.681	14.9719	2.89529e-07	-1.26196	2.05096
135070200	chr6:135070200:G:A	1.68459e-84	0.0554071	-1.39409e-09	4.60195e-08	-1.05019	-1.39409e-09
135070327	chr6:135070327:G:A	1.38122e-72	28.3556	-0.867754	1.35855e-09	-2.67657	-1.89627
135070357	chr6:135070357:A:G	2.33329e-84	2.40083	-2.01967	1.18122e-09	-2.70799	-2.00473
135070581	chr6:135070581:A:G	4.54195e-85	-1.13622e-09	-1.25534	1.61795e-07	-1.13622e-09	0.207072
135070859	chr6:135070859:T:C	1.07983e-84	-1.13622e-09	-0.389315	7.17023e-08	-1.13622e-09	-0.606737
135070909	chr6:135070909:T:C	3.93212e-85	-1.13622e-09	-1.39952	1.15598e-07	-1.13622e-09	-0.129142
135070917	chr6:135070917:A:G	3.93212e-85	-1.13622e-09	-1.39952	1.15598e-07	-1.13622e-09	-0.129142
135070930	chr6:135070930:T:G	3.8753e-85	-1.13622e-09	-1.41408	2.60616e-08	-1.13622e-09	-1.6188
135070962	chr6:135070962:C:A	1.29354e-72	28.1471	-0.724776	1.4677e-09	-2.64072	-1.85484
135071189	chr6:135071189:A:G	1.08875e-84	-1.13622e-09	-0.381089	7.22778e-08	-1.13622e-09	-0.598743
135071653	chr6:135071653:G:A	4.45999e-85	-1.13622e-09	-1.27355	1.56477e-07	-1.13622e-09	0.173652
135071830	chr6:135071830:G:C	3.86145e-85	-1.13622e-09	-1.41766	1.1259e-07	-1.13622e-09	-0.155504
135072347	chr6:135072347:C:T	2.56349e-85	-1.13622e-09	-1.82733	4.25829e-08	-1.13622e-09	-1.12781
135073183	chr6:135073183:A:G	3.95605e-85	-1.39346	-1.39409e-09	9.07696e-09	-2.67352	-1.39409e-09
135073984	chr6:135073984:A:G	4.88119e-82	3.71996	2.00448	4.87608e-08	-1.98831	0.99598
135074020	chr6:135074020:A:G	2.15491e-85	-1.13622e-09	-2.00095	1.88199e-08	-1.13622e-09	-1.94434
135074410	chr6:135074410:G:A	1.26653e-60	56.4487	-1.41649	2.00498e-08	-1.57387	-0.307165
135075408	chr6:135075408:G:C	7.53326e-85	-0.749373	-1.39409e-09	9.20818e-09	-2.65917	-1.39409e-09
135075605	chr6:135075605:T:C	2.11401e-85	-1.13622e-09	-2.02011	1.76274e-08	-1.13622e-09	-2.00981
135075632	chr6:135075632:G:A	2.57989e-85	-1.13622e-09	-1.82095	1.34328e-07	-1.13622e-09	0.0210257
135076163	chr6:135076163:G:T	1.14847e-71	31.5533	-1.94737	1.10012e-08	-1.65593	-0.825323
135076548	chr6:135076548:G:A	3.42431e-85	-1.13622e-09	-1.5378	2.1662e-08	-1.13622e-09	-1.8037
135077372	chr6:135077372:A:G	2.80255e-85	-1.13622e-09	-1.73817	2.82525e-08	-1.13622e-09	-1.53808
135077451	chr6:135077451:G:A	5.93196e-85	-1.13622e-09	-0.988347	5.97268e-08	-1.13622e-09	-0.789479
135077927	chr6:135077927:C:G	5.27435e-83	5.50229	-2.00296	1.18311e-09	-2.69828	-2.01282
135077981	chr6:135077981:A:G	1.39107e-85	-2.43863	-1.39409e-09	1.61949e-08	-2.09456	-1.39409e-09
135078065	chr6:135078065:G:A	2.98606e-74	23.6537	-1.39409e-09	1.69778e-08	-2.04735	-1.39409e-09
135078105	chr6:135078105:C:T	1.2824e-82	6.38957	-2.00178	1.17263e-09	-2.70745	-2.01257
135078151	chr6:135078151:G:A	2.8376e-85	-1.13622e-09	-1.72574	1.98977e-08	-1.13622e-09	-1.88866
135078218	chr6:135078218:G:A	5.53747e-82	-1.13622e-09	5.85059	8.71172e-05	-1.13622e-09	6.49575
135078981	chr6:135078981:A:G	2.45152e-85	-1.13622e-09	-1.87199	1.79263e-08	-1.13622e-09	-1.99299
135079092	chr6:135079092:T:C	2.87122e-85	-1.13622e-09	-1.71396	3.07665e-08	-1.13622e-09	-1.45283
135079294	chr6:135079294:A:C	2.95454e-85	-1.13622e-09	-1.68536	2.04475e-08	-1.13622e-09	-1.8614
135079427	chr6:135079427:G:A	1.32375e-71	31.7543	-2.00632	2.08336e-08	-0.806495	-1.0362
135079726	chr6:135079726:A:T	7.50505e-77	17.6676	-1.39409e-09	2.44541e-08	-1.68246	-1.39409e-09
135079902	chr6:135079902:T:C	2.114e-85	-1.13622e-09	-2.02012	1.89331e-08	-1.13622e-09	-1.93835
135079974	chr6:135079974:C:G	7.33286e-83	5.83504	-2.0062	1.17e-09	-2.7073	-2.01496
135080233	chr6:135080233:C:T	1.06182e-79	13.1269	-2.02012	3.05706e-08	0.319669	-1.77889
135080742	chr6:135080742:T:A	2.61045e-85	-1.13622e-09	-1.80918	2.58952e-08	-1.13622e-09	-1.6252
135081201	chr6:135081201:T:C	0.00303279	165.031	22.1213	5.06555e-09	-2.70573	-0.551063
135081406	chr6:135081406:C:T	2.87902e-74	23.6172	-1.39409e-09	1.67915e-08	-2.05839	-1.39409e-09
135081858	chr6:135081858:T:C	4.30425e-85	-1.13622e-09	-1.3091	4.18994e-08	-1.13622e-09	-1.14399
135081951	chr6:135081951:C:G	1.13657e-79	13.1949	-2.02009	3.17015e-08	0.346347	-1.76924
135082133	chr6:135082133:G:A	2.58057e-85	-1.13622e-09	-1.82069	2.34447e-08	-1.13622e-09	-1.72462
135082486	chr6:135082486:C:T	9.88752e-83	6.1291	-2.00136	1.17109e-09	-2.7099	-2.01143
135082681	chr6:135082681:T:C	6.33705e-83	5.69207	-2.00918	1.1727e-09	-2.70341	-2.01654
135082789	chr6:135082789:T:C	8.6612e-80	12.9232	-2.02008	2.83289e-08	0.231748	-1.76712
135082833	chr6:135082833:T:C	2.33195e-85	-1.13622e-09	-1.922	1.75882e-08	-1.13622e-09	-2.01203
135082974	chr6:135082974:G:A	8.98931e-80	12.9595	-2.0192	2.77447e-08	0.247406	-1.80362
135083216	chr6:135083216:G:A	1.18426e-84	-1.13622e-09	-0.297001	7.40365e-08	-1.13622e-09	-0.574702
135083984	chr6:135083984:A:C	1.63877e-71	31.9255	-1.96408	2.14557e-08	-1.02568	-0.787592
135084226	chr6:135084226:A:G	7.55488e-84	1.55608	-1.39409e-09	6.03317e-08	-0.779402	-1.39409e-09
135084652	chr6:135084652:C:G	2.86335e-85	-1.13622e-09	-1.71671	2.77388e-08	-1.13622e-09	-1.55643
135085660	chr6:135085660:T:A	5.38546e-83	5.52338	-2.00321	1.18428e-09	-2.69725	-2.01287
135086448	chr6:135086448:G:A	2.3224e-85	-1.13622e-09	-1.9261	1.75676e-08	-1.13622e-09	-2.0132
135086723	chr6:135086723:T:C	2.85015e-85	-1.13622e-09	-1.72133	2.91129e-08	-1.13622e-09	-1.50808
135087334	chr6:135087334:G:T	1.0363e-79	13.1026	-2.02011	3.07808e-08	0.325558	-1.77793
135087848	chr6:135087848:A:G	3.3413e-85	-1.13622e-09	-1.56234	2.13066e-08	-1.13622e-09	-1.82024
135087900	chr6:135087900:T:C	1.52833e-85	-2.34452	-1.39409e-09	9.9706e-09	-2.57962	-1.39409e-09
135087901	chr6:135087901:G:A	3.56461e-85	-1.13622e-09	-1.49765	2.22521e-08	-1.13622e-09	-1.77682
135087978	chr6:135087978:A:G	5.27227e-83	5.50596	-2.00703	1.17977e-09	-2.69859	-2.01535
135089658	chr6:135089658:T:A	2.83917e-85	-1.13622e-09	-1.72519	2.87258e-08	-1.13622e-09	-1.52146
135089844	chr6:135089844:A:G	2.49575e-85	-1.13622e-09	-1.85411	1.82255e-08	-1.13622e-09	-1.97644
135089975	chr6:135089975:G:A	2.38828e-85	-1.13622e-09	-1.89813	1.80347e-08	-1.13622e-09	-1.98696
135090090	chr6:135090090:T:C	0.000143279	163.961	20.1388	8.79697e-09	-2.69698	-0.00787518
135090299	chr6:135090299:G:C	2.72817e-85	-1.13622e-09	-1.76507	2.72548e-08	-1.13622e-09	-1.57403
135090544	chr6:135090544:T:C	2.62882e-85	-1.13622e-09	-1.80216	2.52067e-08	-1.13622e-09	-1.65215
135090599	chr6:135090599:G:T	1.8502e-81	9.03138	-1.97445	1.38321e-09	-2.66547	-1.88939
135090619	chr6:135090619:T:C	2.26246e-85	-1.13622e-09	-1.95225	1.7819e-08	-1.13622e-09	-1.99899
135091244	chr6:135091244:C:T	1.08682e-79	13.1279	-1.99788	2.70459e-08	0.314799	-1.89652
135091498	chr6:135091498:T:C	9.47678e-80	12.8909	-1.89788	2.22289e-08	0.223807	-2.00167
135092153	chr6:135092153:T:A	2.87474e-85	-1.13622e-09	-1.71274	1.97026e-08	-1.13622e-09	-1.89851
135092701	chr6:135092701:C:T	3.87556e-85	-1.13622e-09	-1.41401	3.74181e-08	-1.13622e-09	-1.25711
135093456	chr6:135093456:C:A	9.58055e-82	6.10856	0.290229	6.11407e-09	-1.95419	-1.11448
135093560	chr6:135093560:G:A	2.61851e-85	-1.13622e-09	-1.8061	2.48794e-08	-1.13622e-09	-1.66522
135093655	chr6:135093655:A:G	1.77763e-80	10.9773	-1.65777	1.62898e-09	-2.4111	-1.9802
135093712	chr6:135093712:G:A	9.11041e-81	10.6614	-2.01036	4.96619e-09	-1.57227	-1.70434
135094070	chr6:135094070:G:A	1.81507e-72	29.6882	-1.9272	1.28558e-08	-0.71553	-1.60994
135094191	chr6:135094191:G:A	1.04445e-82	-1.13622e-09	4.18255	1.90344e-06	-1.13622e-09	2.67216
135095026	chr6:135095026:A:G	7.94401e-85	-1.13622e-09	-0.696282	4.5916e-08	-1.13622e-09	-1.05244
135095493	chr6:135095493:C:T	2.11441e-85	-1.13622e-09	-2.01992	1.75578e-08	-1.13622e-09	-2.01376
135096028	chr6:135096028:G:A	2.61851e-85	-1.13622e-09	-1.8061	2.48794e-08	-1.13622e-09	-1.66522
135096322	chr6:135096322:G:T	5.0748e-80	12.3843	-2.01578	2.41194e-08	0.00784109	-1.70409
135096440	chr6:135096440:CATT:C	2.66398e-85	-1.13622e-09	-1.78888	2.78819e-08	-1.13622e-09	-1.55128
135096902	chr6:135096902:A:C	8.42117e-85	-0.637952	-1.39409e-09	1.27727e-08	-2.33195	-1.39409e-09
135096955	chr6:135096955:G:T	2.95765e-85	-1.13622e-09	-1.68431	1.93522e-08	-1.13622e-09	-1.91645
135097011	chr6:135097011:G:A	2.89348e-85	-1.13622e-09	-1.70624	2.82581e-08	-1.13622e-09	-1.53788
135097119	chr6:135097119:A:G	4.35798e-85	-1.29669	-1.39409e-09	8.95864e-09	-2.68664	-1.39409e-09
135097295	chr6:135097295:C:T	2.78149e-85	-1.13622e-09	-1.74571	1.99693e-08	-1.13622e-09	-1.88506
135097331	chr6:135097331:G:A	5.78896e-85	-1.13622e-09	-1.01275	5.77393e-08	-1.13622e-09	-0.823321
135097778	chr6:135097778:A:G	5.32021e-10	167.599	3.99758	1.17867e-09	-2.70243	-2.01244
135097850	chr6:135097850:A:G	2.63036e-85	-1.13622e-09	-1.80158	1.75003e-08	-1.13622e-09	-2.01704
135097880	chr6:135097880:T:C	0.404607	171.426	20.6201	1.32636e-09	-2.70744	-1.88938
135097899	chr6:135097899:AC:A	8.1389e-10	167.992	4.02974	1.18251e-09	-2.69989	-2.01173
135097901	chr6:135097901:C:A	8.89453e-10	168.086	4.02413	1.18314e-09	-2.69915	-2.01194
135097904	chr6:135097904:G:A	0.571705	171.621	20.7711	1.34357e-09	-2.70667	-1.87726
135098107	chr6:135098107:T:C	4.76208e-83	-1.13622e-09	3.39715	1.07665e-06	-1.13622e-09	2.10235
135098116	chr6:135098116:T:C	7.29696e-80	10.7317	-1.39409e-09	3.87399e-07	1.0802	-1.39409e-09
135098126	chr6:135098126:A:C	2.45608e-85	-1.13622e-09	-1.87014	1.87579e-08	-1.13622e-09	-1.94765
135098167	chr6:135098167:T:C	5.85039e-72	27.1562	1.77526	4.19431e-08	-0.104021	-1.03892
135098493	chr6:135098493:A:G	5.8759e-09	169.988	4.01051	1.19304e-09	-2.68263	-2.02012
135098502	chr6:135098502:T:C	2.78787e-85	-1.13622e-09	-1.74342	2.58431e-08	-1.13622e-09	-1.62722
135098550	chr6:135098550:T:C	1.86733e-09	169.449	3.40316	1.32945e-09	-2.65097	-1.94352
135098926	chr6:135098926:C:T	2.80496e-85	-1.13622e-09	-1.73731	1.78337e-08	-1.13622e-09	-1.99817
135099248	chr6:135099248:C:A	2.23089e-85	-1.13622e-09	-1.9663	1.92811e-08	-1.13622e-09	-1.92014
135099704	chr6:135099704:T:G	2.81381e-85	-1.13622e-09	-1.73416	2.61301e-08	-1.13622e-09	-1.61617
135099744	chr6:135099744:TGTGTGTGTGTGTGTGA:T	4.68521e-72	28.7093	-1.39409e-09	9.25803e-09	-2.65377	-1.39409e-09
135099872	chr6:135099872:T:A	2.11581e-85	-1.13622e-09	-2.01926	1.7773e-08	-1.13622e-09	-2.00158
135099915	chr6:135099915:C:T	7.86953e-85	-0.705702	-1.39409e-09	2.28755e-06	2.85598	-1.39409e-09
135100038	chr6:135100038:C:T	9.03367e-05	176.186	7.45283	1.31775e-09	-2.60542	-1.99791
135100263	chr6:135100263:G:T	9.92515e-85	-1.13622e-09	-0.473629	1.00629e-07	-1.13622e-09	-0.267817
135100287	chr6:135100287:G:A	2.49453e-85	-1.13622e-09	-1.8546	1.77006e-08	-1.13622e-09	-2.00566
135100453	chr6:135100453:A:G	2.19341e-85	-1.13622e-09	-1.98324	2.24462e-08	-1.13622e-09	-1.76814
135101289	chr6:135101289:G:A	2.41208e-85	-1.13622e-09	-1.88821	1.86373e-08	-1.13622e-09	-1.9541
135101578	chr6:135101578:C:T	8.49987e-85	-0.62865	-1.39409e-09	9.12141e-09	-2.66863	-1.39409e-09
135102071	chr6:135102071:T:C	2.10061e-14	151.025	10.4318	1.7182e-07	-2.35072	2.61791
135102274	chr6:135102274:G:A	1.34093e-72	28.6474	-1.18915	2.07844e-08	0.065732	-1.91079
135103080	chr6:135103080:T:TC	1.74377e-83	2.39252	-1.39409e-09	8.80121e-09	-2.70437	-1.39409e-09
135103969	chr6:135103969:G:GTA	1.66688e-84	-1.13622e-09	0.0448392	1.96632e-07	-1.13622e-09	0.402073
135104618	chr6:135104618:G:A	2.52851e-83	-1.13622e-09	2.7641	1.88055e-08	-1.13622e-09	-1.94511
135104698	chr6:135104698:C:G	1.71517e-84	-1.13622e-09	0.0733949	2.02627e-07	-1.13622e-09	0.43211
135104880	chr6:135104880:T:C	1.91111e-83	-1.13622e-09	2.48415	1.96106e-08	-1.13622e-09	-1.90319
135105314	chr6:135105314:A:G	3.38557e-85	-1.13622e-09	-1.54918	3.88944e-08	-1.13622e-09	-1.21841
135105420	chr6:135105420:A:T	7.89683e-16	151.269	6.9074	1.02121e-08	-2.49097	-0.0647224
135105435	chr6:135105435:A:G	1.24499e-06	156.066	23.2884	9.24738e-06	-2.60712	6.85996
135105459	chr6:135105459:G:A	3.2447e-85	-1.13622e-09	-1.59168	3.68436e-08	-1.13622e-09	-1.27258
135105475	chr6:135105475:A:G	2.48813e-85	-1.13622e-09	-1.85717	1.92004e-08	-1.13622e-09	-1.92433
135105758	chr6:135105758:A:G	3.60675e-85	-1.13622e-09	-1.48589	3.7455e-08	-1.13622e-09	-1.25612
135106021	chr6:135106021:T:C	0.019339	158.87	30.1353	5.71658e-05	-2.54679	8.62124
135106281	chr6:135106281:G:A	2.88511e-85	-1.13622e-09	-1.70914	2.5601e-08	-1.13622e-09	-1.63663
135106679	chr6:135106679:G:A	0.00108155	156.715	29.4066	3.32719e-05	-2.63689	8.1701
135106711	chr6:135106711:T:G	3.59021e-85	-1.13622e-09	-1.49049	3.42053e-08	-1.13622e-09	-1.34688
135107171	chr6:135107171:G:C	2.16372e-85	-1.13622e-09	-1.99687	1.86555e-08	-1.13622e-09	-1.95312
135107536	chr6:135107536:A:G	1.88329e-83	-1.13622e-09	2.46949	1.96355e-08	-1.13622e-09	-1.90192
135108084	chr6:135108084:G:T	2.22001e-85	-1.13622e-09	-1.97119	2.50436e-08	-1.13622e-09	-1.65864
135108095	chr6:135108095:T:C	2.69752e-86	-2.33894	-1.74002	2.37619e-09	-2.70901	-1.30475
135108228	chr6:135108228:G:T	2.1493e-85	-1.13622e-09	-2.00356	1.80908e-08	-1.13622e-09	-1.98386
135108315	chr6:135108315:C:T	1.52159e-83	2.25623	-1.39409e-09	9.11514e-08	-0.366738	-1.39409e-09
135108328	chr6:135108328:G:A	4.81703e-85	-1.13622e-09	-1.19654	2.38794e-08	-1.13622e-09	-1.70624
135108543	chr6:135108543:G:A	2.42462e-85	-1.13622e-09	-1.88303	2.16394e-08	-1.13622e-09	-1.80474
135108955	chr6:135108955:G:A	3.03651e-73	22.9441	3.02895	3.05661e-09	-2.70762	-1.05433
135109161	chr6:135109161:T:C	2.71781e-85	-1.13622e-09	-1.76888	4.33078e-08	-1.13622e-09	-1.11093
135109992	chr6:135109992:C:T	1.41799e-84	-0.116879	-1.39409e-09	9.62304e-09	-2.6151	-1.39409e-09
135110180	chr6:135110180:T:C	1.05729e-24	132.606	5.13837	8.06659e-09	-2.33896	-0.452569
135110198	chr6:135110198:T:A	2.40986e-85	-1.13622e-09	-1.88913	2.1808e-08	-1.13622e-09	-1.79698
135110257	chr6:135110257:G:T	2.58114e-85	-1.13622e-09	-1.82047	1.97591e-08	-1.13622e-09	-1.89565
135110614	chr6:135110614:T:G	2.93225e-84	-1.13622e-09	0.609654	3.07632e-07	-1.13622e-09	0.849644
135110867	chr6:135110867:C:T	2.19986e-86	-2.29865	-1.98425	1.57056e-09	-2.70889	-1.71894
135110923	chr6:135110923:A:G	1.05811e-72	26.2285	0.99291	2.9977e-08	-0.57808	-0.900749
135110929	chr6:135110929:C:T	2.14842e-85	-1.13622e-09	-2.00397	1.74652e-08	-1.13622e-09	-2.01905
135111414	chr6:135111414:T:C	4.49428e-19	134.05	16.655	4.59208e-07	-2.07771	3.32795
135111420	chr6:135111420:A:G	2.15562e-85	-1.13622e-09	-2.00062	1.87875e-08	-1.13622e-09	-1.94607
135111745	chr6:135111745:T:C	4.57915e-77	17.0286	0.144942	4.24518e-09	-2.03704	-1.39643
135112045	chr6:135112045:A:G	2.77429e-84	-1.13622e-09	0.554278	3.05001e-07	-1.13622e-09	0.841057
135112224	chr6:135112224:C:T	2.45372e-85	-1.13622e-09	-1.87109	2.23669e-08	-1.13622e-09	-1.77168
135112266	chr6:135112266:C:T	3.64281e-73	25.3023	0.852766	2.32668e-08	-0.662224	-1.07001
135112267	chr6:135112267:G:A	2.11653e-85	-1.13622e-09	-2.01892	1.77703e-08	-1.13622e-09	-2.00173
135112460	chr6:135112460:C:T	3.46863e-85	-1.13622e-09	-1.52494	3.58116e-08	-1.13622e-09	-1.30099
135112860	chr6:135112860:GATAA:G	3.1884e-85	-1.13622e-09	-1.60918	2.36674e-08	-1.13622e-09	-1.71516
135113471	chr6:135113471:C:A	4.80615e-85	-1.13622e-09	-1.1988	1.78758e-08	-1.13622e-09	-1.99581
135113644	chr6:135113644:C:T	4.60829e-85	-1.13622e-09	-1.24084	2.64846e-08	-1.13622e-09	-1.6027
135113880	chr6:135113880:A:T	2.47312e-85	-1.13622e-09	-1.86322	1.83715e-08	-1.13622e-09	-1.96846
135114033	chr6:135114033:G:A	4.74382e-73	25.5609	0.858232	2.53516e-08	-0.582775	-1.06364
135114086	chr6:135114086:A:T	2.70944e-85	-1.13622e-09	-1.77196	2.49736e-08	-1.13622e-09	-1.66144
135114363	chr6:135114363:T:C	2.10725e-28	113.558	15.6664	2.20239e-07	-2.54453	3.05998
135115196	chr6:135115196:A:G	3.57224e-85	-1.13622e-09	-1.49551	4.14137e-08	-1.13622e-09	-1.15565
135115563	chr6:135115563:G:A	2.20853e-85	-1.13622e-09	-1.97637	1.75338e-08	-1.13622e-09	-2.01513
135115968	chr6:135115968:G:T	1.09965e-81	8.55177	-2.01514	1.41252e-08	-0.250597	-1.9807
135116248	chr6:135116248:T:C	1.15488e-73	25.5199	-0.513541	1.40579e-08	-0.845484	-1.39059
135116447	chr6:135116447:G:A	5.37501e-85	-1.13622e-09	-1.08694	1.83162e-08	-1.13622e-09	-1.97147
135116652	chr6:135116652:G:A	2.02979e-84	2.20299	-1.96117	1.42979e-09	-2.50348	-2.01825
135117271	chr6:135117271:G:A	2.68121e-85	-1.13622e-09	-1.78243	2.46369e-08	-1.13622e-09	-1.67502
135117485	chr6:135117485:A:G	1.77962e-72	24.2209	3.52043	3.53456e-09	-2.70273	-0.913944
135117913	chr6:135117913:A:C	1.82892e-86	-2.45326	-2.01431	1.26588e-09	-2.70651	-1.93699
135118125	chr6:135118125:A:G	7.21905e-78	15.5176	-0.191441	3.68954e-09	-2.03536	-1.5384
135118137	chr6:135118137:T:C	4.77243e-85	-1.13622e-09	-1.20584	2.69035e-08	-1.13622e-09	-1.587
135118278	chr6:135118278:C:T	2.12011e-85	-1.13622e-09	-2.01723	2.02886e-08	-1.13622e-09	-1.8692
135118582	chr6:135118582:C:T	2.28136e-85	-1.13622e-09	-1.94393	1.97744e-08	-1.13622e-09	-1.89487
135118594	chr6:135118594:C:T	3.12061e-85	-1.13622e-09	-1.63067	3.31855e-08	-1.13622e-09	-1.37715
135119134	chr6:135119134:C:T	6.56771e-85	-1.13622e-09	-0.886535	4.00142e-08	-1.13622e-09	-1.19003
135119519	chr6:135119519:A:G	4.79035e-71	28.2879	2.74623	8.126e-08	0.00849662	-0.490103
135120027	chr6:135120027:T:C	3.45904e-71	27.698	3.01051	7.26759e-08	-0.142089	-0.451161
135120107	chr6:135120107:C:T	1.98601e-71	28.1735	1.98007	4.59876e-08	-0.0145741	-1.03631
135120260	chr6:135120260:C:T	2.37448e-85	-1.13622e-09	-1.90392	2.13039e-08	-1.13622e-09	-1.82037
135120510	chr6:135120510:G:A	2.62105e-85	-1.13622e-09	-1.80513	1.97047e-08	-1.13622e-09	-1.8984
135120610	chr6:135120610:C:T	1.88753e-79	11.6821	-1.39409e-09	1.03992e-08	-2.53753	-1.39409e-09
135120981	chr6:135120981:G:A	3.27019e-85	-1.13622e-09	-1.58385	3.09091e-08	-1.13622e-09	-1.44821
135121266	chr6:135121266:G:A	2.62781e-85	-1.13622e-09	-1.80255	2.34741e-08	-1.13622e-09	-1.72336
135121387	chr6:135121387:T:C	7.45946e-72	27.2792	1.89521	2.97043e-08	-0.301758	-1.18621
135122006	chr6:135122006:G:A	1.1393e-71	27.5833	2.01461	3.44227e-08	-0.210471	-1.13007
135122037	chr6:135122037:A:C	5.05546e-84	-1.13622e-09	1.15435	5.32238e-07	-1.13622e-09	1.39783
135122074	chr6:135122074:A:G	1.08219e-71	27.6562	1.89024	3.31546e-08	-0.188433	-1.18965
135122466	chr6:135122466:C:T	8.10294e-84	-1.13622e-09	1.62611	1.60311e-07	-1.13622e-09	0.197854
135122705	chr6:135122705:G:C	9.53965e-84	-1.13622e-09	1.78934	1.841e-07	-1.13622e-09	0.336218
135122793	chr6:135122793:T:C	4.52213e-84	-1.13622e-09	1.04287	1.04278e-07	-1.13622e-09	-0.232195
135122871	chr6:135122871:G:A	5.81908e-75	23.569	-1.55074	6.32284e-09	-1.01621	-2.01888
135123011	chr6:135123011:G:A	1.01218e-83	-1.13622e-09	1.84858	1.93391e-07	-1.13622e-09	0.385453
135123354	chr6:135123354:T:G	1.09842e-81	6.53552	-1.39409e-09	1.94031e-07	0.388759	-1.39409e-09
135123754	chr6:135123754:T:C	3.71686e-85	-1.13622e-09	-1.45582	4.33435e-08	-1.13622e-09	-1.1101
135123767	chr6:135123767:G:A	3.50011e-85	-1.13622e-09	-1.51591	3.98371e-08	-1.13622e-09	-1.19446
135124041	chr6:135124041:A:C	1.07981e-74	24.2336	-1.59707	8.06856e-09	-0.773826	-2.01746
135124310	chr6:135124310:C:T	1.15662e-71	27.5997	2.01333	3.37494e-08	-0.222729	-1.13757
135124319	chr6:135124319:G:A	3.11158e-85	-1.13622e-09	-1.63357	3.25828e-08	-1.13622e-09	-1.39547
135124569	chr6:135124569:A:C	2.12096e-85	-1.13622e-09	-2.01683	1.83632e-08	-1.13622e-09	-1.96891
135124570	chr6:135124570:A:G	2.3886e-85	-1.13622e-09	-1.89799	2.24532e-08	-1.13622e-09	-1.76782
135124676	chr6:135124676:T:A	7.46131e-76	21.8074	-1.84311	4.30463e-09	-1.47678	-1.94278
135125331	chr6:135125331:A:G	9.5101e-84	-1.13622e-09	1.78624	1.83373e-07	-1.13622e-09	0.332264
135125703	chr6:135125703:C:T	3.80598e-83	4.59149	-1.41845	5.07861e-09	-1.36153	-1.89269
135125715	chr6:135125715:A:G	2.12233e-85	-1.13622e-09	-2.01619	1.86788e-08	-1.13622e-09	-1.95187
135126231	chr6:135126231:A:C	3.88623e-83	3.19391	-1.39409e-09	9.99716e-08	-0.274373	-1.39409e-09
135126422	chr6:135126422:G:A	2.20558e-85	-1.13622e-09	-1.97771	1.74955e-08	-1.13622e-09	-2.01732
135126635	chr6:135126635:T:C	3.12762e-75	23.4149	-2.01747	1.28108e-08	-0.734379	-1.59459
135126682	chr6:135126682:T:C	5.36439e-72	28.2571	0.587579	3.04039e-08	0.173733	-1.63842
135126941	chr6:135126941:C:G	2.79114e-85	-1.13622e-09	-1.74225	2.49211e-08	-1.13622e-09	-1.66355
135127146	chr6:135127146:C:A	4.89362e-85	-1.13622e-09	-1.18077	4.20886e-08	-1.13622e-09	-1.13948
135127505	chr6:135127505:T:C	6.04931e-75	23.9505	-1.89343	8.40845e-09	-0.794407	-1.95562
135127738	chr6:135127738:C:A	2.116e-85	-1.13622e-09	-2.01917	1.78783e-08	-1.13622e-09	-1.99567
135127925	chr6:135127925:A:G	2.78812e-85	-1.13622e-09	-1.74333	2.48929e-08	-1.13622e-09	-1.66468
135127935	chr6:135127935:T:C	2.79163e-85	-1.13622e-09	-1.74207	2.49291e-08	-1.13622e-09	-1.66322
135127936	chr6:135127936:G:A	2.78845e-85	-1.13622e-09	-1.74322	2.48959e-08	-1.13622e-09	-1.66456
135128068	chr6:135128068:G:A	3.24194e-85	-1.13622e-09	-1.59253	2.91881e-08	-1.13622e-09	-1.5055
135128074	chr6:135128074:G:A	2.18368e-85	-1.13622e-09	-1.98769	1.98972e-08	-1.13622e-09	-1.88868
135128177	chr6:135128177:C:T	8.21941e-75	24.3738	-2.01011	1.28075e-08	-0.559821	-1.76941
135128237	chr6:135128237:T:C	2.91725e-85	-1.13622e-09	-1.69806	2.58945e-08	-1.13622e-09	-1.62523
135128388	chr6:135128388:T:G	2.63804e-85	-1.13622e-09	-1.79867	2.33695e-08	-1.13622e-09	-1.72783
135128485	chr6:135128485:A:G	2.16179e-85	-1.13622e-09	-1.99777	2.08768e-08	-1.13622e-09	-1.84062
135129348	chr6:135129348:G:T	7.61471e-86	-1.04347	-1.99774	2.01151e-09	-2.27541	-1.90496
135129539	chr6:135129539:G:C	2.78823e-85	-1.13622e-09	-1.74329	2.48943e-08	-1.13622e-09	-1.66462
135129617	chr6:135129617:T:C	8.27764e-76	21.4672	-1.39906	1.40844e-08	-0.590404	-1.64379
135130059	chr6:135130059:A:G	6.5656e-83	4.80788	-1.08956	3.51916e-09	-1.97101	-1.65003
135130279	chr6:135130279:T:G	2.20263e-85	-1.13622e-09	-1.97905	2.20829e-08	-1.13622e-09	-1.78446
135130426	chr6:135130426:T:A	7.33173e-43	85.9242	10.0079	1.70806e-08	-2.43915	0.397836
135130442	chr6:135130442:C:T	8.31389e-76	21.3771	-1.30456	2.33368e-08	-0.215778	-1.51345
135130512	chr6:135130512:G:A	2.14229e-85	-1.13622e-09	-2.00683	1.83814e-08	-1.13622e-09	-1.96792
135130681	chr6:135130681:A:G	5.53288e-85	-1.13622e-09	-1.05799	2.53597e-08	-1.13622e-09	-1.6461
135131078	chr6:135131078:T:A	6.12384e-74	24.0946	0.27731	8.1088e-08	0.335884	-0.819608
135131614	chr6:135131614:T:C	2.60507e-85	-1.13622e-09	-1.81124	1.94393e-08	-1.13622e-09	-1.91197
135131738	chr6:135131738:A:G	4.54699e-85	-1.13622e-09	-1.25424	2.17417e-08	-1.13622e-09	-1.80003
135131754	chr6:135131754:T:C	4.37172e-74	23.6046	0.430261	8.50956e-08	0.274776	-0.710259
135132448	chr6:135132448:T:C	6.7434e-85	-1.13622e-09	-0.860137	6.94668e-08	-1.13622e-09	-0.63841
135132570	chr6:135132570:C:A	8.62238e-85	-1.13622e-09	-0.61434	5.66947e-08	-1.13622e-09	-0.841578
135132889	chr6:135132889:C:A	5.77503e-75	22.3559	-0.345238	3.63732e-08	-0.0628192	-1.22261
135133247	chr6:135133247:C:T	1.2336e-75	21.4535	-0.986398	3.89638e-08	0.00311633	-1.21974
135133355	chr6:135133355:C:T	1.17986e-85	-0.7663	-1.83701	1.60558e-09	-2.39035	-2.01543
135133564	chr6:135133564:G:C	4.98802e-85	-1.13622e-09	-1.16166	2.40447e-08	-1.13622e-09	-1.69935
135133890	chr6:135133890:T:C	1.42279e-85	-2.41608	-1.39409e-09	2.69754e-08	-1.58434	-1.39409e-09
135134191	chr6:135134191:A:G	7.49197e-76	21.0737	-1.10535	2.82461e-08	-0.111454	-1.42685
135134559	chr6:135134559:G:T	2.61942e-85	-1.13622e-09	-1.80575	2.15125e-08	-1.13622e-09	-1.81062
135134563	chr6:135134563:C:T	3.14753e-85	-1.13622e-09	-1.62208	2.18389e-08	-1.13622e-09	-1.79557
135135114	chr6:135135114:C:T	3.91161e-85	-1.13622e-09	-1.40475	4.17266e-08	-1.13622e-09	-1.14812
135135154	chr6:135135154:G:A	4.60625e-85	-1.13622e-09	-1.24129	2.29405e-08	-1.13622e-09	-1.74635
135135570	chr6:135135570:G:A	2.62528e-85	-1.13622e-09	-1.80351	2.15579e-08	-1.13622e-09	-1.80851
135135620	chr6:135135620:A:G	7.09044e-75	22.6906	-0.474655	4.20212e-08	0.115329	-1.25641
135136403	chr6:135136403:A:G	1.96461e-83	4.0127	-1.50094	3.02496e-09	-1.86624	-1.90612
135136579	chr6:135136579:T:C	1.068e-85	-2.70291	-1.39409e-09	1.81459e-08	-1.98081	-1.39409e-09
135136623	chr6:135136623:T:C	9.37306e-85	-1.13622e-09	-0.530861	5.09586e-08	-1.13622e-09	-0.948247
135137285	chr6:135137285:A:G	2.10909e-76	20.5875	-1.88668	2.01918e-08	-0.361795	-1.51219
135137457	chr6:135137457:C:A	8.72255e-77	19.5311	-1.71323	1.39071e-08	-0.856321	-1.39054
135137642	chr6:135137642:AC:A	3.14929e-85	-1.13622e-09	-1.62152	1.92475e-08	-1.13622e-09	-1.92188
135137768	chr6:135137768:C:T	2.32345e-85	-1.13622e-09	-1.92565	1.81947e-08	-1.13622e-09	-1.97813
135138053	chr6:135138053:CT:C	1.23162e-83	3.93822	-1.89342	2.88317e-09	-1.9442	-1.87617
135138345	chr6:135138345:A:C	5.58865e-84	-1.13622e-09	1.25462	1.0211e-07	-1.13622e-09	-0.253208
135138411	chr6:135138411:T:C	3.06858e-85	-1.13622e-09	-1.64749	3.1102e-08	-1.13622e-09	-1.44199
135138487	chr6:135138487:C:G	2.36482e-85	-1.13622e-09	-1.908	2.0214e-08	-1.13622e-09	-1.87288
135138901	chr6:135138901:T:C	2.44784e-85	-1.13622e-09	-1.87349	2.10367e-08	-1.13622e-09	-1.83299
135138918	chr6:135138918:G:A	2.27513e-85	-1.13622e-09	-1.94667	1.94192e-08	-1.13622e-09	-1.913
135138964	chr6:135138964:G:T	4.93938e-84	-1.13622e-09	1.13112	9.31875e-08	-1.13622e-09	-0.344645
135139178	chr6:135139178:A:G	3.05936e-85	-1.13622e-09	-1.6505	3.10063e-08	-1.13622e-09	-1.44507
135139235	chr6:135139235:C:T	5.79136e-85	-1.13622e-09	-1.01233	1.84506e-08	-1.13622e-09	-1.96416
135139269	chr6:135139269:T:C	3.07162e-85	-1.13622e-09	-1.6465	3.11669e-08	-1.13622e-09	-1.4399
135139397	chr6:135139397:G:A	3.09083e-85	-1.13622e-09	-1.64026	3.13853e-08	-1.13622e-09	-1.43292
135139541	chr6:135139541:A:G	2.16815e-85	-1.13622e-09	-1.99483	2.10674e-08	-1.13622e-09	-1.83153
135139600	chr6:135139600:T:G	6.57863e-85	-1.48226	0.597386	6.80191e-09	-2.63588	-0.326173
135139861	chr6:135139861:A:G	1.65469e-83	4.16217	-1.82209	3.37387e-09	-2.14738	-1.51582
135139944	chr6:135139944:A:G	4.44731e-85	-1.13622e-09	-1.2764	1.75543e-08	-1.13622e-09	-2.01396
135139996	chr6:135139996:C:T	6.80352e-76	20.5513	-0.679293	1.88044e-08	-0.533002	-1.41216
135139998	chr6:135139998:G:A	4.87249e-83	3.87782	-0.457744	6.12607e-09	-2.08237	-0.984333
135140108	chr6:135140108:C:G	2.12399e-85	-1.13622e-09	-2.0154	1.80038e-08	-1.13622e-09	-1.98868
135140276	chr6:135140276:G:A	2.43112e-85	-1.13622e-09	-1.88035	2.05277e-08	-1.13622e-09	-1.85748
135140799	chr6:135140799:A:G	1.19516e-75	20.5797	-0.144277	2.71085e-08	-0.527908	-1.0515
135141324	chr6:135141324:C:T	2.48062e-85	-1.13622e-09	-1.86019	1.79855e-08	-1.13622e-09	-1.98969
135141542	chr6:135141542:A:G	1.17969e-84	1.54279	-1.84366	2.58489e-09	-2.12704	-1.80254
135141551	chr6:135141551:G:A	2.13749e-85	-1.13622e-09	-2.00907	1.82636e-08	-1.13622e-09	-1.97435
135141706	chr6:135141706:C:T	2.28681e-85	-1.13622e-09	-1.94154	2.00627e-08	-1.13622e-09	-1.8804
135141937	chr6:135141937:T:C	2.25966e-85	-1.13622e-09	-1.95348	1.92678e-08	-1.13622e-09	-1.92083
135142189	chr6:135142189:T:C	4.23483e-85	-1.13622e-09	-1.32536	2.50659e-08	-1.13622e-09	-1.65775
135142195	chr6:135142195:G:A	5.01345e-76	19.784	-0.217348	2.02565e-08	-0.748271	-1.12251
135142207	chr6:135142207:C:T	4.96348e-85	-1.13622e-09	-1.16659	5.06183e-08	-1.13622e-09	-0.954946
135142415	chr6:135142415:G:A	2.22865e-85	-1.13622e-09	-1.9673	1.89421e-08	-1.13622e-09	-1.93787
135142459	chr6:135142459:G:A	1.61158e-85	-2.29148	-1.39409e-09	9.20522e-09	-2.65949	-1.39409e-09
135142541	chr6:135142541:T:C	1.13724e-83	-1.13622e-09	1.96507	2.17546e-07	-1.13622e-09	0.50315
135142766	chr6:135142766:G:A	2.44763e-85	-1.13622e-09	-1.87358	2.07532e-08	-1.13622e-09	-1.84656
135142809	chr6:135142809:C:T	8.64104e-76	20.4633	-0.352201	2.19393e-08	-0.558424	-1.23256
135142859	chr6:135142859:G:T	1.04872e-83	-1.13622e-09	1.88404	2.03302e-07	-1.13622e-09	0.435435
135142945	chr6:135142945:T:A	6.39608e-85	-1.13622e-09	-0.913016	6.72033e-08	-1.13622e-09	-0.671537
135144000	chr6:135144000:G:T	1.04373e-83	-1.13622e-09	1.87927	1.8501e-07	-1.13622e-09	0.34115
135144130	chr6:135144130:G:T	1.13136e-83	-1.13622e-09	1.95989	2.15956e-07	-1.13622e-09	0.495817
135144336	chr6:135144336:T:C	5.51688e-54	64.5647	5.75459	1.07708e-07	-2.39207	2.19223
135144413	chr6:135144413:A:C	6.12503e-76	20.2066	-0.439622	1.90181e-08	-0.641662	-1.2922
135144482	chr6:135144482:G:T	1.36591e-83	-1.13622e-09	2.14829	2.50186e-07	-1.13622e-09	0.642946
135146050	chr6:135146050:C:T	1.57581e-59	59.25	-1.69671	1.66604e-09	-2.37586	-1.99295
135146383	chr6:135146383:T:A	4.45664e-54	64.6351	5.47071	1.34086e-07	-2.39312	2.41235
135146587	chr6:135146587:T:A	1.65174e-84	1.83034	-1.79462	2.6449e-09	-2.21029	-1.69634
135146658	chr6:135146658:G:C	2.13392e-85	-1.13622e-09	-2.01074	3.30005e-08	-1.13622e-09	-1.38274
135146779	chr6:135146779:C:G	2.24409e-85	-1.13622e-09	-1.9604	1.77072e-08	-1.13622e-09	-2.00529
135147166	chr6:135147166:G:T	2.15327e-85	-1.13622e-09	-2.00171	1.74474e-08	-1.13622e-09	-2.02007
135147172	chr6:135147172:C:T	1.08185e-55	61.6401	4.74738	6.37989e-08	-2.56349	1.83997
135147742	chr6:135147742:C:T	2.13534e-85	-1.13622e-09	-2.01007	5.89826e-08	-1.13622e-09	-0.802017
135147781	chr6:135147781:C:T	2.14441e-85	-1.13622e-09	-2.00584	1.74591e-08	-1.13622e-09	-2.0194
135147923	chr6:135147923:A:T	1.12377e-85	-2.65201	-1.39409e-09	1.16334e-08	-2.42538	-1.39409e-09
135148137	chr6:135148137:C:A	2.14039e-85	-1.13622e-09	-2.00771	1.83181e-08	-1.13622e-09	-1.97137
135148614	chr6:135148614:C:T	3.04914e-76	19.9581	-0.888629	1.56005e-08	-0.700301	-1.43166
135148746	chr6:135148746:AT:A	7.59638e-84	-1.13622e-09	1.56156	4.54095e-07	-1.13622e-09	1.23905
135149562	chr6:135149562:G:A	2.11827e-85	-1.13622e-09	-2.0181	1.80693e-08	-1.13622e-09	-1.98504
135149689	chr6:135149689:A:G	6.90419e-84	-1.13622e-09	1.46601	1.57796e-07	-1.13622e-09	0.182042
135149698	chr6:135149698:C:G	2.23498e-85	-1.96447	-1.39409e-09	9.36521e-09	-2.64226	-1.39409e-09
135149876	chr6:135149876:T:C	2.13009e-85	-1.13622e-09	-2.01254	5.69578e-08	-1.13622e-09	-0.836949
135150063	chr6:135150063:A:T	8.49385e-85	-1.13622e-09	-0.629359	5.57915e-08	-1.13622e-09	-0.857637
135150351	chr6:135150351:T:C	2.419e-85	-1.13622e-09	-1.88535	2.20155e-08	-1.13622e-09	-1.78751
135150426	chr6:135150426:C:T	2.34515e-85	-1.13622e-09	-1.91635	9.26457e-08	-1.13622e-09	-0.350477
135150464	chr6:135150464:A:G	8.67333e-84	-1.13622e-09	1.69414	2.00304e-07	-1.13622e-09	0.420576
135150478	chr6:135150478:T:C	2.56662e-76	20.0933	-1.19618	1.33274e-08	-0.617306	-1.67213
135151364	chr6:135151364:A:G	3.61673e-56	61.3154	3.97648	5.36976e-08	-2.52042	1.62452
135151529	chr6:135151529:T:C	2.25381e-85	-1.13622e-09	-1.95608	1.79296e-08	-1.13622e-09	-1.99281
135151642	chr6:135151642:A:G	4.98978e-85	-1.16131	-1.39409e-09	1.0141e-08	-2.56267	-1.39409e-09
135152623	chr6:135152623:G:T	2.34542e-85	-1.13622e-09	-1.91623	1.99989e-08	-1.13622e-09	-1.88358
135152739	chr6:135152739:C:T	6.56535e-84	-1.13622e-09	1.41569	1.5974e-07	-1.13622e-09	0.194291
135152760	chr6:135152760:T:C	6.61215e-84	-1.13622e-09	1.42279	1.60802e-07	-1.13622e-09	0.200917
135152789	chr6:135152789:T:A	7.39098e-82	4.19826	1.94106	1.16147e-08	-1.94129	-0.485701
135152904	chr6:135152904:T:G	2.34408e-85	-1.13622e-09	-1.91681	1.99796e-08	-1.13622e-09	-1.88455
135153138	chr6:135153138:A:G	1.63084e-60	56.8958	-1.61075	1.49732e-09	-2.50755	-1.96803
135153496	chr6:135153496:T:C	2.25235e-76	19.8997	-1.13312	1.30972e-08	-0.678068	-1.62879
135153702	chr6:135153702:C:T	2.31308e-85	-1.13622e-09	-1.93012	2.00005e-08	-1.13622e-09	-1.8835
135154684	chr6:135154684:A:G	2.14126e-85	-1.13622e-09	-2.0073	5.98136e-08	-1.13622e-09	-0.788026
135154735	chr6:135154735:G:A	2.41683e-85	-1.13622e-09	-1.88624	1.84099e-08	-1.13622e-09	-1.96637
135154983	chr6:135154983:A:C	4.4626e-56	61.7677	3.73433	4.53413e-08	-2.49478	1.42974
135155248	chr6:135155248:C:G	2.60086e-85	-1.81286	-1.39409e-09	9.75324e-09	-2.60166	-1.39409e-09
135155302	chr6:135155302:A:T	2.06948e-76	19.7827	-1.10085	1.2954e-08	-0.710182	-1.60767
135155413	chr6:135155413:G:A	3.30878e-56	61.5122	3.69067	4.30325e-08	-2.50855	1.39124
135155461	chr6:135155461:A:C	2.39259e-85	-1.13622e-09	-1.89633	2.23255e-08	-1.13622e-09	-1.77353
135155622	chr6:135155622:G:A	6.01307e-84	-1.13622e-09	1.32782	1.63101e-07	-1.13622e-09	0.215108
135155656	chr6:135155656:T:C	1.34098e-85	-2.4753	-1.39409e-09	2.39298e-08	-1.70413	-1.39409e-09
135155768	chr6:135155768:G:A	4.30934e-85	-1.13622e-09	-1.30792	4.35481e-08	-1.13622e-09	-1.10539
135156117	chr6:135156117:G:A	8.85908e-85	-1.13622e-09	-0.587258	5.7925e-08	-1.13622e-09	-0.82011
135156130	chr6:135156130:C:T	6.9398e-82	4.24518	1.83115	1.12863e-08	-1.90974	-0.545928
135156199	chr6:135156199:A:G	9.81515e-85	1.53301	-2.01778	2.23677e-09	-2.09594	-1.97829
135156378	chr6:135156378:G:A	2.18258e-85	-1.13622e-09	-1.98819	1.89218e-08	-1.13622e-09	-1.93895
135156388	chr6:135156388:G:A	2.15484e-85	-1.13622e-09	-2.00098	6.3108e-08	-1.13622e-09	-0.734413
135156768	chr6:135156768:T:C	2.3628e-85	-1.13622e-09	-1.90885	1.82465e-08	-1.13622e-09	-1.97528
135156849	chr6:135156849:T:A	1.75289e-59	59.4095	-1.74976	1.70457e-09	-2.44049	-1.90546
135157099	chr6:135157099:A:T	2.13121e-85	-1.13622e-09	-2.01201	1.7929e-08	-1.13622e-09	-1.99284
135158266	chr6:135158266:C:T	2.4428e-85	-1.13622e-09	-1.87556	1.81296e-08	-1.13622e-09	-1.98171
135158276	chr6:135158276:C:T	2.83217e-85	-1.13622e-09	-1.72766	2.43109e-08	-1.13622e-09	-1.68833
135158277	chr6:135158277:A:G	9.94278e-85	1.49251	-1.96436	2.62376e-09	-2.12764	-1.78701
135158292	chr6:135158292:C:T	2.18119e-85	-1.13622e-09	-1.98883	1.8869e-08	-1.13622e-09	-1.94174
135158338	chr6:135158338:G:A	2.11408e-85	-1.13622e-09	-2.02008	1.75404e-08	-1.13622e-09	-2.01475
135158413	chr6:135158413:A:G	1.23422e-83	3.94219	-1.89528	2.05639e-09	-2.14493	-2.01337
135158423	chr6:135158423:A:C	2.22246e-84	-1.13622e-09	0.332498	2.32745e-07	-1.13622e-09	0.570684
135158539	chr6:135158539:C:T	1.49675e-84	1.25582	-1.31864	5.37075e-09	-2.21552	-0.982768
135158802	chr6:135158802:G:A	2.61388e-85	-1.13622e-09	-1.80786	2.15344e-08	-1.13622e-09	-1.80961
135158869	chr6:135158869:T:C	2.30717e-85	-1.13622e-09	-1.93268	1.9063e-08	-1.13622e-09	-1.93151
135158916	chr6:135158916:T:C	8.0757e-57	62.837	0.955502	4.51155e-09	-2.26766	-1.10496
135158954	chr6:135158954:C:T	3.57793e-85	-1.13622e-09	-1.49392	4.18313e-08	-1.13622e-09	-1.14561
135159009	chr6:135159009:T:G	9.32413e-57	63.1842	0.752055	4.57537e-09	-2.15898	-1.19959
135159277	chr6:135159277:G:A	2.60575e-85	-1.13622e-09	-1.81098	2.40927e-08	-1.13622e-09	-1.69735
135159405	chr6:135159405:G:A	2.79422e-85	-1.13622e-09	-1.74115	2.40399e-08	-1.13622e-09	-1.69954
135159438	chr6:135159438:A:G	7.94244e-85	1.3048	-2.00128	1.98105e-09	-2.18576	-2.00987
135159565	chr6:135159565:A:G	7.44287e-84	-1.13622e-09	1.54114	7.67645e-07	-1.13622e-09	1.76407
135160261	chr6:135160261:C:T	2.12535e-85	-1.13622e-09	-2.01476	1.85447e-08	-1.13622e-09	-1.95908
135160317	chr6:135160317:A:G	3.00573e-85	-1.13622e-09	-1.66818	2.20797e-08	-1.13622e-09	-1.7846
135160332	chr6:135160332:C:T	3.41393e-85	-1.13622e-09	-1.54084	3.61553e-08	-1.13622e-09	-1.29143
135160550	chr6:135160550:C:T	2.53341e-85	-1.13622e-09	-1.83913	7.41332e-08	-1.13622e-09	-0.573396
135160747	chr6:135160747:T:A	1.18624e-55	65.7795	0.700143	5.42647e-09	-1.9226	-1.26537
135160813	chr6:135160813:A:T	3.44603e-85	-1.13622e-09	-1.53148	3.65769e-08	-1.13622e-09	-1.27984
135161232	chr6:135161232:T:C	2.3988e-85	-1.13622e-09	-1.89373	1.88401e-08	-1.13622e-09	-1.94327
135161428	chr6:135161428:C:T	5.26164e-84	3.21445	-2.02012	1.48443e-09	-2.46439	-2.01984
135161542	chr6:135161542:G:C	2.92925e-85	-1.13622e-09	-1.69396	2.80763e-08	-1.13622e-09	-1.54433
135161681	chr6:135161681:A:C	3.12244e-84	2.58258	-1.91008	1.68837e-09	-2.36258	-1.99291
135162431	chr6:135162431:C:A	2.30708e-85	-1.13622e-09	-1.93272	1.92889e-08	-1.13622e-09	-1.91973
135162604	chr6:135162604:C:A	6.67123e-84	3.44992	-2.01823	1.49355e-09	-2.47581	-2.00229
135162671	chr6:135162671:T:A	8.79226e-58	60.9909	0.584027	3.60027e-09	-2.3243	-1.27395
135162673	chr6:135162673:T:C	2.99925e-84	2.56257	-1.93033	1.65417e-09	-2.41177	-1.96418
135162734	chr6:135162734:A:G	3.03157e-85	-1.13622e-09	-1.65962	2.66933e-08	-1.13622e-09	-1.59485
135163079	chr6:135163079:A:G	2.1671e-85	-1.13622e-09	-1.99531	1.84507e-08	-1.13622e-09	-1.96416
135163414	chr6:135163414:C:G	2.1801e-85	-1.13622e-09	-1.98933	1.97098e-08	-1.13622e-09	-1.89814
135163460	chr6:135163460:G:A	2.48853e-85	-1.13622e-09	-1.85701	2.13696e-08	-1.13622e-09	-1.81729
135163571	chr6:135163571:C:T	1.64936e-83	2.33685	-1.39409e-09	5.92661e-08	-0.797221	-1.39409e-09
135163746	chr6:135163746:A:G	2.1677e-85	-1.13622e-09	-1.99503	1.84581e-08	-1.13622e-09	-1.96376
135163777	chr6:135163777:C:T	2.18142e-85	-1.13622e-09	-1.98872	1.8633e-08	-1.13622e-09	-1.95432
135163956	chr6:135163956:C:T	1.88657e-53	68.0023	3.54651	1.28296e-08	-1.89556	-0.431942
135164191	chr6:135164191:C:T	2.16927e-85	-1.13622e-09	-1.99431	1.93789e-08	-1.13622e-09	-1.91507
135164360	chr6:135164360:G:A	1.16356e-56	64.4477	-0.289992	2.58772e-09	-2.08923	-1.83926
135165003	chr6:135165003:G:A	3.73609e-83	3.15451	-1.39409e-09	2.30359e-07	0.560378	-1.39409e-09
135165148	chr6:135165148:GAGAAAAC:G	4.76234e-76	20.756	-1.24065	1.45973e-08	-0.254649	-1.94377
135165174	chr6:135165174:T:C	2.15757e-85	-1.13622e-09	-1.99972	1.82029e-08	-1.13622e-09	-1.97768
135165369	chr6:135165369:C:T	2.30284e-85	-1.13622e-09	-1.93456	1.81199e-08	-1.13622e-09	-1.98225
135165842	chr6:135165842:C:T	4.46864e-85	-1.13622e-09	-1.27162	4.05895e-08	-1.13622e-09	-1.17575
135166364	chr6:135166364:G:C	1.16825e-77	17.8218	-2.0143	9.61357e-09	-0.630917	-1.98517
135166430	chr6:135166430:T:C	9.35117e-85	-1.13622e-09	-0.5332	5.83274e-08	-1.13622e-09	-0.813187
135166476	chr6:135166476:A:G	1.36887e-64	46.9787	-1.07913	2.12406e-08	0.174923	-1.99827
135166661	chr6:135166661:T:A	6.13209e-81	6.12933	2.12584	1.26002e-08	-1.93506	-0.410484
135166945	chr6:135166945:G:A	2.55209e-64	47.1177	-0.595206	2.26005e-08	0.239513	-2.0008
135167076	chr6:135167076:G:A	5.04314e-85	-1.13622e-09	-1.15067	4.8052e-08	-1.13622e-09	-1.00698
135167159	chr6:135167159:C:T	2.14949e-85	-1.13622e-09	-2.00347	1.81379e-08	-1.13622e-09	-1.98126
135167324	chr6:135167324:AAAAG:A	6.93368e-84	-1.13622e-09	1.47028	1.7788e-07	-1.13622e-09	0.30185
135167358	chr6:135167358:T:C	1.98158e-76	18.6766	-0.0381406	1.65645e-08	-0.924038	-1.14796
135167547	chr6:135167547:G:A	2.73429e-85	-1.13622e-09	-1.76283	2.13036e-08	-1.13622e-09	-1.82038
135167868	chr6:135167868:T:C	2.11997e-85	-1.13622e-09	-2.0173	1.77343e-08	-1.13622e-09	-2.00376
135167931	chr6:135167931:T:C	1.20443e-76	18.1475	-0.00689129	1.45478e-08	-1.07655	-1.12527
135168044	chr6:135168044:G:T	5.76192e-84	1.28515	-1.39409e-09	4.65018e-08	-1.03977	-1.39409e-09
135168231	chr6:135168231:G:GTA	2.11301e-85	-2.02059	-1.39409e-09	8.77377e-09	-2.70749	-1.39409e-09
135168345	chr6:135168345:G:A	6.01912e-85	-1.13622e-09	-0.973759	3.14244e-08	-1.13622e-09	-1.43167
135169336	chr6:135169336:A:G	3.07576e-85	-1.13622e-09	-1.64515	2.8641e-08	-1.13622e-09	-1.52442
135169760	chr6:135169760:C:T	1.02389e-75	19.5183	0.762507	2.94914e-08	-0.721019	-0.77414
135169869	chr6:135169869:G:A	2.18086e-85	-1.13622e-09	-1.98898	1.74565e-08	-1.13622e-09	-2.01955
135170342	chr6:135170342:G:A	2.92931e-85	-1.13622e-09	-1.69393	2.07332e-08	-1.13622e-09	-1.84752
135170349	chr6:135170349:G:A	1.34055e-76	18.272	-0.0243379	1.49252e-08	-1.03961	-1.1366
135170389	chr6:135170389:G:C	2.1143e-85	-1.13622e-09	-2.01998	1.80689e-08	-1.13622e-09	-1.98507
135170431	chr6:135170431:G:T	2.12514e-85	-1.13622e-09	-2.01486	4.77519e-08	-1.13622e-09	-1.01324
135170734	chr6:135170734:G:T	1.21268e-78	15.545	-2.0028	4.95287e-09	-1.25932	-2.01997
135171396	chr6:135171396:C:T	1.72184e-84	1.9458	-1.86853	1.62934e-09	-2.70959	-1.6815
135171399	chr6:135171399:C:T	2.95998e-75	21.2402	0.102091	3.58866e-08	-0.312291	-0.986605
135172055	chr6:135172055:T:C	2.3235e-85	-1.13622e-09	-1.92563	1.84302e-08	-1.13622e-09	-1.96527
135172139	chr6:135172139:G:A	9.71357e-85	-1.13622e-09	-0.495177	6.04379e-08	-1.13622e-09	-0.777643
135172740	chr6:135172740:A:C	4.27874e-86	-2.14477	-1.47286	2.08508e-09	-2.70206	-1.44239
135172756	chr6:135172756:T:C	1.1006e-84	-1.13622e-09	-0.370259	6.76578e-08	-1.13622e-09	-0.664797
135173039	chr6:135173039:T:C	1.03833e-84	-1.13622e-09	-0.428501	1.24645e-07	-1.13622e-09	-0.0537929
135173737	chr6:135173737:T:C	3.21169e-83	5.01479	-2.01152	2.55782e-09	-1.92313	-2.01697
135173882	chr6:135173882:C:A	4.32788e-85	-1.30362	-1.39409e-09	2.67422e-08	-1.59302	-1.39409e-09
135174088	chr6:135174088:C:T	1.71429e-81	7.79886	-0.818225	8.22866e-09	-1.54468	-1.22695
135174277	chr6:135174277:A:G	1.20287e-84	-1.13622e-09	-0.281408	4.51938e-08	-1.13622e-09	-1.0683
135174294	chr6:135174294:A:G	2.26891e-85	-1.13622e-09	-1.9494	2.23952e-08	-1.13622e-09	-1.77041
135174436	chr6:135174436:T:C	7.50752e-83	5.8214	-1.96903	3.07161e-09	-1.76647	-1.99059
135174727	chr6:135174727:G:A	1.02435e-84	-1.13622e-09	-0.442056	6.34642e-08	-1.13622e-09	-0.728784
135174834	chr6:135174834:C:T	4.55621e-85	-1.13622e-09	-1.25221	1.57759e-07	-1.13622e-09	0.181812
135174836	chr6:135174836:G:A	1.24758e-84	-1.13622e-09	-0.244912	4.63915e-08	-1.13622e-09	-1.04214
135175329	chr6:135175329:AATT:A	4.57332e-85	-1.13622e-09	-1.24846	4.7855e-08	-1.13622e-09	-1.01108
135176299	chr6:135176299:A:G	6.84495e-86	-2.57205	-0.575726	2.96852e-08	-0.894281	-0.59433
135176321	chr6:135176321:A:G	1.02858e-84	-1.13622e-09	-0.437935	6.37386e-08	-1.13622e-09	-0.724469
135176948	chr6:135176948:C:T	5.16023e-84	1.17487	-1.39409e-09	5.52975e-08	-0.866531	-1.39409e-09
135177063	chr6:135177063:C:T	3.40842e-86	-2.05939	-1.78565	1.60697e-09	-2.7095	-1.69541
135177114	chr6:135177114:A:T	4.3534e-82	7.55239	-1.94238	4.70793e-09	-1.3294	-2.00061
135177595	chr6:135177595:G:C	5.32736e-82	7.75722	-1.94531	5.05706e-09	-1.25608	-2.00239
135177619	chr6:135177619:C:T	3.17874e-85	-1.13622e-09	-1.61222	2.26879e-08	-1.13622e-09	-1.75743
135178296	chr6:135178296:C:CA	3.61894e-85	-1.13622e-09	-1.48252	1.93452e-08	-1.13622e-09	-1.91682
135178322	chr6:135178322:T:A	2.90098e-86	-2.00707	-1.99917	1.18494e-09	-2.69044	-2.01913
135178351	chr6:135178351:CT:C	1.02201e-84	-1.13622e-09	-0.444344	6.33299e-08	-1.13622e-09	-0.730902
135178507	chr6:135178507:C:T	2.13065e-85	-2.01227	-1.39409e-09	1.16031e-08	-2.42798	-1.39409e-09
135178763	chr6:135178763:T:G	2.81339e-85	-1.13622e-09	-1.73431	2.44725e-08	-1.13622e-09	-1.68171
135179412	chr6:135179412:A:AG	1.19973e-84	-1.13622e-09	-0.284022	1.45336e-07	-1.13622e-09	0.0997891
135179445	chr6:135179445:T:C	2.6498e-85	-1.13622e-09	-1.79422	1.96566e-08	-1.13622e-09	-1.90085
135179635	chr6:135179635:G:C	1.63552e-72	29.661	-2.00411	7.61205e-09	-0.859011	-1.99052
135179791	chr6:135179791:C:G	3.29944e-85	-1.13622e-09	-1.57495	2.2704e-08	-1.13622e-09	-1.75672
135181120	chr6:135181120:G:A	2.43488e-85	-1.13622e-09	-1.8788	6.8102e-08	-1.13622e-09	-0.658252
135181703	chr6:135181703:T:G	2.72362e-85	-1.13622e-09	-1.76674	2.00616e-08	-1.13622e-09	-1.88045
135181728	chr6:135181728:A:G	2.46371e-85	-1.13622e-09	-1.86703	7.04524e-08	-1.13622e-09	-0.624322
135181852	chr6:135181852:C:T	8.63704e-85	-1.13622e-09	-0.612641	5.89743e-08	-1.13622e-09	-0.802158
135182493	chr6:135182493:G:A	2.12354e-85	-1.13622e-09	-2.01562	3.38919e-08	-1.13622e-09	-1.35608
135182625	chr6:135182625:C:A	2.43748e-85	-1.13622e-09	-1.87774	1.82842e-08	-1.13622e-09	-1.97322
135184617	chr6:135184617:G:A	7.7059e-85	-1.13622e-09	-0.726715	3.84949e-08	-1.13622e-09	-1.22873
135185296	chr6:135185296:C:T	1.47239e-84	-1.13622e-09	-0.0792293	5.20002e-08	-1.13622e-09	-0.928013
135185304	chr6:135185304:G:A	7.94985e-81	6.56185	1.95295	1.40288e-08	-1.74339	-0.494759
135186036	chr6:135186036:A:G	1.29819e-84	-1.13622e-09	-0.205148	1.23187e-07	-1.13622e-09	-0.0655564
135186066	chr6:135186066:A:C	2.54504e-85	-1.13622e-09	-1.83456	1.91001e-08	-1.13622e-09	-1.92956
135186236	chr6:135186236:G:T	2.39654e-85	-1.13622e-09	-1.89467	6.52553e-08	-1.13622e-09	-0.700953
135186256	chr6:135186256:T:C	2.73552e-74	25.5258	-1.95972	9.86984e-09	-0.608679	-1.9811
135186455	chr6:135186455:T:C	2.64686e-85	-1.13622e-09	-1.79533	2.31956e-08	-1.13622e-09	-1.7353
135187154	chr6:135187154:TAGG:T	9.521e-85	-1.13622e-09	-0.5152	9.96317e-08	-1.13622e-09	-0.27778
135187499	chr6:135187499:A:G	1.29511e-84	-1.13622e-09	-0.207521	1.23013e-07	-1.13622e-09	-0.0669665
135187715	chr6:135187715:C:T	2.28254e-83	2.66176	-1.39409e-09	1.41793e-08	-2.22747	-1.39409e-09
135187993	chr6:135187993:G:A	2.18077e-85	-1.13622e-09	-1.98902	3.06023e-08	-1.13622e-09	-1.45818
135188291	chr6:135188291:T:C	4.69811e-85	-1.13622e-09	-1.22154	2.39012e-08	-1.13622e-09	-1.70533
135188440	chr6:135188440:A:G	6.60541e-84	1.42177	-1.39409e-09	8.1575e-08	-0.477736	-1.39409e-09
135188794	chr6:135188794:G:A	1.24702e-84	-1.13622e-09	-0.245361	6.86692e-08	-1.13622e-09	-0.649959
135189006	chr6:135189006:C:G	2.35775e-85	-1.13622e-09	-1.91099	2.33589e-08	-1.13622e-09	-1.72828
135189381	chr6:135189381:C:T	7.11826e-85	-1.13622e-09	-0.806037	3.21582e-08	-1.13622e-09	-1.40859
135189777	chr6:135189777:CTTTA:C	2.28518e-85	-1.13622e-09	-1.94226	2.02583e-08	-1.13622e-09	-1.8707
135190366	chr6:135190366:A:T	2.38655e-85	-1.89885	-1.39409e-09	8.84162e-09	-2.69979	-1.39409e-09
135190744	chr6:135190744:A:T	2.41987e-85	-1.13622e-09	-1.88499	2.44612e-08	-1.13622e-09	-1.68217
135191266	chr6:135191266:A:G	2.40302e-85	-1.13622e-09	-1.89197	2.41925e-08	-1.13622e-09	-1.69322
135191353	chr6:135191353:T:A	2.59042e-85	-1.13622e-09	-1.81688	2.50458e-08	-1.13622e-09	-1.65855
135191641	chr6:135191641:A:G	6.57936e-86	-1.21378	-1.97357	1.33891e-09	-2.58146	-2.00594
135194274	chr6:135194274:C:G	3.29315e-85	-1.13622e-09	-1.57686	2.29022e-08	-1.13622e-09	-1.74803
135194279	chr6:135194279:C:A	1.26116e-84	-1.13622e-09	-0.234081	1.19742e-07	-1.13622e-09	-0.0939228
135194310	chr6:135194310:T:C	5.68623e-73	28.47	-1.86959	1.69659e-08	-0.0282601	-2.0198
135194615	chr6:135194615:G:A	2.14042e-85	-1.13622e-09	-2.0077	2.79307e-08	-1.13622e-09	-1.54953
135194656	chr6:135194656:G:A	1.7477e-85	-2.2104	-1.39409e-09	1.84589e-08	-1.96371	-1.39409e-09
135195352	chr6:135195352:G:A	1.10938e-85	-2.6649	-1.39409e-09	1.4714e-08	-2.19046	-1.39409e-09
135195806	chr6:135195806:C:T	1.20697e-84	-1.13622e-09	-0.277999	1.26904e-07	-1.13622e-09	-0.0358271
135195921	chr6:135195921:C:T	3.86389e-85	-1.13622e-09	-1.41703	2.60148e-08	-1.13622e-09	-1.62059
135196137	chr6:135196137:T:G	5.80023e-85	-1.13622e-09	-1.0108	5.80191e-08	-1.13622e-09	-0.818488
135196365	chr6:135196365:T:C	2.13834e-85	-1.13622e-09	-2.00867	3.20304e-08	-1.13622e-09	-1.41257
135196413	chr6:135196413:G:T	5.15029e-85	-1.13622e-09	-1.12965	5.2064e-08	-1.13622e-09	-0.926786
135196569	chr6:135196569:G:A	6.76617e-85	-1.13622e-09	-0.856765	6.88565e-08	-1.13622e-09	-0.647235
135196676	chr6:135196676:G:A	5.12351e-86	-1.49455	-1.94289	1.27226e-09	-2.64759	-1.99087
135196765	chr6:135196765:C:A	2.75747e-85	-1.13622e-09	-1.75439	2.33993e-08	-1.13622e-09	-1.72656
135196856	chr6:135196856:A:G	2.18143e-85	-1.13622e-09	-1.98872	1.75964e-08	-1.13622e-09	-2.01156
135196858	chr6:135196858:G:A	3.71155e-71	32.5653	-1.78637	1.43361e-08	-0.290315	-1.92616
135196970	chr6:135196970:T:C	2.19676e-85	-1.13622e-09	-1.98172	1.74577e-08	-1.13622e-09	-2.01948
135198179	chr6:135198179:G:A	2.16194e-85	-1.13622e-09	-1.9977	1.745e-08	-1.13622e-09	-2.01992
135198362	chr6:135198362:T:C	5.61465e-74	26.1244	-1.83928	1.09702e-08	-0.537871	-1.94621
135198969	chr6:135198969:C:A	2.37867e-83	-1.13622e-09	2.70301	1.28271e-06	-1.13622e-09	2.27747
135199944	chr6:135199944:C:T	1.61497e-85	-2.28939	-1.39409e-09	1.00366e-08	-2.57303	-1.39409e-09
135200051	chr6:135200051:T:C	2.14535e-85	-1.13622e-09	-2.0054	2.81131e-08	-1.13622e-09	-1.54302
135200151	chr6:135200151:A:G	1.4664e-84	-1.13622e-09	-0.0833043	1.36985e-07	-1.13622e-09	0.0406083
135200367	chr6:135200367:T:C	1.1831e-84	-1.13622e-09	-0.297978	1.11006e-07	-1.13622e-09	-0.169679
135200798	chr6:135200798:G:A	4.97959e-85	-1.13622e-09	-1.16335	4.93086e-08	-1.13622e-09	-0.981161
135200948	chr6:135200948:G:A	4.03517e-85	-1.13622e-09	-1.37365	2.21558e-08	-1.13622e-09	-1.78116
135201086	chr6:135201086:A:T	3.92195e-84	-1.13622e-09	0.900472	3.5166e-07	-1.13622e-09	0.983404
135201544	chr6:135201544:A:G	4.6663e-84	2.31298	-1.23873	1.39261e-09	-2.70863	-1.83945
135201617	chr6:135201617:A:G	3.161e-71	32.4321	-1.8137	1.48081e-08	-0.227559	-1.95653
135201801	chr6:135201801:T:C	4.0319e-78	14.8942	-0.150539	7.79056e-09	-1.74696	-1.07939
135202112	chr6:135202112:G:A	5.12035e-81	6.61322	1.46164	1.0848e-08	-1.71252	-0.782752
135202437	chr6:135202437:C:T	4.55502e-85	-1.13622e-09	-1.25247	4.50938e-08	-1.13622e-09	-1.07051
135202445	chr6:135202445:T:C	2.69484e-78	15.6544	-1.31367	3.39677e-09	-1.79353	-1.86291
135202525	chr6:135202525:C:T	6.58549e-85	-1.13622e-09	-0.883832	4.31628e-08	-1.13622e-09	-1.11428
135202603	chr6:135202603:G:A	1.12854e-85	-2.64778	-1.39409e-09	1.07587e-08	-2.50355	-1.39409e-09
135202636	chr6:135202636:A:G	3.33865e-78	14.7669	-0.211983	7.07484e-09	-1.77946	-1.14325
135202648	chr6:135202648:G:A	2.74768e-71	32.0299	-1.55164	1.19674e-08	-0.398808	-1.99827
135203128	chr6:135203128:A:T	3.93628e-84	-1.13622e-09	0.904121	3.52156e-07	-1.13622e-09	0.984816
135203350	chr6:135203350:T:A	1.28598e-84	-1.13622e-09	-0.214594	1.21354e-07	-1.13622e-09	-0.0805474
135203378	chr6:135203378:A:G	1.24063e-78	14.5943	-1.02924	3.89591e-09	-1.82612	-1.69321
135203415	chr6:135203415:C:T	5.14487e-80	12.3259	-1.94363	2.07385e-09	-2.14305	-2.0068
135204256	chr6:135204256:C:T	1.28053e-84	-1.13622e-09	-0.218838	1.20791e-07	-1.13622e-09	-0.0851986
135204481	chr6:135204481:T:G	8.81193e-85	-0.592594	-1.39409e-09	1.91891e-08	-1.92492	-1.39409e-09
135204599	chr6:135204599:A:G	2.05838e-78	15.2435	-1.17216	4.43452e-09	-1.63995	-1.74989
135204608	chr6:135204608:G:A	8.92605e-85	-1.13622e-09	-0.579727	9.16911e-08	-1.13622e-09	-0.360834
135205630	chr6:135205630:C:T	9.0144e-80	12.5499	-1.60686	2.30006e-09	-2.06388	-1.98245
135205875	chr6:135205875:G:A	4.35789e-85	-1.13622e-09	-1.29671	3.4277e-08	-1.13622e-09	-1.34479
135205899	chr6:135205899:G:A	2.29153e-85	-1.13622e-09	-1.93948	2.28214e-08	-1.13622e-09	-1.75156
135206176	chr6:135206176:G:A	2.09013e-85	-2.18242	0.15094	7.0414e-09	-2.69943	-0.228021
135206370	chr6:135206370:C:T	5.37142e-85	-1.13622e-09	-1.08761	5.11305e-08	-1.13622e-09	-0.944879
135206418	chr6:135206418:C:T	2.11488e-85	-1.13622e-09	-2.0197	1.75164e-08	-1.13622e-09	-2.01612
135206743	chr6:135206743:T:C	2.35905e-85	-1.13622e-09	-1.91044	2.11438e-08	-1.13622e-09	-1.82791
135207162	chr6:135207162:C:T	1.37128e-71	31.8022	-2.01892	2.30958e-08	-0.448718	-1.29089
135207350	chr6:135207350:G:A	2.37223e-85	-1.13622e-09	-1.90487	2.00098e-08	-1.13622e-09	-1.88303
135207467	chr6:135207467:C:G	3.3163e-85	-1.13622e-09	-1.56985	2.30402e-08	-1.13622e-09	-1.74202
135207584	chr6:135207584:A:G	3.18924e-78	15.2714	-0.762202	5.46752e-09	-1.63087	-1.54956
135207682	chr6:135207682:T:G	6.13472e-85	-1.13622e-09	-0.954736	3.93803e-08	-1.13622e-09	-1.206
135207795	chr6:135207795:C:T	1.72306e-84	-1.13622e-09	0.0779887	8.28596e-08	-1.13622e-09	-0.462111
135207853	chr6:135207853:G:A	2.41062e-85	-1.13622e-09	-1.88882	2.03655e-08	-1.13622e-09	-1.86542
135207978	chr6:135207978:C:T	3.06728e-83	4.57481	-1.61754	1.37864e-09	-2.64812	-1.91004
135208018	chr6:135208018:C:T	5.83542e-85	-1.13622e-09	-1.00475	3.73092e-08	-1.13622e-09	-1.26002
135208073	chr6:135208073:T:A	3.59098e-79	12.9888	-0.663599	3.37414e-09	-2.06937	-1.59375
135208423	chr6:135208423:C:T	9.12257e-80	12.5327	-1.57775	2.23205e-09	-2.10243	-1.97392
135208901	chr6:135208901:C:A	1.01876e-71	31.5054	-2.01933	1.90005e-08	-0.476576	-1.45822
135209284	chr6:135209284:A:G	2.1306e-85	-1.13622e-09	-2.0123	1.74469e-08	-1.13622e-09	-2.0201
135210072	chr6:135210072:A:T	1.5115e-84	-1.13622e-09	-0.0530113	1.05662e-07	-1.13622e-09	-0.219017
135210313	chr6:135210313:C:G	1.35501e-79	12.9245	-1.57389	2.57489e-09	-1.96166	-1.97179
135210662	chr6:135210662:T:C	5.43069e-86	-2.69481	-0.684412	4.78605e-09	-2.70981	-0.603745
135210715	chr6:135210715:A:G	1.4017e-84	-1.13622e-09	-0.128428	1.33059e-07	-1.13622e-09	0.0115366
135210964	chr6:135210964:T:G	1.68862e-85	-2.24479	-1.39409e-09	8.76966e-09	-2.70796	-1.39409e-09
135211130	chr6:135211130:T:A	1.3859e-85	-2.44235	-1.39409e-09	8.82742e-09	-2.7014	-1.39409e-09
135211666	chr6:135211666:C:T	4.56918e-85	-1.13622e-09	-1.24937	3.13162e-08	-1.13622e-09	-1.43512
135211694	chr6:135211694:A:G	2.73063e-83	2.841	-1.39409e-09	9.64832e-08	-0.30989	-1.39409e-09
135211751	chr6:135211751:G:A	2.14088e-85	-1.13622e-09	-2.00749	1.8189e-08	-1.13622e-09	-1.97844
135212098	chr6:135212098:G:C	1.50267e-84	-1.13622e-09	-0.0588729	1.05052e-07	-1.13622e-09	-0.224809
135212146	chr6:135212146:T:G	5.21998e-86	-2.69547	-0.723322	4.61704e-09	-2.70977	-0.639738
135213017	chr6:135213017:G:A	1.27854e-84	-1.13622e-09	-0.220396	1.20843e-07	-1.13622e-09	-0.08477
135213164	chr6:135213164:C:T	1.27116e-84	-1.13622e-09	-0.226189	1.20118e-07	-1.13622e-09	-0.0907833
135213685	chr6:135213685:T:C	1.07632e-85	-2.69516	-1.39409e-09	2.1163e-08	-1.827	-1.39409e-09
135213703	chr6:135213703:G:A	4.35658e-85	-1.13622e-09	-1.29701	3.01093e-08	-1.13622e-09	-1.47443
135213816	chr6:135213816:T:C	4.47792e-85	-1.13622e-09	-1.26954	4.26457e-08	-1.13622e-09	-1.12633
135213880	chr6:135213880:G:A	2.88922e-85	-2.59241	0.884699	5.575e-09	-2.66586	-0.495106
135214102	chr6:135214102:C:T	8.03827e-81	10.1461	-1.62025	1.93167e-09	-2.23701	-1.98387
135214309	chr6:135214309:T:C	1.11662e-80	10.4426	-1.58809	2.05216e-09	-2.18674	-1.97362
135214594	chr6:135214594:T:G	7.54241e-85	-1.13622e-09	-0.748159	9.6001e-08	-1.13622e-09	-0.314901
135214660	chr6:135214660:C:T	3.57989e-85	-1.13622e-09	-1.49337	3.39783e-08	-1.13622e-09	-1.35354
135214883	chr6:135214883:C:T	5.9307e-75	24.0338	-1.99646	5.09401e-09	-1.69295	-1.55825
135214893	chr6:135214893:C:A	2.12987e-84	-1.13622e-09	0.289946	1.0176e-07	-1.13622e-09	-0.256643
135215322	chr6:135215322:C:T	3.2526e-85	-1.13622e-09	-1.58925	3.10439e-08	-1.13622e-09	-1.44386
135215358	chr6:135215358:T:C	2.63495e-85	-2.57696	0.777123	1.37778e-08	-2.70591	0.449717
135215440	chr6:135215440:TCTTACCCAGGTAAC:T	2.12987e-84	-1.13622e-09	0.289946	1.0176e-07	-1.13622e-09	-0.256643
135215448	chr6:135215448:A:G	6.82652e-85	-2.55794	1.71006	2.98667e-08	-2.6993	1.21679
135215631	chr6:135215631:T:C	2.18104e-85	-1.13622e-09	-1.9889	5.27549e-08	-1.13622e-09	-0.913603
135216059	chr6:135216059:CTGTT:C	2.8417e-85	-1.7243	-1.39409e-09	8.85389e-09	-2.6984	-1.39409e-09
135216752	chr6:135216752:C:G	9.83142e-81	10.1639	-1.43666	2.22341e-09	-2.21114	-1.86908
135216759	chr6:135216759:A:G	2.04417e-80	10.6993	-1.24005	3.36421e-09	-1.87317	-1.79289
135217454	chr6:135217454:G:A	1.60369e-85	-1.24277	-1.05362	1.96556e-08	-1.05009	-0.850807
135217501	chr6:135217501:A:G	5.49642e-83	4.39259	-0.852025	2.02366e-09	-2.5634	-1.61096
135217965	chr6:135217965:G:A	2.92874e-83	2.91104	-1.39409e-09	3.56034e-08	-1.30682	-1.39409e-09
135218816	chr6:135218816:ACT:A	1.75473e-84	-1.13622e-09	0.0961987	1.01102e-07	-1.13622e-09	-0.263128
135219084	chr6:135219084:G:A	6.54536e-85	-1.13622e-09	-0.889944	4.69979e-08	-1.13622e-09	-1.02916
135219109	chr6:135219109:T:C	5.50343e-85	-1.13622e-09	-1.06333	5.5011e-08	-1.13622e-09	-0.871726
135219242	chr6:135219242:G:A	6.19882e-86	-1.91944	-1.32749	1.73024e-09	-2.64676	-1.68424
135219311	chr6:135219311:A:G	6.05709e-86	-1.96952	-1.30053	1.74702e-09	-2.659	-1.66235
135219411	chr6:135219411:T:C	4.95853e-85	-1.13622e-09	-1.16759	5.30095e-08	-1.13622e-09	-0.908787
135219913	chr6:135219913:G:C	9.3275e-85	-1.13622e-09	-0.535734	5.49958e-08	-1.13622e-09	-0.872002
135220031	chr6:135220031:G:A	1.53725e-85	-1.50506	-0.833639	3.20023e-09	-2.69183	-1.02421
135220076	chr6:135220076:G:A	3.87156e-85	-1.13622e-09	-1.41504	3.68811e-08	-1.13622e-09	-1.27156
135220257	chr6:135220257:G:A	8.27695e-86	-1.58395	-1.37387	1.53281e-09	-2.70944	-1.74272
135220939	chr6:135220939:G:A	2.1978e-85	-1.98124	-1.39409e-09	1.00473e-08	-2.57195	-1.39409e-09
135220966	chr6:135220966:C:A	2.24783e-85	-1.13622e-09	-1.95874	1.91779e-08	-1.13622e-09	-1.9255
135221359	chr6:135221359:T:C	1.41961e-85	-2.41832	-1.39409e-09	8.97139e-09	-2.68522	-1.39409e-09
135221654	chr6:135221654:G:A	7.14212e-86	-1.7204	-1.38488	1.53719e-09	-2.7098	-1.7395
135221661	chr6:135221661:G:A	8.22499e-86	-2.67462	-0.289489	3.93534e-09	-2.69838	-0.810878
135221711	chr6:135221711:C:T	2.17602e-85	-1.13622e-09	-1.9912	1.82535e-08	-1.13622e-09	-1.9749
135221922	chr6:135221922:G:A	7.15838e-85	-1.13622e-09	-0.800417	5.07706e-08	-1.13622e-09	-0.951943
135222339	chr6:135222339:G:A	1.00598e-84	-1.13622e-09	-0.460149	5.97438e-08	-1.13622e-09	-0.789194
135222699	chr6:135222699:T:C	7.53353e-83	3.85583	-1.39409e-09	9.0586e-09	-2.67554	-1.39409e-09
135222701	chr6:135222701:A:T	6.08619e-86	-2.04235	-1.22292	1.79493e-09	-2.66107	-1.63323
135222761	chr6:135222761:C:T	8.04617e-85	-1.13622e-09	-0.683505	5.66004e-08	-1.13622e-09	-0.843243
135222789	chr6:135222789:T:G	6.44842e-86	-1.81605	-1.3914	1.80322e-09	-2.68995	-1.59973
135223219	chr6:135223219:C:T	7.08298e-86	-1.83201	-1.28158	1.97604e-09	-2.68865	-1.50951
135223420	chr6:135223420:G:T	6.67376e-85	0.301645	-1.17216	2.23326e-09	-2.64973	-1.42607
135223671	chr6:135223671:C:T	6.62188e-85	-1.13622e-09	-0.878322	4.0648e-08	-1.13622e-09	-1.17431
135224247	chr6:135224247:G:A	7.51743e-86	-1.88033	-1.17374	1.76198e-09	-2.70971	-1.60311
135224322	chr6:135224322:T:G	3.9226e-86	-2.00527	-1.69927	1.35894e-09	-2.63294	-1.93962
135224888	chr6:135224888:T:C	9.41858e-85	-1.13622e-09	-0.526017	6.33908e-08	-1.13622e-09	-0.72994
135225264	chr6:135225264:A:G	3.44346e-85	-1.13622e-09	-1.53222	2.26409e-08	-1.13622e-09	-1.7595
135225291	chr6:135225291:T:C	3.121e-85	-1.13622e-09	-1.63055	2.19295e-08	-1.13622e-09	-1.79142
135225700	chr6:135225700:G:A	1.06077e-85	-2.7097	-1.39409e-09	1.26732e-08	-2.33977	-1.39409e-09
135226036	chr6:135226036:C:T	1.97827e-85	-1.49033	-0.59615	2.79154e-09	-2.68196	-1.17071
135226471	chr6:135226471:A:G	7.37992e-85	-1.13622e-09	-0.769938	5.1488e-08	-1.13622e-09	-0.937911
135226886	chr6:135226886:C:T	2.43279e-85	-1.13622e-09	-1.87966	2.1843e-08	-1.13622e-09	-1.79538
135227298	chr6:135227298:A:G	3.59007e-83	3.11464	-1.39409e-09	9.65461e-09	-2.61182	-1.39409e-09
135227630	chr6:135227630:G:C	2.11403e-85	-1.13622e-09	-2.0201	1.75344e-08	-1.13622e-09	-2.0151
135228963	chr6:135228963:C:T	2.47329e-86	-2.16126	-2.00447	1.30697e-09	-2.59395	-2.0176
135229168	chr6:135229168:G:A	6.46664e-85	-1.13622e-09	-0.902044	6.83156e-08	-1.13622e-09	-0.655122
135229205	chr6:135229205:C:T	2.53004e-86	-2.13816	-2.00489	1.29365e-09	-2.60412	-2.01767
135229291	chr6:135229291:C:G	8.59854e-85	-0.617108	-1.39409e-09	2.37842e-08	-1.71024	-1.39409e-09
135229583	chr6:135229583:A:T	3.53515e-86	-2.57967	-1.22886	2.65478e-09	-2.64216	-1.26073
135229602	chr6:135229602:A:G	2.55083e-84	-1.13622e-09	0.470301	1.3032e-07	-1.13622e-09	-0.00926781
135230348	chr6:135230348:T:C	2.58998e-83	2.78812	-1.39409e-09	1.11778e-08	-2.46533	-1.39409e-09
135230619	chr6:135230619:C:T	1.05846e-84	-1.13622e-09	-0.409303	7.19331e-08	-1.13622e-09	-0.603523
135230622	chr6:135230622:T:A	2.39509e-86	-2.43432	-1.76355	2.53792e-09	-2.19404	-1.75388
135230623	chr6:135230623:T:A	2.50877e-85	-1.13622e-09	-1.84891	2.10946e-08	-1.13622e-09	-1.83024
135230631	chr6:135230631:C:A	2.52344e-85	-1.13622e-09	-1.84308	1.97031e-08	-1.13622e-09	-1.89848
135230632	chr6:135230632:T:C	4.6408e-86	-1.51846	-2.01793	1.22467e-09	-2.69143	-1.98516
135231055	chr6:135231055:C:T	2.44284e-85	-1.13622e-09	-1.87554	2.16277e-08	-1.13622e-09	-1.80528
135231096	chr6:135231096:T:G	2.17033e-84	-1.13622e-09	0.308766	1.15e-07	-1.13622e-09	-0.134327
135232022	chr6:135232022:G:A	2.24862e-85	-1.13622e-09	-1.95839	2.0166e-08	-1.13622e-09	-1.87526
135232061	chr6:135232061:G:A	4.18407e-86	-1.62012	-2.01988	1.22338e-09	-2.66966	-2.00797
135232064	chr6:135232064:C:T	3.95824e-86	-2.4975	-1.19799	2.89054e-09	-2.64391	-1.17391
135232222	chr6:135232222:T:C	2.64878e-86	-2.51874	-1.57845	3.04126e-09	-2.15345	-1.61354
135232688	chr6:135232688:G:T	2.27281e-85	-1.13622e-09	-1.94768	1.991e-08	-1.13622e-09	-1.88804
135232692	chr6:135232692:C:T	2.12155e-85	-1.13622e-09	-2.01655	1.74531e-08	-1.13622e-09	-2.01974
135232898	chr6:135232898:C:G	6.70437e-86	-2.43521	-0.733318	3.04573e-09	-2.68557	-1.07995
135233171	chr6:135233171:G:A	4.10482e-85	-1.35654	-1.39409e-09	1.63823e-08	-2.08306	-1.39409e-09
135233912	chr6:135233912:T:C	2.27963e-85	-1.13622e-09	-1.94469	1.79206e-08	-1.13622e-09	-1.99331
135234401	chr6:135234401:C:T	2.9675e-85	-1.13622e-09	-1.68098	2.28709e-08	-1.13622e-09	-1.7494
135234775	chr6:135234775:G:A	2.97311e-86	-2.64734	-1.33434	2.56984e-09	-2.57907	-1.35635
135235123	chr6:135235123:C:T	1.48699e-85	-2.69219	0.320241	2.12379e-08	-2.41796	0.594492
135235170	chr6:135235170:GT:G	8.60303e-84	1.686	-1.39409e-09	1.147e-08	-2.43953	-1.39409e-09
135235312	chr6:135235312:C:T	5.72145e-86	-2.66977	-0.657295	4.99974e-09	-2.54403	-0.725841
135235687	chr6:135235687:G:A	3.79705e-85	-0.529177	-0.905299	7.47011e-09	-1.48344	-1.38491
135235847	chr6:135235847:C:T	4.12201e-85	-1.35236	-1.39409e-09	1.5937e-08	-2.11062	-1.39409e-09
135235941	chr6:135235941:C:T	2.5847e-85	-1.13622e-09	-1.81909	1.97524e-08	-1.13622e-09	-1.89598
135235995	chr6:135235995:C:T	6.62604e-85	-1.13622e-09	-0.877693	6.76953e-08	-1.13622e-09	-0.664243
135236132	chr6:135236132:A:G	2.59584e-85	-1.13622e-09	-1.81479	2.04949e-08	-1.13622e-09	-1.85908
135236396	chr6:135236396:T:G	1.72923e-84	-1.13622e-09	0.0815611	1.54947e-07	-1.13622e-09	0.163825
135236552	chr6:135236552:CCCTTCTT:C	3.97282e-86	-2.62744	-1.06437	3.17047e-09	-2.60994	-1.11545
135237575	chr6:135237575:T:A	1.99523e-86	-2.69834	-1.68218	1.91927e-09	-2.50964	-1.71768
135237867	chr6:135237867:A:G	3.22646e-86	-2.62772	-1.27218	2.16849e-09	-2.63916	-1.46607
135237977	chr6:135237977:C:T	2.69855e-85	-1.13622e-09	-1.77599	2.21425e-08	-1.13622e-09	-1.78176
135238077	chr6:135238077:T:C	6.95265e-86	-1.14074	-1.99142	2.2489e-09	-2.05092	-2.0179
135238120	chr6:135238120:A:G	2.27123e-85	-1.13622e-09	-1.94838	1.97532e-08	-1.13622e-09	-1.89594
135238283	chr6:135238283:G:A	3.42595e-86	-2.61942	-1.22049	2.24148e-09	-2.64722	-1.42491
135238322	chr6:135238322:C:T	2.5673e-85	-1.13622e-09	-1.82585	1.96778e-08	-1.13622e-09	-1.89977
135238645	chr6:135238645:T:C	5.20836e-86	-2.50633	-0.914694	2.88081e-09	-2.61636	-1.20483
135238655	chr6:135238655:A:G	3.65232e-86	-2.62925	-1.14668	2.41575e-09	-2.63712	-1.36013
135238808	chr6:135238808:G:A	1.8388e-84	-1.13622e-09	0.142999	1.65469e-07	-1.13622e-09	0.229525
135239019	chr6:135239019:T:C	2.06642e-86	-2.70824	-1.63723	1.90011e-09	-2.56115	-1.6762
135239824	chr6:135239824:C:A	3.66032e-86	-2.61585	-1.15789	2.3711e-09	-2.64522	-1.37069
135239921	chr6:135239921:A:T	2.47065e-85	-1.86422	-1.39409e-09	1.60819e-08	-2.10156	-1.39409e-09
135240169	chr6:135240169:G:A	8.2845e-85	-1.13622e-09	-0.654314	3.48868e-08	-1.13622e-09	-1.32715
135240634	chr6:135240634:T:C	1.6797e-84	-1.13622e-09	0.0525025	9.3714e-08	-1.13622e-09	-0.339012
135240789	chr6:135240789:TA:T	3.5875e-86	-2.55285	-1.24098	2.6098e-09	-2.65705	-1.26294
135241331	chr6:135241331:A:G	2.98988e-85	-1.13622e-09	-1.67347	3.37947e-08	-1.13622e-09	-1.35896
135241404	chr6:135241404:T:G	2.43568e-85	-1.13622e-09	-1.87848	2.36642e-08	-1.13622e-09	-1.7153
135241769	chr6:135241769:A:G	2.4608e-86	-2.38065	-1.79015	1.82375e-09	-2.45906	-1.81931
135242082	chr6:135242082:C:T	3.49079e-85	-1.13622e-09	-1.51857	2.60462e-08	-1.13622e-09	-1.61939
135243086	chr6:135243086:C:T	4.54512e-86	-1.71913	-1.8381	1.67051e-09	-2.41551	-1.95062
135243237	chr6:135243237:G:A	3.83323e-86	-1.73154	-1.99603	1.18389e-09	-2.70841	-2.00205
135243812	chr6:135243812:T:C	4.53587e-86	-1.58763	-1.97164	1.42416e-09	-2.52523	-2.00045
135244195	chr6:135244195:C:CA	2.2162e-85	-1.9729	-1.39409e-09	1.09298e-08	-2.48776	-1.39409e-09
135244243	chr6:135244243:A:C	4.96768e-86	-1.51347	-1.95486	1.48477e-09	-2.49493	-1.98907
135244253	chr6:135244253:C:T	6.84712e-86	-2.32687	-0.820584	2.69395e-09	-2.67202	-1.21623
135244340	chr6:135244340:A:T	1.07974e-85	-2.69198	-1.39409e-09	1.4361e-08	-2.21474	-1.39409e-09
135246309	chr6:135246309:A:G	2.01855e-86	-2.65152	-1.71739	2.0137e-09	-2.38883	-1.79045
135246558	chr6:135246558:AG:A	1.01167e-82	4.15066	-1.39409e-09	5.49127e-07	1.42907	-1.39409e-09
135247534	chr6:135247534:G:A	3.30812e-86	-2.12041	-1.75449	3.05362e-09	-1.91368	-1.84925
135248284	chr6:135248284:C:T	1.05538e-85	-2.36	-0.354798	4.60602e-09	-2.69152	-0.660381
135248315	chr6:135248315:A:AC	3.84655e-85	-1.42152	-1.39409e-09	1.63036e-08	-2.08788	-1.39409e-09
135248349	chr6:135248349:T:A	5.29656e-85	-1.13622e-09	-1.10164	4.55366e-08	-1.13622e-09	-1.06074
135248947	chr6:135248947:A:G	6.38264e-85	-0.554771	-0.360347	5.52431e-09	-2.25826	-0.911842
135248957	chr6:135248957:T:C	7.41603e-85	-0.237358	-0.527698	6.39845e-09	-2.17469	-0.848515
135248987	chr6:135248987:A:G	1.87099e-86	-2.63893	-1.80589	1.80857e-09	-2.42208	-1.86464
135249137	chr6:135249137:A:AT	3.73935e-85	-1.44979	-1.39409e-09	1.48661e-08	-2.18018	-1.39409e-09
135249294	chr6:135249294:A:T	2.14439e-85	-1.13622e-09	-2.00585	1.74494e-08	-1.13622e-09	-2.01995
135250046	chr6:135250046:A:G	1.73476e-84	0.0847516	-1.39409e-09	1.41293e-08	-2.23101	-1.39409e-09
135250068	chr6:135250068:C:T	1.59026e-84	-1.13622e-09	-0.00222022	9.05751e-08	-1.13622e-09	-0.37308
135250073	chr6:135250073:G:A	1.30811e-85	-2.50011	-1.39409e-09	3.22702e-08	-1.40512	-1.39409e-09
135250683	chr6:135250683:G:A	1.0411e-85	-2.39154	-0.336889	4.69304e-09	-2.68155	-0.651627
135250956	chr6:135250956:T:C	3.2384e-85	-0.542205	-1.05142	5.15269e-09	-1.81325	-1.42649
135251239	chr6:135251239:G:T	7.61289e-85	-1.13622e-09	-0.738858	4.8571e-08	-1.13622e-09	-0.996234
135251808	chr6:135251808:C:T	7.17028e-85	-1.13622e-09	-0.798757	4.60121e-08	-1.13622e-09	-1.05036
135251928	chr6:135251928:G:A	5.5673e-85	-1.13622e-09	-1.05179	4.75484e-08	-1.13622e-09	-1.01751
135252114	chr6:135252114:C:T	5.76341e-83	1.38277	2.20523	9.83618e-08	-1.33781	1.0472
135252162	chr6:135252162:C:G	2.15697e-85	-1.13622e-09	-1.99999	1.75273e-08	-1.13622e-09	-2.0155
135253025	chr6:135253025:C:T	1.69866e-85	-2.23886	-1.39409e-09	9.23439e-09	-2.65632	-1.39409e-09
135253700	chr6:135253700:T:C	2.53351e-85	-1.13622e-09	-1.83909	2.49267e-08	-1.13622e-09	-1.66332
135254071	chr6:135254071:G:A	8.52625e-86	-0.96798	-1.96016	2.81553e-09	-1.85924	-1.98487
135254113	chr6:135254113:C:T	9.56255e-86	-2.42508	-0.388356	4.54111e-09	-2.67906	-0.687024
135254220	chr6:135254220:T:C	3.66919e-86	-1.87194	-1.89937	1.63542e-09	-2.4937	-1.89366
135254372	chr6:135254372:C:T	1.05597e-85	-2.41421	-0.30003	4.90382e-09	-2.6817	-0.607543
135254593	chr6:135254593:G:A	2.84273e-85	-1.13622e-09	-1.72393	1.93374e-08	-1.13622e-09	-1.91722
135254606	chr6:135254606:G:C	7.04095e-86	-2.31234	-0.807208	3.91799e-09	-2.56582	-0.947857
135255106	chr6:135255106:A:G	1.12931e-85	-1.37637	-1.27073	2.19959e-09	-2.56687	-1.52412
135255444	chr6:135255444:G:A	2.11446e-85	-1.13622e-09	-2.0199	1.81664e-08	-1.13622e-09	-1.97969
135255637	chr6:135255637:G:C	4.30616e-86	-2.29367	-1.31757	3.03906e-09	-2.68872	-1.079
135255643	chr6:135255643:T:C	4.9263e-86	-2.15788	-1.31881	2.9788e-09	-2.67883	-1.10891
135255758	chr6:135255758:G:A	2.57438e-85	-1.13622e-09	-1.82309	2.8789e-08	-1.13622e-09	-1.51927
135255867	chr6:135255867:G:A	2.70783e-84	-1.13622e-09	0.53003	1.11708e-07	-1.13622e-09	-0.163372
135256214	chr6:135256214:G:A	1.19485e-84	-1.13622e-09	-0.288092	6.10408e-08	-1.13622e-09	-0.767716
135256257	chr6:135256257:G:A	3.74441e-85	-1.44844	-1.39409e-09	9.07243e-09	-2.67402	-1.39409e-09
135256457	chr6:135256457:C:T	1.8946e-86	-2.60884	-1.82344	1.67169e-09	-2.5012	-1.86422
135256544	chr6:135256544:T:C	1.16204e-85	-2.61852	-1.39409e-09	1.06077e-08	-2.51768	-1.39409e-09
135256657	chr6:135256657:A:G	1.65697e-84	-1.13622e-09	0.0388723	1.01702e-07	-1.13622e-09	-0.257213
135257222	chr6:135257222:A:G	2.11692e-85	-1.13622e-09	-2.01874	1.77466e-08	-1.13622e-09	-2.00307
135257286	chr6:135257286:T:A	1.22373e-84	-1.13622e-09	-0.264211	5.30069e-08	-1.13622e-09	-0.908837
135257410	chr6:135257410:A:G	7.35077e-85	-0.773896	-1.39409e-09	8.77263e-09	-2.70762	-1.39409e-09
135257744	chr6:135257744:C:T	1.56216e-85	-2.32263	-1.39409e-09	9.33747e-09	-2.64522	-1.39409e-09
135257977	chr6:135257977:C:T	5.45478e-86	-1.81632	-1.55847	2.34792e-09	-2.46323	-1.5625
135258626	chr6:135258626:TA:T	2.20885e-85	-1.13622e-09	-1.97623	1.74866e-08	-1.13622e-09	-2.01782
135258759	chr6:135258759:G:A	4.36806e-86	-2.39069	-1.20628	3.0561e-09	-2.30474	-1.45738
135259584	chr6:135259584:C:A	2.86622e-86	-2.34787	-1.67042	2.09841e-09	-2.21552	-1.92256
135259815	chr6:135259815:T:C	2.71627e-86	-2.10293	-1.9691	1.16882e-09	-2.70429	-2.01898
135259868	chr6:135259868:G:T	3.27832e-85	-1.13622e-09	-1.58137	2.35836e-08	-1.13622e-09	-1.71871
135260070	chr6:135260070:A:G	2.28136e-85	-1.13622e-09	-1.94393	3.48043e-08	-1.13622e-09	-1.32952
135260103	chr6:135260103:C:T	2.62598e-86	-2.48057	-1.62527	2.16594e-09	-2.27785	-1.82855
135260138	chr6:135260138:A:G	2.12073e-85	-1.13622e-09	-2.01694	1.78998e-08	-1.13622e-09	-1.99447
135260414	chr6:135260414:A:G	3.855e-85	0.538258	-1.95759	4.45015e-09	-1.37266	-2.01367
135260562	chr6:135260562:C:T	6.36233e-86	-2.69765	-0.523239	4.80135e-09	-2.65165	-0.658707
135260935	chr6:135260935:T:C	6.15577e-86	-1.76354	-1.49035	2.4586e-09	-2.48365	-1.49602
135261402	chr6:135261402:C:A	1.145e-85	-2.63329	-1.39409e-09	1.03075e-08	-2.54639	-1.39409e-09
135261428	chr6:135261428:C:T	1.51535e-85	-2.35305	-1.39409e-09	4.55093e-08	-1.06134	-1.39409e-09
135261653	chr6:135261653:G:GCCAT	4.06465e-86	-2.22087	-1.44808	2.45185e-09	-2.1813	-1.80112
135261676	chr6:135261676:G:A	5.31449e-85	-1.13622e-09	-1.09826	3.23827e-08	-1.13622e-09	-1.40163
135261690	chr6:135261690:T:C	2.09989e-86	-2.3668	-1.9626	1.52396e-09	-2.46645	-1.9915
135261929	chr6:135261929:T:C	2.18305e-86	-2.36436	-1.9262	1.51549e-09	-2.49474	-1.96878
135262001	chr6:135262001:G:A	1.06058e-85	-2.70988	-1.39409e-09	1.10112e-08	-2.48034	-1.39409e-09
135262253	chr6:135262253:C:T	2.40212e-83	-1.13622e-09	2.71282	7.78443e-07	-1.13622e-09	1.77804
135262454	chr6:135262454:C:T	2.2739e-84	-1.13622e-09	0.355382	1.2819e-07	-1.13622e-09	-0.0257467
135262635	chr6:135262635:C:T	2.3586e-85	-1.13622e-09	-1.91063	1.88316e-08	-1.13622e-09	-1.94372
135262877	chr6:135262877:A:C	4.42872e-85	-1.13622e-09	-1.28059	3.95407e-08	-1.13622e-09	-1.20193
135263011	chr6:135263011:T:C	2.19874e-86	-2.28016	-2.00324	1.92417e-09	-2.20567	-2.0191
135263160	chr6:135263160:C:G	2.22716e-86	-2.27514	-1.99541	1.93529e-09	-2.20228	-2.01672
135263264	chr6:135263264:TTTG:T	2.11558e-85	-1.13622e-09	-2.01937	1.76409e-08	-1.13622e-09	-2.00904
135263830	chr6:135263830:G:A	2.48207e-85	-1.13622e-09	-1.85961	1.9209e-08	-1.13622e-09	-1.92388
135263955	chr6:135263955:G:A	4.27985e-85	-1.13622e-09	-1.31478	4.16555e-08	-1.13622e-09	-1.14983
135264221	chr6:135264221:T:C	1.09368e-85	-2.67916	-1.39409e-09	9.80245e-09	-2.59663	-1.39409e-09
135264350	chr6:135264350:C:T	2.27703e-86	-2.28746	-1.96095	1.64563e-09	-2.39157	-1.98956
135264378	chr6:135264378:A:T	2.48597e-85	-1.13622e-09	-1.85804	1.99279e-08	-1.13622e-09	-1.88714
135264414	chr6:135264414:A:G	1.1293e-85	-2.06757	-0.579531	5.12315e-09	-2.54329	-0.702204
135264556	chr6:135264556:A:G	1.18136e-84	1.18059	-1.48003	7.65523e-09	-1.21274	-1.63113
135264570	chr6:135264570:T:C	3.89047e-85	-1.13622e-09	-1.41017	3.76557e-08	-1.13622e-09	-1.25078
135265087	chr6:135265087:T:C	4.25414e-86	-1.67211	-1.95128	1.29037e-09	-2.62633	-1.998
135265124	chr6:135265124:C:T	1.05369e-85	-0.848582	-1.86782	1.54816e-09	-2.69904	-1.74315
135265350	chr6:135265350:T:C	5.0098e-85	-1.13622e-09	-1.1573	4.49117e-08	-1.13622e-09	-1.07456
135266540	chr6:135266540:T:A	2.1647e-86	-2.51914	-1.77987	1.91842e-09	-2.41444	-1.81332
135266585	chr6:135266585:A:G	1.65059e-83	-1.13622e-09	2.3376	4.30172e-07	-1.13622e-09	1.18493
135267587	chr6:135267587:G:T	3.95543e-85	-1.13622e-09	-1.39361	3.82991e-08	-1.13622e-09	-1.23383
135267804	chr6:135267804:T:C	2.1256e-85	-1.13622e-09	-2.01465	1.83945e-08	-1.13622e-09	-1.96721
135267925	chr6:135267925:T:C	2.06968e-86	-2.37202	-1.97188	2.12923e-09	-2.14304	-1.98046
135268129	chr6:135268129:T:C	2.76227e-85	-1.13622e-09	-1.75265	3.4413e-08	-1.13622e-09	-1.34082
135268628	chr6:135268628:T:C	2.22819e-86	-2.54076	-1.72933	1.29112e-09	-2.61289	-2.01085
135268630	chr6:135268630:G:A	2.42061e-85	-1.13622e-09	-1.88468	1.77827e-08	-1.13622e-09	-2.00103
135268705	chr6:135268705:G:A	6.96224e-84	1.57353	-0.0991485	7.81666e-09	-2.42741	-0.395588
135269109	chr6:135269109:A:G	5.03034e-86	-1.51452	-1.94127	1.21586e-09	-2.69309	-1.99072
135269470	chr6:135269470:A:C	5.07425e-84	-1.13622e-09	1.15806	7.65363e-07	-1.13622e-09	1.76109
135269491	chr6:135269491:A:T	4.6048e-85	-1.13622e-09	-1.2416	2.99828e-08	-1.13622e-09	-1.47864
135269698	chr6:135269698:C:T	2.4242e-85	-1.13622e-09	-1.8832	2.33763e-08	-1.13622e-09	-1.72754
135269810	chr6:135269810:G:A	2.57218e-85	-1.13622e-09	-1.82395	2.09897e-08	-1.13622e-09	-1.83523
135269850	chr6:135269850:G:A	9.55717e-85	-1.13622e-09	-0.511409	8.41051e-08	-1.13622e-09	-0.447193
135270006	chr6:135270006:T:A	6.22607e-84	0.0323748	1.33025	8.19495e-08	-1.5689	1.09575
135270322	chr6:135270322:C:T	2.1571e-85	-1.13622e-09	-1.99993	1.74465e-08	-1.13622e-09	-2.02012
135270458	chr6:135270458:G:A	1.97783e-86	-2.44744	-1.94184	1.29455e-09	-2.60349	-2.01761
135270740	chr6:135270740:ACT:A	2.68077e-85	-1.13622e-09	-1.7826	2.35153e-08	-1.13622e-09	-1.72161
135271073	chr6:135271073:G:A	4.14625e-86	-1.62979	-2.01929	1.17361e-09	-2.70012	-2.01906
135271125	chr6:135271125:G:A	2.55126e-85	-1.13622e-09	-1.83211	2.22044e-08	-1.13622e-09	-1.77897
135271587	chr6:135271587:A:G	3.24319e-86	-2.4817	-1.41303	2.7379e-09	-2.61537	-1.2567
135271618	chr6:135271618:G:A	5.51782e-85	-1.13622e-09	-1.06072	3.44668e-08	-1.13622e-09	-1.33926
135271761	chr6:135271761:G:A	2.17582e-85	-1.13622e-09	-1.99129	1.74559e-08	-1.13622e-09	-2.01958
135271835	chr6:135271835:T:C	7.13588e-84	-1.13622e-09	1.49902	5.56081e-07	-1.13622e-09	1.44165
135271836	chr6:135271836:A:G	1.29322e-84	-1.13622e-09	-0.208983	6.85528e-08	-1.13622e-09	-0.651655
135271880	chr6:135271880:G:T	3.2776e-84	-1.13622e-09	0.720995	6.36567e-07	-1.13622e-09	1.57683
135271917	chr6:135271917:G:T	2.83852e-85	-1.13622e-09	-1.72542	2.66043e-08	-1.13622e-09	-1.59819
135271967	chr6:135271967:C:A	3.68799e-85	-1.13622e-09	-1.46362	3.46091e-08	-1.13622e-09	-1.33514
135272097	chr6:135272097:C:T	2.17187e-85	-1.13622e-09	-1.99311	1.87837e-08	-1.13622e-09	-1.94627
135272166	chr6:135272166:G:C	4.40179e-86	-2.70828	-0.880999	5.02319e-09	-2.3354	-0.929792
135272288	chr6:135272288:A:G	4.95992e-86	-2.70819	-0.761708	5.64611e-09	-2.33383	-0.81446
135272343	chr6:135272343:C:A	4.1116e-86	-2.02151	-1.63597	1.75249e-09	-2.70467	-1.61356
135272431	chr6:135272431:T:C	3.92991e-86	-2.10015	-1.60252	1.86076e-09	-2.69529	-1.56298
135272456	chr6:135272456:G:A	2.66233e-85	-1.13622e-09	-1.7895	2.33321e-08	-1.13622e-09	-1.72943
135272680	chr6:135272680:C:T	4.04571e-85	-1.13622e-09	-1.37104	3.94228e-08	-1.13622e-09	-1.20491
135273114	chr6:135273114:A:G	4.64693e-85	-1.13622e-09	-1.23249	3.615e-08	-1.13622e-09	-1.29158
135273321	chr6:135273321:G:T	4.0504e-85	-1.13622e-09	-1.36989	3.94764e-08	-1.13622e-09	-1.20356
135273519	chr6:135273519:A:G	9.2619e-85	-1.13622e-09	-0.542791	8.14626e-08	-1.13622e-09	-0.479116
135274021	chr6:135274021:C:T	4.02563e-85	-1.13622e-09	-1.37602	2.76291e-08	-1.13622e-09	-1.56039
135274044	chr6:135274044:G:A	8.59944e-85	-1.13622e-09	-0.617004	7.53699e-08	-1.13622e-09	-0.556852
135274300	chr6:135274300:C:G	2.21617e-85	-1.13622e-09	-1.97292	1.74569e-08	-1.13622e-09	-2.01952
135274422	chr6:135274422:A:G	1.21178e-85	-2.64047	0.063866	1.10514e-08	-2.53305	0.0563562
135274445	chr6:135274445:T:C	3.89602e-86	-2.10615	-1.60518	1.86485e-09	-2.69364	-1.56244
135274476	chr6:135274476:G:A	1.06103e-85	-2.70946	-1.39409e-09	1.0283e-08	-2.54877	-1.39409e-09
135274922	chr6:135274922:G:A	7.96939e-86	-2.67068	-0.324998	7.44748e-09	-2.53793	-0.333451
135275683	chr6:135275683:C:T	2.54229e-85	-1.13622e-09	-1.83564	2.05509e-08	-1.13622e-09	-1.85635
135275735	chr6:135275735:C:T	3.80249e-86	-2.15296	-1.58267	1.90514e-09	-2.69143	-1.54328
135275878	chr6:135275878:T:A	3.04001e-85	-1.13622e-09	-1.65684	2.39029e-08	-1.13622e-09	-1.70526
135275989	chr6:135275989:C:A	4.91857e-86	-2.70575	-0.772516	5.71661e-09	-2.28212	-0.853765
135276049	chr6:135276049:G:T	2.1817e-85	-1.13622e-09	-1.98859	1.89363e-08	-1.13622e-09	-1.93818
135276125	chr6:135276125:C:T	1.76089e-85	-2.61128	0.408397	6.19608e-09	-2.62664	-0.428706
135276201	chr6:135276201:T:C	2.17587e-85	-1.13622e-09	-1.99127	1.74559e-08	-1.13622e-09	-2.01958
135276404	chr6:135276404:A:G	2.15617e-84	-1.13622e-09	0.302217	1.30855e-07	-1.13622e-09	-0.00516664
135276608	chr6:135276608:T:C	1.9319e-83	-1.13622e-09	2.49497	1.39356e-06	-1.13622e-09	2.36036
135276652	chr6:135276652:T:TAAAC	5.62904e-86	-2.70492	-0.638422	6.58457e-09	-2.27641	-0.718125
135276780	chr6:135276780:A:G	2.19923e-85	-1.13622e-09	-1.98059	1.82199e-08	-1.13622e-09	-1.97674
135276855	chr6:135276855:A:G	3.67938e-85	-1.13622e-09	-1.46596	2.75716e-08	-1.13622e-09	-1.56247
135276989	chr6:135276989:A:T	2.61581e-85	-1.13622e-09	-1.80713	2.28876e-08	-1.13622e-09	-1.74866
135277229	chr6:135277229:A:G	1.01236e-85	-2.70926	-0.0471654	1.04704e-08	-2.45914	-0.0715671
135277798	chr6:135277798:T:A	2.4618e-85	-1.13622e-09	-1.86781	2.11256e-08	-1.13622e-09	-1.82877
135277983	chr6:135277983:A:T	9.60238e-86	-1.84166	-0.967613	4.68698e-09	-1.83176	-1.50271
135278150	chr6:135278150:A:G	6.45258e-85	-1.13622e-09	-0.904221	4.75253e-08	-1.13622e-09	-1.018
135278592	chr6:135278592:TAA:T	1.13698e-85	-2.68147	0.0411451	5.59962e-09	-2.50415	-0.652412
135278608	chr6:135278608:T:C	9.65389e-85	-2.6277	2.12636	4.94222e-08	-2.63759	1.65873
135278796	chr6:135278796:A:G	4.52445e-85	-1.2592	-1.39409e-09	2.01159e-08	-1.87775	-1.39409e-09
135278821	chr6:135278821:C:T	2.96334e-86	-2.26453	-1.72044	1.63129e-09	-2.66824	-1.72165
135279071	chr6:135279071:C:A	9.48529e-85	-2.52702	2.00806	2.52395e-08	-2.65883	1.00798
135279111	chr6:135279111:C:G	3.87893e-85	-1.13622e-09	-1.41314	4.40609e-08	-1.13622e-09	-1.09369
135279174	chr6:135279174:C:T	2.67727e-85	-2.67537	0.891463	9.60777e-09	-2.57825	-0.0384368
135279657	chr6:135279657:T:C	4.73672e-84	-1.13622e-09	1.08923	2.44117e-07	-1.13622e-09	0.61839
135279714	chr6:135279714:C:T	9.59655e-84	-1.13622e-09	1.79529	2.74478e-07	-1.13622e-09	0.735611
135279949	chr6:135279949:T:G	2.17291e-85	-1.13622e-09	-1.99263	1.74552e-08	-1.13622e-09	-2.01962
135280085	chr6:135280085:C:G	2.80833e-84	-1.13622e-09	0.566475	4.00942e-07	-1.13622e-09	1.11456
135280544	chr6:135280544:A:G	3.07618e-85	-1.13622e-09	-1.64501	2.5039e-08	-1.13622e-09	-1.65882
135281088	chr6:135281088:G:A	6.38754e-85	-1.13622e-09	-0.914352	6.89165e-08	-1.13622e-09	-0.646364
135281391	chr6:135281391:C:T	2.19588e-84	-1.13622e-09	0.320466	2.36608e-07	-1.13622e-09	0.587146
135281745	chr6:135281745:A:G	3.23622e-84	0.708289	-1.39409e-09	1.34717e-08	-2.27867	-1.39409e-09
135281852	chr6:135281852:G:A	8.29072e-85	-1.13622e-09	-0.653564	3.82044e-08	-1.13622e-09	-1.23631
135282602	chr6:135282602:T:C	9.07834e-84	1.73978	-1.39409e-09	8.76656e-09	-2.70832	-1.39409e-09
135282771	chr6:135282771:A:G	2.42474e-86	-2.59541	-1.59015	2.15298e-09	-2.6699	-1.4425
135282865	chr6:135282865:T:C	2.51835e-84	-1.13622e-09	0.457486	1.34165e-07	-1.13622e-09	0.019808
135282931	chr6:135282931:A:G	2.53941e-84	-1.13622e-09	0.465815	1.35167e-07	-1.13622e-09	0.0272553
135282932	chr6:135282932:C:T	5.33957e-86	-2.705	-0.691143	2.09823e-09	-2.68558	-1.45258
135283016	chr6:135283016:A:AAAG	2.29506e-86	-2.49741	-1.74311	3.09704e-09	-1.89359	-1.85522
135283183	chr6:135283183:T:G	8.08376e-85	-1.13622e-09	-0.678844	3.72441e-08	-1.13622e-09	-1.26177
135283500	chr6:135283500:G:A	6.06023e-85	-1.13622e-09	-0.966953	4.76408e-08	-1.13622e-09	-1.01557
135283620	chr6:135283620:T:C	2.15199e-84	-1.13622e-09	0.300279	1.13716e-07	-1.13622e-09	-0.145555
135283800	chr6:135283800:T:C	2.12592e-85	-1.13622e-09	-2.0145	1.87592e-08	-1.13622e-09	-1.94757
135283805	chr6:135283805:C:G	2.13496e-85	-1.13622e-09	-2.01025	1.76414e-08	-1.13622e-09	-2.00901
135284586	chr6:135284586:AAAAT:A	1.64574e-85	-2.03867	-0.231834	3.81944e-09	-2.69427	-0.844883
135284663	chr6:135284663:G:A	2.13635e-85	-1.13622e-09	-2.0096	1.75789e-08	-1.13622e-09	-2.01256
135285247	chr6:135285247:C:CCA	2.41354e-86	-2.62002	-1.57017	2.17433e-09	-2.68391	-1.41862
135285427	chr6:135285427:G:A	1.01285e-85	-2.65863	-0.0973055	2.78662e-09	-2.69432	-1.16011
135285753	chr6:135285753:T:C	2.51156e-86	-2.57549	-1.57489	2.21783e-09	-2.65802	-1.42471
135286055	chr6:135286055:C:T	2.28748e-85	-1.13622e-09	-1.94125	1.7873e-08	-1.13622e-09	-1.99597
135286183	chr6:135286183:A:G	2.29406e-85	-1.13622e-09	-1.93838	1.89807e-08	-1.13622e-09	-1.93584
135286681	chr6:135286681:A:G	1.65385e-83	-1.13622e-09	2.33958	4.28908e-07	-1.13622e-09	1.18198
135286711	chr6:135286711:C:A	2.278e-85	-1.13622e-09	-1.9454	1.9271e-08	-1.13622e-09	-1.92066
135287106	chr6:135287106:A:C	3.07712e-86	-2.6929	-1.25439	3.15233e-09	-2.35612	-1.375
135287299	chr6:135287299:A:C	1.7113e-86	-2.70949	-1.82454	2.79222e-09	-2.25394	-1.59848
135288400	chr6:135288400:C:A	9.03989e-84	3.11984	-1.38431	4.05753e-09	-1.92828	-1.5504
135288579	chr6:135288579:CTA:C	2.38145e-85	-1.13622e-09	-1.90099	1.79338e-08	-1.13622e-09	-1.99257
135288781	chr6:135288781:A:T	5.3408e-85	-1.09333	-1.39409e-09	2.28545e-08	-1.75011	-1.39409e-09
135288849	chr6:135288849:A:C	3.2612e-86	-2.56225	-1.32694	3.51527e-09	-2.5941	-1.02804
135289828	chr6:135289828:G:A	1.80407e-84	-1.13622e-09	0.12393	1.3237e-07	-1.13622e-09	0.00634315
135289946	chr6:135289946:C:T	3.98804e-85	-1.13622e-09	-1.3854	3.68005e-08	-1.13622e-09	-1.27375
135290432	chr6:135290432:A:G	6.31417e-84	-1.13622e-09	1.37668	3.21471e-07	-1.13622e-09	0.893648
135291440	chr6:135291440:GA:G	5.20192e-84	-1.13622e-09	1.18291	1.54761e-07	-1.13622e-09	0.162624
135292049	chr6:135292049:C:T	1.49736e-86	-2.64918	-2.01841	2.44113e-09	-1.96862	-2.01818
135292548	chr6:135292548:G:T	2.21886e-86	-2.66443	-1.60986	3.02107e-09	-2.40453	-1.36912
135292604	chr6:135292604:T:A	2.46086e-85	-1.13622e-09	-1.86819	1.90037e-08	-1.13622e-09	-1.93462
135292826	chr6:135292826:G:A	7.35636e-85	-0.773136	-1.39409e-09	9.56124e-09	-2.62154	-1.39409e-09
135292903	chr6:135292903:C:G	1.57629e-84	-1.13622e-09	-0.0110429	1.16179e-07	-1.13622e-09	-0.12413
135293071	chr6:135293071:G:A	2.13601e-85	-1.13622e-09	-2.00976	1.75811e-08	-1.13622e-09	-2.01243
135293409	chr6:135293409:AAAAAAAAAAAAAAAAG:A	1.17622e-84	-1.13622e-09	-0.303809	6.83577e-08	-1.13622e-09	-0.654505
135293756	chr6:135293756:T:C	1.53722e-84	-1.13622e-09	-0.0361425	1.16085e-07	-1.13622e-09	-0.124941
135293976	chr6:135293976:T:C	1.11068e-84	-1.13622e-09	-0.36114	6.40983e-08	-1.13622e-09	-0.718842
135294170	chr6:135294170:C:T	4.46074e-86	-2.50062	-1.07535	5.95283e-09	-1.87221	-1.22319
135294577	chr6:135294577:T:C	1.15074e-84	-1.13622e-09	-0.325712	6.60252e-08	-1.13622e-09	-0.689223
135294720	chr6:135294720:AAAAG:A	2.90973e-85	-1.13622e-09	-1.70064	2.59162e-08	-1.13622e-09	-1.62439
135295646	chr6:135295646:G:A	1.49662e-85	-2.36549	-1.39409e-09	1.72431e-08	-2.03185	-1.39409e-09
135295827	chr6:135295827:G:A	4.15961e-84	-1.13622e-09	0.959306	7.01344e-07	-1.13622e-09	1.67374
135296463	chr6:135296463:A:G	9.38921e-86	-2.70411	-0.127619	3.06786e-09	-2.6869	-1.07138
135297049	chr6:135297049:C:T	4.83183e-85	-1.13622e-09	-1.19348	4.57893e-08	-1.13622e-09	-1.05521
135297196	chr6:135297196:G:A	4.95587e-86	-2.41224	-1.05847	2.33187e-09	-2.4103	-1.62229
135297745	chr6:135297745:A:G	9.89268e-85	-1.13622e-09	-0.476905	7.73253e-08	-1.13622e-09	-0.531238
135298037	chr6:135298037:C:A	2.75267e-85	-1.13622e-09	-1.75613	2.74195e-08	-1.13622e-09	-1.56801
135298267	chr6:135298267:G:C	9.18617e-85	-1.13622e-09	-0.551002	5.3995e-08	-1.13622e-09	-0.890368
135298291	chr6:135298291:G:A	4.32282e-84	-1.13622e-09	0.997792	1.32626e-07	-1.13622e-09	0.00827713
135298409	chr6:135298409:A:G	5.29874e-85	-1.10123	-1.39409e-09	2.27225e-08	-1.7559	-1.39409e-09
135298807	chr6:135298807:G:A	2.13601e-85	-1.13622e-09	-2.00976	1.75811e-08	-1.13622e-09	-2.01243
135298858	chr6:135298858:C:T	4.88519e-86	-2.44183	-1.04324	2.30185e-09	-2.43229	-1.61326
135299135	chr6:135299135:T:C	1.73769e-85	-2.51021	0.294068	6.72994e-09	-2.64232	-0.330376
135299463	chr6:135299463:G:A	1.36935e-84	-1.13622e-09	-0.15178	6.32741e-08	-1.13622e-09	-0.731784
135299624	chr6:135299624:T:C	2.63925e-85	-1.13622e-09	-1.79821	2.59455e-08	-1.13622e-09	-1.62326
135299870	chr6:135299870:T:C	3.94241e-86	-2.42032	-1.27918	2.00234e-09	-2.42019	-1.76476
135300000	chr6:135300000:C:T	1.5589e-83	-1.13622e-09	2.28045	4.07054e-07	-1.13622e-09	1.12969
135300034	chr6:135300034:T:C	4.32048e-86	-2.32479	-1.28313	2.18095e-09	-2.32773	-1.77176
135300914	chr6:135300914:C:A	2.30703e-85	-1.13622e-09	-1.93274	1.95592e-08	-1.13622e-09	-1.90582
135301091	chr6:135301091:T:C	2.70005e-85	-1.13622e-09	-1.77543	2.67041e-08	-1.13622e-09	-1.59444
135301635	chr6:135301635:T:C	2.13234e-84	-1.13622e-09	0.291106	2.28922e-07	-1.13622e-09	0.554121
135301681	chr6:135301681:T:G	5.08696e-86	-1.46628	-1.97833	1.18198e-09	-2.69197	-2.0201
135301815	chr6:135301815:C:T	1.71086e-84	-1.13622e-09	0.0708828	1.83463e-07	-1.13622e-09	0.332756
135301867	chr6:135301867:A:G	9.0877e-86	-2.70958	-0.154784	3.12552e-09	-2.65624	-1.08342
135302150	chr6:135302150:T:C	6.22456e-85	-1.13622e-09	-0.940198	3.76806e-08	-1.13622e-09	-1.25011
135302446	chr6:135302446:C:T	4.17739e-86	-1.80646	-1.83514	1.85282e-09	-2.31701	-1.94554
135302614	chr6:135302614:AGTT:A	1.86799e-86	-2.54851	-1.89791	1.65122e-09	-2.35823	-2.01951
135302721	chr6:135302721:G:A	2.21879e-85	-1.13622e-09	-1.97174	1.88546e-08	-1.13622e-09	-1.9425
135302775	chr6:135302775:GGAA:G	2.13786e-85	-1.13622e-09	-2.0089	1.74843e-08	-1.13622e-09	-2.01796
135302876	chr6:135302876:A:G	2.15262e-85	-1.13622e-09	-2.00202	2.07183e-08	-1.13622e-09	-1.84824
135302966	chr6:135302966:C:G	2.12708e-85	-1.13622e-09	-2.01395	1.74587e-08	-1.13622e-09	-2.01942
135303025	chr6:135303025:T:G	2.12032e-85	-1.13622e-09	-2.01713	1.77222e-08	-1.13622e-09	-2.00444
135303673	chr6:135303673:G:A	2.62799e-85	-2.70344	0.900953	2.52494e-08	-1.78419	0.133732
135303944	chr6:135303944:G:A	2.12864e-85	-1.13622e-09	-2.01322	2.05544e-08	-1.13622e-09	-1.85618
135303949	chr6:135303949:C:T	8.82469e-85	-1.13622e-09	-0.591147	5.06785e-08	-1.13622e-09	-0.953758
135304573	chr6:135304573:C:A	2.31704e-85	-1.13622e-09	-1.92841	1.74491e-08	-1.13622e-09	-2.01997
135305210	chr6:135305210:T:G	4.30092e-86	-2.66058	-0.951872	4.40837e-09	-1.60857	-1.78718
135305304	chr6:135305304:C:T	2.11738e-85	-1.13622e-09	-2.01852	1.77471e-08	-1.13622e-09	-2.00304
135306177	chr6:135306177:T:C	6.93947e-85	-1.13622e-09	-0.831476	6.97759e-08	-1.13622e-09	-0.633971
135306231	chr6:135306231:T:C	1.76742e-86	-2.61993	-1.88184	2.24388e-09	-2.05122	-2.01983
135306396	chr6:135306396:G:A	1.79885e-86	-2.55259	-1.93155	4.84514e-09	-1.48442	-1.81686
135306402	chr6:135306402:A:G	1.47746e-86	-2.66188	-2.01908	2.08777e-09	-2.13252	-2.01065
135306480	chr6:135306480:G:A	2.48745e-85	-1.13622e-09	-1.85744	1.75857e-08	-1.13622e-09	-2.01217
135306536	chr6:135306536:A:G	5.5907e-85	-1.0476	-1.39409e-09	2.75251e-08	-1.56416	-1.39409e-09
135306805	chr6:135306805:T:C	4.83764e-85	-1.13622e-09	-1.19227	4.46399e-08	-1.13622e-09	-1.08063
135306855	chr6:135306855:G:A	2.43928e-86	-2.61141	-1.56817	2.56629e-09	-2.61658	-1.32022
135306960	chr6:135306960:T:A	4.72245e-85	-1.13622e-09	-1.21637	5.62272e-08	-1.13622e-09	-0.849859
135307054	chr6:135307054:G:A	8.9127e-85	-1.13622e-09	-0.581224	5.13042e-08	-1.13622e-09	-0.941487
135307669	chr6:135307669:A:G	3.0805e-85	-1.13622e-09	-1.64361	2.83648e-08	-1.13622e-09	-1.53411
135307707	chr6:135307707:A:G	2.19413e-85	-1.13622e-09	-1.98292	1.78903e-08	-1.13622e-09	-1.995
135307728	chr6:135307728:T:G	3.26369e-85	-1.13622e-09	-1.58584	3.01479e-08	-1.13622e-09	-1.47315
135308003	chr6:135308003:A:T	3.25279e-85	-1.13622e-09	-1.58919	3.01963e-08	-1.13622e-09	-1.47154
135308008	chr6:135308008:T:C	3.94278e-85	-1.13622e-09	-1.39681	2.9178e-08	-1.13622e-09	-1.50585
135308280	chr6:135308280:G:C	1.50042e-86	-2.69382	-1.97171	1.80738e-09	-2.36987	-1.91752
135308334	chr6:135308334:G:C	1.00544e-83	-1.13622e-09	1.8419	7.63091e-07	-1.13622e-09	1.75812
135309215	chr6:135309215:G:C	2.14119e-85	-1.13622e-09	-2.00734	1.75352e-08	-1.13622e-09	-2.01505
135309232	chr6:135309232:A:G	1.50155e-86	-2.68314	-1.98164	1.70775e-09	-2.41195	-1.93214
135310091	chr6:135310091:A:G	2.45635e-85	-1.13622e-09	-1.87002	2.21122e-08	-1.13622e-09	-1.78313
135310879	chr6:135310879:GTT:G	3.6164e-85	-1.13622e-09	-1.48322	2.72389e-08	-1.13622e-09	-1.57461
135311075	chr6:135311075:G:A	2.13243e-85	-1.13622e-09	-2.01144	1.74891e-08	-1.13622e-09	-2.01768
135311210	chr6:135311210:G:A	1.41414e-86	-2.70943	-2.01533	4.64545e-09	-1.47962	-1.86375
135311487	chr6:135311487:A:C	8.57877e-86	-2.69672	-0.22528	9.4326e-09	-2.09796	-0.537128
135311511	chr6:135311511:C:T	7.86503e-86	-2.6935	-0.315362	8.59335e-09	-2.10668	-0.62159
135311604	chr6:135311604:C:T	2.68097e-86	-2.57816	-1.50694	2.65383e-09	-2.64612	-1.25714
135312067	chr6:135312067:G:A	1.83335e-85	-0.149562	-2.01299	6.9148e-09	-0.95023	-1.99537
135312633	chr6:135312633:T:C	4.02207e-85	-1.13622e-09	-1.3769	2.96942e-08	-1.13622e-09	-1.48831
135312868	chr6:135312868:T:C	1.14541e-85	-2.68678	0.0538389	7.94041e-09	-1.98352	-0.823776
135312895	chr6:135312895:C:G	1.48586e-86	-2.68999	-1.9853	1.74785e-09	-2.38325	-1.93762
135313060	chr6:135313060:T:C	2.18565e-85	-1.13622e-09	-1.98679	1.88725e-08	-1.13622e-09	-1.94155
135313237	chr6:135313237:G:A	1.45718e-86	-2.70024	-1.99455	1.35182e-09	-2.64393	-1.93388
135313283	chr6:135313283:A:G	2.24373e-85	-1.13622e-09	-1.96056	1.99833e-08	-1.13622e-09	-1.88436
135313962	chr6:135313962:G:C	4.33449e-86	-2.67215	-0.932531	3.61666e-09	-1.96735	-1.62636
135314002	chr6:135314002:A:G	1.59525e-86	-2.60951	-1.99475	1.38592e-09	-2.63049	-1.92241
135314411	chr6:135314411:A:G	1.51369e-86	-2.63709	-2.01965	6.55234e-09	-1.15925	-1.84018
135314482	chr6:135314482:C:G	3.24328e-85	-1.13622e-09	-1.59212	2.20247e-08	-1.13622e-09	-1.7871
135314940	chr6:135314940:T:C	2.96107e-85	-1.13622e-09	-1.68315	2.28008e-08	-1.13622e-09	-1.75246
135314961	chr6:135314961:G:A	2.71181e-85	-1.13622e-09	-1.77108	1.79793e-08	-1.13622e-09	-1.99004
135315389	chr6:135315389:C:T	3.77555e-85	-1.13622e-09	-1.44015	3.44691e-08	-1.13622e-09	-1.3392
135315634	chr6:135315634:A:C	3.5824e-85	-1.13622e-09	-1.49267	3.32413e-08	-1.13622e-09	-1.37547
135315888	chr6:135315888:C:G	3.71732e-85	-1.13622e-09	-1.4557	3.3892e-08	-1.13622e-09	-1.35608
135316176	chr6:135316176:C:T	1.57295e-86	-2.68516	-1.93318	1.7173e-09	-2.51802	-1.82048
135316731	chr6:135316731:C:A	3.0932e-85	-1.13622e-09	-1.63949	2.25443e-08	-1.13622e-09	-1.76378
135317239	chr6:135317239:G:A	2.49258e-85	-1.13622e-09	-1.85538	2.2516e-08	-1.13622e-09	-1.76503
135318086	chr6:135318086:C:T	2.27989e-85	-1.13622e-09	-1.94457	1.94504e-08	-1.13622e-09	-1.91139
135318150	chr6:135318150:C:T	2.90447e-85	-1.13622e-09	-1.70245	2.14199e-08	-1.13622e-09	-1.81494
135318179	chr6:135318179:C:T	4.72963e-85	-1.13622e-09	-1.21485	2.89075e-08	-1.13622e-09	-1.51516
135318451	chr6:135318451:G:T	2.28555e-86	-2.65741	-1.58727	2.277e-09	-2.69015	-1.36625
135318506	chr6:135318506:C:T	6.30049e-86	-2.68159	-0.549072	7.7736e-09	-2.00148	-0.827043
135318845	chr6:135318845:A:G	1.67624e-85	-0.599066	-1.65308	7.9395e-09	-1.44482	-1.36258
135319827	chr6:135319827:G:C	2.2787e-86	-2.54948	-1.6982	4.4385e-09	-1.53403	-1.85492
135319909	chr6:135319909:ACTT:A	6.39411e-85	-1.13622e-09	-0.913324	6.72912e-08	-1.13622e-09	-0.670231
135320069	chr6:135320069:G:C	2.17526e-85	-1.13622e-09	-1.99155	1.81274e-08	-1.13622e-09	-1.98184
135320279	chr6:135320279:C:A	3.98111e-86	-2.69184	-0.997886	6.96293e-09	-1.64177	-1.29689
135320313	chr6:135320313:A:C	1.14889e-84	1.10076	-1.42808	3.70742e-09	-2.24281	-1.32611
135320347	chr6:135320347:G:C	2.32251e-85	-1.13622e-09	-1.92605	1.74524e-08	-1.13622e-09	-2.01978
135320430	chr6:135320430:G:T	2.11518e-85	-1.13622e-09	-2.01956	1.75232e-08	-1.13622e-09	-2.01573
135320475	chr6:135320475:G:T	9.03337e-85	-0.567775	-1.39409e-09	3.78479e-08	-1.24568	-1.39409e-09
135320951	chr6:135320951:G:T	8.11539e-85	-0.674938	-1.39409e-09	6.03278e-08	-0.779467	-1.39409e-09
135321224	chr6:135321224:C:T	1.40141e-83	-1.13622e-09	2.17395	1.0616e-06	-1.13622e-09	2.08827
135321618	chr6:135321618:T:C	3.6607e-86	-2.6994	-1.07423	6.12477e-09	-1.70684	-1.36007
135321652	chr6:135321652:T:C	2.06024e-83	-1.13622e-09	2.55929	5.75173e-07	-1.13622e-09	1.47541
135321920	chr6:135321920:G:A	2.11463e-85	-1.13622e-09	-2.01982	1.77392e-08	-1.13622e-09	-2.00348
135322716	chr6:135322716:T:C	3.38468e-85	-1.13622e-09	-1.54944	2.42781e-08	-1.13622e-09	-1.68968
135322831	chr6:135322831:G:T	9.01652e-85	-0.569643	-1.39409e-09	3.77883e-08	-1.24726	-1.39409e-09
135324063	chr6:135324063:T:C	2.40909e-85	-1.13622e-09	-1.88945	2.1088e-08	-1.13622e-09	-1.83055
135324065	chr6:135324065:G:A	4.61172e-86	-2.68717	-0.855517	8.1097e-09	-1.59632	-1.18988
135324083	chr6:135324083:G:A	5.0981e-85	-1.13622e-09	-1.13983	5.96131e-08	-1.13622e-09	-0.791385
135324309	chr6:135324309:C:T	2.77945e-86	-2.70559	-1.34345	4.61407e-09	-1.77407	-1.57607
135324408	chr6:135324408:T:TA	1.74545e-86	-2.59775	-1.91653	1.53809e-09	-2.64717	-1.80155
135324413	chr6:135324413:T:C	4.81904e-85	-1.13622e-09	-1.19613	4.47347e-08	-1.13622e-09	-1.07851
135324906	chr6:135324906:A:G	2.32083e-85	-1.13622e-09	-1.92678	1.74532e-08	-1.13622e-09	-2.01974
135325554	chr6:135325554:T:C	2.92395e-85	0.243359	-1.93912	1.93205e-08	0.0692654	-1.98736
135325872	chr6:135325872:G:A	3.51844e-85	-1.13622e-09	-1.51068	3.32051e-08	-1.13622e-09	-1.37656
135325961	chr6:135325961:A:T	1.82021e-86	-2.70678	-1.76555	1.44725e-09	-2.62015	-1.88944
135326614	chr6:135326614:G:A	6.77299e-84	1.44683	-1.39409e-09	1.8303e-07	0.330393	-1.39409e-09
135326626	chr6:135326626:T:C	2.14725e-85	-1.13622e-09	-2.00451	1.74553e-08	-1.13622e-09	-2.01961
135326774	chr6:135326774:T:TG	8.6227e-86	-2.68099	-0.235897	5.88639e-09	-1.96173	-1.14488
135327875	chr6:135327875:C:T	1.64596e-86	-2.59932	-1.97364	3.9425e-09	-1.62996	-1.87749
135327981	chr6:135327981:C:T	2.16308e-85	-1.13622e-09	-1.99717	1.83704e-08	-1.13622e-09	-1.96852
135328678	chr6:135328678:A:G	3.64443e-86	-2.65968	-1.11841	5.98708e-09	-1.71958	-1.37007
135328921	chr6:135328921:T:C	2.15983e-85	-1.13622e-09	-1.99867	1.74466e-08	-1.13622e-09	-2.02012
135328964	chr6:135328964:A:G	2.12366e-85	-1.13622e-09	-2.01556	1.74823e-08	-1.13622e-09	-2.01807
135329128	chr6:135329128:G:A	1.68992e-86	-2.5814	-1.96521	4.24614e-09	-1.57067	-1.86258
135329686	chr6:135329686:T:C	4.56924e-85	-1.13622e-09	-1.24935	4.22649e-08	-1.13622e-09	-1.1353
135330117	chr6:135330117:A:C	2.12147e-85	-1.13622e-09	-2.01659	1.77701e-08	-1.13622e-09	-2.00174
135330282	chr6:135330282:C:A	3.68908e-85	-1.46332	-1.39409e-09	2.96268e-08	-1.49058	-1.39409e-09
135330677	chr6:135330677:C:A	4.56521e-85	-1.13622e-09	-1.25024	4.22222e-08	-1.13622e-09	-1.13631
135330876	chr6:135330876:G:T	9.02764e-85	-0.56841	-1.39409e-09	3.78279e-08	-1.24621	-1.39409e-09
135330940	chr6:135330940:A:G	1.07982e-85	-2.6919	-1.39409e-09	1.00234e-08	-2.57434	-1.39409e-09
135331260	chr6:135331260:G:C	3.81311e-85	-1.13622e-09	-1.43026	2.60548e-08	-1.13622e-09	-1.61906
135331969	chr6:135331969:C:T	2.15415e-85	-1.13622e-09	-2.0013	1.74484e-08	-1.13622e-09	-2.02001
135332041	chr6:135332041:C:A	2.1233e-85	-1.13622e-09	-2.01573	1.74841e-08	-1.13622e-09	-2.01797
135332219	chr6:135332219:A:G	2.89982e-86	-2.60907	-1.39757	3.60891e-09	-1.64546	-1.9504
135332260	chr6:135332260:G:T	5.92811e-86	-2.6695	-0.622081	9.42717e-09	-1.74847	-0.887189
135332717	chr6:135332717:A:C	1.71428e-86	-2.52842	-2.00387	3.5306e-09	-1.69445	-1.92334
135332958	chr6:135332958:T:C	2.12336e-85	-1.13622e-09	-2.0157	1.7958e-08	-1.13622e-09	-1.99122
135333143	chr6:135333143:A:C	2.14891e-85	-1.13622e-09	-2.00374	1.74532e-08	-1.13622e-09	-2.01974
135333235	chr6:135333235:CAAT:C	3.8219e-85	-1.13622e-09	-1.42795	2.61043e-08	-1.13622e-09	-1.61716
135333412	chr6:135333412:T:C	2.48088e-85	-1.13622e-09	-1.86009	2.14255e-08	-1.13622e-09	-1.81468
135334480	chr6:135334480:A:G	2.16445e-85	-1.13622e-09	-1.99653	1.82475e-08	-1.13622e-09	-1.97523
135334726	chr6:135334726:T:C	1.40821e-86	-2.70893	-2.02003	1.32762e-09	-2.58072	-2.01515
135334986	chr6:135334986:T:G	5.38468e-85	-0.467897	-0.617246	1.78255e-08	-1.24557	-0.753064
135335066	chr6:135335066:T:A	2.15001e-85	-1.13622e-09	-2.00323	1.74521e-08	-1.13622e-09	-2.0198
135335344	chr6:135335344:T:C	2.11432e-85	-1.13622e-09	-2.01997	1.76355e-08	-1.13622e-09	-2.00935
135335910	chr6:135335910:T:C	2.14271e-85	-1.13622e-09	-2.00663	1.7566e-08	-1.13622e-09	-2.01329
135336028	chr6:135336028:A:G	2.14579e-85	-1.13622e-09	-2.00519	1.75886e-08	-1.13622e-09	-2.01201
135336317	chr6:135336317:C:T	2.1541e-85	-1.13622e-09	-2.00133	1.74484e-08	-1.13622e-09	-2.02001
135336478	chr6:135336478:G:C	2.35545e-85	-1.13622e-09	-1.91197	2.08478e-08	-1.13622e-09	-1.84201
135336600	chr6:135336600:C:T	2.11751e-85	-1.13622e-09	-2.01846	1.75377e-08	-1.13622e-09	-2.0149
135336624	chr6:135336624:A:G	2.11619e-85	-1.13622e-09	-2.01908	1.75606e-08	-1.13622e-09	-2.0136
135337112	chr6:135337112:A:T	2.18556e-85	-1.13622e-09	-1.98683	1.80334e-08	-1.13622e-09	-1.98703
135337922	chr6:135337922:C:T	2.1186e-85	-1.13622e-09	-2.01795	1.75233e-08	-1.13622e-09	-2.01573
135338169	chr6:135338169:G:A	2.96597e-85	-1.13622e-09	-1.6815	2.24068e-08	-1.13622e-09	-1.76989
135338531	chr6:135338531:C:T	1.91183e-86	-2.60357	-1.81966	1.75787e-09	-2.64186	-1.67329
135338565	chr6:135338565:A:G	5.10555e-85	-1.13622e-09	-1.13837	3.09117e-08	-1.13622e-09	-1.44812
135338932	chr6:135338932:T:C	1.18637e-85	-1.90378	-0.694029	3.19848e-09	-2.44368	-1.2729
135339010	chr6:135339010:C:G	3.17965e-85	-1.13622e-09	-1.61193	2.9891e-08	-1.13622e-09	-1.4817
135339223	chr6:135339223:A:T	4.52283e-85	-1.13622e-09	-1.25956	4.18271e-08	-1.13622e-09	-1.14572
135339284	chr6:135339284:C:T	2.14194e-85	-1.13622e-09	-2.00699	1.74472e-08	-1.13622e-09	-2.02008
135339832	chr6:135339832:T:C	2.25924e-85	-1.13622e-09	-1.95367	1.75208e-08	-1.13622e-09	-2.01587
135339906	chr6:135339906:A:G	2.15169e-85	-1.13622e-09	-2.00245	1.74504e-08	-1.13622e-09	-2.0199
135339963	chr6:135339963:T:C	2.34675e-85	-1.13622e-09	-1.91567	1.89238e-08	-1.13622e-09	-1.93884
135339966	chr6:135339966:C:T	2.15249e-85	-1.13622e-09	-2.00208	1.74497e-08	-1.13622e-09	-2.01994
135340272	chr6:135340272:T:C	2.19202e-85	-1.13622e-09	-1.98388	1.79846e-08	-1.13622e-09	-1.98974
135340313	chr6:135340313:G:A	5.37445e-85	-1.13622e-09	-1.08704	3.21406e-08	-1.13622e-09	-1.40914
135340358	chr6:135340358:G:A	2.08309e-83	-1.13622e-09	2.57032	9.5475e-07	-1.13622e-09	1.98219
135340396	chr6:135340396:A:T	7.38748e-85	-1.13622e-09	-0.768914	7.47016e-08	-1.13622e-09	-0.565757
135340400	chr6:135340400:A:C	2.23341e-85	-1.13622e-09	-1.96517	1.76508e-08	-1.13622e-09	-2.00848
135340491	chr6:135340491:T:A	6.38786e-86	-2.66202	-0.554868	1.03382e-08	-1.71818	-0.825232
135341234	chr6:135341234:T:C	9.6621e-86	-2.68773	-0.11535	1.07254e-08	-2.14595	-0.360697
135341236	chr6:135341236:C:A	1.21368e-83	-1.13622e-09	2.03013	1.05307e-06	-1.13622e-09	2.0802
135341239	chr6:135341239:G:A	1.1646e-83	1.98885	-1.39409e-09	1.59337e-08	-2.11082	-1.39409e-09
135341380	chr6:135341380:A:G	7.93426e-85	-1.13622e-09	-0.69751	8.4721e-08	-1.13622e-09	-0.439896
135341741	chr6:135341741:C:G	9.02098e-85	-0.569148	-1.39409e-09	3.77918e-08	-1.24717	-1.39409e-09
135341970	chr6:135341970:T:C	2.03742e-82	-1.13622e-09	4.85074	6.47074e-06	-1.13622e-09	3.89579
135342443	chr6:135342443:C:T	1.6574e-86	-2.59617	-1.96987	4.02225e-09	-1.61854	-1.86888
135343512	chr6:135343512:G:A	1.56584e-85	-2.32028	-1.39409e-09	1.06413e-08	-2.51452	-1.39409e-09
135343734	chr6:135343734:C:G	2.56622e-85	-1.13622e-09	-1.82627	2.30002e-08	-1.13622e-09	-1.74375
135344571	chr6:135344571:A:G	3.1774e-85	-1.13622e-09	-1.61264	2.9866e-08	-1.13622e-09	-1.48254
135344933	chr6:135344933:C:A	2.92999e-85	-1.13622e-09	-1.6937	2.70888e-08	-1.13622e-09	-1.58014
135345009	chr6:135345009:T:C	2.15762e-85	-1.13622e-09	-1.99969	1.74838e-08	-1.13622e-09	-2.01798
135345294	chr6:135345294:T:C	3.56381e-86	-2.656	-1.14445	6.01473e-09	-1.68779	-1.39726
135345385	chr6:135345385:G:A	2.00225e-85	-2.07443	-1.39409e-09	9.55544e-09	-2.62215	-1.39409e-09
135345388	chr6:135345388:A:C	1.66844e-85	-2.25681	-1.39409e-09	1.21027e-08	-2.38583	-1.39409e-09
135345445	chr6:135345445:T:TA	1.04385e-84	-0.423204	-1.39409e-09	4.25138e-08	-1.12943	-1.39409e-09
135345648	chr6:135345648:T:C	2.14691e-85	-1.13622e-09	-2.00467	1.74562e-08	-1.13622e-09	-2.01957
135346233	chr6:135346233:T:C	2.12546e-85	-1.13622e-09	-2.01471	1.74741e-08	-1.13622e-09	-2.01854
135346257	chr6:135346257:C:T	2.36931e-85	-1.9061	-1.39409e-09	1.08521e-08	-2.4949	-1.39409e-09
135347308	chr6:135347308:T:C	2.31915e-85	-1.13622e-09	-1.9275	1.83645e-08	-1.13622e-09	-1.96884
135347338	chr6:135347338:C:G	3.27857e-85	-1.58129	-1.39409e-09	1.42245e-08	-2.22429	-1.39409e-09
135347713	chr6:135347713:C:T	2.12285e-85	-1.13622e-09	-2.01594	1.74896e-08	-1.13622e-09	-2.01765
135347851	chr6:135347851:A:G	6.48879e-84	1.40396	-1.39409e-09	1.76069e-07	0.291617	-1.39409e-09
135347893	chr6:135347893:G:A	2.12158e-85	-1.13622e-09	-2.01654	1.7496e-08	-1.13622e-09	-2.01729
135347926	chr6:135347926:T:G	2.12639e-85	-1.13622e-09	-2.01428	1.80818e-08	-1.13622e-09	-1.98435
135348156	chr6:135348156:CAT:C	5.57757e-85	-1.13622e-09	-1.04995	5.85975e-08	-1.13622e-09	-0.808568
135348216	chr6:135348216:C:T	2.48623e-85	-1.13622e-09	-1.85793	1.96932e-08	-1.13622e-09	-1.89899
135348386	chr6:135348386:C:T	2.15002e-85	-1.13622e-09	-2.00322	1.7452e-08	-1.13622e-09	-2.0198
135348452	chr6:135348452:A:G	4.23197e-85	-1.13622e-09	-1.32603	3.90743e-08	-1.13622e-09	-1.21379
135349017	chr6:135349017:G:A	4.00422e-85	-1.38135	-1.39409e-09	1.83159e-08	-1.97149	-1.39409e-09
135349278	chr6:135349278:T:C	2.25316e-85	-1.13622e-09	-1.95637	1.78959e-08	-1.13622e-09	-1.99469
135349331	chr6:135349331:A:G	2.1554e-85	-1.13622e-09	-2.00073	1.74487e-08	-1.13622e-09	-2.02
135349407	chr6:135349407:A:C	2.14438e-85	-1.13622e-09	-2.00585	1.75754e-08	-1.13622e-09	-2.01276
135349593	chr6:135349593:T:G	2.17937e-85	-1.98966	-1.39409e-09	1.06145e-08	-2.51704	-1.39409e-09
135350089	chr6:135350089:C:A	3.014e-85	-1.13622e-09	-1.66543	2.33944e-08	-1.13622e-09	-1.72676
135350731	chr6:135350731:G:C	1.95608e-86	-2.58389	-1.81645	1.85956e-09	-2.64514	-1.61377
135351073	chr6:135351073:T:C	8.07489e-86	-1.44131	-1.54121	1.27043e-09	-2.7076	-1.93231
135351232	chr6:135351232:T:G	2.14057e-85	-1.13622e-09	-2.00763	1.75523e-08	-1.13622e-09	-2.01407
135351377	chr6:135351377:C:T	2.17444e-85	-1.13622e-09	-1.99193	1.7768e-08	-1.13622e-09	-2.00186
135351588	chr6:135351588:C:T	2.12914e-85	-1.13622e-09	-2.01298	1.75146e-08	-1.13622e-09	-2.01622
135351753	chr6:135351753:T:C	1.17025e-84	-1.13622e-09	-0.308896	1.25619e-07	-1.13622e-09	-0.0460086
135352146	chr6:135352146:C:T	7.36946e-86	-2.69096	-0.382982	1.23085e-08	-1.6645	-0.704476
135352313	chr6:135352313:A:G	2.32105e-85	-1.13622e-09	-1.92668	1.97532e-08	-1.13622e-09	-1.89595
135352371	chr6:135352371:T:A	1.05901e-84	-0.408776	-1.39409e-09	4.36075e-08	-1.10403	-1.39409e-09
135352714	chr6:135352714:C:T	5.22217e-85	-1.11579	-1.39409e-09	2.89912e-08	-1.51227	-1.39409e-09
135353064	chr6:135353064:G:A	1.89547e-86	-2.57425	-1.85757	1.74295e-09	-2.65153	-1.67215
135353253	chr6:135353253:G:T	2.11552e-85	-1.13622e-09	-2.0194	1.75732e-08	-1.13622e-09	-2.01288
135353281	chr6:135353281:T:C	3.15148e-85	-1.13622e-09	-1.62083	2.95929e-08	-1.13622e-09	-1.49172
135353806	chr6:135353806:A:T	2.24867e-85	-1.13622e-09	-1.95836	1.77044e-08	-1.13622e-09	-2.00545
135353849	chr6:135353849:C:T	5.37599e-85	-1.13622e-09	-1.08676	3.20982e-08	-1.13622e-09	-1.41046
135353987	chr6:135353987:T:C	2.17368e-85	-1.13622e-09	-1.99228	1.7483e-08	-1.13622e-09	-2.01803
135354023	chr6:135354023:G:A	5.57248e-85	-1.13622e-09	-1.05086	5.85494e-08	-1.13622e-09	-0.809388
135354030	chr6:135354030:G:A	1.85153e-84	0.672062	-0.522166	7.25283e-09	-2.44343	-0.45444
135354549	chr6:135354549:G:A	4.44695e-85	-1.13622e-09	-1.27648	4.52077e-08	-1.13622e-09	-1.06799
135355266	chr6:135355266:C:T	2.11879e-85	-2.65506	0.637209	1.10129e-08	-1.86854	-0.611657
135355861	chr6:135355861:G:A	2.114e-85	-1.13622e-09	-2.02012	1.75894e-08	-1.13622e-09	-2.01196
135356479	chr6:135356479:A:C	7.87605e-85	-1.13622e-09	-0.704874	7.98128e-08	-1.13622e-09	-0.499575
135356826	chr6:135356826:A:C	2.34577e-85	-1.13622e-09	-1.91609	1.74466e-08	-1.13622e-09	-2.02011
135357042	chr6:135357042:G:A	2.31326e-85	-1.13622e-09	-1.93004	1.79151e-08	-1.13622e-09	-1.99361
135357114	chr6:135357114:A:AT	2.77252e-85	-1.13622e-09	-1.74894	2.12886e-08	-1.13622e-09	-1.82109
135357151	chr6:135357151:A:C	1.64395e-86	-2.59952	-1.97466	1.23475e-09	-2.6491	-2.01929
135357181	chr6:135357181:C:T	2.1329e-85	-1.13622e-09	-2.01122	1.7503e-08	-1.13622e-09	-2.01689
135357355	chr6:135357355:T:C	1.01976e-84	-1.13622e-09	-0.446549	5.71931e-08	-1.13622e-09	-0.832826
135357589	chr6:135357589:T:C	1.5545e-85	-2.32754	-1.39409e-09	1.15391e-08	-2.43352	-1.39409e-09
135358090	chr6:135358090:C:G	9.15184e-85	-1.13622e-09	-0.554746	7.09941e-08	-1.13622e-09	-0.616662
135358205	chr6:135358205:TGTGA:T	1.84904e-84	-1.13622e-09	0.148551	8.56172e-08	-1.13622e-09	-0.429374
135358373	chr6:135358373:C:G	2.4758e-85	-1.13622e-09	-1.86214	1.7529e-08	-1.13622e-09	-2.0154
135358579	chr6:135358579:T:C	2.24487e-85	-1.13622e-09	-1.96005	1.79118e-08	-1.13622e-09	-1.9938
135358580	chr6:135358580:A:G	2.14319e-83	-1.13622e-09	2.59877	9.74981e-07	-1.13622e-09	2.00316
135358671	chr6:135358671:T:C	7.82834e-85	-1.13622e-09	-0.710951	4.5749e-08	-1.13622e-09	-1.05609
135359000	chr6:135359000:T:C	4.82069e-86	-2.7065	-0.791872	2.84013e-09	-2.57713	-1.25828
135359194	chr6:135359194:T:C	2.30592e-85	-1.13622e-09	-1.93322	1.82843e-08	-1.13622e-09	-1.97322
135359233	chr6:135359233:T:C	1.0609e-85	-2.70958	-1.39409e-09	1.06076e-08	-2.51769	-1.39409e-09
135359326	chr6:135359326:T:C	2.28266e-85	-1.13622e-09	-1.94336	1.75927e-08	-1.13622e-09	-2.01178
135359432	chr6:135359432:C:A	2.40221e-85	-1.13622e-09	-1.89231	1.80277e-08	-1.13622e-09	-1.98735
135359803	chr6:135359803:G:C	4.5829e-85	-1.24637	-1.39409e-09	9.1567e-09	-2.66477	-1.39409e-09
135360566	chr6:135360566:T:C	3.58855e-86	-2.58248	-1.21105	7.16718e-09	-1.02217	-1.88758
135361664	chr6:135361664:C:T	2.17006e-85	-1.13622e-09	-1.99395	1.86043e-08	-1.13622e-09	-1.95587
135361729	chr6:135361729:T:C	2.47326e-85	-1.13622e-09	-1.86316	1.75234e-08	-1.13622e-09	-2.01572
135361817	chr6:135361817:A:C	1.20418e-84	-1.13622e-09	-0.280314	1.45242e-07	-1.13622e-09	0.0991448
135362156	chr6:135362156:TGTG:T	9.94498e-85	-1.13622e-09	-0.471633	5.63868e-08	-1.13622e-09	-0.847024
135362313	chr6:135362313:G:A	3.31759e-85	-1.13622e-09	-1.56946	2.34683e-08	-1.13622e-09	-1.72361
135362473	chr6:135362473:T:TC	4.97011e-85	-1.13622e-09	-1.16526	4.61832e-08	-1.13622e-09	-1.04664
135362486	chr6:135362486:G:A	4.28817e-85	-1.13622e-09	-1.31284	2.89763e-08	-1.13622e-09	-1.51278
135362522	chr6:135362522:A:T	2.52966e-85	-1.84062	-1.39409e-09	9.32617e-09	-2.64644	-1.39409e-09
135362902	chr6:135362902:C:T	2.12871e-85	-1.13622e-09	-2.01319	1.7893e-08	-1.13622e-09	-1.99485
135362997	chr6:135362997:AGATTT:A	1.07115e-85	-2.69997	-1.39409e-09	1.01656e-08	-2.56025	-1.39409e-09
135363132	chr6:135363132:G:A	2.57673e-85	-1.13622e-09	-1.82218	1.9356e-08	-1.13622e-09	-1.91626
135363237	chr6:135363237:A:T	7.77477e-85	-0.717817	-1.39409e-09	1.02464e-08	-2.55233	-1.39409e-09
135363485	chr6:135363485:T:G	1.95808e-86	-2.65372	-1.7456	4.52011e-09	-1.57989	-1.79083
135363675	chr6:135363675:G:A	8.22877e-85	-1.13622e-09	-0.661064	7.84867e-08	-1.13622e-09	-0.51633
135364135	chr6:135364135:C:T	3.41418e-85	-1.13622e-09	-1.54076	2.38454e-08	-1.13622e-09	-1.70767
135364258	chr6:135364258:G:A	2.84037e-85	-1.13622e-09	-1.72476	2.09276e-08	-1.13622e-09	-1.83819
135364380	chr6:135364380:C:T	1.42147e-86	-2.70559	-2.01401	1.74695e-09	-2.30477	-2.01661
135364456	chr6:135364456:C:G	5.44549e-85	-1.13622e-09	-1.07391	5.09063e-08	-1.13622e-09	-0.949273
135364706	chr6:135364706:A:G	3.66606e-85	-1.13622e-09	-1.46958	2.52856e-08	-1.13622e-09	-1.64902
135365180	chr6:135365180:G:T	4.33198e-85	-1.13622e-09	-1.30268	2.92417e-08	-1.13622e-09	-1.50366
135365451	chr6:135365451:T:G	2.63768e-85	-1.7988	-1.39409e-09	9.53203e-09	-2.6246	-1.39409e-09
135365518	chr6:135365518:C:A	5.71742e-85	-1.13622e-09	-1.02518	5.73225e-08	-1.13622e-09	-0.830567
135365805	chr6:135365805:T:C	3.542e-85	-1.13622e-09	-1.50401	3.2571e-08	-1.13622e-09	-1.39584
135366283	chr6:135366283:C:T	3.37042e-85	-1.13622e-09	-1.55366	2.41898e-08	-1.13622e-09	-1.69333
135366292	chr6:135366292:G:A	2.41478e-85	-1.13622e-09	-1.88709	2.16432e-08	-1.13622e-09	-1.80457
135366300	chr6:135366300:T:C	3.96803e-85	-1.13622e-09	-1.39043	2.89287e-08	-1.13622e-09	-1.51443
135366323	chr6:135366323:C:T	1.05923e-84	-0.408574	-1.39409e-09	4.31734e-08	-1.11403	-1.39409e-09
135366493	chr6:135366493:T:C	1.03274e-84	-1.13622e-09	-0.433903	5.80286e-08	-1.13622e-09	-0.818323
135366737	chr6:135366737:C:T	1.95669e-85	-0.326977	-1.77047	6.85742e-09	-1.12822	-1.8257
135366924	chr6:135366924:T:C	1.53161e-86	-2.68765	-1.95732	3.15071e-09	-1.74363	-1.98801
135367575	chr6:135367575:C:T	2.44755e-85	-1.13622e-09	-1.87361	1.74941e-08	-1.13622e-09	-2.0174
135367576	chr6:135367576:G:A	2.74993e-85	-1.13622e-09	-1.75713	2.49449e-08	-1.13622e-09	-1.66259
135367916	chr6:135367916:TAAAG:T	7.64555e-85	-1.13622e-09	-0.734577	4.29235e-08	-1.13622e-09	-1.11984
135368162	chr6:135368162:G:A	2.43565e-85	-1.13622e-09	-1.87849	1.74469e-08	-1.13622e-09	-2.0201
135368193	chr6:135368193:C:T	2.11609e-85	-1.13622e-09	-2.01913	1.75336e-08	-1.13622e-09	-2.01514
135368604	chr6:135368604:A:G	2.20607e-85	-1.13622e-09	-1.97749	1.77636e-08	-1.13622e-09	-2.00211
135368638	chr6:135368638:G:A	3.91077e-85	-1.13622e-09	-1.40497	2.67259e-08	-1.13622e-09	-1.59363
135368672	chr6:135368672:A:C	2.48283e-85	-1.13622e-09	-1.8593	1.75368e-08	-1.13622e-09	-2.01496
135368739	chr6:135368739:CCCACTCTA:C	1.01583e-84	-1.13622e-09	-0.450413	5.74286e-08	-1.13622e-09	-0.828717
135369363	chr6:135369363:G:A	4.53491e-85	-1.13622e-09	-1.2569	3.04642e-08	-1.13622e-09	-1.46271
135369541	chr6:135369541:C:CCTAG	2.57987e-85	-1.13622e-09	-1.82096	2.05607e-08	-1.13622e-09	-1.85588
135369604	chr6:135369604:C:A	3.91527e-85	-1.13622e-09	-1.40382	2.67535e-08	-1.13622e-09	-1.59259
135369957	chr6:135369957:T:C	4.19204e-85	-1.13622e-09	-1.33551	2.845e-08	-1.13622e-09	-1.53111
135369987	chr6:135369987:G:A	3.73307e-85	-1.13622e-09	-1.45147	2.56661e-08	-1.13622e-09	-1.63409
135369989	chr6:135369989:T:C	3.73307e-85	-1.13622e-09	-1.45147	2.56661e-08	-1.13622e-09	-1.63409
135370396	chr6:135370396:G:C	5.77432e-85	-1.13622e-09	-1.01528	7.14948e-08	-1.13622e-09	-0.609635
135370440	chr6:135370440:T:C	1.50589e-84	0.500277	-0.557006	6.37454e-09	-2.48026	-0.546688
135370520	chr6:135370520:G:A	3.73307e-85	-1.13622e-09	-1.45147	2.56661e-08	-1.13622e-09	-1.63409
135370521	chr6:135370521:T:C	3.73307e-85	-1.13622e-09	-1.45147	2.56661e-08	-1.13622e-09	-1.63409
135370535	chr6:135370535:G:T	3.73372e-85	-1.13622e-09	-1.4513	2.56692e-08	-1.13622e-09	-1.63397
135370601	chr6:135370601:T:C	4.33795e-85	-1.13622e-09	-1.3013	2.92803e-08	-1.13622e-09	-1.50235
135370654	chr6:135370654:G:A	3.97805e-86	-2.55717	-1.13333	8.38703e-09	-0.898635	-1.85394
135370724	chr6:135370724:G:A	1.4208e-86	-2.70653	-2.01354	1.57615e-09	-2.44867	-1.9756
135370819	chr6:135370819:C:T	2.20218e-85	-1.13622e-09	-1.97925	1.87664e-08	-1.13622e-09	-1.94719
135371121	chr6:135371121:A:G	6.33046e-85	-1.13622e-09	-0.923328	6.37352e-08	-1.13622e-09	-0.724522
135371409	chr6:135371409:C:T	4.97978e-85	-1.13622e-09	-1.16332	4.62867e-08	-1.13622e-09	-1.04441
135371533	chr6:135371533:C:A	1.5334e-86	-2.67916	-1.96464	3.39104e-09	-1.66537	-1.99275
135371587	chr6:135371587:T:C	3.45507e-83	-1.13622e-09	3.07631	1.18489e-06	-1.13622e-09	2.19815
135372021	chr6:135372021:CATA:C	3.91077e-85	-1.13622e-09	-1.40497	2.67259e-08	-1.13622e-09	-1.59363
135372327	chr6:135372327:A:G	4.21358e-85	-1.13622e-09	-1.33039	2.86147e-08	-1.13622e-09	-1.52534
135372433	chr6:135372433:A:G	2.31262e-85	-1.13622e-09	-1.93032	1.79023e-08	-1.13622e-09	-1.99433
135373329	chr6:135373329:G:A	1.26261e-85	-2.53552	-1.39409e-09	2.34358e-08	-1.72499	-1.39409e-09
135373546	chr6:135373546:T:G	2.11636e-83	-1.13622e-09	2.58617	1.67166e-06	-1.13622e-09	2.54231
135373977	chr6:135373977:G:A	2.36631e-85	-1.13622e-09	-1.90737	1.81487e-08	-1.13622e-09	-1.98066
135374342	chr6:135374342:G:C	1.91686e-85	-0.404531	-1.71348	6.78906e-09	-1.19189	-1.77205
135374404	chr6:135374404:G:A	3.81263e-85	-1.13622e-09	-1.43038	2.61784e-08	-1.13622e-09	-1.61433
135374409	chr6:135374409:G:A	2.27893e-85	-1.13622e-09	-1.94499	2.07466e-08	-1.13622e-09	-1.84688
135374802	chr6:135374802:C:A	3.48718e-85	-1.13622e-09	-1.51961	2.43262e-08	-1.13622e-09	-1.68771
135374829	chr6:135374829:A:G	8.0788e-83	-1.13622e-09	3.92571	1.84487e-06	-1.13622e-09	2.6409
135375265	chr6:135375265:A:G	2.06474e-86	-2.69473	-1.65155	1.51644e-09	-2.6576	-1.80529
135375459	chr6:135375459:C:T	2.09233e-86	-2.70656	-1.62645	4.17715e-09	-1.74535	-1.70429
135375519	chr6:135375519:C:T	3.26473e-85	-1.13622e-09	-1.58552	2.96502e-08	-1.13622e-09	-1.48979
135375663	chr6:135375663:G:A	2.84424e-85	-1.13622e-09	-1.7234	2.09766e-08	-1.13622e-09	-1.83585
135375936	chr6:135375936:A:C	2.21312e-85	-1.9743	-1.39409e-09	1.10449e-08	-2.47729	-1.39409e-09
135375940	chr6:135375940:G:A	1.11015e-84	-0.361621	-1.39409e-09	4.48617e-08	-1.07568	-1.39409e-09
135376111	chr6:135376111:G:A	1.72457e-83	-1.13622e-09	2.38144	4.8315e-07	-1.13622e-09	1.30107
135376138	chr6:135376138:T:G	4.04841e-85	-1.13622e-09	-1.37038	2.74828e-08	-1.13622e-09	-1.5657
135376207	chr6:135376207:T:C	2.82343e-85	-1.13622e-09	-1.73075	2.11617e-08	-1.13622e-09	-1.82706
135376356	chr6:135376356:T:C	1.73617e-86	-2.51742	-2.00219	2.89683e-09	-1.79565	-2.02
135376609	chr6:135376609:C:T	6.81914e-85	-1.13622e-09	-0.848968	4.04455e-08	-1.13622e-09	-1.1793
135376619	chr6:135376619:C:T	2.5941e-85	-1.13622e-09	-1.81546	1.76922e-08	-1.13622e-09	-2.00613
135376643	chr6:135376643:G:T	6.53175e-83	-1.13622e-09	3.71314	2.07226e-06	-1.13622e-09	2.75714
135377151	chr6:135377151:A:C	1.07653e-84	-1.13622e-09	-0.392374	1.08218e-07	-1.13622e-09	-0.195114
135377396	chr6:135377396:C:A	3.50038e-85	-1.13622e-09	-1.51583	2.41645e-08	-1.13622e-09	-1.69437
135377445	chr6:135377445:G:A	1.15195e-84	-1.13622e-09	-0.324663	6.60339e-08	-1.13622e-09	-0.689091
135377829	chr6:135377829:T:C	2.59703e-85	-1.13622e-09	-1.81433	1.949e-08	-1.13622e-09	-1.90936
135377876	chr6:135377876:C:A	3.77861e-85	-1.13622e-09	-1.43934	2.59815e-08	-1.13622e-09	-1.62187
135378042	chr6:135378042:T:G	8.07283e-85	-1.13622e-09	-0.680197	7.87319e-08	-1.13622e-09	-0.513212
135378043	chr6:135378043:GA:G	3.83502e-85	-1.13622e-09	-1.42453	2.63016e-08	-1.13622e-09	-1.60963
135378147	chr6:135378147:C:A	3.17595e-85	-1.13622e-09	-1.61309	2.093e-08	-1.13622e-09	-1.83808
135378256	chr6:135378256:T:C	2.68332e-85	-1.13622e-09	-1.78165	2.40089e-08	-1.13622e-09	-1.70084
135378488	chr6:135378488:G:A	3.91609e-85	-1.13622e-09	-1.40361	2.68682e-08	-1.13622e-09	-1.58832
135378605	chr6:135378605:C:A	9.06422e-85	-1.13622e-09	-0.564366	5.27448e-08	-1.13622e-09	-0.913794
135379059	chr6:135379059:T:C	3.64599e-85	-1.13622e-09	-1.47507	2.52303e-08	-1.13622e-09	-1.65121
135379088	chr6:135379088:T:C	2.53093e-84	0.462472	-1.39409e-09	8.78303e-09	-2.70644	-1.39409e-09
135379567	chr6:135379567:T:C	3.78106e-85	-2.60716	1.16846	1.409e-08	-1.99492	-0.238872
135379618	chr6:135379618:T:C	2.27681e-85	-1.13622e-09	-1.94593	1.7502e-08	-1.13622e-09	-2.01694
135380055	chr6:135380055:CTTCT:C	1.37056e-84	-0.150896	-1.39409e-09	5.18149e-08	-0.931583	-1.39409e-09
135380209	chr6:135380209:A:G	2.03464e-85	-2.05838	-1.39409e-09	1.06706e-08	-2.51177	-1.39409e-09
135380444	chr6:135380444:G:A	3.79228e-85	-1.13622e-09	-1.43573	2.6058e-08	-1.13622e-09	-1.61893
135380469	chr6:135380469:G:T	3.80179e-85	-1.13622e-09	-1.43323	2.61184e-08	-1.13622e-09	-1.61662
135381273	chr6:135381273:A:G	7.69119e-85	-1.13622e-09	-0.728625	4.64777e-08	-1.13622e-09	-1.04029
135381405	chr6:135381405:C:T	8.1387e-84	-1.13622e-09	1.63051	3.22471e-07	-1.13622e-09	0.896752
135381470	chr6:135381470:A:C	3.80362e-85	-1.13622e-09	-1.43275	2.6125e-08	-1.13622e-09	-1.61636
135381768	chr6:135381768:C:A	3.80992e-85	-1.13622e-09	-1.43109	2.61604e-08	-1.13622e-09	-1.61501
135381847	chr6:135381847:C:T	3.73936e-85	-1.13622e-09	-1.44979	2.57394e-08	-1.13622e-09	-1.63124
135382232	chr6:135382232:G:A	7.4991e-85	0.815231	-1.56915	4.34067e-08	0.594437	-1.70308
135382631	chr6:135382631:G:A	4.75489e-84	0.535806	0.557252	1.96441e-08	-2.46922	0.567744
135383086	chr6:135383086:C:T	2.89878e-85	-1.13622e-09	-1.70441	2.63991e-08	-1.13622e-09	-1.60593
135383475	chr6:135383475:GA:G	4.29434e-86	-2.675	-0.938985	4.36433e-09	-1.65439	-1.7514
135383521	chr6:135383521:T:G	1.07018e-83	1.90429	-1.39409e-09	1.54831e-08	-2.13951	-1.39409e-09
135383617	chr6:135383617:G:C	3.587e-85	-1.13622e-09	-1.49138	2.48884e-08	-1.13622e-09	-1.66486
135383696	chr6:135383696:T:C	3.86228e-85	-1.13622e-09	-1.41744	2.64585e-08	-1.13622e-09	-1.60368
135384005	chr6:135384005:A:G	2.12156e-85	-1.13622e-09	-2.01655	1.79618e-08	-1.13622e-09	-1.99101
135384447	chr6:135384447:G:T	4.64935e-85	-1.13622e-09	-1.23197	4.79212e-08	-1.13622e-09	-1.0097
135384815	chr6:135384815:A:C	3.18185e-85	-1.13622e-09	-1.61124	2.31489e-08	-1.13622e-09	-1.73731
135384967	chr6:135384967:T:C	3.83315e-85	-1.13622e-09	-1.42501	2.62783e-08	-1.13622e-09	-1.61051
135385250	chr6:135385250:G:GTTAT	3.51251e-85	-1.13622e-09	-1.51237	2.42279e-08	-1.13622e-09	-1.69175
135385301	chr6:135385301:G:C	2.11636e-85	-1.13622e-09	-2.019	1.78118e-08	-1.13622e-09	-1.9994
135385355	chr6:135385355:T:C	3.49402e-85	-1.13622e-09	-1.51765	2.43656e-08	-1.13622e-09	-1.68609
135385617	chr6:135385617:C:T	1.76536e-86	-2.50785	-1.99509	2.96158e-09	-1.77356	-2.01998
135385986	chr6:135385986:C:A	2.9401e-85	-1.13622e-09	-1.69026	2.15573e-08	-1.13622e-09	-1.80854
135386095	chr6:135386095:G:A	1.07639e-84	-1.13622e-09	-0.3925	1.08068e-07	-1.13622e-09	-0.196497
135386129	chr6:135386129:C:T	1.10425e-84	-0.366951	-1.39409e-09	4.46643e-08	-1.08009	-1.39409e-09
135386293	chr6:135386293:C:T	2.19016e-85	-0.433995	-1.55073	7.67102e-09	-1.21858	-1.62323
135386348	chr6:135386348:C:T	3.75655e-86	-2.69589	-1.0519	5.84326e-09	-1.82835	-1.28562
135386589	chr6:135386589:T:C	3.51593e-85	-1.13622e-09	-1.5114	2.4245e-08	-1.13622e-09	-1.69105
135386641	chr6:135386641:T:G	4.54682e-84	0.41945	0.628863	2.04042e-08	-2.49971	0.636193
135386986	chr6:135386986:G:C	1.28065e-85	-2.52134	-1.39409e-09	9.42856e-09	-2.63552	-1.39409e-09
135387190	chr6:135387190:A:G	2.00694e-86	-2.69644	-1.67823	1.49276e-09	-2.65428	-1.82435
135387281	chr6:135387281:A:G	1.05184e-84	-0.415573	-1.39409e-09	4.29295e-08	-1.1197	-1.39409e-09
135387306	chr6:135387306:C:G	3.1721e-84	0.688278	-1.39409e-09	8.88083e-09	-2.69536	-1.39409e-09
135387371	chr6:135387371:T:C	5.74445e-85	-1.02047	-1.39409e-09	6.75345e-07	1.63596	-1.39409e-09
135388070	chr6:135388070:T:TA	1.41287e-85	-0.532889	-1.89019	5.9982e-09	-1.39	-1.6978
135388083	chr6:135388083:G:T	2.73032e-85	-1.13622e-09	-1.76428	2.46328e-08	-1.13622e-09	-1.67518
135388134	chr6:135388134:CAGTTAATTTTGT:C	3.80109e-85	-1.13622e-09	-1.43341	2.61101e-08	-1.13622e-09	-1.61694
135388645	chr6:135388645:G:A	3.78022e-85	-1.13622e-09	-1.43892	2.59385e-08	-1.13622e-09	-1.62353
135388936	chr6:135388936:T:C	2.57164e-85	-1.13622e-09	-1.82416	1.95369e-08	-1.13622e-09	-1.90695
135389006	chr6:135389006:C:T	2.12192e-85	-1.13622e-09	-2.01638	1.91879e-08	-1.13622e-09	-1.92498
135389359	chr6:135389359:C:T	3.76577e-85	-1.13622e-09	-1.44275	2.58568e-08	-1.13622e-09	-1.62668
135389429	chr6:135389429:T:C	2.81813e-85	-1.13622e-09	-1.73263	2.55563e-08	-1.13622e-09	-1.63838
135390452	chr6:135390452:T:TA	7.94945e-84	-1.13622e-09	1.60699	3.15006e-07	-1.13622e-09	0.873333
135390584	chr6:135390584:G:A	1.88742e-84	-1.13622e-09	0.169095	1.95055e-07	-1.13622e-09	0.394023
135390826	chr6:135390826:T:C	7.44999e-85	-0.760488	-1.39409e-09	9.25551e-07	1.95113	-1.39409e-09
135391236	chr6:135391236:T:C	3.087e-85	-1.13622e-09	-1.6415	2.79493e-08	-1.13622e-09	-1.54887
135391300	chr6:135391300:G:A	1.56407e-86	-2.70634	-1.91765	6.03767e-09	-1.08772	-1.99352
135392276	chr6:135392276:T:C	9.77616e-85	-0.488754	-1.39409e-09	4.03734e-08	-1.18109	-1.39409e-09
135392660	chr6:135392660:AT:A	2.17943e-85	-1.13622e-09	-1.98964	1.81093e-08	-1.13622e-09	-1.98283
135393176	chr6:135393176:C:T	8.563e-84	-1.13622e-09	1.68134	3.37616e-07	-1.13622e-09	0.94265
135393182	chr6:135393182:C:T	3.15154e-85	-1.13622e-09	-1.62081	2.8736e-08	-1.13622e-09	-1.52111
135393851	chr6:135393851:T:C	3.44141e-85	-1.13622e-09	-1.53282	2.38045e-08	-1.13622e-09	-1.70939
135393920	chr6:135393920:A:C	3.32894e-85	-1.13622e-09	-1.56605	2.31843e-08	-1.13622e-09	-1.73578
135394027	chr6:135394027:ATTTC:A	8.64615e-84	1.691	-1.39409e-09	2.36881e-07	0.588298	-1.39409e-09
135394237	chr6:135394237:C:T	2.98524e-86	-2.6086	-1.36901	9.84205e-09	-1.02638	-1.56622
135394272	chr6:135394272:T:C	3.61089e-85	-1.13622e-09	-1.48475	2.49918e-08	-1.13622e-09	-1.66071
135394514	chr6:135394514:G:A	1.81771e-85	-2.17112	-1.39409e-09	1.11526e-08	-2.46759	-1.39409e-09
135394832	chr6:135394832:T:G	2.11759e-85	-1.13622e-09	-2.01842	1.7486e-08	-1.13622e-09	-2.01786
135394870	chr6:135394870:T:C	1.20327e-85	-2.58365	-1.39409e-09	1.49599e-08	-2.17389	-1.39409e-09
135395031	chr6:135395031:G:C	3.56747e-85	-1.13622e-09	-1.49684	2.47453e-08	-1.13622e-09	-1.67062
135395129	chr6:135395129:G:C	1.94467e-86	-2.69583	-1.71037	1.45572e-09	-2.65525	-1.84851
135395188	chr6:135395188:T:C	2.18557e-85	-1.13622e-09	-1.98682	1.75716e-08	-1.13622e-09	-2.01298
135395371	chr6:135395371:C:T	3.90025e-85	-1.13622e-09	-1.40766	3.7089e-08	-1.13622e-09	-1.26594
135395393	chr6:135395393:T:C	1.36893e-84	-1.13622e-09	-0.152085	1.4505e-07	-1.13622e-09	0.097821
135395674	chr6:135395674:T:C	2.09736e-84	-1.13622e-09	0.274562	2.18227e-07	-1.13622e-09	0.506276
135396253	chr6:135396253:C:T	2.39616e-85	-1.13622e-09	-1.89483	1.87592e-08	-1.13622e-09	-1.94758
135396284	chr6:135396284:T:G	3.3262e-85	-1.13622e-09	-1.56687	2.35824e-08	-1.13622e-09	-1.71876
135396313	chr6:135396313:C:T	1.08358e-84	-1.13622e-09	-0.385848	1.12834e-07	-1.13622e-09	-0.153342
135396318	chr6:135396318:G:A	2.14703e-85	-1.13622e-09	-2.00462	1.75588e-08	-1.13622e-09	-2.01371
135396946	chr6:135396946:G:GAT	2.13519e-85	-1.13622e-09	-2.01015	1.75335e-08	-1.13622e-09	-2.01515
135396982	chr6:135396982:T:C	6.18477e-85	-1.13622e-09	-0.946611	7.57189e-08	-1.13622e-09	-0.552231
135397064	chr6:135397064:A:T	2.13552e-85	-1.13622e-09	-2.00999	1.75359e-08	-1.13622e-09	-2.01501
135398362	chr6:135398362:C:A	2.45176e-86	-2.57257	-1.60191	9.36872e-09	-0.863777	-1.77811
135398634	chr6:135398634:T:C	2.13854e-85	-1.13622e-09	-2.00858	1.75186e-08	-1.13622e-09	-2.016
135398909	chr6:135398909:C:A	2.79258e-85	-1.13622e-09	-1.74174	2.48033e-08	-1.13622e-09	-1.66828
135398915	chr6:135398915:G:A	1.29596e-84	-1.13622e-09	-0.206862	6.78287e-08	-1.13622e-09	-0.662274
135399517	chr6:135399517:G:A	4.42664e-84	0.467036	0.554488	1.93116e-08	-2.4869	0.56834
135399768	chr6:135399768:C:T	2.11571e-85	-1.13622e-09	-2.01931	1.76954e-08	-1.13622e-09	-2.00595
135400147	chr6:135400147:G:A	2.34465e-86	-2.3035	-1.91565	2.87175e-09	-1.88103	-1.94331
135400354	chr6:135400354:A:G	6.72032e-85	0.939082	-1.80265	1.67489e-08	-0.323458	-1.73747
135400751	chr6:135400751:T:C	3.20933e-85	-1.13622e-09	-1.60264	2.41183e-08	-1.13622e-09	-1.69629
135400875	chr6:135400875:A:G	3.21533e-85	-1.13622e-09	-1.60077	2.41546e-08	-1.13622e-09	-1.69479
135401599	chr6:135401599:CTT:C	2.07031e-86	-2.33617	-2.00742	4.17105e-09	-1.43342	-2.01767
135402232	chr6:135402232:T:C	2.0974e-86	-2.69688	-1.63371	1.54281e-09	-2.65296	-1.79269
135403098	chr6:135403098:C:T	1.56503e-84	0.531665	-0.549878	6.3639e-09	-2.47837	-0.550247
135403192	chr6:135403192:G:A	7.09953e-85	-1.13622e-09	-0.808672	8.69428e-08	-1.13622e-09	-0.414009
135403653	chr6:135403653:A:G	2.30046e-85	-1.13622e-09	-1.93559	1.7471e-08	-1.13622e-09	-2.01872
135403832	chr6:135403832:T:C	3.29003e-85	-1.13622e-09	-1.5778	1.89872e-08	-1.13622e-09	-1.93549
135404251	chr6:135404251:T:C	2.15467e-85	-1.13622e-09	-2.00106	1.75932e-08	-1.13622e-09	-2.01175
135404374	chr6:135404374:T:C	3.0111e-85	-1.13622e-09	-1.66639	2.69973e-08	-1.13622e-09	-1.58352
135405109	chr6:135405109:C:T	2.72476e-85	-1.13622e-09	-1.76632	2.10424e-08	-1.13622e-09	-1.83272
135405353	chr6:135405353:C:A	1.1721e-84	-1.13622e-09	-0.307322	1.4358e-07	-1.13622e-09	0.0876314
135405922	chr6:135405922:T:C	4.75581e-86	-2.69965	-0.81227	6.15193e-09	-2.16801	-0.894484
135407284	chr6:135407284:A:T	5.81426e-85	0.80001	-1.8084	1.4873e-08	-0.435615	-1.7441
135407521	chr6:135407521:T:C	2.18702e-85	-1.98616	-1.39409e-09	9.37318e-09	-2.64141	-1.39409e-09
135407700	chr6:135407700:G:A	2.14048e-85	-1.13622e-09	-2.00767	1.7737e-08	-1.13622e-09	-2.00361
135408024	chr6:135408024:G:C	3.76222e-86	-2.35938	-1.3869	4.77967e-09	-1.81108	-1.5038
135408585	chr6:135408585:C:T	3.46472e-85	-1.13622e-09	-1.52607	2.57913e-08	-1.13622e-09	-1.62922
135408839	chr6:135408839:T:C	1.34941e-85	-2.46903	-1.39409e-09	1.04914e-08	-2.5287	-1.39409e-09
135408954	chr6:135408954:C:G	2.89025e-85	-1.13622e-09	-1.70736	2.15797e-08	-1.13622e-09	-1.80751
135409325	chr6:135409325:T:C	1.67453e-86	-2.70326	-1.85249	1.92944e-09	-2.22185	-2.00018
135409474	chr6:135409474:C:T	2.17458e-85	-1.13622e-09	-1.99186	1.85266e-08	-1.13622e-09	-1.96005
135409836	chr6:135409836:G:T	3.73729e-85	-1.13622e-09	-1.45034	2.71506e-08	-1.13622e-09	-1.57786
135410001	chr6:135410001:G:C	4.69916e-85	-1.13622e-09	-1.22132	2.9027e-08	-1.13622e-09	-1.51103
135410593	chr6:135410593:A:G	1.04e-84	-1.13622e-09	-0.426899	1.06766e-07	-1.13622e-09	-0.208619
135410599	chr6:135410599:G:C	1.16381e-85	-2.617	-1.39409e-09	1.3637e-08	-2.26648	-1.39409e-09
135411056	chr6:135411056:G:A	1.69892e-86	-2.60873	-1.93256	1.44283e-09	-2.53075	-1.98191
135411326	chr6:135411326:C:CTTTAA	5.74018e-85	-1.02121	-1.39409e-09	2.44548e-07	0.620151	-1.39409e-09
135411333	chr6:135411333:A:T	6.03377e-85	-0.971328	-1.39409e-09	2.62139e-07	0.689616	-1.39409e-09
135411338	chr6:135411338:AT:A	5.69358e-85	-1.02936	-1.39409e-09	2.41705e-07	0.608459	-1.39409e-09
135411341	chr6:135411341:A:AGTC	5.40329e-85	-1.08169	-1.39409e-09	2.24604e-07	0.535079	-1.39409e-09
135411393	chr6:135411393:A:C	2.45514e-84	-1.13622e-09	0.432069	1.92823e-07	-1.13622e-09	0.382516
135412207	chr6:135412207:G:T	2.15298e-85	-1.13622e-09	-2.00185	1.83025e-08	-1.13622e-09	-1.97222
135412213	chr6:135412213:T:G	2.30699e-85	-1.13622e-09	-1.93276	1.74633e-08	-1.13622e-09	-2.01916
135412560	chr6:135412560:T:C	1.78934e-84	-1.13622e-09	0.115729	1.05362e-07	-1.13622e-09	-0.221853
135412836	chr6:135412836:T:C	1.04475e-83	-1.13622e-09	1.88024	4.28415e-07	-1.13622e-09	1.18083
135413172	chr6:135413172:T:C	6.14232e-86	-2.45025	-0.805833	3.40928e-09	-2.05266	-1.6001
135413405	chr6:135413405:T:C	9.13572e-85	-1.13622e-09	-0.556509	5.0391e-08	-1.13622e-09	-0.959446
135413428	chr6:135413428:GAT:G	7.35175e-85	-1.13622e-09	-0.773762	4.12262e-08	-1.13622e-09	-1.16019
135413601	chr6:135413601:T:A	1.78709e-84	-1.13622e-09	0.114472	1.05259e-07	-1.13622e-09	-0.222834
135413762	chr6:135413762:T:C	5.4781e-85	-1.06794	-1.39409e-09	8.75366e-09	-2.70979	-1.39409e-09
135414508	chr6:135414508:G:A	3.3591e-86	-2.04651	-1.8131	2.93287e-09	-1.89914	-1.90414
135414782	chr6:135414782:C:A	2.15824e-86	-2.30427	-1.99772	1.70916e-09	-2.32358	-2.01967
135414783	chr6:135414783:C:T	4.23282e-85	-1.13622e-09	-1.32583	2.88656e-08	-1.13622e-09	-1.51661
135415100	chr6:135415100:A:G	1.47381e-85	-0.501529	-1.87932	4.71101e-09	-1.56098	-1.76837
135415118	chr6:135415118:C:T	2.20598e-85	-1.13622e-09	-1.97753	1.75066e-08	-1.13622e-09	-2.01668
135415522	chr6:135415522:T:C	1.09984e-84	-1.13622e-09	-0.370954	6.52052e-08	-1.13622e-09	-0.70172
135415544	chr6:135415544:A:G	2.45724e-85	-1.13622e-09	-1.86966	2.19658e-08	-1.13622e-09	-1.78977
135415604	chr6:135415604:C:T	5.33252e-85	-1.13622e-09	-1.09488	3.81472e-08	-1.13622e-09	-1.23781
135416516	chr6:135416516:C:T	2.39111e-85	-1.89694	-1.39409e-09	2.11459e-08	-1.82781	-1.39409e-09
135416740	chr6:135416740:T:C	2.33813e-85	-1.13622e-09	-1.91935	1.85012e-08	-1.13622e-09	-1.96142
135416824	chr6:135416824:C:T	3.05402e-85	-1.13622e-09	-1.65224	2.14581e-08	-1.13622e-09	-1.81316
135417054	chr6:135417054:A:G	2.40258e-85	-1.13622e-09	-1.89216	1.87654e-08	-1.13622e-09	-1.94725
135417193	chr6:135417193:C:T	7.90449e-84	0.774905	0.826409	2.91292e-08	-2.37744	0.869916
135417601	chr6:135417601:A:C	2.38211e-85	-1.13622e-09	-1.90071	2.11558e-08	-1.13622e-09	-1.82734
135417647	chr6:135417647:T:G	1.12216e-84	-1.13622e-09	-0.350864	6.98914e-08	-1.13622e-09	-0.632318
135417924	chr6:135417924:C:T	2.5464e-86	-2.30955	-1.82706	1.86626e-09	-2.34059	-1.91474
135418175	chr6:135418175:T:C	1.01455e-84	-1.13622e-09	-0.451669	1.1731e-07	-1.13622e-09	-0.114439
135418217	chr6:135418217:C:A	3.00749e-86	-1.96072	-2.00945	8.37677e-09	-0.849396	-1.9044
135418508	chr6:135418508:A:T	4.18986e-85	-1.13622e-09	-1.33603	2.85144e-08	-1.13622e-09	-1.52885
135418781	chr6:135418781:A:G	2.14e-85	-1.13622e-09	-2.00789	1.79635e-08	-1.13622e-09	-1.99092
135418895	chr6:135418895:T:C	5.94334e-85	-0.98643	-1.39409e-09	8.75715e-09	-2.70939	-1.39409e-09
135419235	chr6:135419235:C:G	7.85985e-84	0.835429	0.760223	2.76277e-08	-2.35928	0.798833
135419391	chr6:135419391:A:C	2.35477e-85	-1.91226	-1.39409e-09	2.09826e-08	-1.83557	-1.39409e-09
135419795	chr6:135419795:TCTTA:T	2.78266e-85	-1.13622e-09	-1.74529	2.67177e-08	-1.13622e-09	-1.59393
135419840	chr6:135419840:A:G	4.08941e-85	-1.13622e-09	-1.3603	3.70465e-08	-1.13622e-09	-1.26708
135419950	chr6:135419950:G:A	1.03152e-84	-1.13622e-09	-0.435082	6.16371e-08	-1.13622e-09	-0.757995
135420206	chr6:135420206:T:C	1.17957e-85	-0.619646	-1.9839	3.73662e-09	-1.64222	-1.91886
135420215	chr6:135420215:T:C	2.48833e-85	-1.85709	-1.39409e-09	4.59737e-08	-1.05119	-1.39409e-09
135420253	chr6:135420253:A:G	5.30816e-85	-1.13622e-09	-1.09946	3.81486e-08	-1.13622e-09	-1.23777
135420969	chr6:135420969:T:A	2.14296e-85	-1.13622e-09	-2.00651	1.81742e-08	-1.13622e-09	-1.97925
135421834	chr6:135421834:T:C	1.57437e-85	-2.31484	-1.39409e-09	1.06089e-08	-2.51757	-1.39409e-09
135421863	chr6:135421863:T:A	2.30571e-85	-1.13622e-09	-1.93331	1.74477e-08	-1.13622e-09	-2.02005
135422018	chr6:135422018:C:T	3.51906e-85	-1.13622e-09	-1.51051	2.59915e-08	-1.13622e-09	-1.62149
135422254	chr6:135422254:C:T	2.17692e-85	-1.99079	-1.39409e-09	1.04306e-08	-2.53452	-1.39409e-09
135422343	chr6:135422343:T:C	1.04479e-84	-1.13622e-09	-0.422297	1.21741e-07	-1.13622e-09	-0.0773608
135422989	chr6:135422989:C:T	2.2465e-86	-2.24179	-2.02012	1.54585e-09	-2.43969	-2.00399
135423411	chr6:135423411:G:A	2.29503e-86	-2.22334	-2.0172	1.57097e-09	-2.41826	-2.00931
135423742	chr6:135423742:T:C	9.50427e-85	-1.13622e-09	-0.516959	9.83154e-08	-1.13622e-09	-0.291079
135423878	chr6:135423878:A:C	4.33809e-84	-1.13622e-09	1.00132	3.40747e-07	-1.13622e-09	0.95188
135423963	chr6:135423963:T:G	2.20338e-85	-1.13622e-09	-1.97871	1.76997e-08	-1.13622e-09	-2.00571
135424033	chr6:135424033:C:T	4.10993e-85	-1.13622e-09	-1.35529	3.71855e-08	-1.13622e-09	-1.26334
135424393	chr6:135424393:T:C	9.47677e-85	-1.13622e-09	-0.519857	1.13978e-07	-1.13622e-09	-0.143252
135424894	chr6:135424894:A:G	1.97402e-84	-1.13622e-09	0.213956	1.14627e-07	-1.13622e-09	-0.137572
135424948	chr6:135424948:G:T	7.9128e-85	-1.13622e-09	-0.700219	5.01646e-08	-1.13622e-09	-0.96395
135425487	chr6:135425487:T:C	1.78097e-84	-1.13622e-09	0.111045	1.04915e-07	-1.13622e-09	-0.226105
135425718	chr6:135425718:T:TA	2.24222e-85	-1.13622e-09	-1.96123	1.75619e-08	-1.13622e-09	-2.01353
135425746	chr6:135425746:C:T	1.52016e-85	-1.69131	-0.658581	5.8645e-08	-0.50698	-0.300777
135426819	chr6:135426819:T:TA	3.78589e-85	-1.13622e-09	-1.43742	2.61684e-08	-1.13622e-09	-1.61471
135427012	chr6:135427012:C:A	7.42312e-85	-1.13622e-09	-0.764102	6.4111e-08	-1.13622e-09	-0.718644
135427062	chr6:135427062:A:G	2.12769e-86	-2.2977	-2.01855	1.47248e-09	-2.48291	-2.0094
135427313	chr6:135427313:T:C	2.08176e-83	2.56968	-1.39409e-09	4.59447e-08	-1.05182	-1.39409e-09
135427674	chr6:135427674:G:A	2.09647e-85	-2.02845	-1.39409e-09	1.20754e-08	-2.38809	-1.39409e-09
135427694	chr6:135427694:T:C	2.03807e-84	-1.13622e-09	0.24589	1.17977e-07	-1.13622e-09	-0.108767
135427786	chr6:135427786:T:C	3.43711e-86	-2.05557	-1.78108	2.96334e-09	-1.91141	-1.88154
135428064	chr6:135428064:C:T	2.7389e-86	-2.0531	-2.01063	2.60421e-09	-1.94225	-1.97988
135428096	chr6:135428096:A:G	3.48835e-85	-1.51927	-1.39409e-09	9.49885e-09	-2.62809	-1.39409e-09
135428177	chr6:135428177:C:T	2.76824e-86	-2.04164	-2.01143	2.64151e-09	-1.92997	-1.97793
135428240	chr6:135428240:C:G	3.34813e-86	-2.07521	-1.78767	2.89038e-09	-1.93105	-1.88682
135428446	chr6:135428446:A:T	1.96553e-85	-2.09294	-1.39409e-09	9.53037e-09	-2.62478	-1.39409e-09
135428544	chr6:135428544:T:C	6.68809e-85	-0.868373	-1.39409e-09	8.84276e-09	-2.69966	-1.39409e-09
135428596	chr6:135428596:C:T	9.97626e-85	-1.13622e-09	-0.468492	7.02133e-08	-1.13622e-09	-0.627721
135428882	chr6:135428882:A:T	1.15162e-84	-1.13622e-09	-0.324949	1.34809e-07	-1.13622e-09	0.024596
135429002	chr6:135429002:T:C	2.18575e-85	-1.13622e-09	-1.98674	1.74474e-08	-1.13622e-09	-2.02007
135429159	chr6:135429159:G:A	2.15629e-85	-2.00031	-1.39409e-09	1.23374e-08	-2.36663	-1.39409e-09
135429297	chr6:135429297:C:G	8.43569e-85	-1.13622e-09	-0.636229	4.3628e-08	-1.13622e-09	-1.10356
135429886	chr6:135429886:G:A	1.12527e-85	-2.65067	-1.39409e-09	8.87495e-09	-2.69603	-1.39409e-09
135430186	chr6:135430186:C:T	8.26093e-84	1.1995	0.445924	2.16388e-08	-2.24627	0.441503
135430252	chr6:135430252:C:T	1.98995e-85	-2.08059	-1.39409e-09	1.19166e-08	-2.40132	-1.39409e-09
135430402	chr6:135430402:T:C	3.52607e-86	-2.07948	-1.73163	3.00663e-09	-1.93574	-1.8427
135430872	chr6:135430872:A:G	1.13935e-85	-2.63825	-1.39409e-09	8.7889e-09	-2.70577	-1.39409e-09
135431136	chr6:135431136:T:C	2.92747e-85	-1.13622e-09	-1.69456	2.079e-08	-1.13622e-09	-1.84479
135431470	chr6:135431470:T:C	2.75657e-84	0.586535	-0.0386618	3.94505e-08	-1.21712	0.0129033
135431634	chr6:135431634:A:G	2.53258e-85	-1.83946	-1.39409e-09	1.63304e-07	0.216357	-1.39409e-09
135431675	chr6:135431675:C:T	2.65889e-86	-2.07603	-2.01735	2.59227e-09	-1.96687	-1.95985
135431895	chr6:135431895:A:G	3.12602e-86	-2.09159	-1.83993	2.72944e-09	-1.95048	-1.92469
135431915	chr6:135431915:ATTCT:A	3.28209e-86	-2.02419	-1.85862	2.89813e-09	-1.87696	-1.93824
135432197	chr6:135432197:T:A	7.3423e-85	-1.13622e-09	-0.775049	4.65871e-08	-1.13622e-09	-1.03794
135432266	chr6:135432266:T:A	1.6145e-85	-2.58697	0.297298	4.13912e-09	-2.70975	-0.749026
135432574	chr6:135432574:G:C	2.15113e-85	-2.00271	-1.39409e-09	1.22665e-08	-2.37239	-1.39409e-09
135432767	chr6:135432767:A:T	3.12122e-86	-2.09623	-1.83683	2.72451e-09	-1.95453	-1.92244
135432792	chr6:135432792:C:T	9.99138e-86	-1.7816	-0.987958	5.57201e-09	-1.42214	-1.73937
135432907	chr6:135432907:A:G	3.53506e-85	-1.13622e-09	-1.50597	2.46491e-08	-1.13622e-09	-1.67452
135433070	chr6:135433070:A:G	3.00223e-86	-2.13472	-1.83721	2.60576e-09	-1.99883	-1.92271
135433440	chr6:135433440:CAT:C	2.98367e-86	-2.10753	-1.8706	2.64912e-09	-1.95797	-1.94706
135433631	chr6:135433631:T:C	1.21587e-85	-2.57324	-1.39409e-09	1.79682e-08	-1.99066	-1.39409e-09
135433642	chr6:135433642:G:A	3.22422e-86	-2.12821	-1.77239	2.75913e-09	-1.99093	-1.87341
135433698	chr6:135433698:A:C	1.62465e-86	-2.56908	-2.01691	2.81535e-09	-1.84949	-1.99468
135434358	chr6:135434358:T:C	2.12897e-85	-1.13622e-09	-2.01306	1.89041e-08	-1.13622e-09	-1.93988
135434464	chr6:135434464:T:C	2.15157e-85	-1.13622e-09	-2.0025	1.74474e-08	-1.13622e-09	-2.02007
135434895	chr6:135434895:G:A	2.33348e-85	-1.13622e-09	-1.92134	1.74601e-08	-1.13622e-09	-2.01934
135435307	chr6:135435307:C:T	3.37356e-86	-2.09321	-1.76211	2.88646e-09	-1.95239	-1.86684
135435815	chr6:135435815:G:A	2.18533e-84	-1.13622e-09	0.315651	1.25826e-07	-1.13622e-09	-0.0443612
135435884	chr6:135435884:A:G	7.60266e-86	-1.57292	-1.46987	6.00081e-09	-1.14748	-1.93988
135435897	chr6:135435897:A:G	3.28432e-86	-2.11	-1.77212	2.8155e-09	-1.96952	-1.8746
135435926	chr6:135435926:C:T	6.55462e-86	-2.39173	-0.799387	4.41114e-09	-2.20579	-1.18933
135436143	chr6:135436143:T:C	2.12256e-85	-1.13622e-09	-2.01608	1.9103e-08	-1.13622e-09	-1.92941
135437022	chr6:135437022:T:A	1.22365e-85	-2.56686	-1.39409e-09	8.82671e-09	-2.70148	-1.39409e-09
135437404	chr6:135437404:T:C	6.47224e-85	-1.13622e-09	-0.901179	3.95774e-08	-1.13622e-09	-1.201
135437789	chr6:135437789:A:G	6.83116e-85	-1.13622e-09	-0.847206	4.14603e-08	-1.13622e-09	-1.15452
135437966	chr6:135437966:G:A	2.69549e-86	-2.06095	-2.01876	2.65536e-09	-1.95065	-1.95202
135438279	chr6:135438279:C:T	2.04892e-86	-2.3613	-1.99267	4.17628e-09	-1.43005	-2.01979
135438651	chr6:135438651:C:T	6.40175e-85	-1.13622e-09	-0.91213	3.94347e-08	-1.13622e-09	-1.20461
135438883	chr6:135438883:A:C	1.94954e-84	-1.13622e-09	0.20148	1.13472e-07	-1.13622e-09	-0.147701
135439290	chr6:135439290:G:A	2.22156e-85	-1.13622e-09	-1.97049	1.76238e-08	-1.13622e-09	-2.01001
135439322	chr6:135439322:G:A	2.69858e-85	-1.13622e-09	-1.77598	1.95415e-08	-1.13622e-09	-1.90672
135439580	chr6:135439580:C:A	2.67038e-85	-1.13622e-09	-1.78648	1.97961e-08	-1.13622e-09	-1.89377
135439655	chr6:135439655:T:C	1.32557e-85	-2.50078	0.0139251	6.71486e-09	-1.97129	-1.00364
135439724	chr6:135439724:A:C	3.70727e-85	-1.13622e-09	-1.4584	3.36266e-08	-1.13622e-09	-1.36394
135439948	chr6:135439948:G:T	2.75423e-86	-2.05596	-2.00219	2.573e-09	-1.94357	-1.99062
135439991	chr6:135439991:T:G	2.26757e-84	0.352594	-1.39409e-09	9.17028e-09	-2.66329	-1.39409e-09
135440641	chr6:135440641:CAG:C	6.11144e-85	-1.13622e-09	-0.958538	3.79639e-08	-1.13622e-09	-1.24262
135440808	chr6:135440808:C:T	3.07878e-86	-2.15243	-1.79432	2.63213e-09	-2.01964	-1.89182
135441275	chr6:135441275:T:C	7.04639e-85	-1.13622e-09	-0.816185	4.19632e-08	-1.13622e-09	-1.14247
135441376	chr6:135441376:CAGA:C	5.34792e-86	-2.49867	-0.895908	2.97486e-09	-2.13235	-1.65671
135441524	chr6:135441524:AAGACAAAG:A	5.68057e-85	-1.13622e-09	-1.03165	3.55904e-08	-1.13622e-09	-1.30718
135441534	chr6:135441534:TTCCTCTTCCTC:T	5.7464e-85	-1.13622e-09	-1.02013	3.59211e-08	-1.13622e-09	-1.29793
135441549	chr6:135441549:T:A	5.55199e-85	-1.13622e-09	-1.05455	3.48973e-08	-1.13622e-09	-1.32685
135441556	chr6:135441556:GAGATTTA:G	5.95314e-85	-1.13622e-09	-0.984781	3.70304e-08	-1.13622e-09	-1.26752
135441568	chr6:135441568:A:G	5.84103e-85	-1.13622e-09	-1.00379	3.64581e-08	-1.13622e-09	-1.2831
135441655	chr6:135441655:G:A	5.37757e-86	-2.42847	-0.960578	3.69768e-09	-2.25369	-1.31786
135441727	chr6:135441727:C:T	4.24688e-86	-1.85394	-1.77116	3.69737e-09	-1.55481	-2.01683
135442184	chr6:135442184:G:A	4.44855e-83	-1.13622e-09	3.32905	2.00274e-06	-1.13622e-09	2.72301
135442447	chr6:135442447:T:C	1.90408e-83	2.48047	-1.39409e-09	1.97345e-08	-1.89689	-1.39409e-09
135442761	chr6:135442761:G:A	2.0369e-85	-2.05727	-1.39409e-09	2.7146e-08	-1.57803	-1.39409e-09
135442796	chr6:135442796:CTTTT:C	4.93155e-85	-1.17305	-1.39409e-09	9.10945e-09	-2.66995	-1.39409e-09
135443697	chr6:135443697:G:A	1.16397e-85	-2.29209	-0.324775	7.45206e-09	-2.09945	-0.771315
135443941	chr6:135443941:G:A	6.07145e-86	-2.44335	-0.824337	4.06958e-09	-2.26959	-1.20613
135443971	chr6:135443971:C:T	3.32856e-85	-1.13622e-09	-1.56616	3.3381e-08	-1.13622e-09	-1.37127
135444524	chr6:135444524:T:G	2.15308e-85	-1.13622e-09	-2.0018	1.74468e-08	-1.13622e-09	-2.0201
135444638	chr6:135444638:T:C	7.83932e-85	-1.13622e-09	-0.709549	4.94282e-08	-1.13622e-09	-0.978739
135445008	chr6:135445008:C:T	5.92919e-86	-2.41999	-0.871406	3.99919e-09	-2.24302	-1.25015
135445118	chr6:135445118:C:T	2.54584e-85	-1.13622e-09	-1.83424	2.29941e-08	-1.13622e-09	-1.74402
135445360	chr6:135445360:G:A	6.01384e-86	-2.40582	-0.871406	4.07236e-09	-2.22488	-1.25015
135445555	chr6:135445555:T:A	7.14969e-85	-1.13622e-09	-0.801632	4.66978e-08	-1.13622e-09	-1.03556
135445569	chr6:135445569:T:A	4.1037e-85	-1.13622e-09	-1.35681	3.71174e-08	-1.13622e-09	-1.26517
135445677	chr6:135445677:A:G	3.22012e-85	-1.13622e-09	-1.59928	3.20193e-08	-1.13622e-09	-1.41292
135445929	chr6:135445929:G:A	3.87255e-85	-1.13622e-09	-1.41479	2.82659e-08	-1.13622e-09	-1.5376
135445974	chr6:135445974:T:C	2.50651e-85	-1.13622e-09	-1.84981	2.25651e-08	-1.13622e-09	-1.76286
135446051	chr6:135446051:G:A	2.82595e-85	-1.13622e-09	-1.72985	2.37477e-08	-1.13622e-09	-1.71177
135446189	chr6:135446189:A:T	7.42017e-85	-1.13622e-09	-0.764499	6.40837e-08	-1.13622e-09	-0.71907
135446416	chr6:135446416:C:T	6.59439e-86	-2.49717	-0.687892	3.3539e-09	-2.13915	-1.52998
135446577	chr6:135446577:G:T	7.34701e-85	-1.13622e-09	-0.774407	4.6658e-08	-1.13622e-09	-1.03641
135446701	chr6:135446701:C:T	2.47975e-85	-1.13622e-09	-1.86054	1.95291e-08	-1.13622e-09	-1.90736
135447252	chr6:135447252:A:T	3.22337e-86	-2.11299	-1.78786	2.76292e-09	-1.975	-1.88797
135447925	chr6:135447925:G:A	1.67838e-84	-1.13622e-09	0.0517155	1.61094e-07	-1.13622e-09	0.202726
135448551	chr6:135448551:A:G	1.04916e-85	-2.49727	-0.223435	9.2286e-09	-2.09731	-0.559645
135448765	chr6:135448765:G:A	1.12152e-85	-2.65402	-1.39409e-09	1.09918e-08	-2.48211	-1.39409e-09
135448951	chr6:135448951:C:T	2.61797e-85	-1.13622e-09	-1.8063	2.40403e-08	-1.13622e-09	-1.69953
135449761	chr6:135449761:C:T	1.61326e-84	-1.13622e-09	0.0121434	9.69359e-08	-1.13622e-09	-0.305209
135449959	chr6:135449959:T:C	5.84605e-84	-1.13622e-09	1.29965	4.77098e-07	-1.13622e-09	1.28846
135450580	chr6:135450580:G:A	5.28397e-86	-1.50547	-1.90114	2.19566e-09	-2.16907	-1.9237
135450593	chr6:135450593:T:A	9.07593e-85	-1.13622e-09	-0.563075	1.07855e-07	-1.13622e-09	-0.198469
135450821	chr6:135450821:A:G	5.42384e-86	-1.53906	-1.84142	6.06712e-09	-1.06963	-2.00675
135451058	chr6:135451058:A:G	4.99173e-85	-2.44401	1.28309	4.33185e-08	-2.06755	0.956872
135451128	chr6:135451128:C:T	1.13606e-85	-2.64113	-1.39409e-09	8.79823e-09	-2.70471	-1.39409e-09
135451437	chr6:135451437:G:C	5.51513e-86	-1.50517	-1.85862	6.2978e-09	-1.02795	-2.01111
135451464	chr6:135451464:C:T	2.50789e-84	1.55018	-1.09686	5.24666e-09	-2.12257	-1.0991
135451910	chr6:135451910:T:G	9.2344e-86	-2.43101	-0.417342	4.55084e-09	-2.03835	-1.3256
135451916	chr6:135451916:ATT:A	8.92301e-86	-2.44492	-0.437732	4.4022e-09	-2.05794	-1.33921
135452087	chr6:135452087:A:C	1.50023e-85	-2.51391	0.150829	1.24676e-08	-2.12146	-0.234661
135452329	chr6:135452329:G:A	2.11423e-85	-1.13622e-09	-2.02001	1.76762e-08	-1.13622e-09	-2.00704
135452415	chr6:135452415:T:A	3.54717e-85	-1.13622e-09	-1.50255	3.60146e-08	-1.13622e-09	-1.29534
135452967	chr6:135452967:G:A	2.22386e-85	-1.13622e-09	-1.96946	1.90494e-08	-1.13622e-09	-1.93222
135453256	chr6:135453256:T:C	2.89276e-85	-1.13622e-09	-1.70649	2.70031e-08	-1.13622e-09	-1.58331
135454212	chr6:135454212:A:T	2.85542e-85	-1.13622e-09	-1.71948	2.65908e-08	-1.13622e-09	-1.59869
135454251	chr6:135454251:C:G	4.83598e-85	-1.13622e-09	-1.19262	4.36224e-08	-1.13622e-09	-1.10369
135454976	chr6:135454976:C:T	1.43803e-84	-1.13622e-09	-0.10284	1.51689e-07	-1.13622e-09	0.14257
135455340	chr6:135455340:T:A	7.86052e-86	-2.45165	-0.557786	3.9721e-09	-2.06947	-1.43049
135455574	chr6:135455574:G:A	2.13811e-85	-1.13622e-09	-2.00878	1.86006e-08	-1.13622e-09	-1.95607
135455937	chr6:135455937:A:C	2.83298e-85	-1.13622e-09	-1.72737	2.6344e-08	-1.13622e-09	-1.60802
135455977	chr6:135455977:G:A	1.95484e-85	-2.09839	-1.39409e-09	2.58005e-08	-1.62886	-1.39409e-09
135455996	chr6:135455996:T:C	2.15582e-85	-2.00053	-1.39409e-09	1.26485e-08	-2.34172	-1.39409e-09
135456133	chr6:135456133:T:C	2.82959e-85	-1.13622e-09	-1.72857	2.6306e-08	-1.13622e-09	-1.60946
135456180	chr6:135456180:T:C	2.50582e-85	-1.13622e-09	-1.85009	1.89074e-08	-1.13622e-09	-1.9397
135456290	chr6:135456290:C:T	5.60009e-85	-1.13622e-09	-1.04592	3.5532e-08	-1.13622e-09	-1.30883
135456375	chr6:135456375:T:C	3.71531e-84	-1.13622e-09	0.846347	3.09191e-07	-1.13622e-09	0.854699
135457020	chr6:135457020:C:T	2.56166e-85	-1.82805	-1.39409e-09	2.38072e-08	-1.70927	-1.39409e-09
135457139	chr6:135457139:C:G	3.21751e-86	-2.03975	-1.86293	2.82923e-09	-1.89896	-1.9403
135457206	chr6:135457206:C:T	3.2405e-85	-1.13622e-09	-1.59297	3.06635e-08	-1.13622e-09	-1.45619
135457233	chr6:135457233:A:G	5.39666e-84	1.91452	-0.69485	9.00157e-09	-1.9522	-0.729664
135457248	chr6:135457248:A:G	2.13145e-85	-2.0119	-1.39409e-09	1.25505e-08	-2.3495	-1.39409e-09
135457261	chr6:135457261:C:T	1.15369e-85	-2.62573	-1.39409e-09	1.28327e-08	-2.32727	-1.39409e-09
135457723	chr6:135457723:T:C	3.67521e-84	-1.13622e-09	0.835495	3.0593e-07	-1.13622e-09	0.844098
135457828	chr6:135457828:G:A	2.04658e-85	-2.05253	-1.39409e-09	2.73954e-08	-1.56888	-1.39409e-09
135458531	chr6:135458531:G:A	2.57924e-85	-1.13622e-09	-1.82121	2.36323e-08	-1.13622e-09	-1.71664
135458564	chr6:135458564:A:G	2.55484e-86	-2.12232	-2.01098	1.74954e-09	-2.35661	-1.96329
135458735	chr6:135458735:T:C	4.94399e-85	-1.13622e-09	-1.17053	4.52607e-08	-1.13622e-09	-1.06682
135458787	chr6:135458787:A:G	2.76411e-84	1.64388	-1.09327	5.38481e-09	-2.10118	-1.09449
135458853	chr6:135458853:G:A	3.91957e-85	-1.13622e-09	-1.40272	2.8811e-08	-1.13622e-09	-1.5185
135459146	chr6:135459146:G:C	4.97355e-85	-1.13622e-09	-1.16457	4.55585e-08	-1.13622e-09	-1.06026
135459248	chr6:135459248:T:C	4.84923e-84	-1.13622e-09	1.1127	2.75979e-07	-1.13622e-09	0.741064
135459422	chr6:135459422:T:C	2.56235e-85	-1.13622e-09	-1.82778	2.34455e-08	-1.13622e-09	-1.72458
135459424	chr6:135459424:A:C	3.48186e-85	-1.13622e-09	-1.52113	2.38128e-08	-1.13622e-09	-1.70904
135459467	chr6:135459467:A:C	3.68104e-84	-1.13622e-09	0.837081	3.06218e-07	-1.13622e-09	0.845037
135459579	chr6:135459579:A:C	8.52108e-86	-2.39923	-0.529508	4.37938e-09	-1.99119	-1.41116
135459822	chr6:135459822:G:C	8.51669e-85	-1.13622e-09	-0.626674	9.98046e-08	-1.13622e-09	-0.276045
135459931	chr6:135459931:T:C	2.43499e-86	-2.16523	-2.01611	1.66781e-09	-2.38971	-1.97804
135460021	chr6:135460021:G:A	3.9559e-85	0.453001	-1.84649	2.34836e-08	0.211647	-1.93461
135460339	chr6:135460339:A:T	2.79276e-85	-1.13622e-09	-1.74167	2.58947e-08	-1.13622e-09	-1.62522
135460345	chr6:135460345:T:C	3.68086e-85	-1.13622e-09	-1.46555	2.72154e-08	-1.13622e-09	-1.57548
135460655	chr6:135460655:C:G	2.30552e-83	2.67178	-1.39409e-09	2.14184e-08	-1.81501	-1.39409e-09
135460787	chr6:135460787:T:C	2.12847e-85	-1.13622e-09	-2.0133	1.81097e-08	-1.13622e-09	-1.98281
135460813	chr6:135460813:C:T	2.62218e-85	-1.13622e-09	-1.80469	2.09111e-08	-1.13622e-09	-1.83898
135460922	chr6:135460922:C:T	2.50567e-85	-1.13622e-09	-1.85014	1.89062e-08	-1.13622e-09	-1.93977
135460985	chr6:135460985:T:C	3.36828e-85	-1.13622e-09	-1.5543	2.51378e-08	-1.13622e-09	-1.65489
135461840	chr6:135461840:C:T	2.68193e-85	-1.13622e-09	-1.78216	2.52666e-08	-1.13622e-09	-1.64978
135461911	chr6:135461911:GT:G	1.35126e-85	-2.46766	-1.39409e-09	9.09567e-09	-2.67146	-1.39409e-09
135462080	chr6:135462080:TA:CA	2.13429e-85	-1.13622e-09	-2.01056	1.7506e-08	-1.13622e-09	-2.01672
135462166	chr6:135462166:G:A	5.89725e-85	-1.13622e-09	-0.994214	3.69628e-08	-1.13622e-09	-1.26935
135462211	chr6:135462211:T:C	2.54788e-85	-1.13622e-09	-1.83344	2.36832e-08	-1.13622e-09	-1.71449
135462418	chr6:135462418:T:C	5.3381e-85	-1.09383	-1.39409e-09	2.20938e-07	0.518623	-1.39409e-09
135462604	chr6:135462604:A:T	2.50647e-84	1.54562	-1.09287	5.19915e-09	-2.13668	-1.09409
135462757	chr6:135462757:C:T	9.95661e-85	-1.13622e-09	-0.470464	1.18983e-07	-1.13622e-09	-0.100281
135462763	chr6:135462763:T:C	6.52959e-85	-0.892357	-1.39409e-09	8.78303e-09	-2.70644	-1.39409e-09
135463252	chr6:135463252:T:G	5.30973e-85	-1.13622e-09	-1.09916	3.38574e-08	-1.13622e-09	-1.3571
135463394	chr6:135463394:G:A	2.07222e-85	-2.04008	-1.39409e-09	1.20194e-08	-2.39274	-1.39409e-09
135463791	chr6:135463791:G:A	4.39993e-86	-2.24191	-1.34779	3.49451e-09	-2.06228	-1.56578
135464190	chr6:135464190:A:C	2.21722e-85	-1.97245	-1.39409e-09	1.24969e-08	-2.35378	-1.39409e-09
135464249	chr6:135464249:C:T	3.02263e-85	-1.13622e-09	-1.66257	2.24186e-08	-1.13622e-09	-1.76937
135465000	chr6:135465000:T:C	3.37028e-85	-1.13622e-09	-1.5537	3.40047e-08	-1.13622e-09	-1.35276
135465599	chr6:135465599:T:C	5.60851e-84	1.32171	-0.0635434	1.37662e-08	-2.20112	-0.0559292
135467036	chr6:135467036:G:A	7.98847e-85	-1.13622e-09	-0.690701	7.52147e-08	-1.13622e-09	-0.558913
135467049	chr6:135467049:A:G	2.11484e-85	-1.13622e-09	-2.01972	1.7725e-08	-1.13622e-09	-2.00428
135468478	chr6:135468478:T:C	1.25015e-85	-2.52858	-0.0168552	1.04526e-08	-2.14728	-0.385127
135468955	chr6:135468955:A:G	2.81552e-85	-1.13622e-09	-1.73355	2.61428e-08	-1.13622e-09	-1.61569
135469172	chr6:135469172:A:G	6.46978e-84	1.33024	0.0707838	1.59415e-08	-2.19757	0.0872321
135469283	chr6:135469283:G:T	2.83205e-85	-1.13622e-09	-1.7277	2.63351e-08	-1.13622e-09	-1.60836
135469690	chr6:135469690:A:C	2.21133e-85	-1.13622e-09	-1.97511	1.75448e-08	-1.13622e-09	-2.0145
135469716	chr6:135469716:A:G	3.7364e-85	-1.13622e-09	-1.45058	3.82197e-08	-1.13622e-09	-1.23591
135470461	chr6:135470461:C:T	5.55807e-86	-1.51709	-1.83894	6.23983e-09	-1.04231	-2.006
135470738	chr6:135470738:G:A	3.6882e-84	-1.13622e-09	0.839022	3.07051e-07	-1.13622e-09	0.847755
135471052	chr6:135471052:T:C	2.90677e-85	-1.13622e-09	-1.70166	2.71584e-08	-1.13622e-09	-1.57757
135471332	chr6:135471332:A:G	2.83002e-85	-1.13622e-09	-1.72842	2.63136e-08	-1.13622e-09	-1.60917
135471378	chr6:135471378:T:C	2.12935e-85	-1.13622e-09	-2.01288	1.81274e-08	-1.13622e-09	-1.98184
135471386	chr6:135471386:C:T	2.79254e-84	1.0269	-0.466059	3.50921e-08	-0.909729	-0.411554
135471572	chr6:135471572:C:CAAATT	3.18454e-85	-1.13622e-09	-1.61039	3.01593e-08	-1.13622e-09	-1.47276
135471719	chr6:135471719:T:C	1.77088e-84	-1.13622e-09	0.105358	1.05756e-07	-1.13622e-09	-0.218122
135471885	chr6:135471885:A:G	3.03957e-85	-1.13622e-09	-1.65698	2.86272e-08	-1.13622e-09	-1.5249
135472246	chr6:135472246:C:T	5.76174e-86	-1.30215	-2.0179	2.25523e-09	-2.04613	-2.01987
135472564	chr6:135472564:G:A	2.46233e-85	-1.13622e-09	-1.86759	1.86837e-08	-1.13622e-09	-1.95161
135472568	chr6:135472568:A:G	1.01522e-85	-1.15401	-1.59959	3.12326e-08	0.134376	-1.57217
135472799	chr6:135472799:TA:T	1.11867e-85	-2.41538	-0.241184	4.83181e-09	-2.02459	-1.27944
135473124	chr6:135473124:G:T	3.34171e-85	-1.13622e-09	-1.56222	2.50017e-08	-1.13622e-09	-1.66032
135473608	chr6:135473608:G:A	5.70989e-85	-2.37301	1.34651	5.12926e-08	-1.9552	1.01349
135473758	chr6:135473758:A:AAATT	5.21574e-86	-1.86928	-1.55032	5.95194e-09	-1.82528	-1.27026
135474140	chr6:135474140:C:T	1.41026e-84	-1.13622e-09	-0.122339	1.28143e-07	-1.13622e-09	-0.026113
135474879	chr6:135474879:C:T	4.44858e-85	-1.13622e-09	-1.27611	3.24502e-08	-1.13622e-09	-1.39955
135475103	chr6:135475103:G:A	2.12853e-85	-1.13622e-09	-2.01327	1.81108e-08	-1.13622e-09	-1.98275
135475318	chr6:135475318:G:A	2.3828e-85	-1.90042	-1.39409e-09	1.15719e-08	-2.43068	-1.39409e-09
135475669	chr6:135475669:T:C	3.68628e-85	-1.13622e-09	-1.46408	2.72527e-08	-1.13622e-09	-1.57411
135475740	chr6:135475740:A:G	2.02843e-85	-2.06144	-1.39409e-09	1.20579e-08	-2.38954	-1.39409e-09
135475977	chr6:135475977:T:G	2.8636e-86	-2.00296	-2.01625	4.01044e-09	-1.47878	-2.01158
135476470	chr6:135476470:G:A	1.33321e-84	-0.178528	-1.39409e-09	9.00743e-09	-2.68121	-1.39409e-09
135476670	chr6:135476670:T:C	6.32462e-86	-1.78807	-1.43876	1.16429e-08	-0.538723	-1.88584
135476673	chr6:135476673:ACAGT:A	2.22147e-85	-1.13622e-09	-1.97053	1.75738e-08	-1.13622e-09	-2.01285
135476987	chr6:135476987:T:C	3.57869e-85	-1.13622e-09	-1.4937	2.49477e-08	-1.13622e-09	-1.66248
135477083	chr6:135477083:T:C	4.19868e-86	-1.99324	-1.64327	4.92456e-09	-1.96033	-1.32469
135477133	chr6:135477133:C:T	6.06141e-85	-2.35766	1.39091	5.44769e-08	-1.93674	1.05525
135477629	chr6:135477629:G:A	3.22542e-86	-2.06774	-1.83249	2.7976e-09	-1.93066	-1.91984
135477707	chr6:135477707:C:T	8.68502e-86	-1.31157	-1.59812	2.53797e-08	-0.074359	-1.57095
135477731	chr6:135477731:G:A	3.32756e-85	-1.13622e-09	-1.56646	3.16047e-08	-1.13622e-09	-1.42595
135478190	chr6:135478190:T:C	5.6685e-85	-2.37839	1.34461	5.04831e-08	-1.96891	1.01129
135478786	chr6:135478786:C:T	8.00281e-86	-2.47622	-0.515274	3.93009e-09	-2.10793	-1.40267
135478801	chr6:135478801:C:T	3.56339e-85	-1.13622e-09	-1.49799	2.60435e-08	-1.13622e-09	-1.61949
135478954	chr6:135478954:AGG:A	7.24123e-85	-1.13622e-09	-0.788909	4.32502e-08	-1.13622e-09	-1.11226
135478957	chr6:135478957:G:A	2.92826e-84	-1.13622e-09	0.608294	2.49834e-07	-1.13622e-09	0.641539
135478966	chr6:135478966:T:C	1.23595e-85	-2.52988	-0.026981	1.03443e-08	-2.15036	-0.392463
135479898	chr6:135479898:T:C	1.62024e-85	-2.28613	-1.39409e-09	4.1873e-08	-1.14462	-1.39409e-09
135480268	chr6:135480268:G:A	2.1397e-85	-1.13622e-09	-2.00804	1.78993e-08	-1.13622e-09	-1.9945
135480283	chr6:135480283:A:G	7.41572e-85	-1.13622e-09	-0.765099	4.41615e-08	-1.13622e-09	-1.09141
135480569	chr6:135480569:C:T	5.63692e-84	1.26322	-1.39409e-09	1.03926e-08	-2.53817	-1.39409e-09
135480884	chr6:135480884:T:C	1.14273e-85	-2.53057	-0.104719	9.62611e-09	-2.15135	-0.463435
135481413	chr6:135481413:T:G	2.14626e-85	-1.13622e-09	-2.00498	1.74506e-08	-1.13622e-09	-2.01989
135481640	chr6:135481640:T:A	4.90602e-86	-1.46973	-2.01109	2.04709e-09	-2.14555	-2.01729
135481790	chr6:135481790:G:A	2.13158e-85	-1.13622e-09	-2.01184	1.74908e-08	-1.13622e-09	-2.01759
135483042	chr6:135483042:C:CCACCA	2.02588e-84	-1.13622e-09	0.239887	1.18237e-07	-1.13622e-09	-0.106566
135483155	chr6:135483155:C:T	5.31522e-85	-2.38339	1.28526	4.72019e-08	-1.97646	0.951629
135483371	chr6:135483371:A:C	3.76961e-85	-1.13622e-09	-1.44173	2.76517e-08	-1.13622e-09	-1.55957
135483428	chr6:135483428:A:T	2.14228e-85	-1.13622e-09	-2.00683	1.78431e-08	-1.13622e-09	-1.99764
135483440	chr6:135483440:C:T	5.65124e-86	-1.51019	-1.82922	6.2915e-09	-1.03705	-2.00301
135483446	chr6:135483446:C:A	2.11428e-85	-1.13622e-09	-2.01998	1.76804e-08	-1.13622e-09	-2.0068
135483493	chr6:135483493:C:A	9.6265e-86	-1.22571	-1.58106	2.90769e-08	0.0445281	-1.55384
135483842	chr6:135483842:G:A	2.55613e-85	-1.13622e-09	-1.83021	2.33212e-08	-1.13622e-09	-1.7299
135483954	chr6:135483954:G:A	2.6337e-85	-1.13622e-09	-1.80031	2.41368e-08	-1.13622e-09	-1.69552
135484100	chr6:135484100:G:C	1.82025e-84	-1.13622e-09	0.13286	1.07653e-07	-1.13622e-09	-0.200343
135484176	chr6:135484176:A:G	1.78153e-84	-1.13622e-09	0.111356	1.05577e-07	-1.13622e-09	-0.219815
135484852	chr6:135484852:G:A	2.15183e-85	-1.13622e-09	-2.00238	1.76887e-08	-1.13622e-09	-2.00633
135485013	chr6:135485013:T:A	2.62602e-85	-1.13622e-09	-1.80323	2.5028e-08	-1.13622e-09	-1.65926
135485081	chr6:135485081:T:G	7.66212e-86	-2.41255	-0.622449	3.83709e-09	-2.05736	-1.47718
135485091	chr6:135485091:A:G	2.95073e-85	-1.13622e-09	-1.68665	2.78809e-08	-1.13622e-09	-1.55132
135485173	chr6:135485173:A:T	3.01675e-85	-1.13622e-09	-1.66452	2.23829e-08	-1.13622e-09	-1.77096
135485477	chr6:135485477:C:T	2.83754e-85	-1.13622e-09	-1.72576	2.63903e-08	-1.13622e-09	-1.60626
135485755	chr6:135485755:T:C	2.56714e-85	-1.13622e-09	-1.82591	2.35007e-08	-1.13622e-09	-1.72223
135485901	chr6:135485901:G:A	3.67277e-84	-1.13622e-09	0.834832	3.05727e-07	-1.13622e-09	0.843434
135486067	chr6:135486067:G:A	1.45055e-85	-1.51449	-0.882272	1.03315e-08	-0.952438	-1.59162
135486154	chr6:135486154:A:G	3.41556e-85	-1.13622e-09	-1.54036	2.54508e-08	-1.13622e-09	-1.64251
135486304	chr6:135486304:A:G	4.82743e-86	-1.90759	-1.58938	5.45874e-09	-1.86365	-1.31839
135486470	chr6:135486470:T:C	1.1874e-85	-2.59693	-1.39409e-09	1.36183e-08	-2.26784	-1.39409e-09
135486597	chr6:135486597:A:G	2.31307e-83	2.67505	-1.39409e-09	2.1396e-08	-1.81605	-1.39409e-09
135486893	chr6:135486893:A:G	6.34044e-84	1.5019	-0.121067	1.42595e-08	-2.11645	-0.105391
135486997	chr6:135486997:C:T	3.56376e-83	-1.13622e-09	3.10729	1.60913e-06	-1.13622e-09	2.50419
135487152	chr6:135487152:TCTTA:T	5.76649e-86	-1.4378	-1.88142	2.5642e-09	-2.04941	-1.8882
135487892	chr6:135487892:A:C	4.06093e-85	-1.13622e-09	-1.36729	2.73603e-08	-1.13622e-09	-1.57017
135487939	chr6:135487939:T:C	2.21324e-85	-1.13622e-09	-1.97425	1.88671e-08	-1.13622e-09	-1.94184
135488118	chr6:135488118:C:T	2.56222e-84	0.944267	-0.469509	3.29839e-08	-0.968177	-0.415063
135488673	chr6:135488673:T:C	3.56815e-86	-2.04166	-1.75757	3.98085e-09	-2.01386	-1.4839
135489457	chr6:135489457:T:C	2.21478e-85	-1.13622e-09	-1.97355	1.88817e-08	-1.13622e-09	-1.94107
135489882	chr6:135489882:A:G	2.31483e-85	-1.13622e-09	-1.92937	1.77409e-08	-1.13622e-09	-2.00338
135489926	chr6:135489926:C:T	2.7137e-86	-2.07796	-1.99501	3.74239e-09	-1.57686	-1.98267
135489937	chr6:135489937:G:A	2.27629e-85	-1.13622e-09	-1.94615	1.76227e-08	-1.13622e-09	-2.01007
135489970	chr6:135489970:T:C	2.6065e-85	-1.13622e-09	-1.81069	2.39545e-08	-1.13622e-09	-1.7031
135490384	chr6:135490384:G:A	3.95097e-85	-1.13622e-09	-1.39474	2.4928e-08	-1.13622e-09	-1.66327
135490439	chr6:135490439:G:C	2.29711e-85	-1.13622e-09	-1.93705	1.76868e-08	-1.13622e-09	-2.00644
135490449	chr6:135490449:T:C	2.28986e-85	-1.13622e-09	-1.94021	1.76642e-08	-1.13622e-09	-2.00772
135490792	chr6:135490792:A:G	3.40948e-85	-1.13622e-09	-1.54214	2.51321e-08	-1.13622e-09	-1.65511
135490953	chr6:135490953:T:C	3.35761e-85	-1.13622e-09	-1.55747	2.37012e-08	-1.13622e-09	-1.71373
135491062	chr6:135491062:C:T	2.691e-85	-1.13622e-09	-1.77879	2.48837e-08	-1.13622e-09	-1.66505
135491065	chr6:135491065:G:C	2.70028e-85	-1.13622e-09	-1.77535	2.49872e-08	-1.13622e-09	-1.6609
135491113	chr6:135491113:G:T	3.16006e-85	-1.61811	-1.39409e-09	9.45311e-09	-2.63292	-1.39409e-09
135491432	chr6:135491432:T:A	3.38912e-84	-1.13622e-09	0.754454	2.84372e-07	-1.13622e-09	0.771023
135491590	chr6:135491590:A:G	1.14572e-85	-2.63266	-1.39409e-09	8.77679e-09	-2.70715	-1.39409e-09
135491879	chr6:135491879:C:T	3.936e-85	-1.13622e-09	-1.39854	3.50286e-08	-1.13622e-09	-1.32309
135492113	chr6:135492113:G:T	1.73672e-85	-1.55242	-0.664284	1.12696e-08	-0.980101	-1.47705
135492772	chr6:135492772:T:C	2.11538e-85	-1.13622e-09	-2.01946	1.75561e-08	-1.13622e-09	-2.01386
135492782	chr6:135492782:A:C	2.93858e-85	-1.13622e-09	-1.69077	2.76546e-08	-1.13622e-09	-1.55947
135492945	chr6:135492945:T:C	3.28852e-85	-1.13622e-09	-1.57826	3.13646e-08	-1.13622e-09	-1.43358
135493059	chr6:135493059:T:C	3.29354e-85	-1.13622e-09	-1.57674	3.14086e-08	-1.13622e-09	-1.43218
135493084	chr6:135493084:C:T	2.63427e-85	-1.80009	-1.39409e-09	1.57999e-08	-2.11925	-1.39409e-09
135493789	chr6:135493789:TC:T	2.1145e-85	-1.13622e-09	-2.01988	1.75332e-08	-1.13622e-09	-2.01517
135493854	chr6:135493854:C:T	3.39936e-85	-1.13622e-09	-1.54511	2.53216e-08	-1.13622e-09	-1.6476
135494325	chr6:135494325:T:C	1.83933e-84	-1.13622e-09	0.143283	1.09045e-07	-1.13622e-09	-0.1875
135494901	chr6:135494901:G:A	3.38637e-85	-1.13622e-09	-1.54894	3.25193e-08	-1.13622e-09	-1.39743
135495365	chr6:135495365:T:C	9.38491e-86	-1.93457	-0.897611	6.05297e-09	-1.47976	-1.59895
135495489	chr6:135495489:C:T	2.15822e-85	-1.13622e-09	-1.99942	1.74471e-08	-1.13622e-09	-2.02009
135496010	chr6:135496010:T:C	2.9414e-85	-1.13622e-09	-1.68982	2.76852e-08	-1.13622e-09	-1.55836
135496012	chr6:135496012:T:C	2.5166e-86	-2.21245	-1.93593	1.50131e-09	-2.46809	-2.00483
135496079	chr6:135496079:T:C	3.77847e-85	-1.13622e-09	-1.43938	2.6033e-08	-1.13622e-09	-1.61989
135496202	chr6:135496202:C:T	4.85745e-85	-1.13622e-09	-1.18819	3.48774e-08	-1.13622e-09	-1.32742
135496291	chr6:135496291:A:G	2.24493e-85	-1.13622e-09	-1.96003	1.75323e-08	-1.13622e-09	-2.01521
135496321	chr6:135496321:T:C	3.14141e-85	-1.13622e-09	-1.62403	2.98173e-08	-1.13622e-09	-1.48417
135496498	chr6:135496498:CAGAT:C	3.39213e-85	-1.13622e-09	-1.54724	2.38261e-08	-1.13622e-09	-1.70848
135496997	chr6:135496997:C:T	5.44744e-86	-1.72283	-1.65331	6.56876e-09	-1.67153	-1.3254
135497759	chr6:135497759:C:A	6.26163e-86	-1.26055	-1.97629	1.99333e-08	0.126079	-2.01295
135498845	chr6:135498845:T:C	3.65177e-85	-1.13622e-09	-1.47349	3.55296e-08	-1.13622e-09	-1.30889
135499044	chr6:135499044:T:C	1.87617e-83	-1.13622e-09	2.4657	8.08493e-07	-1.13622e-09	1.81591
135499516	chr6:135499516:G:A	4.91404e-84	-1.13622e-09	1.12598	4.13229e-07	-1.13622e-09	1.14474
135500156	chr6:135500156:A:G	9.53011e-85	-1.13622e-09	-0.514244	1.13995e-07	-1.13622e-09	-0.143108
135501444	chr6:135501444:T:A	3.91211e-86	-2.66846	-1.03874	2.62955e-09	-2.47495	-1.4375
135501535	chr6:135501535:C:T	3.1841e-85	-1.13622e-09	-1.61053	2.59763e-08	-1.13622e-09	-1.62208
135502100	chr6:135502100:T:C	2.94923e-85	-1.13622e-09	-1.68716	2.23776e-08	-1.13622e-09	-1.7712
135502298	chr6:135502298:A:G	2.89825e-85	-1.13622e-09	-1.70459	2.17392e-08	-1.13622e-09	-1.80014
135502475	chr6:135502475:G:T	3.45845e-85	-1.13622e-09	-1.52788	2.41467e-08	-1.13622e-09	-1.69511
135502733	chr6:135502733:C:T	7.62425e-86	-2.34023	-0.699718	4.98276e-09	-2.10528	-1.16799
135503003	chr6:135503003:G:A	2.1304e-85	-2.01239	-1.39409e-09	3.67791e-08	-1.27433	-1.39409e-09
135503270	chr6:135503270:C:A	2.84541e-85	-1.13622e-09	-1.72299	2.16945e-08	-1.13622e-09	-1.8022
135503412	chr6:135503412:C:T	2.60188e-85	-1.13622e-09	-1.81247	1.94381e-08	-1.13622e-09	-1.91202
135503516	chr6:135503516:C:T	5.52075e-85	-1.13622e-09	-1.06019	4.71402e-08	-1.13622e-09	-1.02613
135503752	chr6:135503752:C:T	4.80848e-85	-1.13622e-09	-1.19832	3.44219e-08	-1.13622e-09	-1.34057
135503804	chr6:135503804:G:A	5.9867e-85	-1.13622e-09	-0.97916	7.1971e-08	-1.13622e-09	-0.602997
135503989	chr6:135503989:G:C	5.78834e-86	-2.63066	-0.684783	5.3006e-09	-2.16111	-1.05033
135504273	chr6:135504273:T:C	7.13664e-86	-2.3402	-0.765844	4.7615e-09	-2.09778	-1.22092
135504563	chr6:135504563:T:C	9.35326e-86	-2.67587	-0.159692	6.58161e-09	-2.30443	-0.690552
135504782	chr6:135504782:T:C	6.07727e-86	-2.63867	-0.62806	5.61404e-09	-2.41716	-0.736828
135505359	chr6:135505359:A:G	5.27032e-84	-1.13622e-09	1.19598	4.47938e-07	-1.13622e-09	1.22539
135505564	chr6:135505564:T:C	3.33928e-85	-1.13622e-09	-1.56294	3.21574e-08	-1.13622e-09	-1.40862
135505625	chr6:135505625:A:G	2.80979e-85	-1.13622e-09	-1.73559	2.43183e-08	-1.13622e-09	-1.68803
135506151	chr6:135506151:A:G	3.33498e-85	-1.13622e-09	-1.56423	2.9333e-08	-1.13622e-09	-1.50055
135506428	chr6:135506428:G:A	1.15549e-85	-1.73605	-0.888128	8.11243e-09	-1.19224	-1.59362
135506535	chr6:135506535:A:G	7.35152e-86	-1.0629	-2.01348	2.50788e-08	0.359462	-2.0167
135506613	chr6:135506613:T:C	3.6098e-86	-1.78423	-2.00341	3.23921e-09	-1.81708	-1.88685
135506667	chr6:135506667:G:A	2.19673e-85	-1.13622e-09	-1.98173	1.76473e-08	-1.13622e-09	-2.00868
135507156	chr6:135507156:T:A	9.33716e-86	-2.70974	-0.127547	5.61091e-09	-2.50329	-0.651251
135507325	chr6:135507325:G:A	1.67149e-84	-1.13622e-09	0.0476018	1.54595e-07	-1.13622e-09	0.161552
135507478	chr6:135507478:G:A	2.11457e-85	-1.13622e-09	-2.01985	1.76165e-08	-1.13622e-09	-2.01042
135507644	chr6:135507644:T:C	1.38887e-85	-2.44021	-1.39409e-09	1.29829e-08	-2.31562	-1.39409e-09
135507748	chr6:135507748:G:A	6.28143e-85	-1.13622e-09	-0.931103	7.61192e-08	-1.13622e-09	-0.546958
135508058	chr6:135508058:C:T	2.10082e-85	-2.02637	-1.39409e-09	2.85734e-08	-1.52678	-1.39409e-09
135508086	chr6:135508086:A:C	3.25799e-85	-1.13622e-09	-1.58759	2.39099e-08	-1.13622e-09	-1.70497
135508318	chr6:135508318:A:G	3.51635e-85	-1.13622e-09	-1.51128	3.4129e-08	-1.13622e-09	-1.34911
135508658	chr6:135508658:T:C	3.89302e-86	-1.72613	-1.98598	3.57924e-09	-1.76083	-1.84328
135508803	chr6:135508803:A:G	1.03558e-84	-1.13622e-09	-0.431152	7.27957e-08	-1.13622e-09	-0.591602
135508856	chr6:135508856:A:G	3.39025e-85	-1.13622e-09	-1.5478	3.27145e-08	-1.13622e-09	-1.39144
135510119	chr6:135510119:G:T	1.55653e-84	-1.13622e-09	-0.0236589	1.43855e-07	-1.13622e-09	0.0895439
135510678	chr6:135510678:C:T	1.34228e-84	-1.13622e-09	-0.171749	1.43069e-07	-1.13622e-09	0.0840655
135510710	chr6:135510710:T:C	1.98428e-83	2.52173	-1.39409e-09	1.99767e-08	-1.88469	-1.39409e-09
135510755	chr6:135510755:C:T	4.20633e-85	-1.13622e-09	-1.33211	4.23431e-08	-1.13622e-09	-1.13345
135511279	chr6:135511279:T:C	1.06294e-85	-2.70767	-1.39409e-09	1.02482e-08	-2.55216	-1.39409e-09
135511583	chr6:135511583:G:A	3.44813e-85	-1.13622e-09	-1.53087	3.33043e-08	-1.13622e-09	-1.37357
135512041	chr6:135512041:G:C	6.28767e-85	-1.13622e-09	-0.930111	7.62788e-08	-1.13622e-09	-0.544864
135512250	chr6:135512250:C:T	2.40923e-85	-1.13622e-09	-1.88939	1.90233e-08	-1.13622e-09	-1.93359
135512325	chr6:135512325:T:A	8.13325e-86	-0.964304	-2.01102	2.78901e-08	0.467584	-2.01857
135512469	chr6:135512469:G:T	2.15811e-85	-1.13622e-09	-1.99947	1.74468e-08	-1.13622e-09	-2.0201
135512472	chr6:135512472:G:A	3.4961e-85	-1.13622e-09	-1.51705	3.38476e-08	-1.13622e-09	-1.35739
135512569	chr6:135512569:A:C	7.83636e-85	-1.13622e-09	-0.709926	1.01633e-07	-1.13622e-09	-0.257893
135513068	chr6:135513068:C:T	2.14641e-85	-1.13622e-09	-2.0049	2.21781e-08	-1.13622e-09	-1.78015
135513140	chr6:135513140:G:A	2.116e-85	-1.13622e-09	-2.01917	1.75423e-08	-1.13622e-09	-2.01465
135513515	chr6:135513515:A:G	2.11531e-85	-1.13622e-09	-2.0195	1.7558e-08	-1.13622e-09	-2.01375
135513917	chr6:135513917:G:A	3.85421e-85	-1.13622e-09	-1.41953	3.76397e-08	-1.13622e-09	-1.2512
135513932	chr6:135513932:C:T	2.1349e-85	-1.13622e-09	-2.01028	1.74492e-08	-1.13622e-09	-2.01997
135514429	chr6:135514429:A:G	4.04529e-86	-1.67113	-2.00261	3.63615e-09	-1.70409	-1.88424
135514566	chr6:135514566:A:G	3.51477e-85	-1.13622e-09	-1.51173	3.41091e-08	-1.13622e-09	-1.3497
135514587	chr6:135514587:C:T	3.07378e-85	-1.13622e-09	-1.64579	2.71518e-08	-1.13622e-09	-1.57782
135514719	chr6:135514719:A:G	3.2861e-85	-1.13622e-09	-1.579	2.31711e-08	-1.13622e-09	-1.73635
135514763	chr6:135514763:A:G	7.07473e-86	-1.10435	-2.0104	2.31643e-08	0.282139	-2.01879
135514932	chr6:135514932:T:A	4.89452e-84	-1.13622e-09	1.122	4.11565e-07	-1.13622e-09	1.14071
135515282	chr6:135515282:TTC:T	2.1113e-85	-2.0214	-1.39409e-09	2.87795e-08	-1.5196	-1.39409e-09
135515661	chr6:135515661:T:C	3.84456e-85	-1.13622e-09	-1.42204	3.75324e-08	-1.13622e-09	-1.25405
135515824	chr6:135515824:T:C	7.32995e-86	-1.06429	-2.01502	2.47496e-08	0.345552	-2.016
135516080	chr6:135516080:G:C	2.54128e-85	-1.13622e-09	-1.83603	1.90952e-08	-1.13622e-09	-1.92982
135516172	chr6:135516172:G:A	4.23519e-85	-1.13622e-09	-1.32527	4.18572e-08	-1.13622e-09	-1.14499
135516328	chr6:135516328:TGCAAAAAA:T	2.14309e-85	-1.13622e-09	-2.00645	1.75549e-08	-1.13622e-09	-2.01393
135516702	chr6:135516702:C:T	3.38457e-85	-1.13622e-09	-1.54947	3.26586e-08	-1.13622e-09	-1.39315
135516771	chr6:135516771:A:G	1.18177e-84	-1.13622e-09	-0.299102	7.40421e-08	-1.13622e-09	-0.574626
135517241	chr6:135517241:G:A	2.11522e-85	-1.13622e-09	-2.01954	1.75601e-08	-1.13622e-09	-2.01363
135517629	chr6:135517629:A:G	6.66194e-85	-1.13622e-09	-0.87229	3.75991e-08	-1.13622e-09	-1.25228
135517829	chr6:135517829:A:G	3.46737e-85	-1.13622e-09	-1.5253	3.33865e-08	-1.13622e-09	-1.37111
135517972	chr6:135517972:AAAAT:A	2.5115e-84	0.454765	-1.39409e-09	8.92989e-09	-2.68986	-1.39409e-09
135518813	chr6:135518813:A:T	3.92491e-85	-1.13622e-09	-1.40136	3.84226e-08	-1.13622e-09	-1.23061
135519258	chr6:135519258:G:A	2.20974e-85	-1.13622e-09	-1.97583	1.77077e-08	-1.13622e-09	-2.00526
135519918	chr6:135519918:C:A	7.22818e-86	-1.08531	-2.00799	2.41263e-08	0.323505	-2.01946
135520378	chr6:135520378:C:T	2.13323e-84	-1.13622e-09	0.291522	1.24779e-07	-1.13622e-09	-0.0527159
135520661	chr6:135520661:G:A	1.43304e-85	-2.40891	-1.39409e-09	1.12286e-08	-2.46079	-1.39409e-09
135520901	chr6:135520901:A:G	2.90755e-85	-1.13622e-09	-1.70139	2.21038e-08	-1.13622e-09	-1.78351
135521328	chr6:135521328:A:G	5.72717e-86	-1.75606	-1.57	2.72701e-09	-2.14105	-1.73501
135521338	chr6:135521338:ATGGATCCTAG:A	6.46915e-85	-1.13622e-09	-0.901656	7.2933e-08	-1.13622e-09	-0.589718
135521666	chr6:135521666:G:A	3.79246e-85	-2.70232	1.26663	2.23079e-08	-2.46576	0.691444
135521689	chr6:135521689:CAT:C	4.25484e-85	-1.13622e-09	-1.32064	4.22143e-08	-1.13622e-09	-1.1365
135522218	chr6:135522218:A:C	4.91513e-84	-1.13622e-09	1.1262	4.13338e-07	-1.13622e-09	1.14501
135522223	chr6:135522223:C:T	3.58852e-85	-1.13622e-09	-1.49096	3.74693e-08	-1.13622e-09	-1.25574
135522268	chr6:135522268:C:T	1.44597e-84	-1.13622e-09	-0.097332	1.33471e-07	-1.13622e-09	0.0146265
135522310	chr6:135522310:C:T	1.31903e-83	-1.13622e-09	2.11337	5.79626e-07	-1.13622e-09	1.48312
135522467	chr6:135522467:C:T	1.7817e-84	0.914855	-0.803401	2.10388e-08	-1.00829	-0.824601
135522722	chr6:135522722:C:T	1.11298e-85	-2.66166	-1.39409e-09	8.86784e-09	-2.69683	-1.39409e-09
135522876	chr6:135522876:A:C	7.56057e-86	-2.30843	-0.739909	5.03444e-09	-2.06006	-1.2029
135522887	chr6:135522887:G:A	3.86599e-85	-1.13622e-09	-1.41648	3.77685e-08	-1.13622e-09	-1.24779
135523051	chr6:135523051:A:G	3.25799e-85	-1.13622e-09	-1.58759	2.39099e-08	-1.13622e-09	-1.70497
135523097	chr6:135523097:C:T	3.71413e-86	-1.76116	-1.99798	3.36947e-09	-1.79312	-1.87139
135523221	chr6:135523221:T:A	7.75091e-86	-1.00723	-2.01624	1.84914e-08	0.0553328	-2.01729
135523401	chr6:135523401:T:C	3.86382e-85	-1.13622e-09	-1.41704	3.77473e-08	-1.13622e-09	-1.24835
135523647	chr6:135523647:T:C	3.78575e-85	-1.13622e-09	-1.43746	3.68928e-08	-1.13622e-09	-1.27124
135523952	chr6:135523952:C:T	4.85048e-85	-1.13622e-09	-1.18962	3.40245e-08	-1.13622e-09	-1.35218
135524007	chr6:135524007:C:T	3.8776e-86	-1.71771	-1.99836	3.51532e-09	-1.7486	-1.87353
135524015	chr6:135524015:G:A	3.37133e-85	-1.13622e-09	-1.55339	2.96754e-08	-1.13622e-09	-1.48894
135524683	chr6:135524683:C:G	3.05976e-85	-1.13622e-09	-1.65037	2.26701e-08	-1.13622e-09	-1.75821
135524863	chr6:135524863:C:G	4.40074e-85	-1.13622e-09	-1.28693	3.17811e-08	-1.13622e-09	-1.42039
135524920	chr6:135524920:G:T	1.4642e-84	-1.13622e-09	-0.0848055	9.01677e-08	-1.13622e-09	-0.377588
135525380	chr6:135525380:G:A	8.44527e-86	-2.37202	-0.565661	4.49494e-09	-1.94897	-1.42733
135525577	chr6:135525577:T:G	2.35135e-85	-1.13622e-09	-1.91371	2.16198e-08	-1.13622e-09	-1.80565
135525755	chr6:135525755:G:A	3.61703e-85	-1.13622e-09	-1.48305	3.78555e-08	-1.13622e-09	-1.24548
135525776	chr6:135525776:A:G	8.6497e-85	-1.13622e-09	-0.611176	4.64336e-08	-1.13622e-09	-1.04124
135526198	chr6:135526198:G:A	9.22776e-85	-1.13622e-09	-0.546484	9.671e-08	-1.13622e-09	-0.307542
135526248	chr6:135526248:A:G	9.41793e-86	-2.36194	-0.466726	3.89803e-09	-2.11732	-1.40146
135526680	chr6:135526680:A:G	1.43412e-84	-1.13622e-09	-0.105563	1.31635e-07	-1.13622e-09	0.000776397
135526710	chr6:135526710:T:C	2.17911e-85	-1.13622e-09	-1.98979	1.92998e-08	-1.13622e-09	-1.91917
135526794	chr6:135526794:AAG:A	5.49117e-85	-1.13622e-09	-1.06556	3.63755e-08	-1.13622e-09	-1.28536
135526863	chr6:135526863:G:A	2.59676e-85	-1.13622e-09	-1.81443	1.94313e-08	-1.13622e-09	-1.91238
135526923	chr6:135526923:A:G	4.32729e-84	1.60285	-0.604022	9.18638e-09	-2.09311	-0.568429
135526980	chr6:135526980:TTGTTACTCAAA:T	6.57123e-85	-1.13622e-09	-0.886	8.02222e-08	-1.13622e-09	-0.494459
135527085	chr6:135527085:C:T	9.75738e-86	-2.31978	-0.473478	4.0953e-09	-2.06301	-1.40641
135527868	chr6:135527868:C:T	5.08861e-86	-1.80351	-1.64077	2.47423e-09	-2.2636	-1.70973
135527869	chr6:135527869:G:A	3.05075e-85	-1.13622e-09	-1.65331	2.67924e-08	-1.13622e-09	-1.59114
135528383	chr6:135528383:G:A	2.36087e-85	-1.13622e-09	-1.90967	1.82495e-08	-1.13622e-09	-1.97512
135528497	chr6:135528497:CAG:C	2.17141e-85	-1.13622e-09	-1.99332	1.84379e-08	-1.13622e-09	-1.96485
135529185	chr6:135529185:T:G	2.59369e-85	-1.13622e-09	-1.81562	1.94158e-08	-1.13622e-09	-1.91317
135529485	chr6:135529485:C:T	1.22785e-84	-1.13622e-09	-0.260851	6.70668e-08	-1.13622e-09	-0.67357
135529627	chr6:135529627:A:G	3.86676e-85	-1.13622e-09	-1.41628	3.77798e-08	-1.13622e-09	-1.24749
135529831	chr6:135529831:A:G	3.35396e-85	-1.13622e-09	-1.55856	3.23243e-08	-1.13622e-09	-1.40344
135530404	chr6:135530404:A:G	3.42581e-85	-1.13622e-09	-1.53736	3.31179e-08	-1.13622e-09	-1.37918
135530590	chr6:135530590:TCTCTTA:T	4.80153e-85	-1.13622e-09	-1.19977	3.43761e-08	-1.13622e-09	-1.3419
135530641	chr6:135530641:C:T	2.11672e-85	-1.13622e-09	-2.01883	1.75459e-08	-1.13622e-09	-2.01444
135530920	chr6:135530920:A:C	1.01819e-85	-2.70764	-0.0430336	2.23302e-08	-2.35686	0.583547
135531152	chr6:135531152:T:C	2.62974e-85	-1.13622e-09	-1.80181	2.43348e-08	-1.13622e-09	-1.68735
135531737	chr6:135531737:T:G	2.11515e-85	-1.13622e-09	-2.01958	1.76397e-08	-1.13622e-09	-2.00911
135531776	chr6:135531776:G:T	2.62519e-85	-1.13622e-09	-1.80355	2.42753e-08	-1.13622e-09	-1.6898
135532092	chr6:135532092:A:G	3.28234e-85	-1.13622e-09	-1.58014	2.31473e-08	-1.13622e-09	-1.73738
135532333	chr6:135532333:C:T	2.67876e-85	-1.13622e-09	-1.78335	2.48851e-08	-1.13622e-09	-1.66499
135532603	chr6:135532603:G:A	2.6619e-85	-1.13622e-09	-1.78966	2.46938e-08	-1.13622e-09	-1.67271
135532793	chr6:135532793:AGG:A	2.46152e-85	-1.13622e-09	-1.86792	2.2349e-08	-1.13622e-09	-1.77248
135532866	chr6:135532866:GAAGAAGAAGAAGA:G	3.14492e-85	-2.15191	0.528992	4.24183e-08	-1.19453	0.0628527
135532907	chr6:135532907:AAGAAAG:A	5.08358e-85	-1.13622e-09	-1.14268	3.56348e-08	-1.13622e-09	-1.30594
135532992	chr6:135532992:C:G	3.19673e-85	-1.13622e-09	-1.60657	2.94994e-08	-1.13622e-09	-1.49489
135533268	chr6:135533268:A:G	5.41912e-86	-2.21694	-1.16441	3.96125e-09	-2.02855	-1.47415
135533279	chr6:135533279:C:T	2.66725e-85	-1.13622e-09	-1.78765	2.47547e-08	-1.13622e-09	-1.67024
135533335	chr6:135533335:T:C	2.68606e-85	-1.13622e-09	-1.78063	2.49697e-08	-1.13622e-09	-1.6616
135533356	chr6:135533356:G:A	1.03252e-84	-1.13622e-09	-0.43411	7.25892e-08	-1.13622e-09	-0.594444
135533516	chr6:135533516:TAA:T	1.12606e-85	-2.64997	-1.39409e-09	3.34781e-08	-1.36837	-1.39409e-09
135533932	chr6:135533932:T:C	6.39935e-86	-2.64975	-0.565337	6.07205e-09	-2.39388	-0.681685
135534048	chr6:135534048:G:A	2.1147e-85	-1.13622e-09	-2.01979	1.76207e-08	-1.13622e-09	-2.01018
135534279	chr6:135534279:C:T	3.31739e-85	-1.13622e-09	-1.56952	3.19059e-08	-1.13622e-09	-1.41647
135534358	chr6:135534358:T:C	2.11618e-85	-1.13622e-09	-2.01909	1.76707e-08	-1.13622e-09	-2.00735
135534597	chr6:135534597:A:G	3.30894e-85	-1.13622e-09	-1.57207	2.33011e-08	-1.13622e-09	-1.73076
135534822	chr6:135534822:A:G	2.60254e-85	-1.13622e-09	-1.81221	1.94593e-08	-1.13622e-09	-1.91094
135534938	chr6:135534938:A:G	3.13018e-84	1.32707	-0.65209	7.83536e-09	-2.20291	-0.617701
135535662	chr6:135535662:A:T	2.12325e-85	-2.01575	-1.39409e-09	2.90247e-08	-1.51111	-1.39409e-09
135535711	chr6:135535711:G:A	2.1149e-85	-1.13622e-09	-2.01969	1.75705e-08	-1.13622e-09	-2.01304
135536102	chr6:135536102:T:A	1.94894e-86	-2.43058	-1.97342	1.575e-09	-2.61888	-1.80613
135536150	chr6:135536150:C:A	1.97644e-85	-2.0874	-1.39409e-09	2.60237e-08	-1.62025	-1.39409e-09
135536499	chr6:135536499:T:C	3.38457e-85	-1.13622e-09	-1.54947	3.26586e-08	-1.13622e-09	-1.39315
135536543	chr6:135536543:T:A	2.15104e-85	-2.00275	-1.39409e-09	1.22388e-08	-2.37465	-1.39409e-09
135536697	chr6:135536697:A:G	1.35634e-85	-2.46391	-1.39409e-09	9.33615e-09	-2.64537	-1.39409e-09
135536746	chr6:135536746:G:A	1.39574e-85	-2.29472	-0.140559	1.75516e-08	-1.37518	-0.638934
135537088	chr6:135537088:G:A	2.69765e-85	-1.13622e-09	-1.77632	2.51066e-08	-1.13622e-09	-1.65613
135537471	chr6:135537471:A:G	2.11479e-85	-1.13622e-09	-2.01975	1.76247e-08	-1.13622e-09	-2.00996
135537661	chr6:135537661:T:A	2.7268e-85	-1.13622e-09	-1.76557	2.54282e-08	-1.13622e-09	-1.6434
135538040	chr6:135538040:C:G	3.1328e-85	-1.13622e-09	-1.62677	2.23057e-08	-1.13622e-09	-1.77442
135538072	chr6:135538072:A:T	3.39209e-85	-1.13622e-09	-1.54726	3.27434e-08	-1.13622e-09	-1.39056
135538448	chr6:135538448:C:G	2.68213e-85	-1.13622e-09	-1.78209	2.49241e-08	-1.13622e-09	-1.66342
135539165	chr6:135539165:A:G	3.84528e-85	-1.42185	-1.39409e-09	8.81612e-09	-2.70268	-1.39409e-09
135539276	chr6:135539276:G:A	8.34019e-86	-2.39506	-0.555142	3.43037e-09	-2.18126	-1.46533
135539385	chr6:135539385:T:C	4.96702e-84	-1.13622e-09	1.1367	4.17786e-07	-1.13622e-09	1.15571
135539623	chr6:135539623:C:T	3.40465e-85	-1.13622e-09	-1.54356	3.28822e-08	-1.13622e-09	-1.38633
135539755	chr6:135539755:G:A	2.22226e-85	-1.13622e-09	-1.97018	1.78325e-08	-1.13622e-09	-1.99824
135539849	chr6:135539849:T:C	3.02851e-85	-1.13622e-09	-1.66063	2.10596e-08	-1.13622e-09	-1.8319
135539881	chr6:135539881:C:A	3.36137e-85	-1.13622e-09	-1.55635	3.24023e-08	-1.13622e-09	-1.40103
135539903	chr6:135539903:C:T	1.01887e-83	1.85516	-1.39409e-09	1.17374e-08	-2.41648	-1.39409e-09
135539984	chr6:135539984:C:T	3.41458e-85	-1.13622e-09	-1.54065	3.2888e-08	-1.13622e-09	-1.38615
135540022	chr6:135540022:G:A	2.23351e-85	-1.96513	-1.39409e-09	1.25641e-08	-2.34841	-1.39409e-09
135540110	chr6:135540110:G:C	3.25799e-85	-1.13622e-09	-1.58759	2.39099e-08	-1.13622e-09	-1.70497
135540165	chr6:135540165:T:A	2.56347e-85	-1.13622e-09	-1.82734	2.39018e-08	-1.13622e-09	-1.70531
135540954	chr6:135540954:C:T	3.58748e-85	-1.13622e-09	-1.49125	3.73659e-08	-1.13622e-09	-1.2585
135541512	chr6:135541512:A:G	2.61827e-85	-1.13622e-09	-1.80619	2.42392e-08	-1.13622e-09	-1.69129
135541676	chr6:135541676:T:C	2.47446e-85	-1.13622e-09	-1.86268	2.13427e-08	-1.13622e-09	-1.81855
135541762	chr6:135541762:A:G	3.5286e-85	-1.13622e-09	-1.5078	3.11784e-08	-1.13622e-09	-1.43953
135541842	chr6:135541842:T:A	1.89832e-85	-2.12773	-1.39409e-09	9.82741e-09	-2.59408	-1.39409e-09
135542019	chr6:135542019:C:A	2.74997e-86	-2.49854	-1.56116	1.55533e-09	-2.70256	-1.73501
135542321	chr6:135542321:G:A	2.67941e-85	-1.13622e-09	-1.7831	2.49341e-08	-1.13622e-09	-1.66302
135542443	chr6:135542443:T:C	2.67657e-85	-1.13622e-09	-1.78416	2.49008e-08	-1.13622e-09	-1.66436
135543306	chr6:135543306:C:T	3.33882e-85	-1.13622e-09	-1.56308	3.21112e-08	-1.13622e-09	-1.41006
135543360	chr6:135543360:C:G	3.38598e-85	-1.13622e-09	-1.54906	3.26763e-08	-1.13622e-09	-1.39261
135543386	chr6:135543386:A:G	2.44304e-85	-1.87546	-1.39409e-09	1.34389e-08	-2.2811	-1.39409e-09
135543505	chr6:135543505:C:G	3.26976e-85	-1.13622e-09	-1.58398	3.13822e-08	-1.13622e-09	-1.43302
135544091	chr6:135544091:G:A	7.45424e-86	-2.37598	-0.686524	3.22448e-09	-2.16339	-1.54509
135544165	chr6:135544165:G:A	1.73065e-84	-1.13622e-09	0.082381	1.61065e-07	-1.13622e-09	0.202548
135544295	chr6:135544295:A:G	1.50554e-84	-1.13622e-09	-0.056962	1.3882e-07	-1.13622e-09	0.0539181
135544464	chr6:135544464:CTAAAA:C	1.4228e-85	-2.41608	-1.39409e-09	1.01505e-08	-2.56174	-1.39409e-09
135544478	chr6:135544478:A:T	2.45588e-85	-1.13622e-09	-1.87022	2.24572e-08	-1.13622e-09	-1.76765
135545467	chr6:135545467:A:G	3.61218e-85	-1.13622e-09	-1.48439	3.32188e-08	-1.13622e-09	-1.37614
135545930	chr6:135545930:C:T	2.27433e-84	0.355572	-1.39409e-09	9.13822e-09	-2.66679	-1.39409e-09
135546162	chr6:135546162:C:CTG	8.15865e-86	-0.952774	-2.01943	1.99643e-08	0.114194	-1.99951
135546535	chr6:135546535:T:C	5.02398e-85	-1.15448	-1.39409e-09	8.76388e-09	-2.70862	-1.39409e-09
135547641	chr6:135547641:A:G	3.16366e-85	-1.13622e-09	-1.61697	3.10454e-08	-1.13622e-09	-1.44381
135547700	chr6:135547700:T:C	9.32297e-85	-1.13622e-09	-0.536219	6.67228e-08	-1.13622e-09	-0.678712
135547762	chr6:135547762:A:G	2.15586e-85	-1.13622e-09	-2.00051	1.74974e-08	-1.13622e-09	-2.01721
135548057	chr6:135548057:T:C	2.58707e-85	-1.13622e-09	-1.81818	2.15174e-08	-1.13622e-09	-1.8104
135548226	chr6:135548226:C:G	1.63124e-84	-1.13622e-09	0.0232222	1.50493e-07	-1.13622e-09	0.13466
135548312	chr6:135548312:C:T	2.7494e-84	-1.13622e-09	0.545266	1.69918e-07	-1.13622e-09	0.256056
135548591	chr6:135548591:A:G	3.20445e-85	-1.13622e-09	-1.60416	2.3864e-08	-1.13622e-09	-1.70689
135548628	chr6:135548628:C:T	1.45011e-85	-2.39706	-1.39409e-09	3.15704e-08	-1.42704	-1.39409e-09
135548680	chr6:135548680:G:A	3.2861e-85	-1.13622e-09	-1.579	2.31711e-08	-1.13622e-09	-1.73635
135548883	chr6:135548883:C:A	3.15907e-85	-1.13622e-09	-1.61842	2.36017e-08	-1.13622e-09	-1.71794
135549190	chr6:135549190:A:T	2.82658e-86	-2.06557	-1.96664	3.80935e-09	-1.55763	-1.98418
135549217	chr6:135549217:T:C	2.13597e-85	-1.13622e-09	-2.00978	1.79708e-08	-1.13622e-09	-1.99051
135549234	chr6:135549234:A:G	2.83831e-86	-2.01241	-2.01567	3.93462e-09	-1.49025	-2.0192
135549625	chr6:135549625:A:G	2.22226e-85	-1.97018	-1.39409e-09	1.25438e-08	-2.35003	-1.39409e-09
135549640	chr6:135549640:T:C	1.03531e-85	-2.47561	-0.258395	5.07522e-09	-2.04877	-1.20612
135549844	chr6:135549844:C:T	6.34608e-86	-2.45281	-0.77064	3.10078e-09	-2.18059	-1.56702
135550017	chr6:135550017:T:C	3.14659e-85	-1.13622e-09	-1.62238	2.34863e-08	-1.13622e-09	-1.72284
135550144	chr6:135550144:T:C	2.68699e-85	-1.13622e-09	-1.78028	2.50548e-08	-1.13622e-09	-1.6582
135550288	chr6:135550288:G:C	1.54725e-83	2.27295	-1.39409e-09	1.78307e-08	-1.99834	-1.39409e-09
135550764	chr6:135550764:G:A	2.59676e-85	-1.13622e-09	-1.81443	1.94313e-08	-1.13622e-09	-1.91238
135550860	chr6:135550860:A:G	1.98488e-86	-2.55202	-1.83371	2.90696e-09	-2.08501	-1.72714
135551458	chr6:135551458:G:A	1.76287e-84	-1.13622e-09	0.100825	1.62959e-07	-1.13622e-09	0.214238
135551843	chr6:135551843:C:T	2.17002e-85	-1.13622e-09	-1.99396	1.84006e-08	-1.13622e-09	-1.96688
135552255	chr6:135552255:T:C	1.1951e-84	-1.13622e-09	-0.287882	1.09921e-07	-1.13622e-09	-0.179497
135552717	chr6:135552717:G:A	1.92709e-86	-2.43037	-1.98491	1.54517e-09	-2.61654	-1.82759
135553218	chr6:135553218:T:G	2.18184e-85	-1.13622e-09	-1.98853	1.85641e-08	-1.13622e-09	-1.95803
135553429	chr6:135553429:C:G	2.18169e-85	-1.13622e-09	-1.9886	1.85622e-08	-1.13622e-09	-1.95813
135553467	chr6:135553467:C:G	2.80588e-85	-1.73698	-1.39409e-09	2.49444e-08	-1.66261	-1.39409e-09
135553674	chr6:135553674:A:G	3.06765e-86	-2.42836	-1.52201	1.59569e-09	-2.7098	-1.70216
135554072	chr6:135554072:T:C	6.16222e-84	-1.13622e-09	1.35232	5.15876e-07	-1.13622e-09	1.36661
135554144	chr6:135554144:G:A	7.595e-85	-1.13622e-09	-0.741211	8.88492e-08	-1.13622e-09	-0.392319
135554320	chr6:135554320:T:C	6.93764e-85	-1.13622e-09	-0.831739	6.60401e-08	-1.13622e-09	-0.688998
135554580	chr6:135554580:C:A	9.78092e-85	-1.13622e-09	-0.488267	8.45939e-08	-1.13622e-09	-0.441397
135554905	chr6:135554905:A:C	1.28048e-85	-2.52146	-1.39409e-09	8.96566e-09	-2.68586	-1.39409e-09
135554932	chr6:135554932:C:A	3.20253e-85	-1.13622e-09	-1.60476	2.39027e-08	-1.13622e-09	-1.70527
135554948	chr6:135554948:T:C	1.89953e-86	-2.43763	-1.99205	1.4872e-09	-2.62178	-1.86059
135555003	chr6:135555003:C:G	6.51241e-84	-1.13622e-09	1.40759	5.43182e-07	-1.13622e-09	1.41819
135555192	chr6:135555192:A:G	4.49957e-85	-1.13622e-09	-1.26472	3.26936e-08	-1.13622e-09	-1.39208
135555205	chr6:135555205:A:G	4.0089e-86	-2.11065	-1.57212	6.07833e-09	-1.95852	-1.11601
135555230	chr6:135555230:T:C	2.994e-86	-2.07532	-1.89935	3.69105e-09	-1.93776	-1.63559
135555905	chr6:135555905:TC:T	1.38337e-85	-2.44418	-1.39409e-09	1.3632e-08	-2.26684	-1.39409e-09
135555907	chr6:135555907:T:G	2.02472e-86	-2.38628	-1.97957	1.61206e-09	-2.58571	-1.81603
135555913	chr6:135555913:T:G	3.78621e-86	-2.17381	-1.56611	5.64109e-09	-2.03392	-1.11526
135555989	chr6:135555989:A:C	2.1409e-85	-1.13622e-09	-2.00748	1.80397e-08	-1.13622e-09	-1.98668
135556089	chr6:135556089:C:T	3.82393e-84	1.43219	-0.557025	8.92256e-09	-2.1649	-0.525777
135556218	chr6:135556218:T:C	1.73069e-84	-1.13622e-09	0.0824042	1.59309e-07	-1.13622e-09	0.191586
135556282	chr6:135556282:A:G	2.76698e-85	-1.13622e-09	-1.75094	2.62583e-08	-1.13622e-09	-1.61128
135556683	chr6:135556683:A:G	4.78756e-85	-1.13622e-09	-1.20268	3.46012e-08	-1.13622e-09	-1.33537
135556732	chr6:135556732:A:G	2.27298e-85	-1.94761	-1.39409e-09	3.11758e-08	-1.43962	-1.39409e-09
135556839	chr6:135556839:A:C	8.22991e-86	-2.34363	-0.619877	3.72823e-09	-2.0736	-1.48973
135556899	chr6:135556899:CT:C	2.25979e-85	-1.95343	-1.39409e-09	3.09423e-08	-1.44714	-1.39409e-09
135557575	chr6:135557575:G:A	2.21992e-85	-1.13622e-09	-1.97123	1.87312e-08	-1.13622e-09	-1.94907
135558125	chr6:135558125:GTA:G	2.1598e-85	-1.13622e-09	-1.99868	1.76984e-08	-1.13622e-09	-2.00578
135558132	chr6:135558132:T:A	2.22129e-85	-1.13622e-09	-1.97061	1.79147e-08	-1.13622e-09	-1.99364
135558643	chr6:135558643:T:C	6.45825e-84	-1.13622e-09	1.39924	5.38482e-07	-1.13622e-09	1.40949
135558867	chr6:135558867:A:T	5.01113e-85	-1.13622e-09	-1.15704	3.57624e-08	-1.13622e-09	-1.30236
135559342	chr6:135559342:A:G	3.1004e-86	-2.00962	-1.93013	3.2748e-09	-1.67432	-2.01869
135559530	chr6:135559530:C:CA	3.06516e-86	-2.01294	-1.93824	3.26167e-09	-1.67751	-2.01951
135559615	chr6:135559615:T:G	2.12366e-85	-1.13622e-09	-2.01556	1.77793e-08	-1.13622e-09	-2.00123
135559783	chr6:135559783:G:A	6.67924e-86	-2.28981	-0.882469	4.56022e-09	-2.05274	-1.30915
135561660	chr6:135561660:A:T	5.73007e-85	-1.13622e-09	-1.02297	4.02807e-08	-1.13622e-09	-1.18339
135562284	chr6:135562284:T:C	1.06843e-85	-2.70251	-1.39409e-09	1.15307e-08	-2.43425	-1.39409e-09
135562321	chr6:135562321:T:C	2.85083e-86	-2.05504	-1.96864	3.30418e-09	-1.9149	-1.76917
135563176	chr6:135563176:A:AT	3.55076e-85	-1.13622e-09	-1.50154	3.69204e-08	-1.13622e-09	-1.27049
135563203	chr6:135563203:C:A	6.89834e-84	-1.13622e-09	1.46516	5.75406e-07	-1.13622e-09	1.47582
135563464	chr6:135563464:T:C	3.1328e-85	-1.13622e-09	-1.62677	2.33753e-08	-1.13622e-09	-1.72758
135563996	chr6:135563996:CTTCT:C	1.03859e-84	-1.13622e-09	-0.428253	9.0022e-08	-1.13622e-09	-0.379205
135564028	chr6:135564028:A:C	1.82179e-84	-1.13622e-09	0.133704	1.67898e-07	-1.13622e-09	0.244099
135564039	chr6:135564039:A:T	2.07513e-85	-2.03868	-1.39409e-09	1.21113e-08	-2.38512	-1.39409e-09
135564768	chr6:135564768:T:C	1.7301e-85	-2.22052	-1.39409e-09	1.1377e-08	-2.44767	-1.39409e-09
135565163	chr6:135565163:G:A	2.11561e-85	-1.13622e-09	-2.01936	1.7611e-08	-1.13622e-09	-2.01074
135565217	chr6:135565217:G:A	2.88835e-86	-2.45979	-1.55081	3.0191e-09	-2.62643	-1.14788
135566333	chr6:135566333:A:T	2.31524e-84	1.01634	-0.642941	7.05424e-09	-2.3082	-0.617435
135566639	chr6:135566639:G:GTCA	1.39823e-85	-2.4335	-1.39409e-09	9.49993e-09	-2.62798	-1.39409e-09
135566848	chr6:135566848:G:C	8.75094e-86	-2.62553	-0.276598	1.33671e-08	-2.50726	0.220797
135566970	chr6:135566970:A:G	2.42874e-86	-2.4608	-1.72311	1.41914e-09	-2.70446	-1.82475
135567222	chr6:135567222:T:C	3.07743e-84	-1.13622e-09	0.65798	1.74488e-07	-1.13622e-09	0.282595
135567251	chr6:135567251:G:A	7.61127e-85	-1.13622e-09	-0.739071	4.16196e-08	-1.13622e-09	-1.15069
135567405	chr6:135567405:C:T	1.70602e-84	-1.13622e-09	0.0680453	1.5698e-07	-1.13622e-09	0.176859
135567534	chr6:135567534:T:C	6.50715e-84	-1.13622e-09	1.40679	5.42743e-07	-1.13622e-09	1.41738
135567793	chr6:135567793:G:A	5.57793e-86	-1.94305	-1.40941	2.71284e-09	-2.39009	-1.49117
135568841	chr6:135568841:G:A	2.11569e-85	-1.13622e-09	-2.01932	1.75495e-08	-1.13622e-09	-2.01423
135569234	chr6:135569234:G:A	6.49368e-84	-1.13622e-09	1.40471	5.41618e-07	-1.13622e-09	1.4153
135569413	chr6:135569413:A:G	3.57819e-85	-1.13622e-09	-1.49384	3.27092e-08	-1.13622e-09	-1.3916
135569478	chr6:135569478:A:T	3.7949e-85	-1.13622e-09	-1.43504	2.74558e-08	-1.13622e-09	-1.56668
135569495	chr6:135569495:A:T	1.65707e-84	-1.13622e-09	0.0389339	1.52279e-07	-1.13622e-09	0.146456
135569976	chr6:135569976:G:A	4.91979e-85	-1.13622e-09	-1.17543	3.55783e-08	-1.13622e-09	-1.30752
135570127	chr6:135570127:G:T	5.06897e-85	-1.13622e-09	-1.14556	6.02815e-08	-1.13622e-09	-0.780234
135570532	chr6:135570532:T:A	7.69791e-86	-1.02009	-2.01025	1.80751e-08	0.0351182	-2.01984
135570584	chr6:135570584:C:T	2.61677e-85	-1.13622e-09	-1.80676	2.48793e-08	-1.13622e-09	-1.66522
135570812	chr6:135570812:C:T	3.56685e-85	-1.13622e-09	-1.49702	2.41415e-08	-1.13622e-09	-1.69533
135571017	chr6:135571017:C:T	5.24699e-85	-1.13622e-09	-1.11105	6.28115e-08	-1.13622e-09	-0.739121
135571254	chr6:135571254:A:G	1.03757e-84	-1.13622e-09	-0.429231	8.99561e-08	-1.13622e-09	-0.379938
135571414	chr6:135571414:G:A	2.84366e-85	-1.13622e-09	-1.72361	2.07998e-08	-1.13622e-09	-1.84432
135572416	chr6:135572416:C:T	2.02575e-86	-2.37951	-1.98583	1.59111e-09	-2.58513	-1.8297
135572585	chr6:135572585:G:T	8.65523e-86	-0.894803	-2.01832	2.10151e-08	0.180812	-2.01483
135572673	chr6:135572673:C:T	3.78462e-85	0.465564	-1.90332	2.5365e-08	0.325728	-1.97162
135572751	chr6:135572751:T:C	3.31887e-85	-1.13622e-09	-1.56908	2.92294e-08	-1.13622e-09	-1.50409
135572812	chr6:135572812:T:C	3.83884e-86	-2.10401	-1.62211	5.62803e-09	-1.95533	-1.19617
135572887	chr6:135572887:T:C	4.27289e-85	-2.0007	0.684291	2.13281e-08	-2.28618	0.466945
135573135	chr6:135573135:A:G	5.91521e-86	-1.86566	-1.4281	1.36692e-09	-2.70545	-1.86125
135573411	chr6:135573411:A:G	5.22907e-85	-1.13622e-09	-1.11447	6.25917e-08	-1.13622e-09	-0.742627
135574064	chr6:135574064:C:T	3.27293e-85	-1.13622e-09	-1.58302	2.26093e-08	-1.13622e-09	-1.7609
135574497	chr6:135574497:A:G	2.24173e-85	-1.96145	-1.39409e-09	1.26634e-08	-2.34055	-1.39409e-09
135574756	chr6:135574756:G:A	1.40006e-85	-2.43218	-1.39409e-09	1.00425e-08	-2.57243	-1.39409e-09
135574770	chr6:135574770:A:G	2.97713e-86	-2.03991	-1.94041	3.57927e-09	-1.8957	-1.7084
135575097	chr6:135575097:A:G	3.90991e-84	0.897398	-1.39409e-09	8.75725e-09	-2.70938	-1.39409e-09
135575723	chr6:135575723:T:G	1.03757e-84	-1.13622e-09	-0.429231	8.99561e-08	-1.13622e-09	-0.379938
135575978	chr6:135575978:T:C	1.9372e-86	-2.67444	-1.7356	1.99907e-09	-2.37069	-1.81589
135576111	chr6:135576111:A:G	5.78617e-85	-1.13622e-09	-1.01323	8.24069e-08	-1.13622e-09	-0.46759
135576252	chr6:135576252:G:A	3.4631e-85	-1.13622e-09	-1.52654	2.38333e-08	-1.13622e-09	-1.70818
135576497	chr6:135576497:G:A	6.95994e-86	-2.27112	-0.859996	4.76025e-09	-2.02749	-1.29147
135576637	chr6:135576637:A:G	2.64488e-85	-1.13622e-09	-1.79607	2.11577e-08	-1.13622e-09	-1.82725
135576639	chr6:135576639:G:A	2.19543e-85	-1.98232	-1.39409e-09	3.03134e-08	-1.46767	-1.39409e-09
135576750	chr6:135576750:G:A	2.8558e-85	-1.13622e-09	-1.71935	2.33429e-08	-1.13622e-09	-1.72897
135576797	chr6:135576797:C:T	2.53159e-86	-2.70585	-1.43659	1.68779e-09	-2.68163	-1.6742
135577069	chr6:135577069:A:G	3.83027e-83	-1.13622e-09	3.1794	1.76655e-06	-1.13622e-09	2.59753
135577160	chr6:135577160:A:T	6.42148e-84	-1.13622e-09	1.39353	5.35724e-07	-1.13622e-09	1.40436
135577428	chr6:135577428:G:A	6.50787e-84	-1.13622e-09	1.4069	5.4278e-07	-1.13622e-09	1.41744
135577495	chr6:135577495:T:A	1.12705e-85	-1.54688	-1.10222	1.7079e-09	-2.70346	-1.64054
135577693	chr6:135577693:T:C	3.24545e-85	-1.13622e-09	-1.59145	2.85658e-08	-1.13622e-09	-1.52705
135577699	chr6:135577699:A:C	5.79267e-85	-1.13622e-09	-1.01211	5.47693e-08	-1.13622e-09	-0.876129
135577765	chr6:135577765:A:G	2.13317e-85	-2.01109	-1.39409e-09	1.21726e-08	-2.38007	-1.39409e-09
135577948	chr6:135577948:T:C	1.22118e-84	-0.2663	-1.39409e-09	2.84965e-08	-1.52948	-1.39409e-09
135578055	chr6:135578055:C:T	1.23116e-85	-2.56075	-1.39409e-09	8.83362e-09	-2.7007	-1.39409e-09
135578206	chr6:135578206:C:T	2.89479e-86	-2.06928	-1.9391	3.45706e-09	-1.92881	-1.71003
135578245	chr6:135578245:C:T	9.36118e-85	-1.13622e-09	-0.53213	6.12875e-08	-1.13622e-09	-0.763683
135578474	chr6:135578474:T:A	5.06951e-86	-2.63733	-0.810708	4.76275e-09	-2.41564	-0.902797
135579379	chr6:135579379:G:T	4.12603e-86	-2.04182	-1.61216	6.12095e-09	-1.88585	-1.18169
135579871	chr6:135579871:C:G	4.18179e-85	-1.13622e-09	-1.33796	3.03053e-08	-1.13622e-09	-1.46794
135580187	chr6:135580187:T:C	6.48417e-84	-1.13622e-09	1.40325	5.40663e-07	-1.13622e-09	1.41354
135580331	chr6:135580331:A:C	1.22947e-85	-2.56211	-1.39409e-09	1.46463e-08	-2.19507	-1.39409e-09
135580586	chr6:135580586:A:G	3.1055e-86	-2.07936	-1.85875	4.16042e-09	-1.52711	-1.92653
135580625	chr6:135580625:A:G	2.14786e-85	-1.13622e-09	-2.00423	1.74486e-08	-1.13622e-09	-2.02
135580918	chr6:135580918:G:A	2.05644e-85	-2.04773	-1.39409e-09	1.1849e-08	-2.40701	-1.39409e-09
135580969	chr6:135580969:G:A	1.82457e-84	-1.13622e-09	0.135226	1.66876e-07	-1.13622e-09	0.237993
135581093	chr6:135581093:G:A	3.19069e-86	-2.05694	-1.85411	4.2982e-09	-1.4982	-1.92286
135581257	chr6:135581257:A:G	6.50787e-84	-1.13622e-09	1.4069	5.4278e-07	-1.13622e-09	1.41744
135581461	chr6:135581461:A:T	5.87641e-86	-1.28773	-2.01261	1.30452e-08	-0.29165	-2.01919
135581726	chr6:135581726:T:C	1.42193e-85	-2.41669	-1.39409e-09	7.27207e-08	-0.592633	-1.39409e-09
135581733	chr6:135581733:G:A	2.41465e-83	-1.13622e-09	2.71802	1.14108e-06	-1.13622e-09	2.16047
135581734	chr6:135581734:C:T	2.43657e-83	-1.13622e-09	2.72706	1.15107e-06	-1.13622e-09	2.16919
135582004	chr6:135582004:C:T	1.32646e-85	-2.48619	-1.39409e-09	1.2401e-08	-2.36148	-1.39409e-09
135582179	chr6:135582179:T:C	2.99736e-86	-1.95629	-2.01727	4.63934e-09	-1.32713	-2.01756
135582238	chr6:135582238:A:G	1.01023e-84	-1.13622e-09	-0.455934	8.75525e-08	-1.13622e-09	-0.407021
135582271	chr6:135582271:T:C	4.74728e-85	-1.13622e-09	-1.21113	3.47648e-08	-1.13622e-09	-1.33065
135582579	chr6:135582579:A:G	2.97192e-86	-2.03848	-1.9436	3.5421e-09	-1.89487	-1.71967
135582630	chr6:135582630:TC:T	1.03591e-84	-1.13622e-09	-0.430837	8.97875e-08	-1.13622e-09	-0.381814
135583025	chr6:135583025:A:G	7.50002e-85	-1.13622e-09	-0.753795	9.34475e-08	-1.13622e-09	-0.34186
135583059	chr6:135583059:A:G	1.31835e-85	-2.49232	-1.39409e-09	9.51065e-09	-2.62685	-1.39409e-09
135583063	chr6:135583063:G:A	3.84619e-86	-2.11388	-1.61033	5.66323e-09	-1.96615	-1.17912
135583206	chr6:135583206:A:G	2.976e-86	-2.05351	-1.92719	3.10772e-09	-1.72714	-2.01824
135583389	chr6:135583389:G:A	2.95847e-85	-1.13622e-09	-1.68403	2.07866e-08	-1.13622e-09	-1.84495
135585890	chr6:135585890:T:C	4.05353e-86	-2.05757	-1.61413	6.01941e-09	-1.90184	-1.18243
135586034	chr6:135586034:A:G	2.95285e-85	-1.13622e-09	-1.68593	2.07583e-08	-1.13622e-09	-1.84631
135586516	chr6:135586516:G:T	2.13223e-85	-1.13622e-09	-2.01153	1.79115e-08	-1.13622e-09	-1.99382
135586540	chr6:135586540:T:G	2.78693e-85	-1.13622e-09	-1.74376	2.27933e-08	-1.13622e-09	-1.75279
135586835	chr6:135586835:A:G	2.12606e-85	-1.13622e-09	-2.01443	1.78183e-08	-1.13622e-09	-1.99903
135586974	chr6:135586974:G:T	2.11569e-85	-1.13622e-09	-2.01932	1.75495e-08	-1.13622e-09	-2.01423
135587002	chr6:135587002:G:A	2.11831e-85	-1.13622e-09	-2.01808	1.74575e-08	-1.13622e-09	-2.01949
135587476	chr6:135587476:G:A	2.42144e-85	-1.88434	-1.39409e-09	3.43668e-08	-1.34217	-1.39409e-09
135588189	chr6:135588189:T:C	4.39938e-86	-2.1526	-1.43722	6.89148e-09	-2.0045	-0.944479
135588231	chr6:135588231:G:A	4.58169e-86	-2.103	-1.44622	7.17515e-09	-1.95192	-0.956714
135588409	chr6:135588409:A:G	2.29982e-85	-1.93587	-1.39409e-09	3.17148e-08	-1.42248	-1.39409e-09
135588658	chr6:135588658:T:C	6.86971e-86	-1.7105	-1.43366	9.87609e-09	-0.731148	-1.858
135589074	chr6:135589074:A:G	7.8073e-85	-1.13622e-09	-0.713641	8.3195e-08	-1.13622e-09	-0.458072
135589108	chr6:135589108:A:C	4.71759e-86	-2.09135	-1.42864	7.40935e-09	-1.94353	-0.932991
135589362	chr6:135589362:C:A	6.50787e-84	-1.13622e-09	1.4069	5.4278e-07	-1.13622e-09	1.41744
135589497	chr6:135589497:T:C	6.54721e-84	-1.13622e-09	1.41292	5.45862e-07	-1.13622e-09	1.42311
135589681	chr6:135589681:GCC:G	2.11707e-85	-2.01867	-1.39409e-09	1.02668e-08	-2.55034	-1.39409e-09
135590588	chr6:135590588:A:G	5.11984e-86	-2.05126	-1.38691	8.15276e-09	-1.91318	-0.867719
135590847	chr6:135590847:A:G	1.81654e-84	-1.13622e-09	0.130816	1.67342e-07	-1.13622e-09	0.24078
135590869	chr6:135590869:A:G	4.7182e-86	-2.13023	-1.38963	7.56317e-09	-1.98419	-0.871775
135590965	chr6:135590965:C:T	1.21604e-85	-2.5731	-1.39409e-09	9.10446e-09	-2.67049	-1.39409e-09
135591043	chr6:135591043:A:G	2.26376e-85	-1.95167	-1.39409e-09	1.2717e-08	-2.33632	-1.39409e-09
135591218	chr6:135591218:G:A	4.56364e-86	-2.16021	-1.39296	7.28402e-09	-2.01763	-0.875948
135591445	chr6:135591445:G:A	2.42945e-85	-1.13622e-09	-1.88104	2.27453e-08	-1.13622e-09	-1.7549
135592009	chr6:135592009:T:C	1.54798e-84	1.61888	-1.64804	3.23118e-09	-2.01612	-1.69029
135592723	chr6:135592723:G:A	1.12106e-85	-2.65442	-1.39409e-09	8.7737e-09	-2.7075	-1.39409e-09
135593529	chr6:135593529:A:T	1.55004e-82	4.57734	-1.39409e-09	3.44639e-08	-1.33935	-1.39409e-09
135593658	chr6:135593658:C:G	1.56827e-85	-2.31873	-1.39409e-09	1.87838e-08	-1.94626	-1.39409e-09
135593881	chr6:135593881:T:A	1.74846e-85	-2.20997	-1.39409e-09	1.3271e-08	-2.29368	-1.39409e-09
135593887	chr6:135593887:CA:C	1.79613e-85	-2.18307	-1.39409e-09	1.35795e-08	-2.2707	-1.39409e-09
135593890	chr6:135593890:TTTTG:T	1.80462e-85	-2.17835	-1.39409e-09	1.36347e-08	-2.26664	-1.39409e-09
135594161	chr6:135594161:A:G	1.46576e-85	-2.38633	-1.39409e-09	1.94707e-08	-1.91035	-1.39409e-09
135594171	chr6:135594171:A:G	3.00797e-86	-2.69898	-1.27104	2.79923e-09	-2.51752	-1.33239
135594767	chr6:135594767:C:T	2.81558e-84	-1.13622e-09	0.569052	1.55457e-07	-1.13622e-09	0.167108
135594768	chr6:135594768:G:A	2.38713e-85	-1.13622e-09	-1.89861	1.8267e-08	-1.13622e-09	-1.97416
135594938	chr6:135594938:G:A	1.60433e-85	-0.283022	-2.01297	3.11124e-08	0.555573	-1.99723
135595569	chr6:135595569:C:T	1.82811e-85	-2.16542	-1.39409e-09	1.01331e-08	-2.56345	-1.39409e-09
135595589	chr6:135595589:C:T	1.76862e-85	-2.1985	-1.39409e-09	9.19095e-09	-2.66104	-1.39409e-09
135595619	chr6:135595619:C:T	1.68602e-85	-0.22868	-2.01765	3.34361e-08	0.616207	-1.98583
135595767	chr6:135595767:A:G	1.65147e-85	-0.251158	-2.01588	3.24881e-08	0.592601	-1.99099
135595929	chr6:135595929:T:G	2.16587e-85	-1.13622e-09	-1.99588	1.78903e-08	-1.13622e-09	-1.995
135596034	chr6:135596034:A:G	2.36718e-85	-1.907	-1.39409e-09	9.52148e-09	-2.62571	-1.39409e-09
135596278	chr6:135596278:G:A	2.15663e-85	-1.13622e-09	-2.00015	1.7764e-08	-1.13622e-09	-2.00208
135596289	chr6:135596289:C:T	2.80389e-85	-1.13622e-09	-1.73769	2.54003e-08	-1.13622e-09	-1.6445
135596407	chr6:135596407:T:G	5.66767e-85	-0.312873	-0.721049	5.24043e-07	2.16683	-0.784516
135596584	chr6:135596584:G:A	3.96631e-85	-1.13622e-09	-1.39086	3.64031e-08	-1.13622e-09	-1.28461
135596709	chr6:135596709:G:C	1.29006e-84	-1.13622e-09	-0.211424	7.70128e-08	-1.13622e-09	-0.535288
135596752	chr6:135596752:T:G	1.71344e-85	-0.211923	-2.01828	3.41565e-08	0.634843	-1.98315
135597116	chr6:135597116:C:T	1.64692e-85	-2.26979	-1.39409e-09	2.00132e-08	-1.88287	-1.39409e-09
135597231	chr6:135597231:G:A	2.05426e-84	0.253798	-1.39409e-09	9.00803e-09	-2.68114	-1.39409e-09
135597296	chr6:135597296:A:G	1.67721e-85	-0.236497	-2.01507	3.28467e-08	0.605919	-1.99333
135597476	chr6:135597476:T:C	2.24979e-85	-1.13622e-09	-1.95786	2.01189e-08	-1.13622e-09	-1.8776
135597588	chr6:135597588:G:A	1.15914e-85	-0.840677	-1.78035	1.06088e-08	-0.535437	-1.98214
135598082	chr6:135598082:C:T	3.00222e-86	-2.70907	-1.26287	3.0545e-09	-2.43874	-1.3239
135598148	chr6:135598148:G:GGCCTATTCA	3.40385e-85	-1.13622e-09	-1.54379	3.41407e-08	-1.13622e-09	-1.34877
135598417	chr6:135598417:T:G	9.24612e-85	-1.13622e-09	-0.544496	6.51315e-08	-1.13622e-09	-0.702851
135598715	chr6:135598715:A:G	2.74405e-83	-1.13622e-09	2.8459	1.28129e-06	-1.13622e-09	2.27636
135598903	chr6:135598903:T:G	2.34824e-85	-1.13622e-09	-1.91504	2.03095e-08	-1.13622e-09	-1.86817
135598935	chr6:135598935:A:G	1.64595e-85	-0.250597	-2.01979	3.30374e-08	0.59263	-1.97425
135599752	chr6:135599752:A:G	1.45385e-85	-0.780855	-1.61363	1.27243e-08	-0.457358	-1.87839
135599761	chr6:135599761:C:T	1.4149e-85	-2.42164	-1.39409e-09	9.68454e-09	-2.60873	-1.39409e-09
135600001	chr6:135600001:A:G	1.64541e-85	-0.251206	-2.0195	3.27937e-08	0.587719	-1.97674
135600159	chr6:135600159:G:T	3.97326e-85	-1.13622e-09	-1.38911	3.6472e-08	-1.13622e-09	-1.28272
135600435	chr6:135600435:G:A	2.27894e-85	-1.13622e-09	-1.94499	2.0525e-08	-1.13622e-09	-1.85761
135600958	chr6:135600958:C:T	2.20698e-85	-1.13622e-09	-1.97708	1.82893e-08	-1.13622e-09	-1.97294
135601713	chr6:135601713:A:G	5.17638e-86	-2.64762	-0.779557	4.15454e-09	-2.62109	-0.833965
135602218	chr6:135602218:G:A	1.85827e-85	-0.134069	-2.01499	3.5982e-08	0.697814	-1.99405
135602310	chr6:135602310:T:C	4.52563e-85	-1.25894	-1.39409e-09	1.1792e-08	-2.41184	-1.39409e-09
135602488	chr6:135602488:G:A	1.12325e-84	-1.13622e-09	-0.349886	1.17115e-07	-1.13622e-09	-0.116105
135602734	chr6:135602734:C:T	1.48109e-85	-2.37592	-1.39409e-09	1.73507e-08	-2.02563	-1.39409e-09
135602897	chr6:135602897:G:A	7.74449e-85	-1.13622e-09	-0.721718	8.41147e-08	-1.13622e-09	-0.447078
135603299	chr6:135603299:A:T	1.93615e-85	-0.0897893	-2.01821	3.80988e-08	0.745586	-1.98466
135603595	chr6:135603595:A:G	1.43847e-86	-2.6994	-2.0083	1.48629e-09	-2.49749	-1.98548
135603734	chr6:135603734:G:C	3.3744e-86	-2.64011	-1.21496	2.67027e-09	-2.6242	-1.27288
135603885	chr6:135603885:A:G	1.95989e-85	-0.0770197	-2.01879	3.89866e-08	0.765815	-1.98186
135604248	chr6:135604248:T:C	1.97274e-85	-0.0711538	-2.01812	3.89384e-08	0.76781	-1.98509
135604386	chr6:135604386:T:C	1.95621e-85	-0.29652	-1.80117	8.06573e-08	1.44051	-1.92956
135604540	chr6:135604540:G:A	1.15538e-85	-2.62427	-1.39409e-09	9.31102e-09	-2.64806	-1.39409e-09
135604563	chr6:135604563:C:T	1.87739e-84	-1.13622e-09	0.163769	1.78569e-07	-1.13622e-09	0.305713
135604581	chr6:135604581:C:T	2.74264e-85	-1.13622e-09	-1.75978	2.47622e-08	-1.13622e-09	-1.66994
135604595	chr6:135604595:A:G	1.86023e-85	-0.129819	-2.01818	3.65997e-08	0.705292	-1.98451
135604757	chr6:135604757:G:A	6.62445e-85	-1.13622e-09	-0.877934	8.04908e-08	-1.13622e-09	-0.491116
135605412	chr6:135605412:C:T	1.51409e-85	-0.588205	-1.76568	1.3686e-08	-0.287195	-1.97569
135605453	chr6:135605453:G:A	2.34704e-85	-1.13622e-09	-1.91554	2.14367e-08	-1.13622e-09	-1.81415
135605725	chr6:135605725:A:G	1.76163e-85	-0.60993	-1.59253	1.51208e-08	-0.297779	-1.86541
135605987	chr6:135605987:C:T	1.15292e-84	-1.13622e-09	-0.323818	6.90016e-08	-1.13622e-09	-0.64513
135606020	chr6:135606020:G:A	3.08183e-85	-1.13622e-09	-1.64318	3.01936e-08	-1.13622e-09	-1.47163
```
