## Supplementary material for "Characterization of shared and ancestry-specific signals driving complex traits using multi-ancestry fine-mapping": susiex_nc3.cs80.summary

```
# chr6:134037360-135606021
CS_ID	CS_LENGTH	CS_PURITY	MAX_PIP_SNP	BP	REF_ALLELE	ALT_ALLELE	REF_FRQ	BETA	SE	-LOG10P	MAX_PIP	POST-HOC_PROB_POP1	POST-HOC_PROB_POP2
1	2	1	chr6:135097904:G:A	135097904	A,A	G,G	1,1	-inf,-inf	inf,inf	48.1858,8.38141	0.571705	1	1
2	9	0.995525	chr6:134722593:C:T	134722593	T,T	C,C	1,1	-inf,-inf	inf,inf	7.79486,3.39911	0.12687	0.997862	0.786475
```
