## Supplementary material for "Characterization of shared and ancestry-specific signals driving complex traits using multi-ancestry fine-mapping": susiex_nc1.cs80.snp

```
BP	SNP	PIP(CS1)	LogBF(CS1,Pop1)	LogBF(CS1,Pop2)
159371779	chr6:159371779:C:T	9.9365e-25	-9.89405e-10	-1.51619
159371897	chr6:159371897:CCAT:C	9.93745e-25	-9.89405e-10	-1.5161
159371960	chr6:159371960:C:T	9.93942e-25	-9.89405e-10	-1.5159
159372003	chr6:159372003:A:G	1.01695e-24	-9.89405e-10	-1.49301
159372017	chr6:159372017:T:C	9.93745e-25	-9.89405e-10	-1.5161
159372230	chr6:159372230:C:T	9.93745e-25	-9.89405e-10	-1.5161
159372302	chr6:159372302:A:G	1.34496e-25	-2.34397	-1.17207
159372368	chr6:159372368:A:G	1.01015e-24	-9.89405e-10	-1.49972
159372499	chr6:159372499:C:T	1.04763e-24	-9.89405e-10	-1.46329
159372899	chr6:159372899:A:G	1.01302e-24	-9.89405e-10	-1.49689
159373142	chr6:159373142:A:T	9.94825e-25	-9.89405e-10	-1.51501
159373212	chr6:159373212:G:A	1.01295e-24	-9.89405e-10	-1.49695
159373274	chr6:159373274:G:A	9.92935e-25	-9.89405e-10	-1.51691
159373467	chr6:159373467:T:C	3.04634e-24	-9.89405e-10	-0.395881
159373477	chr6:159373477:T:C	6.40999e-24	-9.89405e-10	0.348038
159373772	chr6:159373772:T:G	4.45483e-25	-2.31842	-9.24033e-10
159373881	chr6:159373881:AC:A	1.11846e-25	-2.23939	-1.46106
159374038	chr6:159374038:A:G	9.92932e-25	-9.89405e-10	-1.51691
159374130	chr6:159374130:G:A	1.10256e-24	-9.89405e-10	-1.41219
159374185	chr6:159374185:G:T	9.972e-25	-9.89405e-10	-1.51262
159374222	chr6:159374222:T:G	4.02548e-25	-1.86566	-0.5541
159374246	chr6:159374246:G:A	9.99828e-25	-9.89405e-10	-1.50999
159374300	chr6:159374300:T:C	3.62836e-25	-2.28335	-0.240272
159374307	chr6:159374307:G:T	1.01742e-24	-9.89405e-10	-1.49255
159374362	chr6:159374362:A:G	4.39295e-25	-2.22608	-0.106322
159374633	chr6:159374633:A:T	6.73285e-23	-9.89405e-10	2.69976
159374729	chr6:159374729:T:C	1.00904e-24	-9.89405e-10	-1.50082
159374830	chr6:159374830:T:C	3.80896e-24	-9.89405e-10	-0.172463
159375442	chr6:159375442:G:A	1.0255e-24	-9.89405e-10	-1.48464
159375505	chr6:159375505:A:C	1.03164e-24	-9.89405e-10	-1.47867
159375518	chr6:159375518:G:A	2.1854e-24	-9.89405e-10	-0.728021
159375850	chr6:159375850:A:G	2.79408e-24	-9.89405e-10	-0.482319
159376056	chr6:159376056:G:A	4.27721e-25	-2.32281	-0.0362897
159376328	chr6:159376328:G:A	4.5689e-23	-9.89405e-10	2.31204
159376868	chr6:159376868:AT:A	1.39384e-24	-9.89405e-10	-1.17776
159376963	chr6:159376963:A:C	1.06359e-24	-9.89405e-10	-1.44818
159377315	chr6:159377315:T:C	9.94655e-25	-9.89405e-10	-1.51518
159377455	chr6:159377455:C:T	9.95245e-25	-9.89405e-10	-1.51459
159377502	chr6:159377502:C:T	1.00152e-24	-9.89405e-10	-1.5083
159377529	chr6:159377529:T:C	1.00982e-24	-9.89405e-10	-1.50004
159377744	chr6:159377744:G:C	1.68779e-24	-9.89405e-10	-0.9864
159377746	chr6:159377746:T:C	1.00791e-24	-9.89405e-10	-1.50195
159377804	chr6:159377804:G:A	1.00286e-24	-9.89405e-10	-1.50696
159378159	chr6:159378159:C:T	9.32577e-25	-0.0637283	-1.5159
159378245	chr6:159378245:T:C	2.6613e-24	-9.89405e-10	-0.531007
159378359	chr6:159378359:T:C	1.00101e-24	-9.89405e-10	-1.50881
159378361	chr6:159378361:C:T	1.00344e-24	-9.89405e-10	-1.50638
159378663	chr6:159378663:C:G	4.62351e-25	-2.28125	-9.24033e-10
159379382	chr6:159379382:C:T	1.01146e-24	-9.89405e-10	-1.49842
159379528	chr6:159379528:T:A	1.91822e-24	-9.89405e-10	-0.858423
159379617	chr6:159379617:G:A	1.00112e-24	-9.89405e-10	-1.5087
159379618	chr6:159379618:A:G	1.00198e-24	-9.89405e-10	-1.50784
159379657	chr6:159379657:C:T	2.72211e-24	-9.89405e-10	-0.508413
159379992	chr6:159379992:A:G	1.5002e-25	-2.08226	-1.32455
159380521	chr6:159380521:C:T	9.98239e-25	-9.89405e-10	-1.51158
159380533	chr6:159380533:C:G	1.02502e-24	-9.89405e-10	-1.48511
159380537	chr6:159380537:C:G	7.6958e-25	-0.87393	-0.897802
159380786	chr6:159380786:A:G	1.03159e-24	-9.89405e-10	-1.47872
159381106	chr6:159381106:G:A	1.63845e-25	-1.80306	-1.5156
159381136	chr6:159381136:A:G	5.01439e-25	-2.20009	-9.24033e-10
159381367	chr6:159381367:C:A	5.32298e-24	-9.89405e-10	0.162212
159382089	chr6:159382089:G:A	9.96602e-25	-9.89405e-10	-1.51322
159382193	chr6:159382193:C:T	9.9284e-25	-9.89405e-10	-1.51701
159382428	chr6:159382428:G:A	5.05832e-25	-1.47934	-0.712032
159382459	chr6:159382459:C:G	1.06099e-24	-9.89405e-10	-1.45062
159382689	chr6:159382689:C:G	1.13938e-24	-9.89405e-10	-1.37933
159382823	chr6:159382823:G:T	9.95699e-25	-9.89405e-10	-1.51413
159383328	chr6:159383328:A:C	1.10639e-24	-9.89405e-10	-1.40871
159383465	chr6:159383465:A:G	1.10199e-24	-9.89405e-10	-1.4127
159383650	chr6:159383650:G:A	1.1019e-24	-9.89405e-10	-1.41278
159383930	chr6:159383930:G:A	3.86898e-25	-1.56017	-0.899244
159383969	chr6:159383969:C:T	1.09637e-24	-9.89405e-10	-1.41782
159383970	chr6:159383970:A:G	1.10273e-24	-9.89405e-10	-1.41203
159384121	chr6:159384121:A:C	1.09734e-24	-9.89405e-10	-1.41693
159384153	chr6:159384153:C:A	1.01882e-24	-9.89405e-10	-1.49118
159384192	chr6:159384192:T:C	4.88219e-25	-1.60295	-0.62386
159384218	chr6:159384218:C:T	1.37321e-24	0.312122	-1.50479
159384537	chr6:159384537:G:T	2.29835e-25	-2.29352	-0.686688
159384615	chr6:159384615:C:T	1.11934e-24	-9.89405e-10	-1.39708
159384663	chr6:159384663:T:C	1.10933e-24	-9.89405e-10	-1.40606
159384691	chr6:159384691:T:A	1.10681e-24	-9.89405e-10	-1.40834
159384700	chr6:159384700:A:G	1.71165e-24	-9.89405e-10	-0.972363
159384915	chr6:159384915:C:T	1.10746e-24	-9.89405e-10	-1.40776
159385005	chr6:159385005:T:G	1.08788e-24	-9.89405e-10	-1.42559
159385012	chr6:159385012:A:G	1.08832e-24	-9.89405e-10	-1.42519
159385013	chr6:159385013:T:A	1.0904e-24	-9.89405e-10	-1.42328
159385063	chr6:159385063:G:A	1.10717e-24	-9.89405e-10	-1.40801
159385065	chr6:159385065:A:C	1.10963e-24	-9.89405e-10	-1.4058
159385158	chr6:159385158:C:A	4.91752e-25	-2.2196	-9.24033e-10
159385182	chr6:159385182:C:T	1.10659e-24	-9.89405e-10	-1.40854
159385548	chr6:159385548:G:A	1.09426e-24	-9.89405e-10	-1.41974
159385732	chr6:159385732:A:G	1.1075e-24	-9.89405e-10	-1.40771
159385850	chr6:159385850:A:G	1.03179e-24	-9.89405e-10	-1.47853
159385863	chr6:159385863:A:G	1.1191e-24	-9.89405e-10	-1.3973
159386040	chr6:159386040:G:A	9.92857e-25	-9.89405e-10	-1.51699
159386121	chr6:159386121:C:T	1.09977e-24	-9.89405e-10	-1.41472
159386217	chr6:159386217:T:C	1.07186e-24	-9.89405e-10	-1.44043
159386288	chr6:159386288:T:G	9.94233e-25	-9.89405e-10	-1.5156
159386606	chr6:159386606:G:A	1.1075e-24	-9.89405e-10	-1.40771
159386616	chr6:159386616:G:A	1.09489e-24	-9.89405e-10	-1.41917
159386644	chr6:159386644:A:G	1.1075e-24	-9.89405e-10	-1.40771
159386773	chr6:159386773:T:TAGGGTAGCTGAGCC	1.1075e-24	-9.89405e-10	-1.40771
159386786	chr6:159386786:G:A	1.0714e-24	-9.89405e-10	-1.44086
159386859	chr6:159386859:T:C	1.1075e-24	-9.89405e-10	-1.40771
159386907	chr6:159386907:G:A	5.29077e-25	-1.97928	-0.167167
159387043	chr6:159387043:T:G	1.78257e-24	-9.89405e-10	-0.931764
159387070	chr6:159387070:C:T	9.94211e-25	-9.89405e-10	-1.51563
159387083	chr6:159387083:G:T	1.10909e-24	-9.89405e-10	-1.40628
159387099	chr6:159387099:C:T	1.1075e-24	-9.89405e-10	-1.40771
159387256	chr6:159387256:G:A	5.26905e-25	-1.1355	-1.01506
159387314	chr6:159387314:T:C	1.07813e-24	-9.89405e-10	-1.43459
159387637	chr6:159387637:T:C	1.9395e-24	-9.89405e-10	-0.847392
159387682	chr6:159387682:T:C	1.10269e-24	-9.89405e-10	-1.41207
159387709	chr6:159387709:C:G	1.10926e-24	-9.89405e-10	-1.40613
159387934	chr6:159387934:C:T	1.07108e-24	-9.89405e-10	-1.44116
159388062	chr6:159388062:G:A	4.07198e-25	-1.36812	-1.04015
159388587	chr6:159388587:G:A	1.93821e-24	-9.89405e-10	-0.848057
159388654	chr6:159388654:G:A	4.87828e-25	-1.2462	-0.981409
159388788	chr6:159388788:A:G	5.95387e-24	-9.89405e-10	0.27422
159388821	chr6:159388821:C:T	1.27763e-24	-9.89405e-10	-1.26481
159388893	chr6:159388893:A:G	2.32358e-24	-9.89405e-10	-0.666709
159388957	chr6:159388957:A:G	1.0888e-24	-9.89405e-10	-1.42475
159388973	chr6:159388973:T:A	5.49278e-25	-2.10897	-9.24033e-10
159389016	chr6:159389016:C:T	1.50792e-24	0.394178	-1.49327
159389278	chr6:159389278:G:A	1.18112e-24	-9.89405e-10	-1.34336
159389468	chr6:159389468:A:T	9.97246e-25	-9.89405e-10	-1.51258
159389770	chr6:159389770:C:T	1.92994e-24	-9.89405e-10	-0.852332
159389792	chr6:159389792:A:G	1.25877e-24	-9.89405e-10	-1.27968
159389946	chr6:159389946:A:G	3.03978e-25	-1.18656	-1.51406
159390242	chr6:159390242:G:A	1.00068e-24	-9.89405e-10	-1.50914
159390248	chr6:159390248:G:A	1.59891e-24	-9.89405e-10	-1.0405
159390351	chr6:159390351:G:C	1.16707e-24	-9.89405e-10	-1.35532
159390698	chr6:159390698:G:T	2.46614e-25	-1.65883	-1.25092
159390711	chr6:159390711:T:C	1.09285e-24	-9.89405e-10	-1.42103
159391203	chr6:159391203:T:C	1.16847e-25	-2.35512	-1.30159
159391331	chr6:159391331:T:C	7.37595e-25	-1.52749	-0.286688
159391341	chr6:159391341:G:A	1.56081e-24	-9.89405e-10	-1.06461
159391395	chr6:159391395:C:T	1.0715e-24	-9.89405e-10	-1.44076
159391428	chr6:159391428:A:G	1.06972e-24	-9.89405e-10	-1.44243
159391434	chr6:159391434:T:C	7.00873e-25	-1.51313	-0.352124
159391688	chr6:159391688:A:G	1.53272e-24	-9.89405e-10	-1.08278
159391719	chr6:159391719:AT:A	4.79423e-25	-1.51228	-0.732709
159391761	chr6:159391761:A:G	8.68841e-25	-1.65042	-9.24033e-10
159391883	chr6:159391883:T:C	1.52728e-24	-9.89405e-10	-1.08633
159392010	chr6:159392010:T:A	1.51731e-24	-9.89405e-10	-1.09288
159392173	chr6:159392173:C:A	1.07607e-24	-9.89405e-10	-1.4365
159392196	chr6:159392196:C:T	1.07706e-24	-9.89405e-10	-1.43559
159392240	chr6:159392240:G:A	8.63014e-25	-1.49816	-0.158985
159392626	chr6:159392626:T:C	1.50819e-24	-9.89405e-10	-1.09891
159392649	chr6:159392649:C:T	1.07706e-24	-9.89405e-10	-1.43559
159392710	chr6:159392710:T:C	1.07706e-24	-9.89405e-10	-1.43559
159392758	chr6:159392758:C:T	1.07014e-24	-9.89405e-10	-1.44203
159393078	chr6:159393078:A:G	6.98343e-25	-1.51453	-0.354338
159393182	chr6:159393182:A:T	1.07706e-24	-9.89405e-10	-1.43559
159393359	chr6:159393359:G:A	1.07231e-24	-9.89405e-10	-1.44
159393517	chr6:159393517:G:C	1.07547e-24	-9.89405e-10	-1.43706
159393560	chr6:159393560:G:A	1.07777e-24	-9.89405e-10	-1.43493
159393565	chr6:159393565:AAAACCTTAC:A	1.02423e-24	-9.89405e-10	-1.48588
159394111	chr6:159394111:C:T	3.7946e-24	1.31486	-1.4911
159394333	chr6:159394333:G:A	3.1845e-24	-9.89405e-10	-0.351525
159394370	chr6:159394370:G:A	2.94965e-24	-9.89405e-10	-0.428134
159394519	chr6:159394519:T:C	1.8456e-24	-9.89405e-10	-0.897015
159394521	chr6:159394521:G:A	1.22469e-24	-9.89405e-10	-1.30713
159394736	chr6:159394736:C:T	1.36246e-24	-9.89405e-10	-1.20053
159394803	chr6:159394803:A:G	7.12453e-24	-9.89405e-10	0.453724
159394987	chr6:159394987:A:G	9.98439e-25	-9.89405e-10	-1.51138
159395191	chr6:159395191:G:C	7.31497e-25	-1.53428	-0.288199
159395358	chr6:159395358:G:A	6.71405e-25	-1.74482	-0.163382
159395411	chr6:159395411:G:A	6.73825e-25	-1.77325	-0.131356
159395612	chr6:159395612:A:T	1.39602e-25	-2.29058	-1.1882
159396098	chr6:159396098:C:T	1.10929e-24	-9.89405e-10	-1.4061
159396638	chr6:159396638:C:G	2.05082e-24	-9.89405e-10	-0.791578
159396918	chr6:159396918:C:T	1.10497e-25	-2.3398	-1.37279
159397459	chr6:159397459:T:TTAGG	1.42251e-24	-9.89405e-10	-1.1574
159397859	chr6:159397859:T:C	1.06505e-25	-2.30478	-1.4446
159398001	chr6:159398001:A:G	5.46659e-23	1.55324	0.938184
159398162	chr6:159398162:A:G	4.46038e-25	-1.57935	-0.737825
159398407	chr6:159398407:C:T	1.11341e-24	-9.89405e-10	-1.4024
159398754	chr6:159398754:A:C	1.09187e-25	-2.26296	-1.46156
159399303	chr6:159399303:A:T	9.93621e-25	-9.89405e-10	-1.51622
159399661	chr6:159399661:A:G	9.6029e-26	-2.34268	-1.51025
159399747	chr6:159399747:G:A	1.0661e-25	-2.34127	-1.40713
159400106	chr6:159400106:A:G	1.12205e-25	-2.24118	-1.45607
159400154	chr6:159400154:G:A	2.55374e-23	2.16995	-0.439624
159401382	chr6:159401382:G:A	5.57014e-24	-9.89405e-10	0.207601
159401426	chr6:159401426:G:A	4.1443e-25	-1.61732	-0.77335
159401596	chr6:159401596:G:A	9.94385e-25	-9.89405e-10	-1.51545
159402286	chr6:159402286:G:A	6.60972e-25	-1.74181	-0.182052
159402378	chr6:159402378:G:T	9.60694e-26	-2.34507	-1.50743
159402553	chr6:159402553:A:G	2.22975e-25	-2.06709	-0.94342
159403294	chr6:159403294:C:T	1.11957e-25	-2.24859	-1.45087
159404290	chr6:159404290:A:G	2.83436e-23	-9.89405e-10	1.83458
159404417	chr6:159404417:G:A	6.97118e-25	-1.83343	-0.0371864
159404495	chr6:159404495:G:A	1.07744e-24	-9.89405e-10	-1.43524
159404737	chr6:159404737:G:A	1.04545e-24	-9.89405e-10	-1.46538
159404739	chr6:159404739:A:C	1.04545e-24	-9.89405e-10	-1.46538
159404817	chr6:159404817:A:G	7.12861e-24	-9.89405e-10	0.454295
159405422	chr6:159405422:T:C	9.39512e-26	-2.35779	-1.51701
159405442	chr6:159405442:T:A	2.75573e-24	-9.89405e-10	-0.496136
159406397	chr6:159406397:A:T	1.40065e-24	-9.89405e-10	-1.17288
159406444	chr6:159406444:C:T	1.0831e-24	-9.89405e-10	-1.42999
159406557	chr6:159406557:A:T	1.10042e-24	-9.89405e-10	-1.41413
159406871	chr6:159406871:G:T	1.21433e-24	-9.89405e-10	-1.31563
159406999	chr6:159406999:T:C	1.10874e-24	-9.89405e-10	-1.4066
159407074	chr6:159407074:A:G	9.09957e-25	-1.60418	-9.24033e-10
159407181	chr6:159407181:G:T	4.274e-25	-2.35985	-9.24033e-10
159407216	chr6:159407216:A:G	1.18921e-25	-2.32733	-1.31178
159407315	chr6:159407315:C:G	2.71035e-24	-9.89405e-10	-0.512742
159407350	chr6:159407350:C:T	1.1269e-24	-9.89405e-10	-1.39035
159407596	chr6:159407596:C:T	1.04643e-24	-9.89405e-10	-1.46443
159407766	chr6:159407766:C:T	7.31944e-24	0.598773	-0.11806
159407770	chr6:159407770:G:A	3.23661e-24	-9.89405e-10	-0.335294
159408114	chr6:159408114:C:A	1.23734e-24	-9.89405e-10	-1.29686
159408131	chr6:159408131:C:A	1.21779e-24	-9.89405e-10	-1.31278
159408132	chr6:159408132:C:T	1.27034e-24	-9.89405e-10	-1.27053
159408259	chr6:159408259:G:A	1.01639e-24	-9.89405e-10	-1.49357
159408367	chr6:159408367:T:C	1.63631e-24	-1.48044	0.463056
159408383	chr6:159408383:C:T	1.45274e-24	-9.89405e-10	-1.13637
159409126	chr6:159409126:A:G	1.5939e-24	-9.89405e-10	-1.04363
159409401	chr6:159409401:G:A	1.1024e-24	-9.89405e-10	-1.41233
159409540	chr6:159409540:A:T	1.95657e-24	-9.89405e-10	-0.838626
159409824	chr6:159409824:T:C	1.44654e-24	-9.89405e-10	-1.14064
159410221	chr6:159410221:C:T	1.1301e-24	-9.89405e-10	-1.38752
159410224	chr6:159410224:T:C	1.10447e-24	-9.89405e-10	-1.41046
159410234	chr6:159410234:G:A	4.19565e-25	-1.58681	-0.79155
159411184	chr6:159411184:C:T	1.1892e-24	-9.89405e-10	-1.33654
159411331	chr6:159411331:G:A	4.10545e-25	-1.61356	-0.786529
159411897	chr6:159411897:C:T	9.92934e-25	-9.89405e-10	-1.51691
159412022	chr6:159412022:G:A	1.7934e-24	-9.89405e-10	-0.925708
159412155	chr6:159412155:T:C	6.61431e-25	-1.85841	-0.064757
159412174	chr6:159412174:A:G	5.14324e-25	-2.31839	0.143662
159412337	chr6:159412337:T:C	5.85546e-25	-0.536254	-1.50878
159412339	chr6:159412339:A:G	7.20394e-25	-1.85533	0.0175565
159412601	chr6:159412601:C:T	7.19675e-25	-1.85863	0.0198542
159412687	chr6:159412687:C:G	1.22383e-24	-9.89405e-10	-1.30783
159413386	chr6:159413386:G:A	2.03738e-24	-9.89405e-10	-0.798158
159413530	chr6:159413530:C:G	5.53231e-25	-1.85389	-0.247909
159413727	chr6:159413727:G:A	1.51099e-25	-2.35353	-1.04612
159413917	chr6:159413917:C:A	1.60503e-24	-9.89405e-10	-1.03668
159413958	chr6:159413958:A:G	1.00207e-24	-9.89405e-10	-1.50775
159414011	chr6:159414011:C:A	3.03897e-24	-9.89405e-10	-0.398301
159414218	chr6:159414218:T:C	4.37866e-25	-2.33566	-9.24033e-10
159414489	chr6:159414489:G:A	4.98518e-25	-1.66511	-0.540828
159415001	chr6:159415001:C:T	3.24195e-24	-9.89405e-10	-0.333645
159415157	chr6:159415157:C:T	2.69787e-24	-9.89405e-10	-0.517357
159415802	chr6:159415802:C:T	1.01152e-24	-9.89405e-10	-1.49836
159415904	chr6:159415904:C:T	1.53141e-24	-9.89405e-10	-1.08363
159416077	chr6:159416077:C:T	5.40509e-25	-1.46986	-0.655208
159416223	chr6:159416223:C:T	1.04759e-24	-9.89405e-10	-1.46333
159416336	chr6:159416336:G:A	5.24823e-25	-1.61599	-0.538527
159416566	chr6:159416566:C:T	4.26273e-25	-1.61116	-0.751341
159416763	chr6:159416763:C:T	6.48796e-25	-0.446485	-1.49597
159417380	chr6:159417380:T:G	4.33712e-25	-1.61414	-0.731059
159417888	chr6:159417888:G:A	1.57391e-24	-9.89405e-10	-1.05626
159418032	chr6:159418032:C:T	4.44459e-25	-2.32072	-9.24033e-10
159418455	chr6:159418455:A:G	1.25466e-24	-9.89405e-10	-1.28296
159419188	chr6:159419188:T:C	7.72144e-25	-1.82592	0.0575182
159419349	chr6:159419349:C:A	5.19137e-25	-1.65623	-0.509181
159420231	chr6:159420231:G:A	6.18e-25	-1.54711	-0.443972
159420249	chr6:159420249:C:T	1.12862e-24	-9.89405e-10	-1.38883
159420770	chr6:159420770:C:G	5.10249e-25	-2.32706	0.144388
159420773	chr6:159420773:T:C	1.60672e-24	-9.89405e-10	-1.03563
159420798	chr6:159420798:C:T	5.04103e-25	-1.49754	-0.697255
159421450	chr6:159421450:C:T	1.15006e-24	-9.89405e-10	-1.37001
159421878	chr6:159421878:A:T	8.8173e-24	0.700777	-0.0338823
159422206	chr6:159422206:C:T	1.15082e-24	-9.89405e-10	-1.36935
159422269	chr6:159422269:A:G	7.10912e-25	-1.87997	0.0289386
159422506	chr6:159422506:G:A	1.11121e-24	-9.89405e-10	-1.40438
159422572	chr6:159422572:T:C	3.83032e-25	-1.64964	-0.819814
159422580	chr6:159422580:T:C	4.72184e-25	-2.00035	-0.259858
159422702	chr6:159422702:A:G	3.84239e-25	-1.64437	-0.821937
159422767	chr6:159422767:G:A	4.36163e-25	-2.33956	-9.24033e-10
159422809	chr6:159422809:C:T	7.49514e-24	0.648879	-0.144445
159423327	chr6:159423327:C:T	3.22721e-25	-2.35009	-0.290698
159423424	chr6:159423424:C:T	2.47827e-24	-9.89405e-10	-0.602258
159423818	chr6:159423818:T:C	3.54281e-25	-2.35573	-0.191761
159423907	chr6:159423907:T:C	3.60915e-25	-2.35234	-0.176593
159424391	chr6:159424391:T:C	1.59869e-25	-2.32316	-1.02007
159424589	chr6:159424589:G:A	1.0065e-24	-9.89405e-10	-1.50334
159424613	chr6:159424613:T:C	3.54639e-25	-2.35616	-0.190313
159424790	chr6:159424790:A:G	1.89232e-24	-9.89405e-10	-0.872016
159425014	chr6:159425014:C:T	4.67989e-25	-2.26913	-9.24033e-10
159425044	chr6:159425044:A:C	2.57511e-25	-2.057	-0.809515
159425105	chr6:159425105:G:A	3.8106e-25	-2.35547	-0.119149
159425376	chr6:159425376:A:G	3.74338e-25	-2.35262	-0.139798
159425402	chr6:159425402:G:A	3.58072e-25	-2.35243	-0.184416
159425431	chr6:159425431:G:A	1.5782e-24	-9.89405e-10	-1.05354
159425483	chr6:159425483:T:C	3.66276e-25	-2.35746	-0.156731
159425743	chr6:159425743:G:C	3.69016e-25	-2.34725	-0.159484
159425894	chr6:159425894:C:T	4.31076e-25	-2.35129	-9.24033e-10
159426249	chr6:159426249:C:G	6.31402e-25	-1.16117	-0.808459
159426264	chr6:159426264:G:T	1.02152e-24	-9.89405e-10	-1.48852
159426415	chr6:159426415:T:C	1.12451e-24	-9.89405e-10	-1.39247
159427096	chr6:159427096:G:A	1.00337e-24	-9.89405e-10	-1.50645
159427110	chr6:159427110:CT:C	5.31031e-25	-2.35516	0.212401
159427187	chr6:159427187:T:C	3.65761e-25	-2.35257	-0.163026
159427292	chr6:159427292:C:T	1.55127e-25	-2.33834	-1.035
159427307	chr6:159427307:G:A	7.29694e-25	-1.73449	-0.0904606
159427543	chr6:159427543:T:C	4.03595e-25	-2.34526	-0.0719045
159427783	chr6:159427783:A:C	3.00874e-25	-2.3596	-0.351281
159428075	chr6:159428075:C:A	5.28502e-25	-2.14753	-9.24033e-10
159428577	chr6:159428577:G:A	6.58969e-25	-2.35901	0.432109
159428624	chr6:159428624:G:T	6.89662e-25	-2.35411	0.472734
159428676	chr6:159428676:GAGA:G	8.81685e-25	-2.35987	0.724133
159429247	chr6:159429247:T:C	1.71696e-24	-2.33274	1.36348
159429848	chr6:159429848:A:G	4.91412e-25	-2.22029	-9.24033e-10
159429850	chr6:159429850:G:T	1.48134e-25	-2.16836	-1.2511
159430037	chr6:159430037:A:C	9.94513e-25	-9.89405e-10	-1.51532
159430052	chr6:159430052:A:T	4.76508e-25	-2.35101	0.0999146
159430087	chr6:159430087:G:C	4.69143e-25	-2.3526	0.0859338
159430120	chr6:159430120:G:T	5.49751e-25	-0.980767	-1.12734
159430207	chr6:159430207:A:G	1.58083e-24	-9.89405e-10	-1.05187
159431272	chr6:159431272:T:C	1.10271e-24	-9.89405e-10	-1.41205
159431695	chr6:159431695:C:CT	1.24915e-24	-9.89405e-10	-1.28736
159431748	chr6:159431748:T:C	1.36936e-25	-2.16541	-1.33265
159431798	chr6:159431798:G:A	1.56905e-25	-2.20613	-1.1558
159432054	chr6:159432054:C:T	1.25626e-25	-2.11099	-1.47328
159432177	chr6:159432177:T:A	9.92966e-25	-9.89405e-10	-1.51688
159432424	chr6:159432424:C:A	1.22608e-24	-9.89405e-10	-1.306
159432531	chr6:159432531:A:G	1.41467e-25	-2.16009	-1.30542
159432713	chr6:159432713:T:A	5.92766e-24	-9.89405e-10	0.26981
159432860	chr6:159432860:A:T	1.05231e-24	-9.89405e-10	-1.45883
159432868	chr6:159432868:G:A	7.20608e-25	-0.67515	-1.16233
159432895	chr6:159432895:C:T	1.10355e-24	-9.89405e-10	-1.41129
159433391	chr6:159433391:A:C	1.49525e-24	-0.809417	-0.298112
159433444	chr6:159433444:G:A	2.02908e-24	-0.802236	-9.24033e-10
159433505	chr6:159433505:T:C	1.02632e-24	-0.930584	-0.553254
159433554	chr6:159433554:C:T	5.16124e-25	-2.17123	-9.24033e-10
159433584	chr6:159433584:C:T	1.00138e-24	-9.89405e-10	-1.50844
159433591	chr6:159433591:C:T	1.15239e-25	-2.17303	-1.49754
159433982	chr6:159433982:G:A	1.74606e-23	-9.89405e-10	1.35013
159434096	chr6:159434096:G:A	1.03381e-24	-9.89405e-10	-1.47656
159434224	chr6:159434224:C:T	1.01761e-24	-9.89405e-10	-1.49236
159434981	chr6:159434981:G:C	1.13492e-23	-9.89405e-10	0.919324
159435050	chr6:159435050:C:T	1.25994e-24	-1.6195	0.340743
159435154	chr6:159435154:G:A	1.02613e-24	-9.89405e-10	-1.48402
159435329	chr6:159435329:A:G	1.15287e-25	-2.22188	-1.44828
159435427	chr6:159435427:G:A	9.10333e-25	-0.380544	-1.22322
159435814	chr6:159435814:A:G	3.5111e-24	-9.89405e-10	-0.253892
159435868	chr6:159435868:C:T	9.94049e-25	-9.89405e-10	-1.51579
159436195	chr6:159436195:G:T	1.01433e-24	-9.89405e-10	-1.49559
159436234	chr6:159436234:C:T	3.95659e-24	1.21217	-1.34661
159436257	chr6:159436257:T:C	3.76005e-24	0.996132	-1.18152
159436267	chr6:159436267:A:G	2.95023e-24	0.780291	-1.20823
159436517	chr6:159436517:C:A	7.77146e-24	-9.89405e-10	0.540637
159436625	chr6:159436625:C:A	9.93181e-25	-9.89405e-10	-1.51666
159436883	chr6:159436883:A:G	1.20225e-25	-2.26261	-1.3656
159437664	chr6:159437664:C:T	1.00269e-24	-9.89405e-10	-1.50713
159437738	chr6:159437738:C:T	4.49217e-25	-2.31007	-9.24033e-10
159437984	chr6:159437984:T:C	2.26544e-25	-1.93938	-1.05526
159438167	chr6:159438167:C:T	4.36281e-25	-1.79825	-0.541034
159438261	chr6:159438261:C:T	3.84326e-24	-9.89405e-10	-0.163499
159438292	chr6:159438292:A:G	1.19167e-24	-9.89405e-10	-1.33447
159438485	chr6:159438485:T:C	5.20918e-25	-0.750828	-1.41116
159438500	chr6:159438500:C:T	2.7522e-25	-1.5871	-1.21291
159438517	chr6:159438517:C:T	3.66829e-25	-1.53012	-0.982562
159438524	chr6:159438524:C:T	1.05287e-24	-9.89405e-10	-1.4583
159439033	chr6:159439033:G:C	2.61014e-24	-9.89405e-10	-0.550415
159439289	chr6:159439289:G:A	9.95015e-25	-9.89405e-10	-1.51482
159439482	chr6:159439482:T:C	2.95012e-25	-1.2456	-1.48496
159439521	chr6:159439521:C:T	6.15836e-25	-0.526181	-1.46841
159439788	chr6:159439788:AG:A	1.00574e-24	-9.89405e-10	-1.50409
159439932	chr6:159439932:G:T	1.13545e-24	-9.89405e-10	-1.38279
159440013	chr6:159440013:C:A	1.6855e-25	-2.0516	-1.23874
159440630	chr6:159440630:A:G	3.44183e-24	-0.273816	-9.24033e-10
159440993	chr6:159440993:C:T	4.90837e-25	-0.923821	-1.29764
159441068	chr6:159441068:A:G	1.18442e-24	-9.89405e-10	-1.34057
159441077	chr6:159441077:G:A	1.14134e-24	-9.89405e-10	-1.37762
159441185	chr6:159441185:A:G	1.82801e-24	-9.89405e-10	-0.906595
159441229	chr6:159441229:A:G	1.34801e-25	-2.21502	-1.29876
159441539	chr6:159441539:G:T	1.2591e-24	-9.89405e-10	-1.27942
159441619	chr6:159441619:A:G	6.94047e-25	-0.965943	-0.909093
159441627	chr6:159441627:C:T	3.42216e-25	-1.06514	-1.517
159441800	chr6:159441800:G:A	5.35112e-24	1.41451	-1.24703
159442131	chr6:159442131:T:C	3.75183e-25	-0.975389	-1.51477
159442230	chr6:159442230:A:G	5.2932e-25	-0.67086	-1.47512
159442245	chr6:159442245:C:T	1.09983e-24	-9.89405e-10	-1.41466
159442277	chr6:159442277:G:A	1.06702e-24	-9.89405e-10	-1.44495
159442700	chr6:159442700:A:C	1.69755e-25	-1.84999	-1.43323
159442829	chr6:159442829:C:T	1.16863e-24	-9.89405e-10	-1.35399
159442843	chr6:159442843:C:T	1.9707e-25	-1.64079	-1.49323
159442869	chr6:159442869:G:A	1.97793e-25	-1.77481	-1.35554
159443040	chr6:159443040:T:C	1.10947e-24	-9.89405e-10	-1.40594
159443071	chr6:159443071:G:T	1.92436e-24	-9.89405e-10	-0.855229
159443072	chr6:159443072:C:A	1.92436e-24	-9.89405e-10	-0.855229
159443073	chr6:159443073:C:T	1.92436e-24	-9.89405e-10	-0.855229
159443152	chr6:159443152:G:C	1.86349e-25	-2.23169	-0.958266
159443574	chr6:159443574:T:A	1.01115e-24	-9.89405e-10	-1.49873
159443721	chr6:159443721:G:A	1.47439e-23	-9.89405e-10	1.18101
159443730	chr6:159443730:A:G	3.19045e-25	-1.13586	-1.51638
159443876	chr6:159443876:G:T	9.59888e-26	-2.33713	-1.51621
159444103	chr6:159444103:C:T	1.02567e-24	-9.89405e-10	-1.48448
159444336	chr6:159444336:C:T	1.16756e-24	-9.89405e-10	-1.3549
159444341	chr6:159444341:C:G	1.87571e-25	-1.72549	-1.45793
159444671	chr6:159444671:T:C	1.09275e-24	-9.89405e-10	-1.42112
159444725	chr6:159444725:G:A	3.72275e-25	-1.19048	-1.30746
159445017	chr6:159445017:G:C	3.39342e-25	-1.08033	-1.51024
159445105	chr6:159445105:T:A	1.13874e-24	-9.89405e-10	-1.3799
159445167	chr6:159445167:A:G	1.14327e-24	-9.89405e-10	-1.37593
159445234	chr6:159445234:C:T	9.89523e-26	-2.3549	-1.46803
159445377	chr6:159445377:C:A	1.08386e-25	-2.27572	-1.45616
159445403	chr6:159445403:G:A	1.36917e-25	-1.98374	-1.51446
159445726	chr6:159445726:T:A	2.27029e-25	-1.47607	-1.51643
159445855	chr6:159445855:G:A	1.07386e-24	-9.89405e-10	-1.43857
159446058	chr6:159446058:A:C	1.02623e-25	-2.2747	-1.51181
159446071	chr6:159446071:T:TTGCA	1.07912e-24	-9.89405e-10	-1.43368
159446221	chr6:159446221:C:T	1.14376e-24	-9.89405e-10	-1.3755
159446235	chr6:159446235:G:A	1.80095e-25	-1.85913	-1.36496
159446319	chr6:159446319:T:C	3.01126e-25	-1.34598	-1.36407
159446505	chr6:159446505:T:C	1.07304e-24	-9.89405e-10	-1.43932
159446664	chr6:159446664:T:TC	9.97426e-25	-9.89405e-10	-1.5124
159447116	chr6:159447116:A:T	1.13583e-24	-9.89405e-10	-1.38245
159447210	chr6:159447210:GCATGA:G	1.81844e-25	-1.70889	-1.50553
159447229	chr6:159447229:G:A	1.01853e-24	-9.89405e-10	-1.49146
159447406	chr6:159447406:C:T	1.08643e-24	-9.89405e-10	-1.42692
159447418	chr6:159447418:A:G	1.10864e-24	-9.89405e-10	-1.40668
159447530	chr6:159447530:G:A	1.51754e-25	-1.94348	-1.45184
159447714	chr6:159447714:G:A	3.52352e-25	-1.74009	-0.81286
159447737	chr6:159447737:T:C	1.05981e-24	-9.89405e-10	-1.45173
159447747	chr6:159447747:G:A	1.1379e-24	-9.89405e-10	-1.38064
159447760	chr6:159447760:G:A	1.07386e-24	-9.89405e-10	-1.43857
159447763	chr6:159447763:C:T	9.62736e-26	-2.35968	-1.49071
159447776	chr6:159447776:C:A	1.08019e-24	-9.89405e-10	-1.43269
159448087	chr6:159448087:T:C	1.48555e-25	-1.9252	-1.49142
159448288	chr6:159448288:T:A	1.77394e-25	-1.83515	-1.40405
159448356	chr6:159448356:A:G	9.92957e-25	-9.89405e-10	-1.51689
159448436	chr6:159448436:A:G	1.03862e-24	-9.89405e-10	-1.47193
159448491	chr6:159448491:G:A	9.95265e-25	-9.89405e-10	-1.51457
159448499	chr6:159448499:T:G	9.93076e-25	-9.89405e-10	-1.51677
159449313	chr6:159449313:C:T	1.82024e-25	-1.70323	-1.51021
159449924	chr6:159449924:A:G	2.34954e-24	-9.89405e-10	-0.655601
159449986	chr6:159449986:C:T	9.92872e-25	-9.89405e-10	-1.51697
159450068	chr6:159450068:G:A	1.38639e-25	-1.9934	-1.4923
159450178	chr6:159450178:C:T	4.43041e-25	-2.32391	-9.24033e-10
159450496	chr6:159450496:T:C	9.93547e-25	-9.89405e-10	-1.51629
159450737	chr6:159450737:A:C	9.95495e-25	-9.89405e-10	-1.51434
159450860	chr6:159450860:T:C	1.11571e-24	-9.89405e-10	-1.40033
159451078	chr6:159451078:C:T	1.06489e-24	-9.89405e-10	-1.44695
159451644	chr6:159451644:T:C	1.68304e-25	-1.79919	-1.49261
159451664	chr6:159451664:C:T	1.45614e-24	-9.89405e-10	-1.13403
159452133	chr6:159452133:A:G	1.61922e-25	-1.8181	-1.51236
159452362	chr6:159452362:C:A	1.64621e-25	-1.80342	-1.51051
159452599	chr6:159452599:A:G	9.94001e-25	-9.89405e-10	-1.51584
159452651	chr6:159452651:C:T	1.03581e-24	-9.89405e-10	-1.47463
159452752	chr6:159452752:G:A	2.1937e-24	-9.89405e-10	-0.72423
159452856	chr6:159452856:T:A	1.70535e-25	-1.83404	-1.44459
159452907	chr6:159452907:T:C	1.13129e-25	-2.26098	-1.42807
159452926	chr6:159452926:C:A	1.70288e-25	-1.83328	-1.4468
159453373	chr6:159453373:C:T	9.94961e-26	-2.3588	-1.45865
159453467	chr6:159453467:C:T	9.86307e-26	-2.35862	-1.46757
159453731	chr6:159453731:G:A	4.76499e-25	-2.25111	-9.24033e-10
159453757	chr6:159453757:G:A	3.62369e-25	-1.17964	-1.34527
159453790	chr6:159453790:G:T	1.09063e-24	-9.89405e-10	-1.42306
159454253	chr6:159454253:T:C	1.59101e-25	-1.83866	-1.50938
159454407	chr6:159454407:C:G	9.9626e-25	-9.89405e-10	-1.51357
159454412	chr6:159454412:A:G	3.26937e-25	-1.18716	-1.44064
159454977	chr6:159454977:A:G	7.51443e-25	-1.79558	-9.24033e-10
159454996	chr6:159454996:A:G	7.40313e-25	-0.386747	-1.42375
159455013	chr6:159455013:C:T	1.01877e-24	-9.89405e-10	-1.49123
159455160	chr6:159455160:C:A	1.00979e-24	-9.89405e-10	-1.50008
159455195	chr6:159455195:T:C	1.0055e-25	-2.35426	-1.45266
159455305	chr6:159455305:A:G	9.96972e-25	-9.89405e-10	-1.51285
159455307	chr6:159455307:T:C	1.0351e-24	-9.89405e-10	-1.47532
159455352	chr6:159455352:T:C	2.46272e-25	-1.39548	-1.51566
159455506	chr6:159455506:A:G	1.10625e-25	-2.27915	-1.43228
159455737	chr6:159455737:G:A	1.09925e-24	-9.89405e-10	-1.41519
159456108	chr6:159456108:C:T	1.38814e-25	-2.00192	-1.48252
159456670	chr6:159456670:T:C	1.17914e-25	-2.21642	-1.4312
159456673	chr6:159456673:T:C	3.71616e-25	-1.10075	-1.39896
159456730	chr6:159456730:T:C	1.7269e-25	-1.75494	-1.51113
159457399	chr6:159457399:T:C	1.00675e-24	-9.89405e-10	-1.50309
159457596	chr6:159457596:C:T	1.10447e-24	-9.89405e-10	-1.41045
159457862	chr6:159457862:C:T	1.50033e-25	-1.92123	-1.48548
159457863	chr6:159457863:A:G	3.27842e-25	-1.14348	-1.48157
159457865	chr6:159457865:C:T	2.51182e-25	-1.37538	-1.51602
159458116	chr6:159458116:C:T	1.1929e-24	-9.89405e-10	-1.33343
159458279	chr6:159458279:T:C	9.89046e-26	-2.34823	-1.47519
159458323	chr6:159458323:G:A	1.02299e-25	-2.34955	-1.44012
159458354	chr6:159458354:C:T	1.00097e-24	-9.89405e-10	-1.50885
159458446	chr6:159458446:A:G	1.74572e-25	-1.74566	-1.50958
159458528	chr6:159458528:T:C	9.96574e-26	-2.35398	-1.46185
159458610	chr6:159458610:G:C	3.16196e-25	-1.20908	-1.45213
159458613	chr6:159458613:G:T	3.29132e-25	-1.17242	-1.4487
159458662	chr6:159458662:C:T	1.74471e-25	-1.74472	-1.5111
159458842	chr6:159458842:T:C	9.99658e-26	-2.35571	-1.45704
159458850	chr6:159458850:G:T	1.00762e-24	-9.89405e-10	-1.50223
159458868	chr6:159458868:T:C	9.9462e-25	-9.89405e-10	-1.51522
159459125	chr6:159459125:A:G	1.00105e-25	-2.35503	-1.45633
159459228	chr6:159459228:C:T	3.588e-25	-1.14034	-1.39447
159459452	chr6:159459452:G:A	1.77943e-25	-1.72584	-1.51028
159459474	chr6:159459474:A:G	9.94622e-25	-9.89405e-10	-1.51521
159459573	chr6:159459573:T:C	4.17136e-24	-0.0815778	-9.24033e-10
159459639	chr6:159459639:C:A	1.00049e-24	-9.89405e-10	-1.50933
159459650	chr6:159459650:CAAG:C	1.91613e-25	-1.67811	-1.48399
159459745	chr6:159459745:T:A	1.5287e-25	-1.90802	-1.47997
159459835	chr6:159459835:T:C	1.01049e-25	-2.35521	-1.44676
159459838	chr6:159459838:G:A	1.00078e-25	-2.35511	-1.45652
159460045	chr6:159460045:T:C	1.45449e-25	-1.94467	-1.49308
159460112	chr6:159460112:C:A	1.32035e-25	-2.30702	-1.22749
159460151	chr6:159460151:A:G	9.99243e-26	-2.35576	-1.45741
159460172	chr6:159460172:T:C	9.92842e-25	-9.89405e-10	-1.517
159460234	chr6:159460234:T:C	9.74321e-26	-2.35381	-1.48461
159460396	chr6:159460396:T:C	1.74096e-25	-1.74683	-1.51113
159460518	chr6:159460518:C:A	1.44347e-25	-1.95803	-1.48732
159460756	chr6:159460756:C:G	9.93128e-25	-9.89405e-10	-1.51672
159460992	chr6:159460992:C:T	2.09665e-25	-1.56882	-1.50324
159461094	chr6:159461094:C:T	1.92113e-25	-1.65093	-1.50856
159461153	chr6:159461153:T:A	1.0312e-24	-1.25971	-0.219391
159461300	chr6:159461300:T:C	9.92045e-26	-2.35724	-1.46315
159461359	chr6:159461359:G:A	4.27752e-25	-2.35903	-9.24033e-10
159461530	chr6:159461530:G:A	9.95972e-26	-2.35682	-1.45963
159461547	chr6:159461547:A:G	9.94687e-25	-9.89405e-10	-1.51515
159461562	chr6:159461562:C:T	1.71242e-25	-1.77078	-1.50372
159461646	chr6:159461646:G:A	1.03439e-24	-9.89405e-10	-1.47601
159461666	chr6:159461666:G:C	1.15374e-25	-2.23312	-1.43628
159461689	chr6:159461689:A:G	1.1932e-25	-2.21169	-1.42407
159461721	chr6:159461721:T:C	1.03579e-24	-9.89405e-10	-1.47466
159462177	chr6:159462177:G:A	3.963e-25	-1.10937	-1.32603
159462275	chr6:159462275:CTG:C	1.13593e-25	-2.23653	-1.44842
159462292	chr6:159462292:G:A	9.94956e-25	-9.89405e-10	-1.51488
159462411	chr6:159462411:C:G	1.13313e-25	-2.23817	-1.44925
159462623	chr6:159462623:A:C	1.06261e-24	-9.89405e-10	-1.44909
159462755	chr6:159462755:C:T	8.28144e-25	-1.69839	-9.24033e-10
159462783	chr6:159462783:T:C	1.01204e-24	-9.89405e-10	-1.49785
159462868	chr6:159462868:A:G	1.4682e-25	-1.92515	-1.50322
159462970	chr6:159462970:C:T	1.14564e-25	-2.2389	-1.43754
159462998	chr6:159462998:C:T	1.02781e-24	-9.89405e-10	-1.48239
159463255	chr6:159463255:C:T	1.14274e-25	-2.2368	-1.44217
159463256	chr6:159463256:A:G	1.027e-24	-9.89405e-10	-1.48318
159463262	chr6:159463262:G:T	4.28413e-25	-0.942792	-1.4147
159463386	chr6:159463386:C:G	4.58144e-24	-9.89405e-10	0.0121935
159463402	chr6:159463402:C:T	1.14891e-24	-9.89405e-10	-1.371
159463482	chr6:159463482:T:C	1.19815e-25	-2.2585	-1.37312
159463629	chr6:159463629:AT:A	1.14197e-25	-2.2367	-1.44295
159463796	chr6:159463796:T:C	1.13591e-25	-2.24105	-1.44393
159463832	chr6:159463832:C:T	1.90119e-25	-2.02015	-1.14978
159463930	chr6:159463930:G:A	9.9289e-25	-9.89405e-10	-1.51696
159463981	chr6:159463981:G:A	1.13755e-25	-2.23277	-1.45076
159464058	chr6:159464058:A:T	2.74902e-25	-1.28582	-1.51534
159464116	chr6:159464116:T:C	1.14033e-25	-2.23701	-1.44408
159464211	chr6:159464211:C:G	1.04296e-24	-9.89405e-10	-1.46776
159464443	chr6:159464443:A:G	1.12179e-24	-9.89405e-10	-1.3949
159464773	chr6:159464773:A:G	1.09301e-25	-2.22159	-1.50188
159465080	chr6:159465080:C:T	9.9721e-25	-9.89405e-10	-1.51261
159465132	chr6:159465132:A:G	1.02169e-25	-2.27527	-1.51568
159465271	chr6:159465271:C:T	4.94187e-25	-0.70243	-1.51223
159465306	chr6:159465306:A:C	1.02545e-25	-2.28623	-1.50104
159465555	chr6:159465555:T:C	1.01848e-24	-9.89405e-10	-1.49151
159465630	chr6:159465630:T:C	2.40292e-25	-1.43346	-1.50226
159465677	chr6:159465677:G:A	1.82467e-25	-1.69572	-1.51528
159465700	chr6:159465700:C:T	2.76376e-24	-9.89405e-10	-0.493227
159465782	chr6:159465782:C:T	5.1662e-25	-0.656338	-1.51393
159466137	chr6:159466137:C:T	1.70145e-25	-1.77315	-1.50778
159466152	chr6:159466152:A:G	1.41276e-25	-2.07518	-1.39168
159466178	chr6:159466178:T:C	1.38804e-25	-1.98723	-1.49728
159466333	chr6:159466333:G:A	1.37145e-24	0.289197	-1.48315
159466348	chr6:159466348:G:A	1.05299e-24	-9.89405e-10	-1.45819
159466563	chr6:159466563:C:T	1.03499e-24	-9.89405e-10	-1.47543
159466670	chr6:159466670:C:T	4.43511e-24	1.05616	-1.07642
159466750	chr6:159466750:T:A	2.08566e-24	-9.89405e-10	-0.774737
159466757	chr6:159466757:A:G	1.06846e-24	-9.89405e-10	-1.44361
159466765	chr6:159466765:A:G	3.01657e-24	-9.89405e-10	-0.4057
159466922	chr6:159466922:A:G	4.58578e-24	1.05425	-1.04111
159467014	chr6:159467014:A:G	5.97615e-25	-0.583524	-1.4411
159467111	chr6:159467111:T:C	5.20777e-24	1.16381	-1.02348
159467208	chr6:159467208:A:T	6.24149e-24	1.29137	-0.969975
159467216	chr6:159467216:C:T	4.64246e-24	1.05077	-1.02534
159467234	chr6:159467234:G:A	4.78504e-24	1.09722	-1.04155
159467308	chr6:159467308:C:T	4.80453e-24	1.14758	-1.08784
159467516	chr6:159467516:G:A	9.96377e-25	-9.89405e-10	-1.51345
159467517	chr6:159467517:G:A	1.12279e-25	-2.17974	-1.51685
159467587	chr6:159467587:T:C	5.38151e-24	1.01886	-0.845708
159468073	chr6:159468073:T:A	1.28719e-25	-2.27748	-1.28246
159468251	chr6:159468251:T:G	1.43259e-24	-9.89405e-10	-1.15034
159468456	chr6:159468456:C:T	1.08695e-25	-2.23568	-1.49335
159468762	chr6:159468762:T:G	9.98952e-25	-9.89405e-10	-1.51087
159468767	chr6:159468767:T:C	7.04876e-25	-0.362714	-1.49684
159468829	chr6:159468829:C:T	8.12364e-25	-0.21839	-1.49924
159468868	chr6:159468868:G:A	7.8076e-25	-0.248624	-1.50868
159469009	chr6:159469009:A:G	5.37329e-25	-0.621966	-1.509
159469199	chr6:159469199:T:C	7.3713e-25	-0.312765	-1.50205
159469254	chr6:159469254:C:T	3.94422e-24	-9.89405e-10	-0.13757
159469349	chr6:159469349:C:T	9.97394e-25	-9.89405e-10	-1.51243
159469361	chr6:159469361:A:G	9.97717e-24	1.24473	-0.454249
159469417	chr6:159469417:G:A	6.75503e-25	-0.3952	-1.50692
159469585	chr6:159469585:G:T	9.94694e-25	-9.89405e-10	-1.51514
159469685	chr6:159469685:A:G	7.08208e-25	-0.338121	-1.51672
159469797	chr6:159469797:A:G	7.63229e-25	-0.288211	-1.49181
159469806	chr6:159469806:A:G	7.54755e-25	-0.29781	-1.49337
159469974	chr6:159469974:G:A	1.00831e-24	-9.89405e-10	-1.50154
159470026	chr6:159470026:T:C	7.18567e-25	-1.61168	-0.228641
159470031	chr6:159470031:A:G	6.87406e-25	-0.382712	-1.50194
159470064	chr6:159470064:C:T	6.97733e-25	-0.353726	-1.51601
159470388	chr6:159470388:C:A	4.57404e-25	-0.782646	-1.50936
159470902	chr6:159470902:C:T	1.00252e-24	-9.89405e-10	-1.50731
159470904	chr6:159470904:C:A	4.30895e-25	-2.35171	-9.24033e-10
159471073	chr6:159471073:T:C	8.09388e-25	-0.206217	-1.51508
159471402	chr6:159471402:C:G	1.00033e-24	-9.89405e-10	-1.50949
159471591	chr6:159471591:T:C	9.95289e-25	-9.89405e-10	-1.51454
159471708	chr6:159471708:A:C	6.54221e-25	-0.420596	-1.51353
159471903	chr6:159471903:T:C	7.48859e-25	-0.28392	-1.51511
159472206	chr6:159472206:G:A	1.01017e-24	-9.89405e-10	-1.4997
159472520	chr6:159472520:C:T	9.95289e-25	-9.89405e-10	-1.51454
159472632	chr6:159472632:A:G	9.95512e-25	-9.89405e-10	-1.51432
159472905	chr6:159472905:G:T	6.22412e-25	-0.471777	-1.5122
159473111	chr6:159473111:T:G	9.95635e-25	-9.89405e-10	-1.5142
159473434	chr6:159473434:G:A	7.05547e-25	-0.34418	-1.51442
159473583	chr6:159473583:A:C	1.63555e-25	-2.08434	-1.23608
159474096	chr6:159474096:A:G	7.51073e-25	-0.2793	-1.51677
159474263	chr6:159474263:T:G	1.00238e-24	-9.89405e-10	-1.50745
159474460	chr6:159474460:C:T	1.01307e-24	-9.89405e-10	-1.49683
159474474	chr6:159474474:AAAGAATTAAAT:A	9.94749e-25	-9.89405e-10	-1.51508
159474765	chr6:159474765:T:A	1.76745e-25	-1.80741	-1.43546
159475088	chr6:159475088:G:T	9.95204e-25	-9.89405e-10	-1.51463
159475234	chr6:159475234:G:C	9.95289e-25	-9.89405e-10	-1.51454
159476359	chr6:159476359:G:A	8.36811e-25	-0.171929	-1.51605
159476389	chr6:159476389:T:A	7.43278e-25	-0.290702	-1.5158
159476502	chr6:159476502:A:C	1.00042e-24	-9.89405e-10	-1.5094
159476524	chr6:159476524:C:T	4.2755e-25	-2.3595	-9.24033e-10
159476644	chr6:159476644:A:G	9.95021e-25	-9.89405e-10	-1.51481
159476864	chr6:159476864:C:T	9.90593e-25	-0.00317007	-1.5161
159477142	chr6:159477142:A:G	8.39387e-25	-0.1681	-1.5168
159477229	chr6:159477229:T:C	1.90301e-25	-1.67881	-1.49016
159477234	chr6:159477234:C:A	3.95132e-24	-9.89405e-10	-0.13577
159477358	chr6:159477358:A:G	9.89853e-25	-0.00493008	-1.51509
159477496	chr6:159477496:T:C	6.93192e-25	-0.722854	-1.15342
159477519	chr6:159477519:G:A	1.48955e-24	-9.89405e-10	-1.11135
159477752	chr6:159477752:C:T	6.50687e-25	-1.6983	-0.24125
159478266	chr6:159478266:C:T	5.13763e-25	-2.31727	0.141459
159478551	chr6:159478551:C:T	1.00911e-24	-9.89405e-10	-1.50075
159478585	chr6:159478585:G:GA	8.46364e-24	1.19258	-0.566625
159478658	chr6:159478658:A:C	3.95132e-24	-9.89405e-10	-0.13577
159478694	chr6:159478694:C:T	4.89229e-25	-2.31952	0.0947739
159478843	chr6:159478843:A:C	9.95752e-25	-9.89405e-10	-1.51408
159478911	chr6:159478911:A:G	9.95372e-25	-9.89405e-10	-1.51446
159478949	chr6:159478949:G:GAA	1.01238e-24	0.018484	-1.516
159479215	chr6:159479215:ATGAC:A	1.41485e-25	-1.96942	-1.49597
159479242	chr6:159479242:A:G	1.21916e-24	0.19634	-1.508
159479256	chr6:159479256:AT:A	1.08623e-24	-0.000796002	-1.42631
159479683	chr6:159479683:C:T	1.91983e-25	-1.67993	-1.48024
159479803	chr6:159479803:G:A	2.51084e-25	-1.62814	-1.26364
159480003	chr6:159480003:A:G	9.95688e-25	-9.89405e-10	-1.51414
159480078	chr6:159480078:C:T	9.26568e-24	1.25081	-0.534314
159480096	chr6:159480096:C:T	9.95289e-25	-9.89405e-10	-1.51454
159480110	chr6:159480110:T:G	9.95603e-25	-9.89405e-10	-1.51423
159480131	chr6:159480131:A:C	1.06693e-24	0.0699915	-1.51503
159480381	chr6:159480381:C:G	9.93919e-25	-9.89405e-10	-1.51592
159480461	chr6:159480461:A:G	1.02809e-24	0.0338647	-1.51598
159480486	chr6:159480486:A:T	9.97827e-25	-9.89405e-10	-1.512
159480620	chr6:159480620:T:C	9.95289e-25	-9.89405e-10	-1.51454
159480646	chr6:159480646:G:A	4.85242e-25	-2.23293	-9.24033e-10
159480696	chr6:159480696:C:T	9.92854e-25	-9.89405e-10	-1.51699
159480876	chr6:159480876:T:C	1.0018e-24	-0.0104447	-1.49758
159481525	chr6:159481525:C:T	9.95576e-25	-9.89405e-10	-1.51425
159481604	chr6:159481604:C:CTTCCA	9.93151e-25	-9.89405e-10	-1.51669
159481660	chr6:159481660:C:T	9.95123e-25	-9.89405e-10	-1.51471
159482089	chr6:159482089:T:C	9.92973e-25	-9.89405e-10	-1.51687
159482202	chr6:159482202:A:G	1.47678e-25	-1.93088	-1.49166
159482267	chr6:159482267:T:G	9.93025e-25	-9.89405e-10	-1.51682
159482323	chr6:159482323:A:G	9.93025e-25	-9.89405e-10	-1.51682
159482549	chr6:159482549:G:A	1.07515e-25	-2.23563	-1.50432
159482639	chr6:159482639:G:A	7.04607e-25	-0.591944	-1.26799
159483137	chr6:159483137:A:G	4.47959e-25	-0.826937	-1.48594
159483352	chr6:159483352:T:C	8.94825e-25	-0.179352	-1.4416
159483446	chr6:159483446:C:G	7.70027e-25	-1.77115	-9.24033e-10
159483561	chr6:159483561:C:T	7.06388e-25	-0.667205	-1.19021
159483793	chr6:159483793:T:A	1.03647e-24	-9.89405e-10	-1.474
159483878	chr6:159483878:G:A	1.40792e-25	-1.95501	-1.51529
159484229	chr6:159484229:A:G	9.95819e-25	-9.89405e-10	-1.51401
159484277	chr6:159484277:TGAGTTTACTCACATTCTTTCCAGTAAG:T	9.95195e-25	-9.89405e-10	-1.51464
159484495	chr6:159484495:C:T	7.92932e-25	-0.298862	-1.44298
159484697	chr6:159484697:T:C	1.13427e-24	-9.89405e-10	-1.38383
159484744	chr6:159484744:T:C	1.9826e-25	-1.65517	-1.47283
159485363	chr6:159485363:A:G	6.86807e-25	-1.68225	-0.203268
159485698	chr6:159485698:T:A	9.95395e-25	-9.89405e-10	-1.51444
159486037	chr6:159486037:C:T	6.84179e-25	-1.713	-0.176355
159486136	chr6:159486136:A:T	1.02574e-24	-9.89405e-10	-1.48441
159486238	chr6:159486238:C:T	8.73471e-25	-0.186714	-1.45839
159487275	chr6:159487275:C:A	1.04195e-24	-9.89405e-10	-1.46872
159487516	chr6:159487516:T:A	1.00362e-24	-9.89405e-10	-1.5062
159487655	chr6:159487655:G:A	9.99077e-26	-2.32285	-1.49048
159487877	chr6:159487877:A:G	1.1227e-24	-9.89405e-10	-1.39409
159488026	chr6:159488026:C:T	9.93577e-25	-9.89405e-10	-1.51626
159488282	chr6:159488282:T:G	9.95195e-25	-9.89405e-10	-1.51464
159488307	chr6:159488307:C:G	2.09732e-24	-9.89405e-10	-0.769161
159488695	chr6:159488695:G:A	9.95195e-25	-9.89405e-10	-1.51464
159488781	chr6:159488781:GT:G	1.31037e-24	-9.89405e-10	-1.23951
159489033	chr6:159489033:A:C	9.95773e-25	-9.89405e-10	-1.51406
159489454	chr6:159489454:C:G	8.50804e-25	-0.225341	-1.44605
159489532	chr6:159489532:G:C	8.37978e-25	-0.242169	-1.44441
159489549	chr6:159489549:T:C	9.94289e-25	-9.89405e-10	-1.51555
159490026	chr6:159490026:A:T	1.99745e-25	-1.64741	-1.47313
159490181	chr6:159490181:T:C	2.01035e-25	-1.62394	-1.49016
159490361	chr6:159490361:A:G	9.944e-25	-9.89405e-10	-1.51544
159491043	chr6:159491043:G:A	1.00825e-24	-9.89405e-10	-1.5016
159491085	chr6:159491085:C:T	7.18569e-25	-1.68432	-0.155997
159491117	chr6:159491117:A:G	1.02574e-24	-9.89405e-10	-1.48441
159491262	chr6:159491262:G:A	8.01573e-25	-0.288471	-1.44253
159491305	chr6:159491305:G:A	1.13771e-25	-2.22648	-1.45691
159491332	chr6:159491332:C:G	1.00301e-24	-9.89405e-10	-1.50682
159491575	chr6:159491575:A:G	8.48712e-25	-0.205905	-1.46795
159491750	chr6:159491750:T:C	5.22747e-25	-1.76493	-0.393553
159491822	chr6:159491822:A:G	1.19959e-25	-2.18178	-1.44864
159492324	chr6:159492324:T:C	2.24641e-25	-1.62497	-1.37811
159492637	chr6:159492637:G:C	9.95964e-25	-9.89405e-10	-1.51386
159492658	chr6:159492658:C:T	1.00204e-24	-9.89405e-10	-1.50778
159492716	chr6:159492716:T:C	7.94342e-25	-0.267308	-1.47275
159493011	chr6:159493011:G:A	5.31534e-25	-1.77325	-0.36856
159493335	chr6:159493335:C:T	1.51893e-24	-9.89405e-10	-1.09181
159493473	chr6:159493473:C:T	1.03195e-24	-9.89405e-10	-1.47837
159493554	chr6:159493554:G:A	9.96271e-25	-9.89405e-10	-1.51356
159493682	chr6:159493682:T:C	1.10061e-25	-2.21123	-1.50531
159493706	chr6:159493706:C:T	5.08735e-25	-0.683174	-1.50248
159493777	chr6:159493777:C:T	1.14522e-24	-9.89405e-10	-1.37422
159493816	chr6:159493816:A:G	9.95905e-25	-9.89405e-10	-1.51392
159494579	chr6:159494579:C:T	1.38313e-25	-2.06172	-1.42633
159494601	chr6:159494601:C:G	5.96058e-25	-0.511048	-1.51619
159494648	chr6:159494648:A:G	1.89031e-24	-9.89405e-10	-0.873077
159494793	chr6:159494793:A:G	1.43304e-25	-2.05381	-1.3988
159495727	chr6:159495727:A:G	1.4423e-25	-2.02476	-1.42141
159495979	chr6:159495979:C:A	6.6044e-25	-1.35495	-0.569716
159496589	chr6:159496589:C:T	5.58641e-25	-1.78275	-0.309315
159496644	chr6:159496644:A:T	9.93349e-25	-9.89405e-10	-1.51649
159497302	chr6:159497302:C:T	3.69256e-25	-1.39679	-1.1093
159497443	chr6:159497443:G:A	9.96216e-25	-9.89405e-10	-1.51361
159498404	chr6:159498404:T:C	5.77593e-25	-1.77112	-0.287587
159499043	chr6:159499043:A:C	9.94289e-25	-9.89405e-10	-1.51555
159499122	chr6:159499122:A:C	4.78924e-25	-2.24603	-9.24033e-10
159499250	chr6:159499250:G:A	1.01016e-24	-9.89405e-10	-1.49972
159499478	chr6:159499478:C:T	4.74279e-25	-1.94237	-0.31341
159499529	chr6:159499529:A:T	1.00663e-24	-9.89405e-10	-1.50321
159499550	chr6:159499550:G:A	5.85451e-25	-1.75502	-0.290172
159499575	chr6:159499575:C:T	5.79553e-25	-1.75615	-0.299171
159499595	chr6:159499595:T:A	1.98359e-24	-9.89405e-10	-0.824913
159499631	chr6:159499631:G:T	3.55993e-25	-1.41232	-1.13034
159499922	chr6:159499922:A:G	1.02195e-24	-9.89405e-10	-1.48811
159500021	chr6:159500021:T:C	1.64343e-24	-9.89405e-10	-1.01303
159500452	chr6:159500452:C:CA	1.33392e-25	-2.08769	-1.43659
159500780	chr6:159500780:CCTGCAACATTGAG:C	3.7628e-25	-1.3446	-1.14264
159500802	chr6:159500802:A:G	1.02131e-24	-9.89405e-10	-1.48874
159500903	chr6:159500903:C:G	6.2288e-25	-1.69567	-0.287552
159501007	chr6:159501007:A:G	2.56456e-25	-1.51242	-1.3582
159501252	chr6:159501252:G:A	1.37425e-25	-2.07241	-1.42209
159501371	chr6:159501371:C:T	4.82255e-25	-2.2391	-9.24033e-10
159501509	chr6:159501509:G:A	2.89223e-25	-1.26182	-1.48856
159501539	chr6:159501539:C:T	1.36258e-25	-2.0838	-1.41922
159501634	chr6:159501634:TG:T	1.36037e-25	-2.08521	-1.41944
159501650	chr6:159501650:A:G	1.32461e-25	-2.11185	-1.41944
159502102	chr6:159502102:C:G	9.4521e-24	1.06296	-0.326542
159502302	chr6:159502302:C:T	1.36781e-25	-2.08854	-1.41066
159502358	chr6:159502358:G:A	1.37718e-25	-2.083	-1.40937
159502438	chr6:159502438:C:A	2.96657e-25	-1.74879	-0.976203
159503011	chr6:159503011:T:C	1.09155e-24	-9.89405e-10	-1.42223
159503237	chr6:159503237:C:T	1.00871e-24	-9.89405e-10	-1.50114
159503255	chr6:159503255:C:T	5.27774e-25	-2.14891	-9.24033e-10
159503262	chr6:159503262:T:G	4.25119e-25	-1.88953	-0.475673
159503412	chr6:159503412:A:G	6.75246e-25	-0.387842	-1.51466
159503724	chr6:159503724:G:A	1.03963e-24	-9.89405e-10	-1.47095
159504200	chr6:159504200:T:C	1.68234e-24	-9.89405e-10	-0.989638
159504327	chr6:159504327:A:G	4.18137e-25	-1.90643	-0.475341
159504571	chr6:159504571:G:T	9.93522e-25	-9.89405e-10	-1.51632
159504572	chr6:159504572:C:T	1.02553e-24	-9.89405e-10	-1.48461
159504596	chr6:159504596:G:A	2.12193e-24	-9.89405e-10	-0.757493
159504808	chr6:159504808:T:A	1.04543e-24	-9.89405e-10	-1.46539
159504848	chr6:159504848:C:T	2.10288e-25	-1.57946	-1.48964
159505127	chr6:159505127:A:C	2.28437e-24	-9.89405e-10	-0.683729
159505337	chr6:159505337:G:C	2.51612e-25	-2.34075	-0.548939
159505544	chr6:159505544:A:G	1.74667e-25	-2.16915	-1.08554
159505717	chr6:159505717:T:C	1.13785e-24	-9.89405e-10	-1.38068
159505752	chr6:159505752:G:A	1.61784e-24	-1.19048	0.161754
159505889	chr6:159505889:A:C	3.17042e-25	-2.35985	-0.298697
159505964	chr6:159505964:C:T	1.36935e-24	-0.253692	-0.941791
159506143	chr6:159506143:G:A	2.3097e-24	-1.09308	0.420378
159506236	chr6:159506236:G:A	4.43994e-25	-1.91473	-0.40703
159506391	chr6:159506391:G:GT	4.20795e-24	-9.89405e-10	-0.0728446
159506703	chr6:159506703:A:G	9.9693e-25	-9.89405e-10	-1.51289
159506730	chr6:159506730:G:A	9.9326e-25	-9.89405e-10	-1.51658
159507049	chr6:159507049:C:T	2.16325e-25	-1.57013	-1.47066
159507129	chr6:159507129:G:A	2.51622e-25	-1.43761	-1.45204
159507292	chr6:159507292:G:A	6.64617e-24	1.76185	-1.37763
159507313	chr6:159507313:G:A	1.96275e-25	-1.6528	-1.48526
159507450	chr6:159507450:A:G	1.9728e-25	-1.65214	-1.48082
159507555	chr6:159507555:T:C	4.85358e-25	-0.715719	-1.51697
159507805	chr6:159507805:A:G	7.45768e-24	1.86084	-1.36141
159507890	chr6:159507890:G:A	9.95814e-25	-9.89405e-10	-1.51402
159507897	chr6:159507897:C:T	7.17319e-24	1.79389	-1.33336
159507952	chr6:159507952:T:C	9.78765e-26	-2.35988	-1.47399
159508085	chr6:159508085:A:G	4.56927e-25	-0.786184	-1.50687
159508528	chr6:159508528:T:C	4.24435e-25	-0.861163	-1.50565
159508530	chr6:159508530:T:C	4.29034e-25	-0.848591	-1.50745
159508537	chr6:159508537:T:C	9.43204e-26	-2.35956	-1.51132
159508621	chr6:159508621:G:A	4.04378e-25	-0.905613	-1.50961
159508692	chr6:159508692:A:G	4.40224e-25	-0.826257	-1.50404
159508751	chr6:159508751:G:C	4.40693e-25	-0.826656	-1.50257
159508757	chr6:159508757:T:C	4.46497e-25	-0.812395	-1.50375
159508957	chr6:159508957:T:A	7.77118e-24	1.90913	-1.36853
159509530	chr6:159509530:A:G	3.93344e-25	-0.93255	-1.51034
159509534	chr6:159509534:C:T	7.1683e-24	1.81783	-1.35798
159510073	chr6:159510073:T:G	5.32301e-25	-0.623364	-1.517
159510638	chr6:159510638:G:A	1.26551e-24	-9.89405e-10	-1.27434
159511273	chr6:159511273:C:T	1.12719e-24	-9.89405e-10	-1.3901
159511317	chr6:159511317:G:A	1.06212e-25	-2.30281	-1.44933
159511375	chr6:159511375:C:A	4.10991e-25	-0.991855	-1.40715
159511584	chr6:159511584:C:T	1.55707e-25	-1.85279	-1.51681
159511765	chr6:159511765:G:A	1.13691e-24	-9.89405e-10	-1.38151
159512206	chr6:159512206:A:G	3.35974e-25	-1.08726	-1.51328
159512253	chr6:159512253:G:A	1.12764e-24	-9.89405e-10	-1.38969
159512624	chr6:159512624:T:C	1.59029e-24	-9.89405e-10	-1.04591
159513213	chr6:159513213:A:G	1.00774e-24	-9.89405e-10	-1.50211
159513304	chr6:159513304:TG:T	1.03397e-24	-9.89405e-10	-1.47642
159513466	chr6:159513466:TG:T	1.43348e-25	-1.93795	-1.51436
159513489	chr6:159513489:T:C	1.12764e-24	-9.89405e-10	-1.38969
159514126	chr6:159514126:C:T	1.15975e-24	-9.89405e-10	-1.36161
159514796	chr6:159514796:TC:T	4.95623e-24	0.090824	-9.24033e-10
159514840	chr6:159514840:A:AG	1.12665e-24	-9.89405e-10	-1.39057
159515003	chr6:159515003:G:A	1.6043e-24	-9.89405e-10	-1.03713
159516128	chr6:159516128:T:C	1.06096e-24	-9.89405e-10	-1.45065
159516686	chr6:159516686:G:GT	1.02055e-24	-9.89405e-10	-1.48948
159516966	chr6:159516966:G:C	2.42522e-24	-0.623897	-9.24033e-10
159517047	chr6:159517047:G:A	4.07291e-24	-0.783631	0.678169
159517066	chr6:159517066:T:A	1.13056e-24	-9.89405e-10	-1.38711
159517125	chr6:159517125:C:T	1.63093e-25	-1.80654	-1.51672
159517452	chr6:159517452:G:A	2.89217e-25	-1.30091	-1.44949
159517454	chr6:159517454:T:C	1.22337e-24	-9.89405e-10	-1.30821
159517462	chr6:159517462:T:G	1.88268e-24	-0.0883492	-0.788773
159517688	chr6:159517688:G:T	1.20255e-24	-9.89405e-10	-1.32537
159518575	chr6:159518575:A:G	4.51226e-25	-2.30561	-9.24033e-10
159518692	chr6:159518692:G:A	1.88958e-24	-0.933723	0.0602592
159518709	chr6:159518709:T:A	2.06499e-24	-0.784695	-9.24033e-10
159518774	chr6:159518774:G:A	1.50137e-24	-9.89405e-10	-1.10344
159518948	chr6:159518948:A:G	1.49205e-24	-9.89405e-10	-1.10967
159518994	chr6:159518994:G:A	3.43673e-25	-1.14973	-1.42816
159519569	chr6:159519569:C:T	1.00345e-24	-9.89405e-10	-1.50638
159519610	chr6:159519610:T:C	1.00391e-24	-9.89405e-10	-1.50592
159519630	chr6:159519630:A:G	2.66218e-25	-1.40006	-1.4332
159519642	chr6:159519642:C:T	1.21268e-24	-9.89405e-10	-1.31698
159520097	chr6:159520097:AC:A	1.05712e-24	-9.89405e-10	-1.45427
159520681	chr6:159520681:T:C	1.00556e-24	-9.89405e-10	-1.50427
159520750	chr6:159520750:T:C	2.98312e-24	0.333708	-0.750557
159521154	chr6:159521154:C:T	3.71315e-25	-1.40687	-1.09365
159521259	chr6:159521259:A:G	2.56071e-24	0.628271	-1.19781
159521305	chr6:159521305:T:C	1.01863e-24	-9.89405e-10	-1.49136
159521459	chr6:159521459:G:A	1.00801e-24	-9.89405e-10	-1.50184
159521597	chr6:159521597:T:A	1.30324e-24	-9.89405e-10	-1.24496
159521623	chr6:159521623:G:A	9.49569e-26	-2.35129	-1.51286
159521719	chr6:159521719:T:C	1.19881e-24	-9.89405e-10	-1.32849
159521737	chr6:159521737:A:G	1.1742e-24	-9.89405e-10	-1.34924
159521784	chr6:159521784:C:T	1.21102e-24	-9.89405e-10	-1.31836
159521836	chr6:159521836:A:G	4.82173e-25	-1.08105	-1.15823
159521923	chr6:159521923:G:A	1.16515e-25	-2.14404	-1.51552
159522113	chr6:159522113:T:G	1.32166e-24	-9.89405e-10	-1.23093
159522223	chr6:159522223:C:T	4.97904e-25	-2.20717	-9.24033e-10
159522296	chr6:159522296:C:T	5.27574e-25	-0.866797	-1.28249
159522391	chr6:159522391:G:A	5.14752e-25	-1.11311	-1.06078
159522708	chr6:159522708:A:T	9.9341e-25	-9.89405e-10	-1.51643
159522828	chr6:159522828:A:G	1.85947e-24	-9.89405e-10	-0.889527
159522930	chr6:159522930:AG:A	2.56614e-24	0.310823	-0.878242
159523115	chr6:159523115:AAAG:A	9.92992e-25	-0.00346503	-1.51339
159523413	chr6:159523413:A:T	1.25438e-24	-9.89405e-10	-1.28318
159523964	chr6:159523964:C:T	6.80543e-24	1.90737	-1.49947
159523968	chr6:159523968:C:T	1.56283e-24	-9.89405e-10	-1.06332
159523994	chr6:159523994:T:G	1.0087e-24	-9.89405e-10	-1.50115
159524102	chr6:159524102:AAGGCATAGGATCCACCC:A	2.9659e-24	-9.89405e-10	-0.422639
159524248	chr6:159524248:A:G	1.39969e-24	-9.89405e-10	-1.17357
159524277	chr6:159524277:A:G	1.01155e-24	-9.89405e-10	-1.49834
159524617	chr6:159524617:C:T	1.33812e-24	-2.30932	1.09077
159524998	chr6:159524998:G:A	1.12837e-24	-9.89405e-10	-1.38905
159525053	chr6:159525053:G:A	3.74716e-24	-9.89405e-10	-0.188822
159525119	chr6:159525119:C:T	1.23012e-24	-9.89405e-10	-1.30271
159525188	chr6:159525188:C:G	1.07248e-23	-9.89405e-10	0.862737
159525208	chr6:159525208:T:C	7.7022e-25	-0.296057	-1.47484
159525263	chr6:159525263:T:G	2.02058e-25	-2.23278	-0.876245
159525400	chr6:159525400:T:C	3.08051e-24	-9.89405e-10	-0.384724
159525519	chr6:159525519:A:AAT	1.93652e-24	-9.89405e-10	-0.848929
159525643	chr6:159525643:T:C	1.41825e-24	-2.27158	1.11118
159525658	chr6:159525658:G:A	5.59045e-25	-1.18698	-0.904363
159525796	chr6:159525796:C:T	4.86369e-24	-9.89405e-10	0.0719772
159525824	chr6:159525824:A:G	4.84507e-24	-9.89405e-10	0.0681409
159525923	chr6:159525923:C:T	5.95138e-24	0.273804	-9.24033e-10
159526254	chr6:159526254:T:C	1.47928e-24	-1.11826	-9.24033e-10
159526335	chr6:159526335:C:T	2.7069e-25	-2.22804	-0.588568
159526343	chr6:159526343:C:CTT	2.73715e-25	-2.21978	-0.585713
159526412	chr6:159526412:A:G	5.55431e-23	1.89135	0.615992
159526435	chr6:159526435:G:A	2.28318e-25	-2.2593	-0.727542
159526444	chr6:159526444:T:TG	2.70916e-25	-2.22291	-0.592853
159526558	chr6:159526558:C:T	4.23648e-25	-1.25747	-1.11121
159526585	chr6:159526585:T:A	2.66477e-25	-2.23989	-0.592393
159526616	chr6:159526616:G:T	2.72295e-25	-2.23856	-0.572126
159526683	chr6:159526683:G:C	2.70525e-25	-2.24361	-0.573599
159526728	chr6:159526728:A:G	1.07331e-23	-9.89405e-10	0.863511
159526757	chr6:159526757:C:T	1.552e-25	-1.90309	-1.46977
159526768	chr6:159526768:G:T	2.78462e-25	-2.24118	-0.547118
159526775	chr6:159526775:G:A	2.76826e-25	-2.24063	-0.553555
159526807	chr6:159526807:A:G	2.7608e-25	-2.22281	-0.574078
159526848	chr6:159526848:T:TG	1.58915e-24	-9.89405e-10	-1.04662
159526885	chr6:159526885:G:A	2.12464e-23	-9.89405e-10	1.54637
159526908	chr6:159526908:A:C	3.58969e-25	-2.25161	-0.282734
159526913	chr6:159526913:G:T	3.56984e-25	-2.25752	-0.282369
159527041	chr6:159527041:T:C	2.6753e-25	-2.25515	-0.573196
159527088	chr6:159527088:A:G	2.66064e-25	-2.24792	-0.585924
159527100	chr6:159527100:G:A	2.32225e-25	-2.21401	-0.755856
159527130	chr6:159527130:C:T	2.16952e-25	-2.23698	-0.800915
159527131	chr6:159527131:G:T	1.53598e-25	-1.8663	-1.51694
159527146	chr6:159527146:T:A	2.72281e-25	-2.24409	-0.566649
159527147	chr6:159527147:T:A	4.45083e-24	-9.89405e-10	-0.0167298
159527170	chr6:159527170:T:G	2.77784e-25	-2.26022	-0.53051
159527176	chr6:159527176:C:T	2.7483e-25	-2.25412	-0.547301
159527224	chr6:159527224:C:T	2.50698e-25	-2.23638	-0.65695
159527225	chr6:159527225:A:G	2.72106e-25	-2.2266	-0.584785
159527236	chr6:159527236:T:C	2.62545e-25	-2.23594	-0.611211
159527338	chr6:159527338:T:G	1.36832e-24	-9.89405e-10	-1.19623
159527350	chr6:159527350:A:G	1.78113e-24	-9.89405e-10	-0.932571
159527363	chr6:159527363:T:A	1.27223e-24	-2.25833	0.989284
159527458	chr6:159527458:T:C	2.73689e-25	-2.23151	-0.574078
159527535	chr6:159527535:A:G	2.75474e-25	-2.22445	-0.574627
159527599	chr6:159527599:A:G	2.53255e-25	-2.27511	-0.608069
159527622	chr6:159527622:T:G	1.49442e-24	-2.26439	1.15631
159527629	chr6:159527629:T:C	2.70398e-25	-2.24542	-0.572262
159527634	chr6:159527634:C:T	2.70475e-25	-2.2472	-0.570197
159527839	chr6:159527839:A:G	2.72288e-25	-2.23901	-0.571702
159527880	chr6:159527880:G:A	2.02306e-24	-9.89405e-10	-0.805211
159527927	chr6:159527927:G:A	2.70262e-25	-2.24166	-0.576529
159527947	chr6:159527947:A:ATGT	3.42301e-25	-2.23897	-0.342909
159527950	chr6:159527950:TCC:T	3.2907e-25	-2.23093	-0.390374
159528058	chr6:159528058:A:G	2.48566e-25	-2.24315	-0.658716
159528255	chr6:159528255:A:G	2.54857e-25	-2.23163	-0.645242
159528308	chr6:159528308:T:C	1.62271e-25	-1.94503	-1.38328
159528362	chr6:159528362:T:C	4.04916e-25	-1.23279	-1.18111
159528566	chr6:159528566:A:T	4.98956e-25	-2.23832	0.0332654
159528603	chr6:159528603:G:A	1.07029e-23	-9.89405e-10	0.860696
159528618	chr6:159528618:T:C	2.38787e-25	-2.24616	-0.69584
159528713	chr6:159528713:C:T	1.42552e-25	-1.94296	-1.5149
159528749	chr6:159528749:T:C	2.50869e-25	-2.22863	-0.664014
159528766	chr6:159528766:A:C	2.46101e-25	-2.27572	-0.63611
159528790	chr6:159528790:TA:T	1.08472e-25	-2.23657	-1.49451
159528992	chr6:159528992:G:A	1.02838e-24	-9.89405e-10	-1.48184
159529465	chr6:159529465:A:T	1.64311e-25	-2.35431	-0.9615
159529472	chr6:159529472:C:T	1.35159e-24	-9.89405e-10	-1.20854
159529499	chr6:159529499:C:G	1.78163e-23	-9.89405e-10	1.37029
159529506	chr6:159529506:G:A	1.16008e-24	-9.89405e-10	-1.36133
159529638	chr6:159529638:C:T	4.30585e-25	-0.942043	-1.41039
159530066	chr6:159530066:T:G	1.60428e-24	-9.89405e-10	-1.03715
159530476	chr6:159530476:C:T	4.62299e-25	-2.35717	0.0758036
159530798	chr6:159530798:T:C	2.43756e-24	0.894083	-1.51291
159530864	chr6:159530864:C:T	7.68646e-24	-9.89405e-10	0.52964
159531400	chr6:159531400:G:A	4.09244e-25	-1.65891	-0.744351
159531896	chr6:159531896:C:T	1.00949e-24	-9.89405e-10	-1.50038
159532115	chr6:159532115:G:A	9.35781e-25	-0.549578	-1.02662
159532244	chr6:159532244:C:T	9.92949e-25	-9.89405e-10	-1.5169
159532263	chr6:159532263:C:T	9.93427e-25	-9.89405e-10	-1.51641
159532348	chr6:159532348:C:T	1.25889e-24	-9.89405e-10	-1.27959
159532394	chr6:159532394:A:G	1.78125e-25	-1.72306	-1.51203
159532402	chr6:159532402:A:G	2.46147e-25	-1.42587	-1.48578
159532485	chr6:159532485:A:G	1.604e-23	1.26527	-9.24033e-10
159532516	chr6:159532516:A:G	3.65819e-25	-1.10667	-1.40877
159532604	chr6:159532604:A:G	1.04662e-24	-9.89405e-10	-1.46425
159532639	chr6:159532639:T:C	1.03282e-24	-9.89405e-10	-1.47753
159532710	chr6:159532710:C:T	4.25493e-24	-9.89405e-10	-0.0617414
159532783	chr6:159532783:G:GC	5.54096e-24	-9.89405e-10	0.202347
159532896	chr6:159532896:T:C	1.17961e-25	-2.29047	-1.35675
159533145	chr6:159533145:G:A	1.57362e-24	-9.89405e-10	-1.05644
159533413	chr6:159533413:A:G	2.1283e-24	-9.89405e-10	-0.754495
159533573	chr6:159533573:C:T	3.53676e-24	-9.89405e-10	-0.246609
159534009	chr6:159534009:T:C	1.2401e-25	-2.19365	-1.40356
159534011	chr6:159534011:G:A	8.69752e-25	-2.11725	0.467881
159534358	chr6:159534358:G:A	1.92679e-24	-9.89405e-10	-0.853964
159534433	chr6:159534433:G:A	1.68335e-25	-1.97072	-1.3209
159534751	chr6:159534751:A:G	1.20251e-24	-2.13408	0.808666
159534846	chr6:159534846:G:T	1.20924e-24	-9.89405e-10	-1.31983
159535285	chr6:159535285:T:C	1.50329e-24	-1.86045	0.758284
159535424	chr6:159535424:G:A	1.9339e-25	-2.20274	-0.950125
159535427	chr6:159535427:G:A	1.04237e-24	-9.89405e-10	-1.46833
159535673	chr6:159535673:G:A	7.95841e-25	-1.73818	-9.24033e-10
159536200	chr6:159536200:C:A	2.35878e-24	-9.89405e-10	-0.651675
159536314	chr6:159536314:A:G	2.54039e-25	-1.44983	-1.43026
159536331	chr6:159536331:A:G	1.53258e-24	-9.89405e-10	-1.08287
159536385	chr6:159536385:C:A	1.21094e-24	-9.89405e-10	-1.31842
159536445	chr6:159536445:A:T	1.36907e-24	-9.89405e-10	-1.19569
159536781	chr6:159536781:G:C	1.63051e-24	-9.89405e-10	-1.02093
159537147	chr6:159537147:C:A	1.49931e-24	-9.89405e-10	-1.10481
159537223	chr6:159537223:A:G	1.50452e-24	-9.89405e-10	-1.10135
159537640	chr6:159537640:G:A	2.79328e-25	-2.07587	-0.709315
159537690	chr6:159537690:G:A	9.93313e-25	-9.89405e-10	-1.51653
159538526	chr6:159538526:A:G	4.61054e-25	-2.28406	-9.24033e-10
159538641	chr6:159538641:G:A	3.14109e-25	-2.31884	-0.348999
159538799	chr6:159538799:G:A	1.22115e-24	-2.05761	0.747584
159539125	chr6:159539125:C:T	2.63682e-24	-2.20917	1.66893
159539450	chr6:159539450:C:A	1.05472e-24	-9.89405e-10	-1.45654
159539664	chr6:159539664:T:C	3.27773e-24	-2.20363	1.88096
159540155	chr6:159540155:T:C	2.25363e-25	-2.19257	-0.807294
159540199	chr6:159540199:T:C	1.44084e-24	-9.89405e-10	-1.14459
159540357	chr6:159540357:C:A	2.84765e-24	-9.89405e-10	-0.463327
159540396	chr6:159540396:C:T	1.64253e-24	-9.89405e-10	-1.01358
159540456	chr6:159540456:G:A	1.86167e-24	-2.33756	1.44922
159540509	chr6:159540509:G:T	3.49986e-24	-2.11273	1.85563
159540543	chr6:159540543:G:C	2.91881e-24	-2.21557	1.77692
159540617	chr6:159540617:A:G	2.91088e-24	-2.20551	1.76415
159540743	chr6:159540743:G:A	2.59605e-24	-9.89405e-10	-0.55583
159540987	chr6:159540987:A:G	3.63827e-25	-2.1034	-0.417495
159540989	chr6:159540989:A:G	1.10781e-24	-9.89405e-10	-1.40744
159541126	chr6:159541126:C:T	1.90416e-25	-1.65566	-1.51271
159541197	chr6:159541197:G:A	5.00912e-25	-2.20115	-9.24033e-10
159541765	chr6:159541765:A:G	2.36797e-24	-9.89405e-10	-0.647786
159541771	chr6:159541771:G:A	3.81093e-25	-2.21059	-0.263946
159541789	chr6:159541789:T:C	2.87746e-24	-9.89405e-10	-0.452913
159541828	chr6:159541828:C:T	2.88284e-24	-9.89405e-10	-0.451044
159541847	chr6:159541847:T:C	3.30665e-24	-2.21588	1.902
159541886	chr6:159541886:G:A	9.95459e-25	-9.89405e-10	-1.51437
159541925	chr6:159541925:C:T	1.66413e-24	-9.89405e-10	-1.00052
159541930	chr6:159541930:A:G	1.28293e-25	-2.05306	-1.5102
159542255	chr6:159542255:G:A	8.80553e-25	-2.08793	0.450902
159542270	chr6:159542270:C:T	3.21418e-24	-2.22098	1.87873
159542390	chr6:159542390:C:T	3.09385e-24	-2.22056	1.84016
159542397	chr6:159542397:T:C	3.11917e-24	-2.21516	1.84291
159542496	chr6:159542496:T:C	3.05578e-24	-2.20467	1.81188
159542534	chr6:159542534:C:T	3.14115e-24	-2.20541	1.84018
159542678	chr6:159542678:G:A	3.02557e-24	-2.19275	1.79003
159542754	chr6:159542754:A:G	1.97197e-24	-2.11875	1.28796
159542948	chr6:159542948:C:T	2.96274e-24	-2.20525	1.78155
159542974	chr6:159542974:T:C	1.10766e-24	-9.89405e-10	-1.40757
159543508	chr6:159543508:A:G	7.33938e-25	-1.95303	0.133878
159543565	chr6:159543565:C:A	8.12625e-25	-2.04657	0.329267
159543584	chr6:159543584:C:T	1.38459e-25	-2.04732	-1.43968
159543771	chr6:159543771:G:A	7.32158e-25	-1.46027	-0.361305
159543923	chr6:159543923:T:C	1.17737e-25	-2.35263	-1.2965
159544064	chr6:159544064:G:A	3.77392e-24	-9.89405e-10	-0.181706
159544156	chr6:159544156:A:G	9.42022e-26	-2.35944	-1.51269
159544261	chr6:159544261:C:T	1.03666e-24	-9.89405e-10	-1.47381
159544505	chr6:159544505:T:C	7.15611e-25	-1.89694	0.0525011
159544956	chr6:159544956:C:T	1.64253e-24	-9.89405e-10	-1.01358
159545048	chr6:159545048:C:T	1.01318e-24	-9.89405e-10	-1.49673
159545140	chr6:159545140:T:C	1.09542e-24	-9.89405e-10	-1.41868
159545515	chr6:159545515:C:T	1.0454e-24	-9.89405e-10	-1.46542
159545579	chr6:159545579:A:G	9.40391e-26	-2.35935	-1.51452
159545614	chr6:159545614:A:T	1.00738e-24	-9.89405e-10	-1.50247
159545632	chr6:159545632:A:C	1.21328e-24	-9.89405e-10	-1.31649
159545692	chr6:159545692:T:C	1.19788e-25	-2.33902	-1.29283
159545723	chr6:159545723:G:A	7.41009e-24	-9.89405e-10	0.493023
159545932	chr6:159545932:T:G	9.85614e-26	-2.31987	-1.50702
159546019	chr6:159546019:C:T	1.07223e-25	-2.33223	-1.41044
159546030	chr6:159546030:G:A	1.0608e-25	-2.34269	-1.41068
159546121	chr6:159546121:A:T	1.71998e-25	-2.09697	-1.17313
159546200	chr6:159546200:C:T	8.69177e-25	-2.28797	0.63794
159546238	chr6:159546238:T:C	2.88107e-24	-9.89405e-10	-0.451657
159546247	chr6:159546247:T:C	1.04338e-25	-2.34473	-1.42521
159546311	chr6:159546311:C:T	1.1361e-24	-9.89405e-10	-1.38222
159546900	chr6:159546900:C:T	1.11752e-25	-2.35529	-1.346
159546965	chr6:159546965:T:A	1.14379e-24	-9.89405e-10	-1.37547
159547298	chr6:159547298:G:A	5.2248e-25	-2.15899	-9.24033e-10
159547612	chr6:159547612:A:G	1.85873e-24	-0.889926	-9.24033e-10
159550058	chr6:159550058:C:T	1.07132e-25	-2.33373	-1.40978
159550612	chr6:159550612:T:C	1.5471e-24	-9.89405e-10	-1.07344
159550664	chr6:159550664:C:T	1.10306e-25	-2.33734	-1.37698
159550725	chr6:159550725:A:T	2.30058e-25	-1.46291	-1.51633
159550751	chr6:159550751:G:A	2.2921e-25	-1.46662	-1.51631
159550876	chr6:159550876:T:C	2.42625e-24	-9.89405e-10	-0.623473
159550886	chr6:159550886:G:A	4.68174e-25	-2.26873	-9.24033e-10
159551328	chr6:159551328:C:T	1.08165e-25	-2.3294	-1.40451
159551495	chr6:159551495:TC:T	4.40674e-25	-2.32927	-9.24033e-10
159551537	chr6:159551537:T:C	9.9636e-26	-2.35059	-1.46546
159551834	chr6:159551834:T:C	1.03818e-24	-9.89405e-10	-1.47235
159552115	chr6:159552115:T:C	1.03351e-25	-2.33352	-1.44592
159552363	chr6:159552363:TC:T	2.42876e-24	-9.89405e-10	-0.622438
159552449	chr6:159552449:T:A	1.08866e-25	-2.32104	-1.40642
159552519	chr6:159552519:C:G	1.22979e-24	-9.89405e-10	-1.30298
159552771	chr6:159552771:A:G	6.22614e-24	-9.89405e-10	0.318935
159552789	chr6:159552789:T:C	1.08545e-25	-2.32399	-1.40642
159552845	chr6:159552845:C:T	1.08091e-25	-2.32499	-1.40962
159553043	chr6:159553043:T:G	2.18606e-25	-1.51958	-1.51072
159553120	chr6:159553120:T:G	1.11536e-24	-9.89405e-10	-1.40065
159553138	chr6:159553138:C:T	1.23211e-24	-9.89405e-10	-1.3011
159553634	chr6:159553634:A:T	4.60669e-24	0.0176895	-9.24033e-10
159553700	chr6:159553700:C:T	2.14024e-24	-9.89405e-10	-0.748901
159554041	chr6:159554041:G:A	4.49064e-24	-9.89405e-10	-0.00782603
159554150	chr6:159554150:TA:T	2.02392e-24	-9.89405e-10	-0.804784
159554358	chr6:159554358:C:T	1.61716e-25	-2.27352	-1.05821
159554673	chr6:159554673:G:A	1.0727e-25	-2.32753	-1.4147
159554872	chr6:159554872:A:T	1.19286e-24	-9.89405e-10	-1.33346
159554967	chr6:159554967:C:T	9.79211e-26	-2.35723	-1.47619
159555159	chr6:159555159:G:T	2.18429e-25	-1.51569	-1.51543
159555269	chr6:159555269:G:A	1.39771e-24	-9.89405e-10	-1.17499
159555326	chr6:159555326:C:T	5.48985e-25	-2.1095	-9.24033e-10
159555557	chr6:159555557:T:C	9.69959e-26	-2.35955	-1.48336
159555600	chr6:159555600:A:G	9.78812e-26	-2.35828	-1.47554
159556090	chr6:159556090:A:C	1.07635e-25	-2.31918	-1.41965
159556397	chr6:159556397:G:A	4.306e-25	-2.3524	-9.24033e-10
159556409	chr6:159556409:G:A	2.18579e-25	-2.18997	-0.840454
159556479	chr6:159556479:C:T	2.10446e-23	-9.89405e-10	1.53682
159556652	chr6:159556652:T:C	1.21363e-25	-2.20123	-1.41756
159556753	chr6:159556753:A:T	4.71222e-25	-2.02801	-0.234236
159556893	chr6:159556893:G:A	1.18441e-25	-2.21641	-1.42675
159556919	chr6:159556919:G:A	1.17377e-25	-2.22544	-1.42675
159557437	chr6:159557437:A:C	4.69829e-25	-2.06014	-0.205065
159557473	chr6:159557473:T:C	4.27426e-25	-2.35979	-9.24033e-10
159557678	chr6:159557678:T:C	1.16677e-25	-2.23082	-1.42734
159557751	chr6:159557751:A:T	1.1689e-25	-2.2239	-1.43245
159558058	chr6:159558058:G:C	1.18668e-25	-2.21956	-1.42168
159558165	chr6:159558165:A:G	4.4872e-24	-9.89405e-10	-0.00859203
159558171	chr6:159558171:G:A	1.17591e-25	-2.22717	-1.4232
159558299	chr6:159558299:T:C	1.18461e-25	-2.22467	-1.41832
159558308	chr6:159558308:G:GA	1.17617e-25	-2.22468	-1.42546
159558330	chr6:159558330:C:G	1.17557e-25	-2.22808	-1.42257
159558711	chr6:159558711:A:G	2.9056e-25	-2.15749	-0.588281
159558957	chr6:159558957:T:C	1.49009e-25	-2.339	-1.07457
159559172	chr6:159559172:T:G	2.35132e-24	-9.89405e-10	-0.654845
159559497	chr6:159559497:T:A	2.88595e-25	-2.32499	-0.427561
159559586	chr6:159559586:AT:A	1.54854e-24	-9.89405e-10	-1.07251
159559598	chr6:159559598:G:A	3.36715e-25	-2.32358	-0.274757
159559621	chr6:159559621:A:G	1.1936e-24	-9.89405e-10	-1.33285
159559862	chr6:159559862:C:A	9.89365e-26	-2.35205	-1.47105
159560224	chr6:159560224:T:C	7.607e-25	-2.23751	0.454172
159560313	chr6:159560313:G:A	6.06789e-24	-9.89405e-10	0.293191
159560505	chr6:159560505:G:A	2.08362e-24	-9.89405e-10	-0.775714
159560529	chr6:159560529:G:A	1.51242e-24	-9.89405e-10	-1.09611
159560692	chr6:159560692:T:TA	1.22941e-24	-9.89405e-10	-1.30329
159560694	chr6:159560694:AGTCGTCT:A	1.22954e-24	-9.89405e-10	-1.30318
159560712	chr6:159560712:G:T	1.13986e-25	-2.35617	-1.32533
159560721	chr6:159560721:A:C	2.16896e-25	-1.52182	-1.51634
159560795	chr6:159560795:C:T	2.41097e-24	-9.89405e-10	-0.62979
159560807	chr6:159560807:C:A	7.82399e-24	-9.89405e-10	0.547375
159561138	chr6:159561138:C:T	2.17213e-24	-9.89405e-10	-0.734111
159561294	chr6:159561294:T:C	6.72166e-25	-2.12559	0.21852
159562197	chr6:159562197:A:G	4.45187e-25	-2.31908	-9.24033e-10
159562505	chr6:159562505:A:G	3.40701e-24	-9.89405e-10	-0.283986
159562951	chr6:159562951:G:A	1.26965e-24	-9.89405e-10	-1.27108
159562973	chr6:159562973:C:T	3.41552e-25	-2.32367	-0.260405
159563141	chr6:159563141:T:C	1.54064e-25	-2.02663	-1.35357
159563149	chr6:159563149:C:T	9.37856e-26	-2.35986	-1.51671
159563340	chr6:159563340:A:G	2.16772e-24	-9.89405e-10	-0.736143
159563991	chr6:159563991:C:G	1.27138e-25	-2.21641	-1.35589
159564172	chr6:159564172:G:A	1.46117e-25	-2.31534	-1.11782
159564281	chr6:159564281:A:G	4.77136e-25	-2.24977	-9.24033e-10
159564392	chr6:159564392:T:C	1.18901e-25	-2.27509	-1.36419
159564447	chr6:159564447:T:C	1.77704e-25	-2.18652	-1.05094
159564680	chr6:159564680:G:C	3.31941e-25	-2.05698	-0.555638
159564752	chr6:159564752:C:T	8.00446e-25	-2.34931	0.6169
159564793	chr6:159564793:A:G	1.72604e-24	-9.89405e-10	-0.963992
159564824	chr6:159564824:G:A	9.8604e-25	-2.35985	0.835973
159565361	chr6:159565361:A:G	1.24477e-24	-9.89405e-10	-1.29087
159565888	chr6:159565888:A:G	1.00243e-24	-9.89405e-10	-1.50739
159566000	chr6:159566000:T:G	1.47768e-25	-1.92346	-1.49847
159566016	chr6:159566016:C:A	1.28391e-25	-2.2921	-1.27039
159566107	chr6:159566107:T:C	6.78135e-24	0.404356	-9.24033e-10
159566208	chr6:159566208:C:A	1.01663e-25	-2.35182	-1.44409
159566504	chr6:159566504:C:G	3.84482e-24	-9.89405e-10	-0.163093
159566534	chr6:159566534:G:A	1.13879e-24	-9.89405e-10	-1.37986
159566623	chr6:159566623:C:T	1.44998e-24	-0.309442	-0.828827
159566856	chr6:159566856:C:T	1.03943e-25	-2.34272	-1.43101
159566908	chr6:159566908:A:T	1.28337e-24	-9.89405e-10	-1.26033
159567304	chr6:159567304:T:G	1.33145e-24	0.224232	-1.44778
159567583	chr6:159567583:C:T	1.09985e-24	-9.89405e-10	-1.41465
159567719	chr6:159567719:T:C	1.02461e-24	-9.89405e-10	-1.48551
159567899	chr6:159567899:T:TC	1.25212e-24	-9.89405e-10	-1.28499
159567939	chr6:159567939:T:C	1.08336e-24	-9.89405e-10	-1.42976
159567960	chr6:159567960:A:T	1.13596e-25	-2.25278	-1.43215
159568053	chr6:159568053:T:C	1.72412e-24	-9.89405e-10	-0.965101
159568470	chr6:159568470:A:G	1.02338e-24	-9.89405e-10	-1.48671
159568666	chr6:159568666:C:A	1.55497e-24	-9.89405e-10	-1.06836
159568689	chr6:159568689:T:C	1.35817e-25	-2.22394	-1.28232
159568820	chr6:159568820:C:A	2.40182e-25	-1.58091	-1.35527
159568969	chr6:159568969:C:T	1.10936e-24	-9.89405e-10	-1.40603
159569071	chr6:159569071:A:G	1.03163e-24	-9.89405e-10	-1.47868
159569101	chr6:159569101:T:C	1.3475e-25	-2.23223	-1.28192
159569592	chr6:159569592:T:C	9.93561e-25	-9.89405e-10	-1.51628
159569911	chr6:159569911:C:T	1.01623e-24	-9.89405e-10	-1.49372
159570051	chr6:159570051:T:C	3.88564e-25	-1.26631	-1.1888
159570167	chr6:159570167:G:A	1.75703e-23	-9.89405e-10	1.35639
159570262	chr6:159570262:C:G	2.56423e-25	-1.61249	-1.25825
159570291	chr6:159570291:G:A	5.0675e-25	-2.18956	-9.24033e-10
159570516	chr6:159570516:G:T	1.15357e-24	-9.89405e-10	-1.36696
159570540	chr6:159570540:T:C	4.13594e-25	-1.24815	-1.14454
159570636	chr6:159570636:T:C	4.26229e-25	-1.22067	-1.14193
159571073	chr6:159571073:G:A	9.99145e-25	-9.89405e-10	-1.51068
159571206	chr6:159571206:G:A	1.22607e-25	-2.20238	-1.40622
159571245	chr6:159571245:T:C	1.4912e-24	-9.89405e-10	-1.11024
159571268	chr6:159571268:C:G	9.9322e-25	-9.89405e-10	-1.51662
159571450	chr6:159571450:C:T	3.83502e-25	-1.26692	-1.20131
159571544	chr6:159571544:C:T	1.32245e-24	-9.89405e-10	-1.23033
159571671	chr6:159571671:G:T	4.04409e-25	-1.21726	-1.19789
159572047	chr6:159572047:A:G	1.26727e-25	-2.18764	-1.38789
159572148	chr6:159572148:C:T	1.64273e-25	-1.98379	-1.33226
159572160	chr6:159572160:C:A	1.11097e-25	-2.20521	-1.50196
159572241	chr6:159572241:A:C	2.9589e-25	-1.34363	-1.38396
159572279	chr6:159572279:G:T	2.10254e-24	-9.89405e-10	-0.766676
159572491	chr6:159572491:G:A	4.27737e-25	-0.84717	-1.5119
159572622	chr6:159572622:G:A	3.90032e-25	-1.26736	-1.18398
159572694	chr6:159572694:A:G	3.82868e-25	-1.26471	-1.20518
159573127	chr6:159573127:T:C	3.87833e-25	-1.25312	-1.20388
159573183	chr6:159573183:T:C	3.65214e-25	-1.3095	-1.20759
159573219	chr6:159573219:A:C	3.69081e-25	-1.2919	-1.21466
159573287	chr6:159573287:C:T	1.80904e-23	-9.89405e-10	1.38556
159573300	chr6:159573300:C:T	9.54214e-26	-2.35734	-1.50193
159573360	chr6:159573360:A:G	2.51003e-25	-1.49169	-1.40042
159573388	chr6:159573388:A:G	4.05517e-25	-1.17182	-1.2406
159574003	chr6:159574003:A:G	4.195e-25	-0.861825	-1.51669
159574065	chr6:159574065:T:G	5.67923e-24	-9.89405e-10	0.226996
159574117	chr6:159574117:T:A	3.22672e-25	-1.36974	-1.2712
159574119	chr6:159574119:C:T	2.60461e-25	-1.50081	-1.35431
159574157	chr6:159574157:A:G	1.08323e-25	-2.21948	-1.51298
159574414	chr6:159574414:TC:T	1.07938e-24	-9.89405e-10	-1.43343
159574838	chr6:159574838:G:C	2.17069e-24	-9.89405e-10	-0.734775
159574964	chr6:159574964:C:A	3.38666e-25	-1.30813	-1.28443
159575126	chr6:159575126:A:C	1.30156e-25	-2.2261	-1.32273
159575386	chr6:159575386:CA:C	3.5039e-25	-1.28575	-1.27278
159575984	chr6:159575984:C:T	3.56922e-25	-1.27885	-1.26121
159576104	chr6:159576104:A:G	3.46827e-25	-1.29456	-1.2742
159576201	chr6:159576201:A:G	3.64191e-25	-1.2401	-1.2798
159576276	chr6:159576276:G:A	5.67764e-24	-9.89405e-10	0.226715
159576860	chr6:159576860:G:A	2.67486e-25	-1.33821	-1.4903
159576901	chr6:159576901:G:A	3.39966e-25	-1.27613	-1.3126
159577125	chr6:159577125:T:C	1.91235e-24	-9.89405e-10	-0.861486
159577182	chr6:159577182:T:C	1.17848e-24	-9.89405e-10	-1.34559
159577558	chr6:159577558:C:T	3.20471e-25	-1.4501	-1.19768
159577681	chr6:159577681:T:C	1.03531e-25	-2.26093	-1.51677
159577846	chr6:159577846:T:C	2.40039e-25	-1.47366	-1.46311
159577976	chr6:159577976:A:G	1.07984e-24	-9.89405e-10	-1.433
159578154	chr6:159578154:G:T	2.99233e-25	-1.48899	-1.22737
159578156	chr6:159578156:C:T	1.25395e-24	-9.89405e-10	-1.28352
159578191	chr6:159578191:A:G	3.12472e-25	-1.44843	-1.22463
159578199	chr6:159578199:T:C	3.17693e-25	-1.43186	-1.22463
159578264	chr6:159578264:T:A	1.06784e-24	-9.89405e-10	-1.44419
159578481	chr6:159578481:A:C	4.37328e-25	-2.33689	-9.24033e-10
159578544	chr6:159578544:G:C	3.25734e-25	-1.41611	-1.21538
159578604	chr6:159578604:C:T	3.27759e-25	-1.4026	-1.2227
159578635	chr6:159578635:A:T	3.20236e-25	-1.4319	-1.21662
159578848	chr6:159578848:G:T	3.10892e-25	-1.43246	-1.24567
159579254	chr6:159579254:G:A	3.2323e-25	-1.37329	-1.26592
159579349	chr6:159579349:T:C	3.21164e-25	-1.40841	-1.23722
159579432	chr6:159579432:G:A	3.16115e-25	-1.39095	-1.27052
159579451	chr6:159579451:G:A	2.95125e-25	-1.47845	-1.25173
159579728	chr6:159579728:A:G	1.05127e-24	-9.89405e-10	-1.45983
159580338	chr6:159580338:C:T	1.92094e-24	-9.89405e-10	-0.857005
159580421	chr6:159580421:A:T	2.22362e-25	-1.65307	-1.3602
159580454	chr6:159580454:T:C	1.00591e-24	-9.89405e-10	-1.50393
159580809	chr6:159580809:A:G	2.83105e-25	-1.38135	-1.39041
159580843	chr6:159580843:T:C	1.26006e-24	-9.89405e-10	-1.27866
159581153	chr6:159581153:C:G	4.28302e-25	-2.35775	-9.24033e-10
159581206	chr6:159581206:G:T	1.06482e-24	-9.89405e-10	-1.44701
159581550	chr6:159581550:G:A	5.47479e-25	-2.11225	-9.24033e-10
159581591	chr6:159581591:T:A	1.0171e-24	-9.89405e-10	-1.49287
159581859	chr6:159581859:G:A	4.57557e-24	-9.89405e-10	0.0109115
159581862	chr6:159581862:C:CT	1.29123e-24	-9.89405e-10	-1.25423
159582308	chr6:159582308:G:A	1.06781e-25	-2.2584	-1.48839
159582349	chr6:159582349:T:C	1.26417e-24	-9.89405e-10	-1.2754
159582416	chr6:159582416:T:C	4.74065e-25	-2.25623	-9.24033e-10
159582518	chr6:159582518:G:A	1.20546e-24	-9.89405e-10	-1.32296
159582526	chr6:159582526:G:T	2.14149e-24	-9.89405e-10	-0.748321
159582671	chr6:159582671:T:G	1.03104e-25	-2.30257	-1.47926
159582739	chr6:159582739:G:A	1.08052e-25	-2.2383	-1.49666
159583346	chr6:159583346:C:A	1.0146e-25	-2.29561	-1.50229
159583447	chr6:159583447:G:A	1.05185e-24	-9.89405e-10	-1.45927
159583685	chr6:159583685:G:T	1.46836e-24	-9.89405e-10	-1.12568
159584493	chr6:159584493:G:A	9.94338e-25	-9.89405e-10	-1.5155
159584565	chr6:159584565:A:T	1.04278e-24	-9.89405e-10	-1.46793
159584569	chr6:159584569:TTTGAA:T	1.2638e-24	-9.89405e-10	-1.2757
159584882	chr6:159584882:C:CT	9.85273e-26	-2.31031	-1.51693
159585201	chr6:159585201:C:T	1.00304e-24	-9.89405e-10	-1.50679
159585342	chr6:159585342:C:T	1.05185e-25	-2.32775	-1.43411
159585374	chr6:159585374:A:T	2.38785e-24	-9.89405e-10	-0.639425
159585424	chr6:159585424:T:C	9.84852e-26	-2.31084	-1.51683
159585453	chr6:159585453:C:T	1.08119e-25	-2.31553	-1.41881
159586130	chr6:159586130:T:C	1.07632e-24	-9.89405e-10	-1.43627
159586354	chr6:159586354:C:A	1.25728e-25	-2.32858	-1.25487
159586699	chr6:159586699:A:G	1.43141e-25	-2.29864	-1.1551
159586738	chr6:159586738:T:C	1.47325e-25	-2.35196	-1.07298
159587149	chr6:159587149:A:T	1.14135e-24	-9.89405e-10	-1.37761
159587172	chr6:159587172:C:T	1.16809e-25	-2.32025	-1.33679
159587182	chr6:159587182:G:A	5.34877e-25	-2.13554	-9.24033e-10
159588075	chr6:159588075:C:T	1.24505e-24	-9.89405e-10	-1.29065
159588105	chr6:159588105:G:A	2.7415e-25	-1.35984	-1.44406
159589103	chr6:159589103:C:T	5.30347e-25	-2.14404	-9.24033e-10
159589255	chr6:159589255:C:T	1.24505e-24	-9.89405e-10	-1.29065
159589312	chr6:159589312:C:T	9.95228e-25	-9.89405e-10	-1.5146
159589899	chr6:159589899:TATC:T	9.99142e-25	-9.89405e-10	-1.51068
159590157	chr6:159590157:T:C	1.28468e-25	-2.28719	-1.27471
159590684	chr6:159590684:G:A	1.08286e-25	-2.28102	-1.45178
159591085	chr6:159591085:T:A	1.42249e-24	-9.89405e-10	-1.15741
159591440	chr6:159591440:T:G	1.11913e-25	-2.27885	-1.421
159592305	chr6:159592305:G:A	1.31446e-24	-9.89405e-10	-1.2364
159592553	chr6:159592553:A:C	3.32991e-25	-1.09249	-1.51697
159592560	chr6:159592560:G:A	2.85478e-25	-1.3779	-1.38551
159592691	chr6:159592691:A:G	1.02364e-24	-9.89405e-10	-1.48646
159592718	chr6:159592718:C:A	1.19538e-23	-9.89405e-10	0.971227
159592972	chr6:159592972:A:C	1.24103e-25	-2.19561	-1.40085
159592978	chr6:159592978:A:C	1.08533e-24	-9.89405e-10	-1.42793
159593076	chr6:159593076:G:T	1.57712e-25	-1.88366	-1.47314
159593088	chr6:159593088:C:A	1.94897e-24	-9.89405e-10	-0.842518
159593273	chr6:159593273:T:C	9.94717e-25	-9.89405e-10	-1.51512
159593300	chr6:159593300:C:T	1.21052e-23	-9.89405e-10	0.983814
159593350	chr6:159593350:G:C	1.82425e-24	-9.89405e-10	-0.908653
159593366	chr6:159593366:C:G	2.77184e-25	-1.31912	-1.47377
159593648	chr6:159593648:A:G	1.8351e-24	-9.89405e-10	-0.902719
159593732	chr6:159593732:T:C	1.0423e-24	-9.89405e-10	-1.46839
159593786	chr6:159593786:C:T	4.07274e-25	-1.00978	-1.39831
159593918	chr6:159593918:G:T	1.0495e-25	-2.28492	-1.47917
159594194	chr6:159594194:T:C	1.37768e-24	-9.89405e-10	-1.18942
159594739	chr6:159594739:C:T	4.98238e-25	-2.2065	-9.24033e-10
159595248	chr6:159595248:C:CT	1.06308e-24	-9.89405e-10	-1.44865
159595408	chr6:159595408:A:G	1.14406e-25	-2.25534	-1.42248
159595904	chr6:159595904:A:AC	1.05373e-25	-2.27848	-1.48159
159596000	chr6:159596000:ACTTCTTCCC:A	4.90714e-25	-2.22171	-9.24033e-10
159596010	chr6:159596010:C:G	4.98577e-25	-2.20582	-9.24033e-10
159596329	chr6:159596329:G:A	2.60187e-25	-1.37065	-1.48553
159596342	chr6:159596342:T:C	1.05979e-24	-9.89405e-10	-1.45175
159596413	chr6:159596413:T:C	3.10889e-25	-1.23599	-1.44215
159596815	chr6:159596815:A:C	3.02563e-25	-1.18854	-1.51675
159596970	chr6:159596970:C:T	1.1628e-24	-9.89405e-10	-1.35899
159597026	chr6:159597026:G:A	2.34359e-25	-1.63263	-1.32809
159597204	chr6:159597204:G:A	1.89096e-25	-1.65897	-1.51635
159597678	chr6:159597678:C:A	3.46958e-23	-9.89405e-10	2.0368
159597796	chr6:159597796:A:G	2.67298e-24	-9.89405e-10	-0.526625
159597879	chr6:159597879:GAGAA:G	1.00366e-24	-9.89405e-10	-1.50617
159597893	chr6:159597893:T:G	1.00944e-25	-2.30791	-1.49509
159597956	chr6:159597956:T:A	1.0293e-25	-2.2915	-1.49203
159598369	chr6:159598369:G:A	1.30435e-24	-9.89405e-10	-1.24412
159598398	chr6:159598398:C:T	2.25195e-24	-9.89405e-10	-0.698024
159598774	chr6:159598774:G:A	1.16043e-25	-2.25922	-1.4044
159598920	chr6:159598920:T:C	1.0281e-25	-2.2896	-1.49509
159598932	chr6:159598932:C:T	1.1015e-24	-9.89405e-10	-1.41314
159599536	chr6:159599536:T:C	1.32864e-24	-9.89405e-10	-1.22566
159599859	chr6:159599859:C:T	1.27469e-24	-9.89405e-10	-1.26712
159599996	chr6:159599996:T:C	1.05288e-24	-9.89405e-10	-1.45829
159600000	chr6:159600000:A:T	1.00651e-24	-9.89405e-10	-1.50333
159600005	chr6:159600005:A:G	1.11025e-24	-9.89405e-10	-1.40523
159600105	chr6:159600105:G:A	9.95228e-25	-9.89405e-10	-1.5146
159600488	chr6:159600488:T:C	1.48967e-25	-2.24953	-1.16432
159600500	chr6:159600500:C:A	1.64662e-25	-2.21282	-1.10087
159600607	chr6:159600607:A:G	9.92848e-25	-9.89405e-10	-1.517
159600733	chr6:159600733:T:G	3.83924e-25	-1.05517	-1.41196
159600934	chr6:159600934:G:A	1.91349e-24	-9.89405e-10	-0.860893
159601184	chr6:159601184:C:T	1.22399e-24	-9.89405e-10	-1.3077
159601247	chr6:159601247:T:A	3.27391e-25	-1.10966	-1.51677
159602151	chr6:159602151:A:G	1.29504e-24	-9.89405e-10	-1.25128
159602205	chr6:159602205:C:A	2.03317e-25	-1.60528	-1.49753
159602326	chr6:159602326:T:A	2.42832e-25	-1.49796	-1.42725
159602365	chr6:159602365:C:T	1.82863e-24	-9.89405e-10	-0.906253
159603016	chr6:159603016:G:C	3.7349e-24	0.711812	-0.903912
159603082	chr6:159603082:C:A	9.92858e-25	-9.89405e-10	-1.51699
159603730	chr6:159603730:C:T	5.51363e-25	-2.10518	-9.24033e-10
159604175	chr6:159604175:G:A	1.19752e-24	0.166359	-1.49593
159604424	chr6:159604424:G:A	1.88631e-25	-1.76066	-1.41712
159604439	chr6:159604439:C:T	1.26957e-24	0.155512	-1.42666
159604505	chr6:159604505:C:G	1.19068e-24	-9.89405e-10	-1.3353
159604633	chr6:159604633:C:T	2.80647e-25	-2.29976	-0.480714
159605095	chr6:159605095:C:T	1.90429e-24	-9.89405e-10	-0.86571
159605096	chr6:159605096:A:G	1.45694e-25	-2.07991	-1.35615
159605329	chr6:159605329:A:G	4.87261e-25	-2.22878	-9.24033e-10
159605409	chr6:159605409:T:C	1.88208e-24	-9.89405e-10	-0.877443
159606066	chr6:159606066:C:T	1.90435e-24	-9.89405e-10	-0.865681
159606535	chr6:159606535:G:T	2.48908e-23	-9.89405e-10	1.70468
159606575	chr6:159606575:C:T	1.86089e-24	-9.89405e-10	-0.888765
159606820	chr6:159606820:T:A	1.10087e-24	-9.89405e-10	-1.41372
159606883	chr6:159606883:C:T	1.90243e-24	-9.89405e-10	-0.866688
159607037	chr6:159607037:A:G	1.79425e-24	-9.89405e-10	-0.925234
159607098	chr6:159607098:AT:A	1.81967e-24	-9.89405e-10	-0.911163
159607208	chr6:159607208:T:C	1.2354e-24	-9.89405e-10	-1.29842
159607229	chr6:159607229:T:G	1.92001e-24	-9.89405e-10	-0.857489
159607456	chr6:159607456:C:T	1.85004e-24	-9.89405e-10	-0.89461
159607843	chr6:159607843:T:C	1.89088e-24	-9.89405e-10	-0.872776
159608976	chr6:159608976:G:A	3.24438e-25	-2.32389	-0.311591
159609031	chr6:159609031:A:T	1.78688e-25	-2.103	-1.12894
159609045	chr6:159609045:T:C	8.7128e-24	0.654972	-9.24033e-10
159609267	chr6:159609267:C:T	1.71679e-25	-1.75495	-1.517
159609344	chr6:159609344:C:T	1.34918e-24	-9.89405e-10	-1.21032
159609501	chr6:159609501:T:C	4.50916e-25	-2.30629	-9.24033e-10
159609506	chr6:159609506:T:C	1.41459e-24	-9.89405e-10	-1.16298
159609608	chr6:159609608:T:C	1.40629e-24	-9.89405e-10	-1.16886
159610027	chr6:159610027:T:A	1.03197e-25	-2.26934	-1.51159
159610183	chr6:159610183:T:G	1.41249e-25	-2.15847	-1.30858
159610446	chr6:159610446:C:T	1.14701e-24	-9.89405e-10	-1.37266
159610560	chr6:159610560:A:G	1.00361e-24	-9.89405e-10	-1.50622
159610579	chr6:159610579:A:G	1.84496e-23	-9.89405e-10	1.40522
159610616	chr6:159610616:T:C	1.4206e-24	-9.89405e-10	-1.15874
159610677	chr6:159610677:A:G	1.13012e-24	-9.89405e-10	-1.3875
159610828	chr6:159610828:CTAGT:C	1.74393e-25	-1.85447	-1.40179
159610954	chr6:159610954:T:C	1.40607e-24	-9.89405e-10	-1.16902
159611032	chr6:159611032:T:C	1.43757e-24	-9.89405e-10	-1.14687
159611206	chr6:159611206:C:G	1.41507e-24	-9.89405e-10	-1.16264
159611405	chr6:159611405:G:A	1.45416e-24	-1.13539	-9.24033e-10
159611461	chr6:159611461:G:A	4.27451e-25	-2.35974	-9.24033e-10
159611555	chr6:159611555:A:C	1.41652e-24	-9.89405e-10	-1.16161
159611583	chr6:159611583:C:G	1.41803e-24	-9.89405e-10	-1.16055
159611667	chr6:159611667:C:A	1.41039e-24	-9.89405e-10	-1.16595
159611681	chr6:159611681:C:A	1.20347e-24	-9.89405e-10	-1.32461
159611698	chr6:159611698:C:T	1.84496e-23	-9.89405e-10	1.40522
159611952	chr6:159611952:A:G	4.51437e-25	-2.30514	-9.24033e-10
159612145	chr6:159612145:G:A	1.81084e-24	-9.89405e-10	-0.916028
159612372	chr6:159612372:A:G	1.40397e-24	-9.89405e-10	-1.17052
159612414	chr6:159612414:G:A	1.41507e-24	-9.89405e-10	-1.16264
159612426	chr6:159612426:C:T	1.44317e-24	-9.89405e-10	-1.14298
159612429	chr6:159612429:A:T	1.38662e-24	-9.89405e-10	-1.18295
159612430	chr6:159612430:G:A	1.38888e-24	-9.89405e-10	-1.18132
159612590	chr6:159612590:C:T	1.41996e-24	-9.89405e-10	-1.15919
159612854	chr6:159612854:T:G	5.02595e-25	-2.19779	-9.24033e-10
159613040	chr6:159613040:A:ACTT	1.41507e-24	-9.89405e-10	-1.16264
159613049	chr6:159613049:C:T	1.41507e-24	-9.89405e-10	-1.16264
159613199	chr6:159613199:G:A	4.28845e-25	-2.35648	-9.24033e-10
159613492	chr6:159613492:G:A	1.43203e-24	-9.89405e-10	-1.15073
159613582	chr6:159613582:G:A	1.84496e-23	-9.89405e-10	1.40522
159614144	chr6:159614144:C:T	1.36162e-24	-9.89405e-10	-1.20114
159614646	chr6:159614646:C:T	1.41507e-24	-9.89405e-10	-1.16264
159614710	chr6:159614710:A:G	1.84496e-23	-9.89405e-10	1.40522
159614713	chr6:159614713:T:C	1.21059e-25	-2.18514	-1.43616
159614823	chr6:159614823:G:A	1.05535e-23	0.846633	-9.24033e-10
159614845	chr6:159614845:C:A	1.42661e-23	-9.89405e-10	1.14807
159615057	chr6:159615057:T:C	1.80286e-24	-9.89405e-10	-0.920444
159615158	chr6:159615158:A:C	1.28669e-24	-9.89405e-10	-1.25775
159615641	chr6:159615641:TATTG:T	2.92164e-24	-9.89405e-10	-0.437675
159615791	chr6:159615791:T:A	1.62907e-25	-2.1537	-1.1707
159615793	chr6:159615793:T:C	9.92942e-25	-9.89405e-10	-1.5169
159616006	chr6:159616006:C:A	1.88082e-24	-9.89405e-10	-0.878112
159616114	chr6:159616114:A:C	1.29639e-24	-9.89405e-10	-1.25024
159616333	chr6:159616333:G:A	6.41734e-25	-0.66033	-1.29307
159616830	chr6:159616830:A:G	5.20266e-24	-9.89405e-10	0.139349
159616835	chr6:159616835:A:G	1.63261e-25	-1.8347	-1.48753
159617231	chr6:159617231:A:C	1.06633e-25	-2.29203	-1.45615
159617336	chr6:159617336:C:A	1.02407e-24	-9.89405e-10	-1.48604
159617432	chr6:159617432:G:A	2.0529e-25	-1.7263	-1.36685
159617794	chr6:159617794:T:C	1.48406e-25	-1.92405	-1.49357
159617808	chr6:159617808:T:C	4.71706e-25	-0.785582	-1.47564
159618136	chr6:159618136:T:C	2.9132e-24	-9.89405e-10	-0.440568
159618360	chr6:159618360:A:G	1.61784e-24	-9.89405e-10	-1.02873
159618771	chr6:159618771:A:G	1.42678e-25	-2.28334	-1.17365
159618785	chr6:159618785:C:T	1.49582e-25	-2.3511	-1.05863
159618855	chr6:159618855:C:A	1.41811e-25	-2.27889	-1.18419
159618909	chr6:159618909:T:C	1.93637e-23	-9.89405e-10	1.45358
159619080	chr6:159619080:A:G	1.43801e-25	-2.2825	-1.16665
159619141	chr6:159619141:G:T	9.38481e-26	-2.35951	-1.51639
159619143	chr6:159619143:T:C	9.52153e-25	-1.55885	-9.24033e-10
159619193	chr6:159619193:G:A	1.84007e-23	-9.89405e-10	1.40257
159619419	chr6:159619419:G:A	1.48805e-24	-9.89405e-10	-1.11236
159619524	chr6:159619524:G:A	1.56669e-24	-9.89405e-10	-1.06086
159620042	chr6:159620042:A:G	4.53614e-25	-0.927775	-1.37255
159620170	chr6:159620170:T:A	5.71522e-25	-2.06927	-9.24033e-10
159620298	chr6:159620298:C:A	1.5189e-25	-1.95137	-1.44305
159620479	chr6:159620479:C:T	2.05942e-24	-9.89405e-10	-0.787394
159620501	chr6:159620501:T:G	2.06742e-24	-9.89405e-10	-0.783518
159620542	chr6:159620542:C:A	5.83286e-25	-2.0489	-9.24033e-10
159620602	chr6:159620602:G:A	1.20081e-24	-9.89405e-10	-1.32682
159621298	chr6:159621298:G:A	2.53156e-24	-9.89405e-10	-0.580985
159621417	chr6:159621417:G:A	1.58936e-24	-9.89405e-10	-1.04649
159621580	chr6:159621580:A:C	2.14789e-24	-9.89405e-10	-0.745334
159621720	chr6:159621720:A:T	1.44185e-25	-2.05656	-1.38991
159621826	chr6:159621826:G:A	9.91196e-26	-2.30958	-1.51167
159622641	chr6:159622641:A:C	2.54182e-24	-9.89405e-10	-0.576938
159622828	chr6:159622828:A:C	1.49592e-25	-2.14281	-1.26686
159622837	chr6:159622837:C:T	9.49522e-26	-2.35522	-1.50898
159622926	chr6:159622926:A:T	1.54078e-25	-2.32584	-1.05427
159623228	chr6:159623228:G:A	1.74354e-24	-9.89405e-10	-0.953905
159623245	chr6:159623245:G:A	1.14917e-23	-9.89405e-10	0.931804
159623265	chr6:159623265:T:A	2.0696e-24	-9.89405e-10	-0.782466
159623270	chr6:159623270:G:A	2.01804e-24	-9.89405e-10	-0.807693
159623527	chr6:159623527:A:C	3.0458e-25	-1.28686	-1.41178
159623720	chr6:159623720:A:C	5.76948e-25	-1.20395	-0.855876
159623883	chr6:159623883:G:A	4.37013e-25	-2.33761	-9.24033e-10
159624300	chr6:159624300:T:C	1.43088e-25	-2.16825	-1.28587
159624338	chr6:159624338:C:T	1.84496e-23	-9.89405e-10	1.40522
159624561	chr6:159624561:G:A	1.20243e-24	-9.89405e-10	-1.32547
159624652	chr6:159624652:T:C	1.61658e-25	-1.84141	-1.49068
159624968	chr6:159624968:A:T	1.37212e-25	-2.03805	-1.458
159625369	chr6:159625369:C:T	1.73023e-25	-2.12752	-1.13663
159625405	chr6:159625405:A:G	9.45338e-26	-2.35646	-1.51216
159625432	chr6:159625432:C:T	1.60672e-25	-1.84263	-1.49558
159625801	chr6:159625801:G:A	2.22609e-24	-9.89405e-10	-0.709574
159625914	chr6:159625914:T:C	3.29559e-24	-9.89405e-10	-0.317235
159625917	chr6:159625917:T:TA	3.86467e-25	-1.03412	-1.42641
159626424	chr6:159626424:A:G	1.29367e-24	-9.89405e-10	-1.25234
159626672	chr6:159626672:T:C	2.59795e-24	-9.89405e-10	-0.555098
159627133	chr6:159627133:T:G	1.58213e-25	-2.14004	-1.2136
159627259	chr6:159627259:C:T	1.25721e-24	-9.89405e-10	-1.28093
159627605	chr6:159627605:T:A	1.30654e-25	-2.17196	-1.37306
159627867	chr6:159627867:G:A	3.65248e-24	-9.89405e-10	-0.214414
159627899	chr6:159627899:C:A	1.01644e-23	0.809072	-9.24033e-10
159628266	chr6:159628266:G:A	1.26257e-24	-9.89405e-10	-1.27667
159628267	chr6:159628267:C:T	1.26257e-24	-9.89405e-10	-1.27667
159628363	chr6:159628363:A:G	1.28645e-24	-9.89405e-10	-1.25793
159628410	chr6:159628410:A:C	2.34295e-25	-1.93311	-1.02788
159628981	chr6:159628981:G:T	2.86069e-24	-9.89405e-10	-0.458757
159629194	chr6:159629194:G:A	1.07214e-23	-9.89405e-10	0.862426
159629218	chr6:159629218:C:T	1.01293e-24	-9.89405e-10	-1.49698
159629244	chr6:159629244:A:G	4.34144e-24	-9.89405e-10	-0.0416144
159629258	chr6:159629258:C:T	1.26736e-24	-9.89405e-10	-1.27288
159629316	chr6:159629316:A:G	1.01376e-24	-9.89405e-10	-1.49615
159629372	chr6:159629372:C:T	1.31796e-24	-9.89405e-10	-1.23374
159629383	chr6:159629383:T:C	1.95296e-25	-1.75084	-1.39222
159629477	chr6:159629477:C:CT	1.96089e-25	-1.99904	-1.13997
159629953	chr6:159629953:C:T	2.62393e-25	-1.77963	-1.06811
159630139	chr6:159630139:C:T	1.1596e-23	0.940838	-9.24033e-10
159630226	chr6:159630226:G:A	1.07273e-25	-2.30144	-1.44076
159630318	chr6:159630318:T:C	4.44591e-24	-9.89405e-10	-0.0178358
159630633	chr6:159630633:A:G	1.91769e-25	-1.977	-1.18429
159630787	chr6:159630787:C:T	3.98544e-25	-0.919875	-1.50988
159632959	chr6:159632959:C:T	1.08509e-25	-2.24195	-1.48879
159633199	chr6:159633199:A:G	1.21974e-24	-9.89405e-10	-1.31118
159633236	chr6:159633236:G:C	1.37321e-24	-9.89405e-10	-1.19267
159633445	chr6:159633445:A:G	1.089e-25	-2.24037	-1.48678
159633486	chr6:159633486:C:T	1.02822e-25	-2.33916	-1.44542
159633753	chr6:159633753:C:T	1.6926e-25	-1.82683	-1.45931
159633904	chr6:159633904:T:C	1.94727e-25	-1.96027	-1.18571
159633923	chr6:159633923:C:T	1.8272e-25	-1.95176	-1.25786
159633926	chr6:159633926:G:A	3.08559e-25	-1.88977	-0.795892
159635077	chr6:159635077:A:G	2.01572e-25	-1.67724	-1.43419
159635337	chr6:159635337:G:A	4.48504e-25	-2.31166	-9.24033e-10
159636044	chr6:159636044:G:A	4.28883e-25	-2.35639	-9.24033e-10
159636332	chr6:159636332:A:G	1.4125e-24	-9.89405e-10	-1.16446
159636630	chr6:159636630:T:C	1.38686e-24	-9.89405e-10	-1.18278
159636641	chr6:159636641:G:C	1.31735e-24	-9.89405e-10	-1.2342
159637208	chr6:159637208:C:T	2.2548e-25	-1.97305	-1.02629
159637932	chr6:159637932:C:T	1.58059e-25	-1.88082	-1.47379
159637973	chr6:159637973:G:GCAAA	1.85247e-25	-1.94423	-1.25166
159638045	chr6:159638045:T:C	1.4102e-25	-2.34367	-1.125
159638212	chr6:159638212:A:G	1.18131e-23	-9.89405e-10	0.959387
159638232	chr6:159638232:C:T	1.13536e-25	-2.33761	-1.34785
159638712	chr6:159638712:C:A	1.44768e-25	-2.34921	-1.09323
159639039	chr6:159639039:T:A	1.73118e-25	-1.81875	-1.44485
159639580	chr6:159639580:G:A	1.73392e-25	-2.00438	-1.25764
159640058	chr6:159640058:C:T	1.00692e-25	-2.34633	-1.45918
159640085	chr6:159640085:G:A	9.92842e-25	-9.89405e-10	-1.517
159640197	chr6:159640197:C:T	1.4233e-25	-2.34507	-1.11435
159640445	chr6:159640445:A:G	1.3839e-25	-2.0094	-1.4781
159640459	chr6:159640459:C:G	3.83787e-24	-9.89405e-10	-0.164902
159640597	chr6:159640597:C:T	1.43585e-24	-9.89405e-10	-1.14806
159640893	chr6:159640893:G:A	1.02575e-25	-2.31059	-1.47639
159641068	chr6:159641068:C:T	1.06225e-25	-2.3529	-1.39912
159641095	chr6:159641095:G:A	1.04927e-25	-2.34862	-1.4157
159641102	chr6:159641102:AC:A	1.34061e-23	-9.89405e-10	1.08589
159641340	chr6:159641340:G:A	3.93496e-24	-9.89405e-10	-0.139918
159641640	chr6:159641640:G:C	1.14833e-25	-2.34355	-1.33055
159641803	chr6:159641803:A:G	1.32461e-24	-9.89405e-10	-1.2287
159641989	chr6:159641989:G:A	1.18183e-25	-2.35544	-1.2899
159642020	chr6:159642020:A:G	8.89265e-25	-1.62718	-9.24033e-10
159642539	chr6:159642539:A:G	4.33325e-25	-2.34609	-9.24033e-10
159642820	chr6:159642820:T:C	1.44671e-25	-2.08533	-1.35778
159643152	chr6:159643152:C:T	9.13351e-24	-9.89405e-10	0.70213
159643836	chr6:159643836:G:A	9.94047e-26	-2.30492	-1.51346
159644342	chr6:159644342:A:G	1.27332e-25	-2.12835	-1.44243
159645273	chr6:159645273:A:G	1.1507e-24	-9.89405e-10	-1.36945
159645640	chr6:159645640:C:T	1.1941e-25	-2.15131	-1.4837
159645646	chr6:159645646:G:A	1.76186e-24	-9.89405e-10	-0.943448
159645821	chr6:159645821:C:T	1.39918e-24	-9.89405e-10	-1.17393
159645879	chr6:159645879:G:A	1.02187e-25	-2.27997	-1.5108
159646147	chr6:159646147:A:C	2.74822e-24	-9.89405e-10	-0.498866
159646255	chr6:159646255:C:A	1.2098e-25	-2.11455	-1.50739
159646402	chr6:159646402:A:G	1.13682e-25	-2.35988	-1.32429
159647178	chr6:159647178:C:T	9.90816e-26	-2.31008	-1.51156
159647216	chr6:159647216:C:A	9.70245e-26	-2.32627	-1.51634
159647452	chr6:159647452:A:C	2.08583e-25	-1.60612	-1.47112
159647936	chr6:159647936:G:A	6.58955e-25	-2.34534	0.418425
159647946	chr6:159647946:T:A	9.94526e-25	-9.89405e-10	-1.51531
159648088	chr6:159648088:A:G	2.52417e-24	-9.89405e-10	-0.583908
159648168	chr6:159648168:T:C	2.54789e-24	-9.89405e-10	-0.574554
159648245	chr6:159648245:A:G	2.66462e-25	-1.49244	-1.33991
159648413	chr6:159648413:G:A	1.69312e-25	-2.15422	-1.13161
159648429	chr6:159648429:T:C	2.64666e-24	-9.89405e-10	-0.536522
159648605	chr6:159648605:C:G	9.87662e-25	-1.1207	-0.401537
159648737	chr6:159648737:A:G	1.70965e-25	-1.98033	-1.29578
159648846	chr6:159648846:G:C	1.78143e-25	-1.7212	-1.51379
159649384	chr6:159649384:A:T	1.96337e-25	-1.95422	-1.18352
159649392	chr6:159649392:C:T	1.10305e-24	-9.89405e-10	-1.41174
159649618	chr6:159649618:C:T	1.69649e-24	-9.89405e-10	-0.981257
159649644	chr6:159649644:T:G	1.34178e-24	-0.260862	-0.954965
159649899	chr6:159649899:A:C	4.94616e-25	-1.41124	-0.802552
159649933	chr6:159649933:AG:A	1.46227e-24	-9.89405e-10	-1.12983
159650127	chr6:159650127:G:A	1.35687e-24	-0.951124	-0.253516
159650437	chr6:159650437:T:C	1.70167e-25	-1.99651	-1.28429
159650501	chr6:159650501:C:T	1.00576e-24	-9.89405e-10	-1.50408
159650579	chr6:159650579:C:G	1.24733e-24	-0.30371	-0.985106
159650659	chr6:159650659:G:A	1.73572e-24	-9.89405e-10	-0.958398
159650786	chr6:159650786:C:T	9.3946e-26	-2.35889	-1.51596
159651029	chr6:159651029:C:G	1.4463e-24	-9.89405e-10	-1.14082
159651516	chr6:159651516:A:G	2.02854e-25	-1.93889	-1.1662
159653424	chr6:159653424:A:G	2.67673e-25	-1.79146	-1.03635
159653438	chr6:159653438:A:G	1.3995e-24	-9.89405e-10	-1.17371
159653616	chr6:159653616:G:A	1.72195e-25	-2.19035	-1.0786
159654165	chr6:159654165:G:A	2.97806e-25	-2.24874	-0.472397
159654183	chr6:159654183:A:G	1.95273e-24	-9.89405e-10	-0.840592
159654301	chr6:159654301:A:C	1.92197e-25	-1.97818	-1.18088
159654671	chr6:159654671:C:T	3.22878e-25	-1.77088	-0.869426
159654939	chr6:159654939:G:T	1.92738e-24	-9.89405e-10	-0.853657
159655488	chr6:159655488:C:T	1.01377e-24	-9.89405e-10	-1.49614
159655860	chr6:159655860:G:A	1.71735e-24	-9.89405e-10	-0.96904
159655913	chr6:159655913:G:A	2.07825e-25	-2.04116	-1.03972
159655943	chr6:159655943:C:T	1.40691e-24	-9.89405e-10	-1.16842
159656567	chr6:159656567:C:A	1.11387e-24	-9.89405e-10	-1.40198
159656979	chr6:159656979:T:TA	1.72245e-25	-1.99565	-1.27301
159657147	chr6:159657147:A:G	5.59228e-24	0.211566	-9.24033e-10
159657152	chr6:159657152:T:C	1.0294e-24	-9.89405e-10	-1.48084
159657619	chr6:159657619:C:T	1.52453e-24	-9.89405e-10	-1.08813
159657729	chr6:159657729:C:T	1.85006e-25	-2.00602	-1.19116
159658022	chr6:159658022:T:C	1.16831e-24	-9.89405e-10	-1.35426
159658035	chr6:159658035:AG:A	1.02941e-24	-9.89405e-10	-1.48083
159658038	chr6:159658038:C:A	1.0306e-24	-9.89405e-10	-1.47968
159658335	chr6:159658335:A:G	1.55355e-25	-1.87602	-1.49585
159658492	chr6:159658492:C:T	2.02471e-24	-9.89405e-10	-0.804394
159658621	chr6:159658621:G:A	1.50174e-25	-1.90973	-1.49605
159659071	chr6:159659071:G:A	3.01779e-25	-1.73851	-0.969373
159659278	chr6:159659278:G:A	1.845e-25	-1.98628	-1.21365
159659285	chr6:159659285:G:A	1.01655e-24	-9.89405e-10	-1.4934
159659427	chr6:159659427:G:T	4.06673e-25	-1.20434	-1.20522
159659665	chr6:159659665:G:A	2.98174e-25	-1.75053	-0.969373
159660062	chr6:159660062:G:A	4.45181e-25	-1.13008	-1.18902
159660242	chr6:159660242:T:C	9.97615e-25	-9.89405e-10	-1.51221
159660360	chr6:159660360:A:G	1.03295e-24	-9.89405e-10	-1.4774
159660574	chr6:159660574:G:A	3.96286e-24	-9.89405e-10	-0.132854
159660624	chr6:159660624:G:A	1.09075e-25	-2.22069	-1.50485
159661204	chr6:159661204:G:A	1.35226e-24	-9.89405e-10	-1.20804
159661683	chr6:159661683:C:T	3.11093e-25	-1.70811	-0.969373
159661812	chr6:159661812:C:G	1.09396e-24	-9.89405e-10	-1.42001
159661816	chr6:159661816:C:T	1.80369e-25	-1.9509	-1.27167
159661907	chr6:159661907:G:A	2.95858e-25	-2.24387	-0.483826
159662986	chr6:159662986:G:A	1.51076e-25	-1.90294	-1.49685
159663396	chr6:159663396:T:C	1.49673e-24	-9.89405e-10	-1.10654
159663737	chr6:159663737:A:T	3.1369e-25	-1.73507	-0.9341
159664086	chr6:159664086:T:G	1.3705e-24	-9.89405e-10	-1.19464
159664402	chr6:159664402:C:T	2.13241e-24	-0.185003	-0.567565
159664894	chr6:159664894:C:T	2.92917e-25	-1.7806	-0.957087
159664929	chr6:159664929:C:T	1.42349e-24	-9.89405e-10	-1.15671
159665056	chr6:159665056:G:A	4.6573e-25	-2.27397	-9.24033e-10
159665235	chr6:159665235:T:C	3.57645e-25	-1.3088	-1.22923
159665254	chr6:159665254:A:G	4.1338e-25	-1.35054	-1.04267
159665269	chr6:159665269:C:T	1.88722e-25	-1.8712	-1.3061
159665407	chr6:159665407:G:A	9.98837e-25	-9.89405e-10	-1.51098
159666269	chr6:159666269:A:G	1.15035e-24	-9.89405e-10	-1.36975
159666827	chr6:159666827:C:A	1.90933e-24	-9.89405e-10	-0.86307
159667154	chr6:159667154:TCA:T	1.42047e-24	-9.89405e-10	-1.15883
159667256	chr6:159667256:G:A	1.15044e-24	-9.89405e-10	-1.36968
159668296	chr6:159668296:G:C	1.25656e-25	-2.12613	-1.45789
159668310	chr6:159668310:G:A	1.46833e-24	-9.89405e-10	-1.1257
159668326	chr6:159668326:G:A	1.77306e-25	-1.9142	-1.3255
159668346	chr6:159668346:G:A	2.04066e-25	-1.92255	-1.17658
159668362	chr6:159668362:C:T	9.95939e-25	-9.89405e-10	-1.51389
159668448	chr6:159668448:G:A	2.70008e-25	-2.22875	-0.590375
159669048	chr6:159669048:A:T	9.26536e-25	-1.58612	-9.24033e-10
159669161	chr6:159669161:C:T	3.17427e-25	-1.74522	-0.912112
159669167	chr6:159669167:G:A	1.68758e-25	-2.18712	-1.10199
159669265	chr6:159669265:TGTGTTCTGCAGCTATTAGA:T	1.9903e-24	-9.89405e-10	-0.821536
159669675	chr6:159669675:T:C	1.48403e-24	-9.89405e-10	-1.11506
159669699	chr6:159669699:T:A	1.36948e-24	-0.210446	-0.984944
159669703	chr6:159669703:T:C	4.91921e-25	-2.21926	-9.24033e-10
159669734	chr6:159669734:G:T	5.04598e-25	-2.19381	-9.24033e-10
159669869	chr6:159669869:C:T	1.7348e-25	-1.74651	-1.51501
159669879	chr6:159669879:A:G	2.53095e-25	-2.32388	-0.559931
159670553	chr6:159670553:A:G	1.45443e-25	-2.23742	-1.20037
159670578	chr6:159670578:C:T	3.26647e-25	-1.11505	-1.51364
159670659	chr6:159670659:G:A	4.16141e-25	-1.135	-1.25155
159671129	chr6:159671129:GGCCT:G	1.227e-24	-0.282892	-1.02235
159671564	chr6:159671564:A:G	2.05907e-25	-1.91887	-1.17128
159671740	chr6:159671740:G:C	4.43601e-25	-1.13811	-1.18454
159672216	chr6:159672216:C:T	2.09918e-24	-9.89405e-10	-0.768274
159672681	chr6:159672681:C:A	1.94944e-24	-9.89405e-10	-0.842277
159673460	chr6:159673460:G:A	1.47951e-25	-1.91821	-1.50249
159673965	chr6:159673965:C:A	1.57226e-24	-9.89405e-10	-1.05731
159674249	chr6:159674249:A:G	1.41842e-24	-9.89405e-10	-1.16028
159674998	chr6:159674998:C:T	1.42692e-25	-1.94719	-1.5097
159675175	chr6:159675175:A:G	9.93769e-25	-9.89405e-10	-1.51607
159675283	chr6:159675283:C:T	1.21774e-24	-0.304175	-1.00864
159675348	chr6:159675348:T:C	1.41934e-24	-9.89405e-10	-1.15963
159675489	chr6:159675489:A:C	2.16965e-24	-9.89405e-10	-0.735255
159676447	chr6:159676447:G:A	4.37424e-25	-1.15213	-1.18454
159676759	chr6:159676759:G:A	1.83646e-24	0.00149046	-0.90347
159676940	chr6:159676940:CAGA:C	5.09749e-25	-2.18366	-9.24033e-10
159677190	chr6:159677190:G:A	4.40038e-25	-1.14618	-1.18454
159677251	chr6:159677251:T:C	3.78311e-25	-2.25891	-0.22295
159677399	chr6:159677399:T:C	1.94944e-24	-9.89405e-10	-0.842277
159677841	chr6:159677841:T:C	1.94944e-24	-9.89405e-10	-0.842277
159678111	chr6:159678111:G:A	2.31256e-25	-1.89094	-1.08311
159678161	chr6:159678161:G:A	1.09985e-24	-9.89405e-10	-1.41465
159678228	chr6:159678228:T:C	3.93704e-25	-1.16575	-1.27622
159678411	chr6:159678411:C:A	1.72061e-25	-2.1587	-1.11103
159678944	chr6:159678944:A:C	2.65837e-24	-0.532108	-9.24033e-10
159679084	chr6:159679084:A:T	1.76002e-24	-0.0482808	-0.896212
159679270	chr6:159679270:A:G	2.27104e-25	-1.94977	-1.0424
159679702	chr6:159679702:C:T	1.94944e-24	-9.89405e-10	-0.842277
159680288	chr6:159680288:C:T	2.39384e-25	-1.88197	-1.05754
159680382	chr6:159680382:C:T	1.34609e-24	-9.89405e-10	-1.21262
159680500	chr6:159680500:T:G	4.04581e-25	-1.17611	-1.23862
159680746	chr6:159680746:G:A	4.18804e-25	-1.19527	-1.1849
159680797	chr6:159680797:A:G	2.05734e-25	-1.90771	-1.18328
159680813	chr6:159680813:G:A	1.78144e-25	-2.15625	-1.07873
159680887	chr6:159680887:G:A	3.38067e-25	-2.20226	-0.39207
159680891	chr6:159680891:G:A	1.73439e-24	-9.89405e-10	-0.959167
159681008	chr6:159681008:A:T	2.23143e-25	-1.96352	-1.04624
159681321	chr6:159681321:T:C	1.06698e-24	-9.89405e-10	-1.44499
159681561	chr6:159681561:G:A	1.82811e-24	-9.89405e-10	-0.906536
159681678	chr6:159681678:C:T	1.07845e-25	-2.2322	-1.50468
159681738	chr6:159681738:G:T	9.84046e-25	-1.5259	-9.24033e-10
159681754	chr6:159681754:T:TAGC	1.70693e-25	-1.76093	-1.51678
159681820	chr6:159681820:T:C	2.35709e-25	-1.90532	-1.04966
159681853	chr6:159681853:T:A	5.1287e-25	-2.17755	-9.24033e-10
159682052	chr6:159682052:C:T	1.47002e-25	-1.92421	-1.50292
159683054	chr6:159683054:G:A	2.56269e-24	-0.568764	-9.24033e-10
159683388	chr6:159683388:C:T	1.52658e-24	-9.89405e-10	-1.08679
159683485	chr6:159683485:G:A	2.40357e-25	-1.95896	-0.976491
159683806	chr6:159683806:T:C	4.21031e-25	-1.13031	-1.24456
159683812	chr6:159683812:G:T	1.59871e-24	-0.135703	-0.904919
159683849	chr6:159683849:A:AT	1.02531e-24	-9.89405e-10	-1.48483
159685056	chr6:159685056:C:A	2.04789e-25	-1.98709	-1.10851
159685203	chr6:159685203:T:A	3.65807e-25	-1.17051	-1.34496
159685389	chr6:159685389:C:T	4.39171e-24	-0.184482	0.154379
159685431	chr6:159685431:A:G	3.71582e-24	0.39174	-0.588962
159685658	chr6:159685658:ACAGTTTT:A	1.30733e-23	-9.89405e-10	1.06075
159685671	chr6:159685671:CCCGT:C	5.69824e-25	-2.07225	-9.24033e-10
159686059	chr6:159686059:C:T	9.35671e-23	3.02886	-9.24033e-10
159686413	chr6:159686413:G:A	1.95342e-25	-2.00905	-1.13378
159687254	chr6:159687254:G:A	4.86239e-25	-1.09348	-1.1374
159687383	chr6:159687383:G:T	1.04102e-24	-9.89405e-10	-1.46962
159687390	chr6:159687390:C:T	4.49506e-25	-2.30943	-9.24033e-10
159687393	chr6:159687393:A:G	1.83236e-24	-0.0488701	-0.855345
159687517	chr6:159687517:T:C	1.6544e-25	-1.82215	-1.48682
159687604	chr6:159687604:CAT:C	9.97593e-25	-9.89405e-10	-1.51223
159687689	chr6:159687689:T:C	1.14287e-24	-9.89405e-10	-1.37628
159687783	chr6:159687783:C:A	1.31698e-25	-2.11775	-1.41932
159688019	chr6:159688019:A:T	1.62837e-25	-2.16749	-1.15734
159689108	chr6:159689108:C:T	5.26359e-25	-1.00743	-1.14416
159689128	chr6:159689128:T:C	4.96031e-25	-1.04517	-1.16576
159689186	chr6:159689186:C:T	3.29276e-25	-1.10934	-1.51134
159689335	chr6:159689335:T:C	1.96426e-24	-9.89405e-10	-0.834707
159689347	chr6:159689347:T:G	1.49878e-23	-9.89405e-10	1.19741
159689422	chr6:159689422:T:C	1.6778e-25	-2.1642	-1.13073
159689693	chr6:159689693:C:T	2.62764e-24	-9.89405e-10	-0.543735
159689913	chr6:159689913:ACACGCCACTG:A	1.08747e-24	-9.89405e-10	-1.42597
159689926	chr6:159689926:C:G	2.40973e-25	-2.26515	-0.667743
159689979	chr6:159689979:G:A	1.75206e-24	-0.187545	-0.761481
159690049	chr6:159690049:T:C	1.13205e-24	-0.557825	-0.827969
159690202	chr6:159690202:G:A	2.33603e-25	-2.24171	-0.722244
159690340	chr6:159690340:T:C	1.24011e-24	-9.89405e-10	-1.29462
159690362	chr6:159690362:C:T	3.72252e-24	-9.89405e-10	-0.195421
159690441	chr6:159690441:C:T	1.78621e-24	-0.00631809	-0.923406
159691464	chr6:159691464:T:C	2.07253e-25	-1.57521	-1.50842
159691554	chr6:159691554:T:C	1.43071e-24	-9.89405e-10	-1.15165
159691604	chr6:159691604:T:C	1.77793e-25	-1.71997	-1.51699
159691606	chr6:159691606:A:G	1.50567e-25	-1.89335	-1.50981
159691637	chr6:159691637:C:T	2.57294e-25	-2.27864	-0.588713
159691822	chr6:159691822:G:A	1.60448e-24	-9.89405e-10	-1.03702
159692289	chr6:159692289:C:T	1.69272e-25	-2.05778	-1.22829
159692840	chr6:159692840:A:G	1.74357e-25	-2.05877	-1.1977
159693229	chr6:159693229:C:G	3.35889e-24	-9.89405e-10	-0.29821
159693263	chr6:159693263:G:A	9.93155e-25	-9.89405e-10	-1.51669
159693454	chr6:159693454:G:A	2.04079e-24	-9.89405e-10	-0.796485
159693694	chr6:159693694:C:T	4.321e-25	-1.68817	-0.660753
159693874	chr6:159693874:G:C	1.20654e-24	-9.89405e-10	-1.32206
159694422	chr6:159694422:G:A	4.34434e-25	-2.34353	-9.24033e-10
159694591	chr6:159694591:T:A	1.23564e-25	-2.15616	-1.44465
159694674	chr6:159694674:G:C	4.11873e-25	-1.7645	-0.632361
159695531	chr6:159695531:T:C	1.04754e-25	-2.3466	-1.41936
159695608	chr6:159695608:C:T	2.4108e-25	-2.35877	-0.573678
159695926	chr6:159695926:G:A	4.72515e-25	-1.73532	-0.524187
159696675	chr6:159696675:T:C	1.66119e-25	-2.12619	-1.17867
159697224	chr6:159697224:T:C	5.02185e-25	-2.19861	-9.24033e-10
159697287	chr6:159697287:T:C	1.04008e-24	-9.89405e-10	-1.47052
159697379	chr6:159697379:T:C	1.72426e-25	-2.101	-1.16661
159697388	chr6:159697388:C:A	1.53272e-24	-9.89405e-10	-1.08278
159697477	chr6:159697477:T:G	1.80808e-24	-9.89405e-10	-0.917555
159697582	chr6:159697582:T:A	1.09477e-25	-2.21718	-1.50468
159697853	chr6:159697853:G:A	2.40699e-25	-2.27854	-0.655489
159697930	chr6:159697930:G:A	5.54763e-25	-2.28465	0.185614
159698208	chr6:159698208:A:G	1.87906e-24	-0.301476	-0.57757
159698395	chr6:159698395:G:A	3.29983e-25	-1.44759	-1.17095
159698464	chr6:159698464:C:A	1.09022e-24	-9.89405e-10	-1.42344
159699081	chr6:159699081:A:G	6.17312e-25	-1.9922	-9.24033e-10
159699767	chr6:159699767:T:C	3.61234e-25	-1.7642	-0.763852
159699787	chr6:159699787:G:A	2.44937e-25	-1.96752	-0.949058
159699834	chr6:159699834:G:GCAGC	3.85984e-25	-1.38284	-1.07894
159700116	chr6:159700116:G:A	5.47364e-24	-9.89405e-10	0.190124
159700278	chr6:159700278:A:G	1.10657e-24	-9.89405e-10	-1.40856
159700382	chr6:159700382:C:T	2.72721e-25	-1.88899	-0.920135
159701102	chr6:159701102:A:C	1.0006e-24	-9.89405e-10	-1.50922
159701806	chr6:159701806:C:G	9.95603e-25	-9.89405e-10	-1.51423
159701889	chr6:159701889:A:G	3.54367e-24	0.318944	-0.563603
159702236	chr6:159702236:C:T	3.20153e-24	-9.89405e-10	-0.346192
159702293	chr6:159702293:A:C	1.17023e-24	-9.89405e-10	-1.35262
159702341	chr6:159702341:G:A	2.92038e-25	-1.89604	-0.844654
159702481	chr6:159702481:G:A	1.0625e-24	-9.89405e-10	-1.44919
159702642	chr6:159702642:G:A	1.09606e-24	-9.89405e-10	-1.4181
159702678	chr6:159702678:AAG:A	1.611e-24	-9.89405e-10	-1.03296
159702818	chr6:159702818:C:T	1.73509e-24	-9.89405e-10	-0.95876
159702827	chr6:159702827:G:C	5.59861e-25	-2.08989	-9.24033e-10
159702937	chr6:159702937:A:G	1.24548e-24	-9.89405e-10	-1.2903
159703113	chr6:159703113:G:A	1.07845e-24	-9.89405e-10	-1.43429
159703390	chr6:159703390:G:C	1.03328e-24	-9.89405e-10	-1.47708
159703449	chr6:159703449:C:T	2.59171e-25	-1.90081	-0.95928
159703552	chr6:159703552:AAAT:A	1.14843e-25	-2.20721	-1.4668
159704211	chr6:159704211:C:T	1.69293e-24	-9.89405e-10	-0.983362
159704313	chr6:159704313:G:A	1.58881e-24	-9.89405e-10	-1.04683
159704340	chr6:159704340:G:T	6.15025e-25	-1.99591	-9.24033e-10
159704604	chr6:159704604:G:C	1.48612e-24	-9.89405e-10	-1.11365
159704635	chr6:159704635:G:A	4.73485e-24	0.206545	-0.161415
159704822	chr6:159704822:A:G	3.45086e-24	0.333838	-0.605035
159705045	chr6:159705045:C:A	3.75674e-24	-9.89405e-10	-0.186269
159705209	chr6:159705209:A:T	1.59336e-24	-9.89405e-10	-1.04398
159705284	chr6:159705284:G:A	3.69953e-24	-9.89405e-10	-0.201616
159705323	chr6:159705323:G:A	1.6391e-24	-9.89405e-10	-1.01567
159705462	chr6:159705462:T:C	1.31054e-25	-2.074	-1.46796
159705626	chr6:159705626:C:T	4.51583e-24	-9.89405e-10	-0.0022319
159706047	chr6:159706047:C:A	4.893e-25	-2.2246	-9.24033e-10
159706067	chr6:159706067:TGAGA:T	3.75852e-25	-0.972154	-1.51623
159706229	chr6:159706229:C:T	1.02576e-24	-9.89405e-10	-1.48438
159706312	chr6:159706312:C:G	1.9737e-24	-9.89405e-10	-0.829909
159706636	chr6:159706636:C:T	3.76882e-24	-9.89405e-10	-0.183058
159706764	chr6:159706764:G:A	3.37506e-25	-1.88613	-0.70986
159707069	chr6:159707069:A:G	1.71389e-24	-9.89405e-10	-0.971053
159707167	chr6:159707167:G:A	1.2025e-25	-2.18305	-1.44495
159707365	chr6:159707365:A:G	3.60984e-24	0.224896	-0.451053
159708035	chr6:159708035:A:G	1.03779e-24	-9.89405e-10	-1.47272
159708414	chr6:159708414:G:A	1.95534e-24	-9.89405e-10	-0.839254
159708769	chr6:159708769:C:T	2.00564e-24	-9.89405e-10	-0.813857
159708792	chr6:159708792:A:G	1.13223e-24	-9.89405e-10	-1.38563
159708883	chr6:159708883:A:AACCAAAACAGCATAGTACTGGT	1.59896e-24	-9.89405e-10	-1.04047
159709266	chr6:159709266:G:A	1.11441e-24	-9.89405e-10	-1.40149
159709308	chr6:159709308:C:A	2.02339e-24	-9.89405e-10	-0.805045
159709621	chr6:159709621:G:A	1.72887e-24	-9.89405e-10	-0.962353
159709663	chr6:159709663:T:G	2.94288e-24	-9.89405e-10	-0.430431
159709827	chr6:159709827:T:C	5.80574e-24	-9.89405e-10	0.249027
159709830	chr6:159709830:C:T	1.03252e-24	-9.89405e-10	-1.47782
159710470	chr6:159710470:C:T	1.95225e-24	-9.89405e-10	-0.840839
159712817	chr6:159712817:C:T	1.93404e-24	-9.89405e-10	-0.850211
159712911	chr6:159712911:T:C	1.04572e-24	-9.89405e-10	-1.46512
159712925	chr6:159712925:G:A	2.87173e-24	0.0938565	-0.548763
159712987	chr6:159712987:G:A	1.86683e-24	-9.89405e-10	-0.88558
159713046	chr6:159713046:A:G	2.30495e-24	-9.89405e-10	-0.67476
159713347	chr6:159713347:C:T	1.12126e-24	-9.89405e-10	-1.39537
159713847	chr6:159713847:C:T	4.25536e-25	-1.48654	-0.87769
159713959	chr6:159713959:C:T	1.13692e-25	-2.2121	-1.47198
159714472	chr6:159714472:C:A	9.93207e-25	-9.89405e-10	-1.51664
159714570	chr6:159714570:G:A	2.79384e-24	-0.482404	-9.24033e-10
159714859	chr6:159714859:A:G	1.08231e-24	-9.89405e-10	-1.43072
159715193	chr6:159715193:T:C	1.95019e-24	-9.89405e-10	-0.841891
159715476	chr6:159715476:C:CA	1.12854e-24	-9.89405e-10	-1.38889
159715608	chr6:159715608:T:C	1.19931e-24	-9.89405e-10	-1.32807
159715860	chr6:159715860:A:C	5.45848e-25	-2.11524	-9.24033e-10
159715909	chr6:159715909:A:G	1.20433e-25	-2.17572	-1.45076
159716215	chr6:159716215:G:C	1.23002e-23	-9.89405e-10	0.999796
159716300	chr6:159716300:G:A	1.07939e-24	-9.89405e-10	-1.43342
159716706	chr6:159716706:AT:A	1.74086e-24	-9.89405e-10	-0.955442
159716772	chr6:159716772:A:C	4.29003e-25	-1.36429	-0.991825
159716888	chr6:159716888:C:CA	5.45286e-24	-9.89405e-10	0.186319
159717016	chr6:159717016:C:A	7.87146e-25	-1.74916	-9.24033e-10
159717209	chr6:159717209:C:T	3.39509e-24	0.100695	-0.388185
159717385	chr6:159717385:G:A	1.03089e-24	-9.89405e-10	-1.4794
159717764	chr6:159717764:C:T	2.98324e-24	0.281834	-0.698644
159717844	chr6:159717844:A:C	1.1476e-25	-2.23896	-1.43578
159718235	chr6:159718235:C:T	1.02141e-24	-9.89405e-10	-1.48864
159718571	chr6:159718571:A:G	4.33327e-25	-1.20958	-1.13651
159718815	chr6:159718815:T:C	1.71118e-24	-9.89405e-10	-0.972637
159718899	chr6:159718899:T:C	1.72212e-24	-9.89405e-10	-0.966267
159718928	chr6:159718928:C:T	1.97673e-23	-9.89405e-10	1.47421
159718929	chr6:159718929:G:A	2.87646e-25	-1.88342	-0.872427
159719111	chr6:159719111:T:C	3.0346e-24	-9.89405e-10	-0.399742
159719150	chr6:159719150:G:A	4.66036e-25	-1.47897	-0.794341
159719214	chr6:159719214:G:C	4.40362e-25	-2.32998	-9.24033e-10
159719385	chr6:159719385:G:A	1.38904e-24	-9.89405e-10	-1.18121
159720090	chr6:159720090:G:A	1.08316e-24	-9.89405e-10	-1.42994
159720560	chr6:159720560:C:T	3.10837e-24	0.313736	-0.689458
159720680	chr6:159720680:T:TG	3.75674e-24	-9.89405e-10	-0.186269
159720737	chr6:159720737:G:C	9.99517e-25	-9.89405e-10	-1.5103
159721047	chr6:159721047:TTTAA:T	1.16078e-24	-9.89405e-10	-1.36073
159721192	chr6:159721192:C:T	1.5848e-24	-9.89405e-10	-1.04936
159721203	chr6:159721203:G:C	4.68254e-25	-1.46896	-0.7996
159722246	chr6:159722246:C:A	2.31171e-25	-1.84453	-1.12989
159722272	chr6:159722272:C:T	4.7558e-25	-1.48294	-0.770104
159723309	chr6:159723309:A:G	1.29551e-25	-2.11997	-1.43353
159723538	chr6:159723538:T:C	1.10473e-24	-9.89405e-10	-1.41022
159723761	chr6:159723761:C:T	1.73899e-24	-9.89405e-10	-0.956516
159723815	chr6:159723815:C:G	3.12511e-24	-9.89405e-10	-0.370351
159723839	chr6:159723839:A:T	3.11741e-24	-9.89405e-10	-0.372817
159724213	chr6:159724213:A:G	1.95152e-24	-9.89405e-10	-0.841211
159724280	chr6:159724280:C:T	1.86607e-24	-9.89405e-10	-0.885987
159724332	chr6:159724332:C:T	3.40389e-24	0.429147	-0.714048
159724618	chr6:159724618:G:A	1.178e-25	-2.20932	-1.43926
159725262	chr6:159725262:C:A	3.23611e-24	0.367125	-0.702573
159725771	chr6:159725771:A:G	5.33562e-25	-2.138	-9.24033e-10
159725774	chr6:159725774:T:C	1.74404e-24	-9.89405e-10	-0.953614
159725822	chr6:159725822:C:A	1.9824e-24	-9.89405e-10	-0.82551
159726315	chr6:159726315:T:C	1.14184e-25	-2.19708	-1.48268
159726409	chr6:159726409:A:G	2.148e-24	0.370944	-1.11623
159726412	chr6:159726412:T:C	5.86758e-24	-9.89405e-10	0.259622
159726475	chr6:159726475:T:C	2.7946e-25	-1.9278	-0.856916
159726598	chr6:159726598:A:G	6.96975e-25	-1.87218	0.00135264
159727280	chr6:159727280:CG:C	1.72395e-24	-9.89405e-10	-0.9652
159727316	chr6:159727316:C:T	1.6251e-25	-2.02054	-1.3063
159727709	chr6:159727709:C:T	3.06692e-24	0.121154	-0.510299
159727792	chr6:159727792:G:A	1.90932e-24	-9.89405e-10	-0.863072
159727860	chr6:159727860:G:C	9.51954e-25	-1.55906	-9.24033e-10
159727914	chr6:159727914:C:T	1.72626e-24	-9.89405e-10	-0.963863
159727962	chr6:159727962:C:T	1.49845e-25	-2.07881	-1.32916
159728147	chr6:159728147:T:C	5.65093e-25	-2.08059	-9.24033e-10
159729113	chr6:159729113:A:G	3.6357e-24	-9.89405e-10	-0.219018
159729697	chr6:159729697:A:G	4.24674e-24	-9.89405e-10	-0.0636682
159729803	chr6:159729803:C:T	1.07927e-24	-9.89405e-10	-1.43353
159730187	chr6:159730187:A:G	7.3463e-25	-1.26052	-0.557691
159730257	chr6:159730257:A:G	2.0825e-24	-9.89405e-10	-0.776251
159730362	chr6:159730362:G:T	1.93679e-24	-9.89405e-10	-0.848788
159730852	chr6:159730852:A:G	1.72385e-24	-9.89405e-10	-0.965261
159730945	chr6:159730945:C:T	1.11086e-24	-9.89405e-10	-1.40468
159730955	chr6:159730955:C:T	1.07253e-24	-9.89405e-10	-1.4398
159731065	chr6:159731065:C:T	1.98635e-24	-9.89405e-10	-0.823523
159731410	chr6:159731410:G:C	1.57713e-24	-9.89405e-10	-1.05421
159731446	chr6:159731446:C:T	1.38123e-24	-1.32222	0.135368
159731530	chr6:159731530:A:G	1.15178e-24	-9.89405e-10	-1.36851
159731744	chr6:159731744:T:C	9.38412e-26	-2.35985	-1.51612
159731959	chr6:159731959:A:ATACC	2.40797e-25	-1.46582	-1.4678
159732134	chr6:159732134:C:T	2.82061e-25	-1.33211	-1.44334
159732265	chr6:159732265:G:A	1.91749e-25	-2.29256	-0.868829
159732336	chr6:159732336:T:A	1.5654e-23	-9.89405e-10	1.24091
159732420	chr6:159732420:G:A	3.91514e-24	0.344345	-0.489315
159732560	chr6:159732560:C:T	3.48224e-25	-1.06424	-1.50049
159733055	chr6:159733055:G:A	2.42722e-25	-1.46951	-1.45615
159733067	chr6:159733067:G:C	4.1914e-24	0.359027	-0.435814
159733110	chr6:159733110:G:A	1.21611e-24	-9.89405e-10	-1.31416
159734321	chr6:159734321:C:T	5.14771e-25	-2.17385	-9.24033e-10
159734333	chr6:159734333:T:A	1.08028e-24	-9.89405e-10	-1.4326
159734588	chr6:159734588:A:G	9.95601e-25	-9.89405e-10	-1.51423
159734795	chr6:159734795:AT:A	1.53773e-23	-9.89405e-10	1.22307
159734809	chr6:159734809:AT:A	8.52675e-25	-1.6692	-9.24033e-10
159734962	chr6:159734962:C:T	2.71897e-25	-1.2954	-1.51675
159734993	chr6:159734993:C:T	1.72111e-24	-9.89405e-10	-0.966851
159735202	chr6:159735202:G:A	1.08068e-24	-9.89405e-10	-1.43223
159735234	chr6:159735234:A:G	2.34167e-25	-2.19733	-0.764214
159735431	chr6:159735431:G:A	1.6876e-24	-9.89405e-10	-0.986511
159735543	chr6:159735543:G:A	1.08927e-24	-9.89405e-10	-1.42431
159735601	chr6:159735601:G:T	4.04742e-24	0.365875	-0.477615
159735654	chr6:159735654:C:G	9.93742e-25	-9.89405e-10	-1.5161
159735758	chr6:159735758:A:T	1.94416e-25	-1.76905	-1.37853
159735912	chr6:159735912:A:G	6.76708e-25	-1.90034	-9.24033e-10
159736025	chr6:159736025:G:A	6.80141e-25	-1.30507	-0.590206
159736108	chr6:159736108:A:T	1.15122e-24	-9.89405e-10	-1.369
159736165	chr6:159736165:TAATA:T	1.55154e-23	-9.89405e-10	1.23201
159736681	chr6:159736681:C:T	1.71933e-24	-9.89405e-10	-0.967883
159736872	chr6:159736872:C:T	3.47663e-25	-1.09094	-1.4754
159736873	chr6:159736873:G:A	5.27587e-25	-2.14926	-9.24033e-10
159737014	chr6:159737014:A:T	4.33509e-24	-9.89405e-10	-0.0430781
159737308	chr6:159737308:T:G	2.45031e-24	-0.613605	-9.24033e-10
159737574	chr6:159737574:G:A	1.72385e-24	-9.89405e-10	-0.965261
159737595	chr6:159737595:G:A	1.72461e-24	-9.89405e-10	-0.964819
159737608	chr6:159737608:T:C	3.77934e-24	0.288304	-0.468575
159737868	chr6:159737868:A:G	6.36773e-25	-1.37489	-0.586273
159738002	chr6:159738002:C:T	3.90288e-24	0.307545	-0.455651
159738189	chr6:159738189:A:G	1.18977e-25	-2.35737	-1.28127
159738259	chr6:159738259:C:T	1.69755e-24	-9.89405e-10	-0.980634
159738471	chr6:159738471:C:T	1.96767e-25	-2.12625	-1.00931
159738635	chr6:159738635:A:T	2.53197e-25	-1.37425	-1.50916
159738875	chr6:159738875:A:G	9.52687e-26	-2.35915	-1.50173
159740040	chr6:159740040:G:A	1.87612e-24	-9.89405e-10	-0.880617
159740193	chr6:159740193:C:T	9.474e-26	-2.35959	-1.50685
159740596	chr6:159740596:T:C	2.04645e-25	-2.15446	-0.941841
159740770	chr6:159740770:C:T	3.63692e-25	-1.00437	-1.5169
159740894	chr6:159740894:G:A	1.15122e-24	-9.89405e-10	-1.369
159741072	chr6:159741072:T:G	1.07685e-24	-9.89405e-10	-1.43578
159741407	chr6:159741407:A:G	4.569e-25	-2.29311	-9.24033e-10
159741502	chr6:159741502:G:A	1.73558e-25	-1.74986	-1.5112
159741777	chr6:159741777:C:T	1.19512e-24	-9.89405e-10	-1.33157
159741804	chr6:159741804:G:A	1.03687e-25	-2.25935	-1.51685
159741837	chr6:159741837:C:T	1.91628e-24	-9.89405e-10	-0.859433
159742845	chr6:159742845:C:T	1.1535e-24	-9.89405e-10	-1.36702
159742891	chr6:159742891:A:G	2.38941e-25	-1.43839	-1.50297
159743384	chr6:159743384:A:G	1.07515e-24	-9.89405e-10	-1.43736
159743456	chr6:159743456:T:C	1.20351e-24	-9.89405e-10	-1.32458
159743487	chr6:159743487:C:G	2.25617e-24	-9.89405e-10	-0.69615
159744266	chr6:159744266:C:G	4.42011e-25	-2.32624	-9.24033e-10
159744622	chr6:159744622:C:T	2.55513e-25	-1.42683	-1.44747
159744747	chr6:159744747:G:A	9.42888e-26	-2.35973	-1.51148
159745170	chr6:159745170:A:T	1.85251e-24	-9.89405e-10	-0.893281
159745320	chr6:159745320:T:C	1.9108e-24	-9.89405e-10	-0.862297
159745326	chr6:159745326:T:A	1.1e-24	-9.89405e-10	-1.41451
159745330	chr6:159745330:G:C	9.99668e-25	-9.89405e-10	-1.51015
159745349	chr6:159745349:A:G	1.09215e-24	-9.89405e-10	-1.42167
159745474	chr6:159745474:G:A	4.88928e-24	-9.89405e-10	0.0772244
159745644	chr6:159745644:A:G	2.53373e-25	-1.41321	-1.46951
159745799	chr6:159745799:G:A	1.09517e-24	-9.89405e-10	-1.41891
159746510	chr6:159746510:A:G	1.1e-24	-9.89405e-10	-1.41451
159746838	chr6:159746838:C:T	4.52129e-25	-2.30361	-9.24033e-10
159747038	chr6:159747038:T:A	1.8911e-24	-9.89405e-10	-0.872664
159747129	chr6:159747129:T:C	9.44383e-26	-2.35814	-1.51149
159747175	chr6:159747175:G:A	1.15714e-23	-9.89405e-10	0.938719
159747559	chr6:159747559:G:A	9.45635e-25	-1.56572	-9.24033e-10
159747765	chr6:159747765:T:C	4.63893e-24	-9.89405e-10	0.0246635
159747853	chr6:159747853:G:A	1.09377e-24	-9.89405e-10	-1.42019
159747863	chr6:159747863:G:A	1.84288e-24	-9.89405e-10	-0.898488
159747875	chr6:159747875:T:A	9.96701e-25	-9.89405e-10	-1.51312
159748504	chr6:159748504:C:T	1.17788e-25	-2.20245	-1.44624
159749417	chr6:159749417:A:C	1.68893e-24	-9.89405e-10	-0.985726
159749869	chr6:159749869:C:G	1.10268e-24	-9.89405e-10	-1.41208
159750085	chr6:159750085:CTT:C	2.73054e-25	-1.29094	-1.51697
159750576	chr6:159750576:T:A	9.50219e-26	-2.35842	-1.50504
159750647	chr6:159750647:GCATTTTTC:G	1.15122e-24	-9.89405e-10	-1.369
159750694	chr6:159750694:T:C	1.15122e-24	-9.89405e-10	-1.369
159751025	chr6:159751025:A:G	1.10648e-24	-9.89405e-10	-1.40864
159751256	chr6:159751256:T:C	1.08927e-24	-9.89405e-10	-1.42431
159751269	chr6:159751269:G:A	1.0663e-24	-9.89405e-10	-1.44562
159751708	chr6:159751708:T:C	9.98623e-26	-2.30875	-1.50504
159752172	chr6:159752172:G:A	1.08927e-24	-9.89405e-10	-1.42431
159752354	chr6:159752354:T:G	1.36165e-23	-9.89405e-10	1.10146
159752532	chr6:159752532:CTA:C	1.39983e-24	-9.89405e-10	-1.17347
159753271	chr6:159753271:A:G	1.90571e-25	-2.18165	-0.985899
159753424	chr6:159753424:T:G	2.75864e-25	-1.28324	-1.51443
159753431	chr6:159753431:T:C	1.8479e-24	-9.89405e-10	-0.895772
159753508	chr6:159753508:G:A	1.92556e-24	-9.89405e-10	-0.854603
159753806	chr6:159753806:ACCCT:A	1.43901e-23	-9.89405e-10	1.15672
159753842	chr6:159753842:T:C	1.24721e-24	-9.89405e-10	-1.28891
159753954	chr6:159753954:G:A	1.5705e-24	-9.89405e-10	-1.05843
159754009	chr6:159754009:G:A	1.85053e-24	-9.89405e-10	-0.894348
159754071	chr6:159754071:A:G	1.09967e-24	-9.89405e-10	-1.41481
159754304	chr6:159754304:A:G	2.48935e-25	-1.39229	-1.5081
159754787	chr6:159754787:C:G	3.96918e-24	0.34528	-0.47654
159754841	chr6:159754841:A:C	1.06179e-24	-9.89405e-10	-1.44987
159756975	chr6:159756975:T:C	3.68506e-24	0.233133	-0.438665
159757044	chr6:159757044:T:C	2.72028e-25	-1.58452	-1.22715
159757505	chr6:159757505:C:T	1.82804e-24	-9.89405e-10	-0.906575
159757633	chr6:159757633:G:A	1.18017e-25	-2.35565	-1.29109
159758503	chr6:159758503:A:T	4.97601e-24	0.564134	-0.469326
159758736	chr6:159758736:G:A	1.91949e-25	-2.11484	-1.0455
159758748	chr6:159758748:T:C	4.27419e-25	-2.35981	-9.24033e-10
159759394	chr6:159759394:G:A	1.027e-24	-9.89405e-10	-1.48318
159759483	chr6:159759483:A:G	1.09504e-24	-9.89405e-10	-1.41903
159759538	chr6:159759538:C:T	9.57838e-26	-2.34972	-1.50576
159759626	chr6:159759626:C:T	3.19584e-25	-1.16678	-1.48377
159760016	chr6:159760016:G:A	1.17852e-24	-9.89405e-10	-1.34556
159760070	chr6:159760070:G:A	9.57706e-26	-2.35557	-1.50005
159760156	chr6:159760156:T:C	3.52741e-24	-9.89405e-10	-0.249256
159760346	chr6:159760346:T:TGA	1.20351e-24	-9.89405e-10	-1.32458
159760398	chr6:159760398:T:C	1.10286e-24	-9.89405e-10	-1.41191
159760403	chr6:159760403:G:A	9.60482e-26	-2.35431	-1.49842
159760705	chr6:159760705:G:C	2.42354e-25	-1.4198	-1.50737
159760745	chr6:159760745:T:A	2.39418e-25	-1.47731	-1.46206
159760846	chr6:159760846:C:T	9.56334e-26	-2.35399	-1.50306
159760868	chr6:159760868:A:G	4.39411e-25	-2.33214	-9.24033e-10
159761064	chr6:159761064:A:G	3.01354e-25	-1.23184	-1.47745
159761153	chr6:159761153:G:A	3.89313e-24	-9.89405e-10	-0.150608
159761220	chr6:159761220:C:T	2.23335e-25	-1.56914	-1.43976
159761406	chr6:159761406:C:A	1.33241e-23	-9.89405e-10	1.07975
159761703	chr6:159761703:A:T	1.38934e-24	-0.84941	-0.331582
159761704	chr6:159761704:A:T	4.37527e-25	-2.33644	-9.24033e-10
159761717	chr6:159761717:G:A	4.21206e-24	0.379661	-0.45153
159761764	chr6:159761764:G:C	4.44935e-25	-2.31965	-9.24033e-10
159761771	chr6:159761771:G:C	1.17672e-24	-9.89405e-10	-1.34709
159761813	chr6:159761813:A:G	4.2342e-24	0.416543	-0.48317
159762350	chr6:159762350:C:T	3.0869e-25	-1.20636	-1.47888
159762413	chr6:159762413:A:G	1.98544e-24	-9.89405e-10	-0.823981
159763858	chr6:159763858:C:T	3.98948e-24	0.330817	-0.456977
159763918	chr6:159763918:G:A	1.00049e-24	-9.89405e-10	-1.50933
159764119	chr6:159764119:A:C	6.51211e-23	4.15823	-1.4918
159764630	chr6:159764630:A:G	1.52632e-23	-9.89405e-10	1.21563
159764657	chr6:159764657:C:T	1.15197e-24	-9.89405e-10	-1.36835
159765105	chr6:159765105:G:A	1.09239e-24	-9.89405e-10	-1.42146
159765440	chr6:159765440:T:C	1.16159e-24	-9.89405e-10	-1.36003
159765787	chr6:159765787:G:C	1.85379e-24	-9.89405e-10	-0.892585
159765840	chr6:159765840:T:C	9.7459e-26	-2.35978	-1.47836
159765888	chr6:159765888:A:C	3.18421e-25	-1.18834	-1.46586
159765980	chr6:159765980:T:C	1.09871e-24	-9.89405e-10	-1.41568
159766379	chr6:159766379:T:C	1.87337e-24	-9.89405e-10	-0.882082
159766451	chr6:159766451:G:A	2.87998e-24	-0.452038	-9.24033e-10
159766570	chr6:159766570:T:C	1.06733e-24	-9.89405e-10	-1.44466
159767504	chr6:159767504:T:C	1.08168e-24	-9.89405e-10	-1.43131
159767859	chr6:159767859:T:C	3.50982e-25	-1.18128	-1.37556
159767975	chr6:159767975:C:A	2.3867e-25	-1.50068	-1.44181
159768459	chr6:159768459:G:T	1.98436e-24	-9.89405e-10	-0.824522
159768714	chr6:159768714:T:G	2.34552e-25	-1.50265	-1.45724
159769288	chr6:159769288:G:A	4.65297e-24	-9.89405e-10	0.0276864
159769586	chr6:159769586:A:T	1.03608e-25	-2.35871	-1.41825
159769744	chr6:159769744:T:C	6.48555e-25	-1.94283	-9.24033e-10
159770205	chr6:159770205:C:A	1.0166e-24	-1.49336	-9.24033e-10
159770567	chr6:159770567:C:T	1.81451e-24	-9.89405e-10	-0.914007
159770835	chr6:159770835:C:T	1.00553e-24	-9.89405e-10	-1.50431
159771150	chr6:159771150:T:C	2.17324e-24	-0.00871448	-0.724885
159771249	chr6:159771249:G:A	1.45004e-25	-1.982	-1.45881
159771336	chr6:159771336:C:T	4.47051e-25	-2.3149	-9.24033e-10
159771733	chr6:159771733:A:G	1.77422e-24	-9.89405e-10	-0.936459
159771896	chr6:159771896:T:G	2.33768e-24	0.0459475	-0.706608
159771948	chr6:159771948:G:A	1.04893e-25	-2.3591	-1.40553
159771992	chr6:159771992:G:A	4.53099e-25	-2.30147	-9.24033e-10
159772097	chr6:159772097:T:C	3.55681e-25	-1.14593	-1.39761
159772208	chr6:159772208:C:A	2.8531e-25	-1.25505	-1.50896
159772671	chr6:159772671:G:C	1.03376e-24	-9.89405e-10	-1.47662
159772682	chr6:159772682:T:C	2.50464e-25	-1.38205	-1.51221
159772885	chr6:159772885:G:T	3.57129e-24	-0.114853	-0.12204
159772941	chr6:159772941:CA:C	4.70457e-24	-9.89405e-10	0.0387135
159772943	chr6:159772943:A:C	4.52653e-24	-9.89405e-10	0.000135022
159773187	chr6:159773187:C:T	1.10414e-24	-9.89405e-10	-1.41075
159773646	chr6:159773646:G:A	1.26009e-23	-9.89405e-10	1.02395
159773752	chr6:159773752:G:A	2.35126e-25	-1.45322	-1.50423
159773850	chr6:159773850:G:A	2.36598e-24	0.0640176	-0.712645
159774127	chr6:159774127:T:C	2.10905e-24	-9.89405e-10	-0.763582
159774482	chr6:159774482:C:T	1.23766e-24	-9.89405e-10	-1.2966
159774734	chr6:159774734:C:G	2.11403e-24	-9.89405e-10	-0.761225
159775264	chr6:159775264:T:G	2.20252e-24	-9.89405e-10	-0.720216
159775311	chr6:159775311:A:G	2.62186e-25	-1.34062	-1.5079
159775431	chr6:159775431:A:G	2.44517e-25	-1.4642	-1.45409
159775742	chr6:159775742:C:T	2.22967e-25	-1.55003	-1.46052
159775792	chr6:159775792:C:A	1.15122e-24	-9.89405e-10	-1.369
159775815	chr6:159775815:T:C	1.15333e-24	-9.89405e-10	-1.36717
159776305	chr6:159776305:C:G	1.01785e-24	-9.89405e-10	-1.49213
159776338	chr6:159776338:TTC:T	1.59444e-24	-9.89405e-10	-1.0433
159776544	chr6:159776544:T:C	2.5046e-25	-1.38822	-1.50605
159776770	chr6:159776770:C:T	3.16147e-25	-1.26479	-1.39658
159777180	chr6:159777180:T:C	8.76156e-25	-1.64203	-9.24033e-10
159777327	chr6:159777327:C:T	1.15133e-25	-2.34808	-1.32341
159777744	chr6:159777744:CTA:C	2.29588e-25	-1.47092	-1.51037
159778052	chr6:159778052:AC:A	1.09447e-24	-9.89405e-10	-1.41955
159778062	chr6:159778062:G:C	1.15122e-24	-9.89405e-10	-1.369
159778392	chr6:159778392:TA:T	1.06359e-25	-2.35986	-1.39089
159778474	chr6:159778474:G:C	1.03792e-24	-9.89405e-10	-1.4726
159778994	chr6:159778994:A:C	1.19584e-25	-2.35911	-1.27445
159779829	chr6:159779829:A:G	1.01554e-24	-9.89405e-10	-1.4944
159780128	chr6:159780128:A:T	2.22566e-25	-1.5629	-1.44946
159780412	chr6:159780412:T:TA	2.19942e-25	-1.56989	-1.45432
159780645	chr6:159780645:G:A	2.50823e-24	0.101675	-0.691919
159780691	chr6:159780691:G:A	4.61751e-24	-9.89405e-10	0.0200346
159780863	chr6:159780863:C:T	1.19293e-25	-2.35861	-1.27738
159781135	chr6:159781135:G:A	2.34567e-25	-1.4527	-1.50714
159781198	chr6:159781198:T:C	4.00013e-24	-9.89405e-10	-0.123495
159781413	chr6:159781413:C:T	2.3775e-25	-1.43762	-1.50874
159781828	chr6:159781828:C:T	2.78085e-24	0.130441	-0.617504
159781919	chr6:159781919:T:C	1.1209e-24	-9.89405e-10	-1.39569
159782024	chr6:159782024:A:G	1.15244e-24	-9.89405e-10	-1.36794
159782265	chr6:159782265:A:T	2.30131e-25	-1.52084	-1.45809
159782797	chr6:159782797:G:A	4.2864e-25	-2.35696	-9.24033e-10
159783077	chr6:159783077:C:CTATAG	4.2966e-25	-2.35458	-9.24033e-10
159783164	chr6:159783164:A:G	1.1073e-24	-9.89405e-10	-1.4079
159783324	chr6:159783324:G:A	1.02119e-25	-2.35308	-1.43836
159784314	chr6:159784314:T:A	2.58645e-25	-1.38598	-1.47614
159784348	chr6:159784348:A:G	1.03176e-24	-9.89405e-10	-1.47856
159784786	chr6:159784786:T:C	2.11317e-24	-9.89405e-10	-0.761629
159784959	chr6:159784959:C:A	2.55447e-24	0.137574	-0.709552
159785083	chr6:159785083:A:C	1.01799e-25	-2.35083	-1.44375
159785108	chr6:159785108:A:G	1.09799e-24	-9.89405e-10	-1.41634
159785194	chr6:159785194:T:C	1.15025e-24	-9.89405e-10	-1.36984
159785252	chr6:159785252:G:A	1.10127e-24	-9.89405e-10	-1.41335
159785599	chr6:159785599:T:C	2.0396e-25	-1.59914	-1.50051
159785684	chr6:159785684:T:C	1.17192e-25	-2.34517	-1.3086
159786017	chr6:159786017:T:C	2.41773e-25	-1.42943	-1.50015
159786213	chr6:159786213:A:G	4.64058e-24	-9.89405e-10	0.025018
159786304	chr6:159786304:TC:T	2.63933e-25	-1.32839	-1.51349
159786369	chr6:159786369:T:C	1.08419e-24	-9.89405e-10	-1.42899
159786844	chr6:159786844:C:T	1.12068e-24	-9.89405e-10	-1.39588
159787600	chr6:159787600:G:GT	1.10015e-24	-9.89405e-10	-1.41437
159787703	chr6:159787703:G:A	2.48758e-25	-1.38561	-1.51548
159787953	chr6:159787953:C:T	1.97499e-24	-9.89405e-10	-0.829258
159788483	chr6:159788483:G:A	1.41177e-23	-9.89405e-10	1.13761
159788618	chr6:159788618:T:C	6.49883e-25	-2.3574	0.41662
159788998	chr6:159788998:C:T	1.06848e-24	-9.89405e-10	-1.44359
159789029	chr6:159789029:A:G	2.25453e-24	0.017853	-0.714733
159789286	chr6:159789286:G:A	1.16185e-24	-9.89405e-10	-1.35981
159789566	chr6:159789566:G:A	1.01908e-24	-9.89405e-10	-1.49092
159789862	chr6:159789862:G:C	1.78996e-25	-2.05511	-1.1751
159789947	chr6:159789947:A:C	1.84128e-25	-2.03865	-1.1633
159790007	chr6:159790007:C:T	1.08899e-25	-2.35872	-1.36844
159790227	chr6:159790227:G:A	6.22801e-25	-0.880396	-1.10295
159790307	chr6:159790307:C:A	1.22227e-24	-1.02672	-0.282388
159790392	chr6:159790392:A:C	1.42264e-24	-0.950552	-0.206755
159790413	chr6:159790413:C:T	1.40993e-24	-0.916285	-0.249998
159790453	chr6:159790453:T:C	1.46844e-24	-0.89803	-0.227588
159790522	chr6:159790522:T:G	1.32991e-24	-0.93946	-0.285251
159790613	chr6:159790613:GGTT:G	1.42236e-24	-0.914937	-0.242566
159790665	chr6:159790665:C:T	1.34055e-25	-2.35471	-1.16462
159791236	chr6:159791236:G:A	1.08005e-25	-2.35396	-1.38144
159791464	chr6:159791464:G:A	1.79911e-24	-9.89405e-10	-0.922531
159791594	chr6:159791594:C:A	1.81086e-25	-1.71972	-1.49888
159791670	chr6:159791670:C:T	8.76756e-24	-9.89405e-10	0.661238
159791758	chr6:159791758:A:G	1.14233e-24	-9.89405e-10	-1.37675
159793028	chr6:159793028:T:C	5.93774e-25	-1.33105	-0.700022
159793042	chr6:159793042:GTCTCGAGC:G	1.0097e-24	-9.89405e-10	-1.50017
159793061	chr6:159793061:G:A	6.0463e-25	-1.32739	-0.685564
159793105	chr6:159793105:A:G	5.89636e-25	-1.33118	-0.706893
159793110	chr6:159793110:A:G	6.17988e-25	-1.29953	-0.69158
159793455	chr6:159793455:C:A	2.18802e-24	-0.109447	-0.617375
159793785	chr6:159793785:A:G	6.19788e-25	-1.25569	-0.732505
159793876	chr6:159793876:C:A	1.18618e-24	-9.89405e-10	-1.33909
159793897	chr6:159793897:C:G	9.58673e-25	-0.74043	-0.811596
159793907	chr6:159793907:G:A	1.97646e-24	-9.89405e-10	-0.828515
159794711	chr6:159794711:T:C	2.24964e-24	-0.0150882	-0.683962
159794777	chr6:159794777:T:C	2.37842e-24	0.0132934	-0.656676
159794834	chr6:159794834:T:G	1.18597e-24	-9.89405e-10	-1.33926
159794988	chr6:159794988:T:A	2.16489e-24	-9.89405e-10	-0.737452
159795096	chr6:159795096:C:T	2.02905e-24	-9.89405e-10	-0.802253
159795186	chr6:159795186:C:T	4.87253e-25	-1.48647	-0.742326
159795284	chr6:159795284:G:T	4.28073e-25	-2.35828	-9.24033e-10
159795301	chr6:159795301:G:A	5.37172e-25	-0.636712	-1.49455
159795374	chr6:159795374:C:T	1.80595e-24	-9.89405e-10	-0.918736
159795390	chr6:159795390:T:A	1.78882e-24	-9.89405e-10	-0.928266
159795452	chr6:159795452:TCTTAACGAGCATG:T	1.04503e-25	-2.35859	-1.40977
159795545	chr6:159795545:A:G	2.28187e-24	-0.0114074	-0.673416
159795602	chr6:159795602:A:G	3.28099e-24	-0.321676	-9.24033e-10
159795813	chr6:159795813:T:G	1.14525e-24	-9.89405e-10	-1.3742
159795853	chr6:159795853:G:A	2.38205e-24	-0.641859	-9.24033e-10
159795870	chr6:159795870:A:G	5.87803e-24	-9.89405e-10	0.261401
159795896	chr6:159795896:A:C	4.38877e-25	-2.33336	-9.24033e-10
159795912	chr6:159795912:T:C	1.06175e-25	-2.35833	-1.39416
159796005	chr6:159796005:G:A	1.145e-24	-9.89405e-10	-1.37441
159796235	chr6:159796235:A:G	1.93303e-24	-9.89405e-10	-0.850731
159796266	chr6:159796266:G:A	2.68151e-24	-9.89405e-10	-0.52344
159796286	chr6:159796286:C:T	2.23231e-24	-9.89405e-10	-0.706784
159796401	chr6:159796401:T:A	3.7078e-24	-0.0768331	-0.122548
159796456	chr6:159796456:A:C	1.15663e-24	-9.89405e-10	-1.36431
159796475	chr6:159796475:G:A	6.35192e-24	-9.89405e-10	0.338936
159796663	chr6:159796663:A:C	1.12483e-24	-9.89405e-10	-1.39219
159796695	chr6:159796695:G:A	5.81753e-25	-1.34331	-0.708219
159796856	chr6:159796856:T:A	6.10354e-25	-1.31116	-0.692378
159796917	chr6:159796917:G:A	2.0525e-24	-9.89405e-10	-0.79076
159796974	chr6:159796974:G:A	9.98791e-25	-0.656612	-0.854418
159797166	chr6:159797166:TTGAAG:T	4.86406e-25	-1.33887	-0.891658
159797177	chr6:159797177:G:T	2.32681e-24	-0.0413638	-0.623959
159797198	chr6:159797198:A:G	1.00554e-24	-9.89405e-10	-1.5043
159797925	chr6:159797925:C:T	4.29458e-25	-1.40906	-0.945989
159798003	chr6:159798003:C:T	1.79094e-25	-2.05411	-1.17555
159798033	chr6:159798033:T:A	4.97716e-24	-9.89405e-10	0.0950388
159798608	chr6:159798608:C:T	5.69453e-25	-1.36682	-0.70608
159799146	chr6:159799146:G:A	1.15489e-23	-9.89405e-10	0.936769
159799189	chr6:159799189:TCA:T	2.0525e-24	-9.89405e-10	-0.79076
159799655	chr6:159799655:A:G	2.27595e-24	-0.061283	-0.626139
159799983	chr6:159799983:G:C	5.75238e-25	-1.28245	-0.780346
159799996	chr6:159799996:C:T	1.00554e-24	-9.89405e-10	-1.5043
159800229	chr6:159800229:C:T	1.01139e-24	-9.89405e-10	-1.49849
159800528	chr6:159800528:G:A	1.08264e-25	-2.35834	-1.37466
159800658	chr6:159800658:GCTT:G	2.33922e-24	0.350085	-1.01009
159800960	chr6:159800960:CTTT:C	4.84138e-25	-1.33347	-0.901738
159801445	chr6:159801445:C:T	6.00613e-25	-1.33286	-0.686764
159801492	chr6:159801492:A:G	4.40709e-25	-1.30333	-1.02586
159801661	chr6:159801661:T:G	4.75746e-25	-1.31673	-0.935958
159801786	chr6:159801786:AT:A	4.51151e-25	-1.34257	-0.963201
159802149	chr6:159802149:G:A	3.68789e-25	-1.4618	-1.04555
159802586	chr6:159802586:T:G	4.18164e-25	-1.39692	-0.984783
159802731	chr6:159802731:C:T	2.08775e-24	-9.89405e-10	-0.773732
159802995	chr6:159802995:A:C	1.854e-25	-2.09308	-1.10198
159803019	chr6:159803019:C:T	1.16322e-24	-9.89405e-10	-1.35863
159803171	chr6:159803171:A:G	4.90267e-25	-2.22263	-9.24033e-10
159803314	chr6:159803314:T:C	1.90235e-24	-0.122299	-0.74443
159803420	chr6:159803420:G:A	1.16542e-24	-9.89405e-10	-1.35674
159803554	chr6:159803554:A:G	4.51462e-24	-9.89405e-10	-0.00250006
159803721	chr6:159803721:C:T	1.72585e-24	-9.89405e-10	-0.964099
159803766	chr6:159803766:C:T	1.35399e-25	-2.35849	-1.15086
159803792	chr6:159803792:C:T	1.01206e-24	-9.89405e-10	-1.49783
159805111	chr6:159805111:C:T	9.9602e-25	-9.89405e-10	-1.51381
159805389	chr6:159805389:G:A	1.45243e-25	-2.35885	-1.08032
159805771	chr6:159805771:G:T	1.08334e-24	-9.89405e-10	-1.42977
159805849	chr6:159805849:T:G	2.68408e-24	-9.89405e-10	-0.522481
159805891	chr6:159805891:A:G	1.55735e-25	-2.35849	-1.01093
159806094	chr6:159806094:C:G	5.03143e-24	-9.89405e-10	0.105884
159806330	chr6:159806330:G:A	5.03143e-24	-9.89405e-10	0.105884
159806344	chr6:159806344:T:C	5.03143e-24	-9.89405e-10	0.105884
159806403	chr6:159806403:G:C	1.98746e-24	-0.123945	-0.699018
159806498	chr6:159806498:A:G	2.40813e-24	0.0308181	-0.66179
159806671	chr6:159806671:C:T	1.04736e-24	-9.89405e-10	-1.46354
159806989	chr6:159806989:T:G	6.16739e-25	-1.99313	-9.24033e-10
159807053	chr6:159807053:C:T	9.99865e-25	-9.89405e-10	-1.50996
159807102	chr6:159807102:A:G	1.07243e-24	-9.89405e-10	-1.43989
159807733	chr6:159807733:G:A	1.87665e-25	-2.18616	-0.996756
159807749	chr6:159807749:A:G	1.172e-24	-9.89405e-10	-1.35111
159807870	chr6:159807870:C:T	5.06602e-24	-9.89405e-10	0.112735
159807891	chr6:159807891:C:T	2.26918e-24	0.0203039	-0.710706
159808113	chr6:159808113:C:T	1.13448e-24	-9.89405e-10	-1.38365
159808225	chr6:159808225:T:C	9.83781e-24	-9.89405e-10	0.776412
159808298	chr6:159808298:A:G	1.92615e-24	-0.144384	-0.709916
159808457	chr6:159808457:T:A	1.53042e-24	-9.89405e-10	-1.08428
159808680	chr6:159808680:T:C	1.43169e-24	-9.89405e-10	-1.15097
159808857	chr6:159808857:T:C	3.51354e-25	-1.07286	-1.48292
159809020	chr6:159809020:A:G	1.46953e-25	-2.01833	-1.40913
159809227	chr6:159809227:G:C	1.07254e-24	-9.89405e-10	-1.43979
159809568	chr6:159809568:A:G	1.38011e-24	-9.89405e-10	-1.18766
159810183	chr6:159810183:T:C	4.94695e-25	-2.21363	-9.24033e-10
159810572	chr6:159810572:T:C	4.5426e-24	-9.89405e-10	0.0036802
159811548	chr6:159811548:C:T	1.17592e-24	-9.89405e-10	-1.34777
159811961	chr6:159811961:G:A	4.02167e-24	-9.89405e-10	-0.118122
159812108	chr6:159812108:G:A	7.00159e-24	-9.89405e-10	0.436317
159812190	chr6:159812190:G:A	1.19561e-24	-9.89405e-10	-1.33117
159812288	chr6:159812288:A:G	1.19561e-24	-9.89405e-10	-1.33117
159812573	chr6:159812573:G:A	1.72852e-24	-9.89405e-10	-0.962557
159814007	chr6:159814007:C:G	1.0873e-24	-9.89405e-10	-1.42612
159814235	chr6:159814235:A:C	2.64468e-24	-0.537271	-9.24033e-10
159814304	chr6:159814304:A:T	3.46022e-24	-1.34945	1.08096
159815570	chr6:159815570:T:C	1.14531e-24	-9.89405e-10	-1.37414
159815638	chr6:159815638:G:A	6.66906e-25	-1.25642	-0.658502
159815757	chr6:159815757:G:C	7.15347e-24	-9.89405e-10	0.457777
159816457	chr6:159816457:T:C	8.35823e-25	-1.1535	-0.535655
159816995	chr6:159816995:C:G	4.37323e-25	-2.3369	-9.24033e-10
159817677	chr6:159817677:C:T	1.4877e-25	-1.89943	-1.51575
159817701	chr6:159817701:G:A	1.75389e-24	-9.89405e-10	-0.947984
159817727	chr6:159817727:G:A	2.33107e-24	-9.89405e-10	-0.663493
159817755	chr6:159817755:G:A	1.25727e-25	-2.33217	-1.25129
159817951	chr6:159817951:T:C	3.9037e-24	-9.89405e-10	-0.147894
159818069	chr6:159818069:G:A	6.51319e-25	-1.31197	-0.626606
159818287	chr6:159818287:T:C	4.64218e-24	-9.89405e-10	0.0253646
159818298	chr6:159818298:A:G	6.03427e-24	-9.89405e-10	0.287635
159818350	chr6:159818350:T:C	1.5075e-25	-1.88498	-1.51698
159818429	chr6:159818429:G:A	1.48793e-25	-1.91169	-1.50332
159818520	chr6:159818520:G:A	1.10158e-24	-9.89405e-10	-1.41307
159818680	chr6:159818680:C:T	1.60669e-25	-1.88695	-1.45128
159818803	chr6:159818803:T:C	1.30661e-22	1.71303	1.64975
159819666	chr6:159819666:T:C	1.05164e-24	-9.89405e-10	-1.45947
159819731	chr6:159819731:G:A	1.70122e-24	-9.89405e-10	-0.978474
159819734	chr6:159819734:T:C	1.17707e-25	-2.35973	-1.28965
159819736	chr6:159819736:T:C	1.66855e-25	-2.35873	-0.941722
159820008	chr6:159820008:C:T	1.10742e-24	-9.89405e-10	-1.40778
159820319	chr6:159820319:T:C	1.40976e-25	-2.1582	-1.31079
159820637	chr6:159820637:TTC:T	1.1166e-24	-9.89405e-10	-1.39954
159820927	chr6:159820927:G:A	2.3662e-25	-2.2588	-0.69232
159821001	chr6:159821001:C:T	1.13454e-24	-1.38359	-9.24033e-10
159821032	chr6:159821032:A:G	1.17016e-24	-9.89405e-10	-1.35268
159821044	chr6:159821044:T:C	1.37776e-24	-9.89405e-10	-1.18936
159821057	chr6:159821057:G:A	3.75242e-25	-2.26246	-0.227544
159821171	chr6:159821171:T:C	1.49737e-24	-9.89405e-10	-1.10611
159821231	chr6:159821231:G:A	1.55378e-24	-1.06913	-9.24033e-10
159821238	chr6:159821238:T:C	1.49994e-24	-9.89405e-10	-1.10439
159821434	chr6:159821434:TTTTG:T	1.17526e-24	-1.34833	-9.24033e-10
159821545	chr6:159821545:G:A	1.21765e-24	-9.89405e-10	-1.3129
159821699	chr6:159821699:T:C	1.0587e-24	-9.89405e-10	-1.45278
159821981	chr6:159821981:A:G	1.41671e-24	-9.89405e-10	-1.16148
159822599	chr6:159822599:T:C	1.88251e-25	-2.06479	-1.11501
159822849	chr6:159822849:G:A	1.26503e-25	-2.06977	-1.50754
159822950	chr6:159822950:C:T	2.1078e-24	-9.89405e-10	-0.764178
159823003	chr6:159823003:C:T	1.9103e-24	-9.89405e-10	-0.862561
159823402	chr6:159823402:C:G	1.51114e-24	-9.89405e-10	-1.09696
159823490	chr6:159823490:C:G	1.39424e-24	-9.89405e-10	-1.17747
159823501	chr6:159823501:A:G	1.68526e-24	-9.89405e-10	-0.9879
159823573	chr6:159823573:G:A	1.64388e-24	-9.89405e-10	-1.01276
159823900	chr6:159823900:T:C	9.94108e-25	-9.89405e-10	-1.51573
159823976	chr6:159823976:C:G	1.72072e-24	-9.89405e-10	-0.967077
159825431	chr6:159825431:A:C	8.90097e-24	-9.89405e-10	0.67634
159825656	chr6:159825656:G:A	1.84401e-24	-9.89405e-10	-0.897877
159825662	chr6:159825662:A:ATCTTGGGATGAAGAAGGGCTTTCT	4.71356e-25	-2.26196	-9.24033e-10
159825883	chr6:159825883:A:G	9.99675e-25	-9.89405e-10	-1.51015
159826170	chr6:159826170:T:G	9.94205e-25	-9.89405e-10	-1.51563
159826198	chr6:159826198:C:T	1.4952e-24	-9.89405e-10	-1.10756
159826217	chr6:159826217:G:T	1.17347e-24	0.0523445	-1.4022
159826623	chr6:159826623:T:A	4.7355e-24	-9.89405e-10	0.0452666
159826691	chr6:159826691:A:C	1.33218e-24	-9.89405e-10	-1.223
159826818	chr6:159826818:T:A	9.9594e-25	-9.89405e-10	-1.51389
159826843	chr6:159826843:T:C	5.97735e-25	-2.02443	-9.24033e-10
159826987	chr6:159826987:A:C	1.24582e-24	-9.89405e-10	-1.29003
159826992	chr6:159826992:A:T	1.24582e-24	-9.89405e-10	-1.29003
159827058	chr6:159827058:G:A	1.5461e-25	-2.32924	-1.04742
159827181	chr6:159827181:C:T	3.80535e-24	-9.89405e-10	-0.173412
159827223	chr6:159827223:C:T	4.70067e-25	-2.2647	-9.24033e-10
159827340	chr6:159827340:T:C	1.0001e-25	-2.3306	-1.48171
159827344	chr6:159827344:G:A	1.17046e-25	-2.32012	-1.33489
159827443	chr6:159827443:C:T	1.11913e-24	-9.89405e-10	-1.39727
159827652	chr6:159827652:A:G	1.08885e-25	-2.31867	-1.40861
159827930	chr6:159827930:A:G	1.24745e-25	-2.27861	-1.31269
159828075	chr6:159828075:T:C	9.94394e-25	-9.89405e-10	-1.51544
159828336	chr6:159828336:A:G	9.89818e-26	-2.32588	-1.49676
159828433	chr6:159828433:T:C	3.94918e-23	-9.89405e-10	2.16627
159828697	chr6:159828697:A:G	1.08163e-24	-9.89405e-10	-1.43135
159828703	chr6:159828703:A:T	1.21903e-24	-9.89405e-10	-1.31176
159828765	chr6:159828765:G:A	1.09964e-24	-9.89405e-10	-1.41484
159828784	chr6:159828784:C:T	1.69997e-24	-9.89405e-10	-0.979207
159829044	chr6:159829044:C:T	1.49725e-23	-9.89405e-10	1.1964
159829369	chr6:159829369:G:A	7.00355e-25	-0.776159	-1.08983
159829381	chr6:159829381:A:C	1.28787e-24	-9.89405e-10	-1.25683
159829628	chr6:159829628:G:T	9.92894e-25	-9.89405e-10	-1.51695
159829649	chr6:159829649:T:C	2.97924e-23	-9.89405e-10	1.88443
159829675	chr6:159829675:G:A	9.21786e-23	1.02332	1.99058
159829992	chr6:159829992:C:CT	1.50456e-24	-9.89405e-10	-1.10132
159830524	chr6:159830524:G:A	5.3738e-24	0.444906	-0.27319
159830609	chr6:159830609:C:G	5.71565e-25	-2.0692	-9.24033e-10
159830629	chr6:159830629:G:A	2.92311e-24	-9.89405e-10	-0.437171
159830632	chr6:159830632:C:G	4.62352e-25	-2.28125	-9.24033e-10
159830787	chr6:159830787:C:T	1.03814e-24	-9.89405e-10	-1.47239
159831151	chr6:159831151:T:A	6.60171e-25	-1.92508	-9.24033e-10
159831409	chr6:159831409:G:A	2.55453e-24	-9.89405e-10	-0.571954
159831436	chr6:159831436:C:T	2.2358e-24	-9.89405e-10	-0.705221
159831612	chr6:159831612:G:A	1.03262e-24	-9.89405e-10	-1.47772
159831644	chr6:159831644:G:C	1.85786e-24	-9.89405e-10	-0.890393
159831694	chr6:159831694:G:C	1.05645e-24	-9.89405e-10	-1.45491
159831942	chr6:159831942:C:T	1.0743e-24	-9.89405e-10	-1.43815
159832055	chr6:159832055:G:A	1.78594e-24	-9.89405e-10	-0.929876
159832720	chr6:159832720:T:A	1.23411e-25	-2.14113	-1.46092
159832915	chr6:159832915:G:A	1.19351e-24	-9.89405e-10	-1.33292
159833424	chr6:159833424:G:A	5.51443e-24	1.34374	-1.1462
159834138	chr6:159834138:G:A	3.51122e-24	-9.89405e-10	-0.253858
159834140	chr6:159834140:G:A	1.00309e-24	-9.89405e-10	-1.50673
159834211	chr6:159834211:G:T	1.7522e-25	-1.73612	-1.51541
159834469	chr6:159834469:G:A	1.17291e-24	-9.89405e-10	-1.35034
159834528	chr6:159834528:C:T	1.05244e-24	-9.89405e-10	-1.45871
159834603	chr6:159834603:C:T	1.10026e-24	-9.89405e-10	-1.41427
159834687	chr6:159834687:G:A	1.15932e-23	1.79691	-0.85632
159834902	chr6:159834902:G:A	5.10634e-24	1.54201	-1.42135
159834948	chr6:159834948:A:G	1.08519e-24	-9.89405e-10	-1.42807
159835245	chr6:159835245:G:A	1.09677e-24	-9.89405e-10	-1.41745
159835390	chr6:159835390:T:G	4.58808e-25	-2.28894	-9.24033e-10
159835483	chr6:159835483:C:T	1.26832e-24	-9.89405e-10	-1.27213
159835522	chr6:159835522:T:C	1.10657e-24	-9.89405e-10	-1.40855
159835718	chr6:159835718:G:A	2.00938e-24	-9.89405e-10	-0.811995
159836113	chr6:159836113:G:C	3.53705e-24	-9.89405e-10	-0.246526
159836243	chr6:159836243:A:G	1.035e-24	-9.89405e-10	-1.47542
159836336	chr6:159836336:A:G	1.44001e-24	-9.89405e-10	-1.14517
159836642	chr6:159836642:A:G	1.41423e-24	-9.89405e-10	-1.16323
159836762	chr6:159836762:G:C	2.12184e-25	-1.54325	-1.51687
159837000	chr6:159837000:A:G	9.93118e-25	-9.89405e-10	-1.51673
159837217	chr6:159837217:C:T	1.74812e-24	-9.89405e-10	-0.951281
159837701	chr6:159837701:G:A	1.45099e-25	-2.19727	-1.24289
159837828	chr6:159837828:G:C	6.83465e-25	-0.765739	-1.12466
159838247	chr6:159838247:G:A	2.99177e-24	-9.89405e-10	-0.413954
159838342	chr6:159838342:A:G	1.21682e-24	-2.30906	0.995479
159838407	chr6:159838407:T:C	1.28876e-24	-2.30491	1.04878
159838699	chr6:159838699:C:T	2.20232e-25	-1.58016	-1.44273
159838797	chr6:159838797:G:T	7.37777e-25	-1.00554	-0.808391
159839037	chr6:159839037:C:T	5.52801e-25	-1.45743	-0.645148
159839083	chr6:159839083:G:A	1.24377e-25	-2.3457	-1.24856
159839113	chr6:159839113:G:A	5.21187e-25	-1.47397	-0.687493
159839142	chr6:159839142:C:T	1.2363e-25	-2.34039	-1.2599
159839348	chr6:159839348:G:A	9.60451e-23	3.055	-9.24033e-10
159839411	chr6:159839411:C:T	1.10987e-24	-9.89405e-10	-1.40557
159839435	chr6:159839435:A:G	4.50535e-25	-1.60528	-0.701863
159839503	chr6:159839503:A:C	5.16648e-25	-1.48603	-0.684184
159839582	chr6:159839582:T:A	5.27481e-25	-1.4838	-0.665668
159839593	chr6:159839593:G:A	5.36801e-25	-1.50879	-0.62316
159839618	chr6:159839618:G:A	1.07853e-23	-9.89405e-10	0.868366
159839642	chr6:159839642:G:A	8.7772e-25	-2.35747	0.717227
159839876	chr6:159839876:A:G	1.05349e-24	-9.89405e-10	-1.45771
159839921	chr6:159839921:G:A	2.63056e-24	-9.89405e-10	-0.542625
159839926	chr6:159839926:T:C	5.97527e-25	-2.02478	-9.24033e-10
159840111	chr6:159840111:G:A	1.12114e-25	-2.31476	-1.38329
159840244	chr6:159840244:C:A	4.81229e-25	-1.43807	-0.803164
159840691	chr6:159840691:T:G	1.27956e-24	-9.89405e-10	-1.26331
159840836	chr6:159840836:T:C	5.21326e-25	-1.42967	-0.731525
159840939	chr6:159840939:C:G	5.13609e-25	-1.43453	-0.741587
159841144	chr6:159841144:G:A	2.96748e-25	-1.59104	-1.13365
159841233	chr6:159841233:C:T	1.4726e-24	-9.89405e-10	-1.12279
159841342	chr6:159841342:T:G	3.91053e-25	-2.21905	-0.229687
159841344	chr6:159841344:A:G	3.75239e-25	-2.22207	-0.267947
159841349	chr6:159841349:C:T	1.49693e-24	-9.89405e-10	-1.1064
159841373	chr6:159841373:C:T	9.94906e-25	-9.89405e-10	-1.51493
159841400	chr6:159841400:T:C	1.17475e-24	-9.89405e-10	-1.34877
159841434	chr6:159841434:G:A	4.27416e-25	-2.35982	-9.24033e-10
159842464	chr6:159842464:A:G	4.19729e-25	-1.38078	-0.997185
159842823	chr6:159842823:C:T	1.06461e-24	-9.89405e-10	-1.44721
159842918	chr6:159842918:A:G	4.90093e-25	-1.35668	-0.866296
159843477	chr6:159843477:G:A	3.48909e-25	-1.36432	-1.19844
159843502	chr6:159843502:G:A	3.68781e-25	-1.5234	-0.983975
159843629	chr6:159843629:C:T	4.31742e-25	-1.38067	-0.969081
159843653	chr6:159843653:T:C	9.67589e-26	-2.34768	-1.49767
159844094	chr6:159844094:T:C	2.89627e-25	-2.19408	-0.554904
159844299	chr6:159844299:CAG:C	3.99862e-25	-1.45558	-0.970881
159844306	chr6:159844306:A:T	1.00958e-24	-9.89405e-10	-1.50029
159844391	chr6:159844391:T:C	2.6963e-25	-2.221	-0.599524
159844561	chr6:159844561:C:G	4.36334e-23	2.266	-9.24033e-10
159844577	chr6:159844577:C:T	1.00306e-24	-9.89405e-10	-1.50677
159844628	chr6:159844628:G:A	2.79497e-24	-9.89405e-10	-0.481999
159844668	chr6:159844668:CT:C	9.96731e-25	-9.89405e-10	-1.51309
159844787	chr6:159844787:T:C	1.05402e-24	-0.73582	-0.721394
159844796	chr6:159844796:A:G	1.02501e-24	-9.89405e-10	-1.48512
159845060	chr6:159845060:C:T	1.00531e-24	-9.89405e-10	-1.50453
159845194	chr6:159845194:G:T	9.64161e-26	-2.35947	-1.48944
159845412	chr6:159845412:G:A	1.04503e-25	-2.33959	-1.42878
159845796	chr6:159845796:C:T	3.04854e-25	-2.24746	-0.450281
159846301	chr6:159846301:C:T	2.72259e-24	-9.89405e-10	-0.508237
159846453	chr6:159846453:C:T	6.97569e-25	-0.638792	-1.23118
159846736	chr6:159846736:C:T	9.17471e-25	-0.825459	-0.770496
159846749	chr6:159846749:G:A	6.05164e-25	-0.96211	-1.04997
159846956	chr6:159846956:A:G	1.07913e-25	-2.32473	-1.41152
159847053	chr6:159847053:A:G	1.3726e-24	-9.89405e-10	-1.19311
159847342	chr6:159847342:A:G	2.22437e-25	-2.32042	-0.69251
159847374	chr6:159847374:G:C	1.15275e-24	-9.89405e-10	-1.36767
159847492	chr6:159847492:T:G	1.37248e-24	-9.89405e-10	-1.1932
159847572	chr6:159847572:T:C	1.00858e-22	3.1039	-9.24033e-10
159847811	chr6:159847811:GA:G	5.82032e-25	-0.936721	-1.11433
159847830	chr6:159847830:C:T	1.03408e-24	-9.89405e-10	-1.47631
159848021	chr6:159848021:C:T	1.10219e-24	-9.89405e-10	-1.41252
159848075	chr6:159848075:G:A	1.15229e-24	-9.89405e-10	-1.36807
159848384	chr6:159848384:C:T	1.15763e-24	-9.89405e-10	-1.36344
159848426	chr6:159848426:G:A	1.05467e-25	-2.33658	-1.4226
159848573	chr6:159848573:C:A	5.00196e-25	-1.48746	-0.715111
159848629	chr6:159848629:A:G	1.09122e-25	-2.33443	-1.39067
159848659	chr6:159848659:T:A	1.12308e-25	-2.35531	-1.34102
159848879	chr6:159848879:G:C	1.37248e-24	-9.89405e-10	-1.1932
159849034	chr6:159849034:A:T	1.09001e-25	-2.32491	-1.40131
159849551	chr6:159849551:C:T	1.08103e-25	-2.3281	-1.40639
159849660	chr6:159849660:C:T	9.74714e-26	-2.35612	-1.4819
159850124	chr6:159850124:G:A	1.13145e-24	-9.89405e-10	-1.38632
159850360	chr6:159850360:A:G	7.41658e-25	-0.871892	-0.936796
159850557	chr6:159850557:A:C	1.74419e-24	-9.89405e-10	-0.953528
159850777	chr6:159850777:A:G	9.11435e-25	-0.807971	-0.794584
159850814	chr6:159850814:A:G	1.1844e-24	-9.89405e-10	-1.34058
159851398	chr6:159851398:C:T	9.95102e-25	-1.51473	-9.24033e-10
159851461	chr6:159851461:T:C	1.04679e-24	-9.89405e-10	-1.46409
159851462	chr6:159851462:T:C	3.22013e-24	-9.89405e-10	-0.340399
159851468	chr6:159851468:T:A	1.08531e-24	-9.89405e-10	-1.42795
159851527	chr6:159851527:T:A	9.9085e-25	-1.51901	-9.24033e-10
159851749	chr6:159851749:G:A	1.12493e-24	-9.89405e-10	-1.3921
159852009	chr6:159852009:C:T	1.56655e-24	-9.89405e-10	-1.06095
159852212	chr6:159852212:C:T	1.16794e-24	-9.89405e-10	-1.35458
159852244	chr6:159852244:T:C	5.50588e-24	1.55981	-1.36381
159852341	chr6:159852341:C:T	1.08721e-24	-1.42621	-9.24033e-10
159852424	chr6:159852424:G:A	3.7066e-25	-1.60582	-0.896468
159852497	chr6:159852497:G:A	1.05311e-24	-1.45808	-9.24033e-10
159852739	chr6:159852739:A:G	1.49731e-24	-9.89405e-10	-1.10615
159853082	chr6:159853082:G:A	9.96625e-25	-9.89405e-10	-1.5132
159853237	chr6:159853237:C:T	1.15077e-24	-9.89405e-10	-1.36939
159853381	chr6:159853381:T:A	5.98631e-25	-0.899517	-1.12341
159853522	chr6:159853522:C:T	1.18438e-24	-9.89405e-10	-1.3406
159853557	chr6:159853557:T:C	1.18386e-24	-9.89405e-10	-1.34104
159853777	chr6:159853777:G:A	1.1575e-24	-9.89405e-10	-1.36356
159854619	chr6:159854619:C:T	1.37248e-24	-9.89405e-10	-1.1932
159854841	chr6:159854841:C:G	1.15763e-24	-9.89405e-10	-1.36344
159854940	chr6:159854940:A:AG	1.09024e-25	-2.35128	-1.37473
159855070	chr6:159855070:A:G	1.37248e-24	-9.89405e-10	-1.1932
159855321	chr6:159855321:C:T	1.00741e-24	-9.89405e-10	-1.50244
159855328	chr6:159855328:A:G	9.93013e-25	-9.89405e-10	-1.51683
159855476	chr6:159855476:A:G	1.00741e-24	-9.89405e-10	-1.50244
159855499	chr6:159855499:G:A	1.17079e-24	-9.89405e-10	-1.35214
159855895	chr6:159855895:G:A	3.28843e-25	-2.21678	-0.405216
159855965	chr6:159855965:G:A	1.01266e-24	-9.89405e-10	-1.49724
159856184	chr6:159856184:G:A	1.03471e-25	-2.35965	-1.41863
159856255	chr6:159856255:A:T	1.00624e-24	-9.89405e-10	-1.5036
159856373	chr6:159856373:C:T	1.04751e-25	-2.34662	-1.41937
159856590	chr6:159856590:C:T	1.01443e-24	-9.89405e-10	-1.4955
159857020	chr6:159857020:G:A	1.22658e-24	-9.89405e-10	-1.30559
159857240	chr6:159857240:T:C	1.00326e-24	-9.89405e-10	-1.50657
159857255	chr6:159857255:A:G	1.1501e-24	-9.89405e-10	-1.36997
159857439	chr6:159857439:C:T	1.03683e-24	-9.89405e-10	-1.47365
159857481	chr6:159857481:TC:T	4.9594e-24	-9.89405e-10	0.0914652
159857712	chr6:159857712:A:G	1.00832e-24	-9.89405e-10	-1.50154
159857906	chr6:159857906:A:G	1.06252e-24	-1.44918	-9.24033e-10
159857972	chr6:159857972:G:A	1.00738e-24	-9.89405e-10	-1.50247
159858471	chr6:159858471:G:A	1.15275e-24	-9.89405e-10	-1.36767
159858538	chr6:159858538:T:C	1.00741e-24	-9.89405e-10	-1.50244
159858625	chr6:159858625:C:T	1.18362e-24	-9.89405e-10	-1.34125
159859234	chr6:159859234:A:AT	1.00741e-24	-9.89405e-10	-1.50244
159859470	chr6:159859470:G:A	1.00169e-24	-9.89405e-10	-1.50813
159859492	chr6:159859492:T:C	1.00781e-24	-9.89405e-10	-1.50204
159859520	chr6:159859520:A:T	1.03464e-24	-9.89405e-10	-1.47576
159859560	chr6:159859560:A:G	1.014e-24	-9.89405e-10	-1.49592
159859932	chr6:159859932:A:T	1.24588e-24	-9.89405e-10	-1.28998
159860070	chr6:159860070:G:A	1.99976e-24	-9.89405e-10	-0.816792
159860136	chr6:159860136:G:A	1.03602e-24	-9.89405e-10	-1.47444
159860142	chr6:159860142:A:G	1.12149e-25	-2.35789	-1.33986
159860222	chr6:159860222:G:C	1.03327e-24	-9.89405e-10	-1.47709
159860863	chr6:159860863:A:C	1.26482e-24	-9.89405e-10	-1.27489
159860915	chr6:159860915:C:T	1.01693e-24	-9.89405e-10	-1.49304
159860968	chr6:159860968:CAT:C	2.08291e-24	-0.518735	-0.257321
159861208	chr6:159861208:G:C	1.26256e-24	-9.89405e-10	-1.27668
159861421	chr6:159861421:G:A	1.25893e-24	-9.89405e-10	-1.27956
159861802	chr6:159861802:G:A	1.04788e-25	-2.34613	-1.41951
159861827	chr6:159861827:G:A	1.03091e-25	-2.35063	-1.43134
159861958	chr6:159861958:G:A	6.73537e-25	-0.878123	-1.02691
159862095	chr6:159862095:C:T	1.10171e-25	-2.3596	-1.35594
159862324	chr6:159862324:C:T	9.96803e-25	-9.89405e-10	-1.51302
159862507	chr6:159862507:T:C	3.26411e-25	-2.26501	-0.364404
159862509	chr6:159862509:C:T	1.27359e-24	-9.89405e-10	-1.26798
159862684	chr6:159862684:G:A	1.18182e-24	-9.89405e-10	-1.34277
159862700	chr6:159862700:G:A	9.78086e-26	-2.3579	-1.47667
159862768	chr6:159862768:C:T	1.74221e-25	-1.74026	-1.51699
159862849	chr6:159862849:A:G	3.50969e-23	2.04829	-9.24033e-10
159862858	chr6:159862858:C:T	6.28608e-25	-0.879482	-1.09459
159863536	chr6:159863536:A:G	1.11719e-24	-9.89405e-10	-1.399
159863634	chr6:159863634:G:A	1.09185e-24	-9.89405e-10	-1.42195
159863739	chr6:159863739:T:C	1.11398e-25	-2.34477	-1.3597
159864044	chr6:159864044:T:C	1.12874e-25	-2.33004	-1.36126
159864668	chr6:159864668:G:A	1.95714e-24	0.0548263	-0.893162
159864680	chr6:159864680:C:T	1.13635e-25	-2.35748	-1.3271
159864705	chr6:159864705:G:A	1.478e-24	-9.89405e-10	-1.11913
159864720	chr6:159864720:C:T	2.3887e-25	-1.57821	-1.36345
159865389	chr6:159865389:A:G	1.18514e-24	-9.89405e-10	-1.33996
159865421	chr6:159865421:G:A	1.66089e-24	-9.89405e-10	-1.00247
159865512	chr6:159865512:T:A	4.56885e-25	-2.29314	-9.24033e-10
159865965	chr6:159865965:C:A	1.10219e-25	-2.24394	-1.47117
159866123	chr6:159866123:T:G	5.36518e-25	-0.878371	-1.2541
159866677	chr6:159866677:G:C	1.22613e-24	-9.89405e-10	-1.30596
159866885	chr6:159866885:C:T	4.26436e-25	-0.848372	-1.51374
159866932	chr6:159866932:C:T	3.00815e-25	-1.8503	-0.86078
159867071	chr6:159867071:G:A	9.96657e-25	-9.89405e-10	-1.51317
159867105	chr6:159867105:C:T	9.93071e-25	-9.89405e-10	-1.51677
159867319	chr6:159867319:C:T	1.05393e-25	-2.321	-1.43888
159867349	chr6:159867349:C:A	5.53416e-25	-0.991994	-1.10947
159867397	chr6:159867397:G:A	1.0103e-24	-9.89405e-10	-1.49958
159867833	chr6:159867833:A:C	1.6533e-24	-1.87317	0.866125
159868035	chr6:159868035:T:C	5.42189e-25	-1.01154	-1.11042
159868268	chr6:159868268:C:G	1.17785e-24	-9.89405e-10	-1.34613
159868456	chr6:159868456:A:G	8.63664e-25	-1.31426	-0.342131
159868671	chr6:159868671:C:G	1.00339e-25	-2.34317	-1.46585
159868963	chr6:159868963:T:A	9.98329e-26	-2.34202	-1.47206
159869143	chr6:159869143:T:C	1.39753e-23	1.12747	-9.24033e-10
159869217	chr6:159869217:C:T	1.19036e-24	-9.89405e-10	-1.33556
159869267	chr6:159869267:C:T	1.05494e-25	-2.32897	-1.42996
159869840	chr6:159869840:T:G	1.42738e-24	-0.310704	-0.843277
159870022	chr6:159870022:T:A	4.8286e-25	-2.23785	-9.24033e-10
159870274	chr6:159870274:C:T	1.06116e-25	-2.3327	-1.42035
159870419	chr6:159870419:A:G	1.35083e-24	-9.89405e-10	-1.2091
159870720	chr6:159870720:G:A	1.46498e-24	-0.283347	-0.844634
159870791	chr6:159870791:T:C	2.24182e-24	-9.89405e-10	-0.702532
159870873	chr6:159870873:C:T	4.21405e-25	-1.77367	-0.600313
159871075	chr6:159871075:G:A	1.08278e-25	-2.33041	-1.40246
159871420	chr6:159871420:C:T	1.32238e-24	-0.297083	-0.933303
159871571	chr6:159871571:C:G	7.45766e-21	7.40718	-9.24033e-10
159871577	chr6:159871577:A:G	2.2741e-22	3.91693	-9.24033e-10
159872614	chr6:159872614:T:A	1.53525e-25	-1.87085	-1.51287
159872627	chr6:159872627:G:A	1.11714e-24	-9.89405e-10	-1.39905
159873487	chr6:159873487:G:A	3.99556e-25	-1.80519	-0.622028
159874345	chr6:159874345:T:C	1.1581e-25	-2.25404	-1.41158
159874530	chr6:159874530:G:A	8.81743e-25	-1.24973	-0.385948
159874890	chr6:159874890:G:C	1.40223e-24	-0.353726	-0.818028
159875580	chr6:159875580:T:C	1.30977e-24	-0.564063	-0.675904
159876086	chr6:159876086:C:A	4.78113e-25	-2.24773	-9.24033e-10
159876206	chr6:159876206:T:C	1.376e-24	-9.89405e-10	-1.19064
159876332	chr6:159876332:A:G	1.09297e-24	-9.89405e-10	-1.42092
159876576	chr6:159876576:G:A	9.94074e-25	-9.89405e-10	-1.51576
159876786	chr6:159876786:G:A	3.8612e-24	1.17999	-1.33884
159877056	chr6:159877056:G:A	1.63686e-25	-2.34805	-0.971577
159877320	chr6:159877320:AG:A	4.00078e-25	-1.69892	-0.726997
159877426	chr6:159877426:G:T	1.13272e-23	-9.89405e-10	0.917383
159877754	chr6:159877754:A:T	2.00176e-24	-0.815793	-9.24033e-10
159877902	chr6:159877902:G:A	1.03594e-25	-2.27869	-1.49841
159878198	chr6:159878198:A:G	3.95134e-24	1.23143	-1.3672
159878399	chr6:159878399:T:G	1.08571e-24	-9.89405e-10	-1.42759
159878473	chr6:159878473:G:A	4.65611e-25	-1.71499	-0.559236
159878532	chr6:159878532:C:T	1.04288e-24	-9.89405e-10	-1.46783
159879189	chr6:159879189:G:A	7.28736e-25	-1.14603	-0.680233
159879244	chr6:159879244:T:C	1.24732e-24	-9.89405e-10	-1.28882
159879318	chr6:159879318:G:A	1.01939e-24	-9.89405e-10	-1.49062
159879941	chr6:159879941:C:T	1.83491e-24	-9.89405e-10	-0.902825
159880025	chr6:159880025:T:C	5.48675e-25	-1.64228	-0.46779
159880075	chr6:159880075:A:G	4.37161e-25	-1.65685	-0.680419
159880204	chr6:159880204:G:T	9.54613e-26	-2.34185	-1.517
159880221	chr6:159880221:C:T	1.50353e-24	-9.89405e-10	-1.10201
159880326	chr6:159880326:T:C	5.42689e-25	-1.72232	-0.39872
159880614	chr6:159880614:T:C	1.0183e-24	-9.89405e-10	-1.49169
159880705	chr6:159880705:T:G	1.05179e-24	-9.89405e-10	-1.45932
159881189	chr6:159881189:T:A	9.9255e-26	-2.34038	-1.47951
159881373	chr6:159881373:G:A	1.01353e-24	-9.89405e-10	-1.49638
159881827	chr6:159881827:T:C	9.92849e-25	-9.89405e-10	-1.517
159882013	chr6:159882013:GTAT:G	9.94215e-25	-9.89405e-10	-1.51562
159882038	chr6:159882038:C:T	1.03864e-24	-9.89405e-10	-1.47191
159882214	chr6:159882214:A:G	1.84641e-24	-9.89405e-10	-0.896578
159883053	chr6:159883053:C:T	1.00186e-24	-9.89405e-10	-1.50796
159883844	chr6:159883844:G:A	5.51115e-25	-1.33761	-0.768017
159884026	chr6:159884026:T:G	1.15149e-24	-9.89405e-10	-1.36876
159884151	chr6:159884151:A:G	9.92856e-25	-9.89405e-10	-1.51699
159885229	chr6:159885229:C:T	4.64664e-24	-9.89405e-10	0.0263235
159885331	chr6:159885331:G:A	9.98018e-25	-9.89405e-10	-1.5118
159886096	chr6:159886096:A:G	9.93076e-25	-9.89405e-10	-1.51677
159886223	chr6:159886223:T:C	9.93238e-25	-9.89405e-10	-1.51661
159886304	chr6:159886304:T:TG	1.06549e-25	-2.35959	-1.38938
159886478	chr6:159886478:A:T	9.93933e-25	-9.89405e-10	-1.51591
159886640	chr6:159886640:CCAG:C	3.18591e-23	-9.89405e-10	1.9515
159886709	chr6:159886709:G:A	9.92842e-25	-9.89405e-10	-1.517
159887570	chr6:159887570:A:G	9.92842e-25	-9.89405e-10	-1.517
159888014	chr6:159888014:C:G	2.83129e-25	-1.4275	-1.34417
159888114	chr6:159888114:G:A	1.14506e-24	-9.89405e-10	-1.37437
159888218	chr6:159888218:C:T	7.89271e-25	-1.74647	-9.24033e-10
159888307	chr6:159888307:G:A	1.09687e-24	-9.89405e-10	-1.41736
159888385	chr6:159888385:G:A	1.07773e-24	-9.89405e-10	-1.43496
159889277	chr6:159889277:A:C	9.92898e-25	-9.89405e-10	-1.51695
159889560	chr6:159889560:A:T	1.01036e-24	-9.89405e-10	-1.49951
159889572	chr6:159889572:C:T	1.55497e-24	-9.89405e-10	-1.06836
159890213	chr6:159890213:T:G	6.03323e-25	-0.853805	-1.16132
159890683	chr6:159890683:T:C	4.27388e-25	-2.35988	-9.24033e-10
159890720	chr6:159890720:A:C	1.02047e-25	-2.35984	-1.4323
159891013	chr6:159891013:A:G	1.03106e-24	-9.89405e-10	-1.47923
159891557	chr6:159891557:C:T	1.13899e-24	-9.89405e-10	-1.37968
159891639	chr6:159891639:A:C	1.12754e-24	-9.89405e-10	-1.38979
159891866	chr6:159891866:C:A	6.38244e-24	-9.89405e-10	0.343731
159893193	chr6:159893193:T:A	1.12735e-24	-9.89405e-10	-1.38995
159893530	chr6:159893530:G:C	6.89737e-24	-9.89405e-10	0.421319
159893659	chr6:159893659:A:G	1.81805e-25	-1.83042	-1.38422
159894068	chr6:159894068:T:C	1.00585e-24	-9.89405e-10	-1.50399
159894147	chr6:159894147:T:C	1.15209e-24	-9.89405e-10	-1.36824
159894211	chr6:159894211:C:T	1.43542e-24	-1.05454	-0.0938238
159894234	chr6:159894234:C:T	1.54759e-24	-9.89405e-10	-1.07312
159894355	chr6:159894355:G:A	1.03928e-24	-9.89405e-10	-1.4713
159894575	chr6:159894575:G:A	1.17113e-24	-9.89405e-10	-1.35185
159895837	chr6:159895837:A:G	1.05246e-24	-9.89405e-10	-1.45869
159896227	chr6:159896227:A:T	1.06921e-24	-9.89405e-10	-1.4429
159896482	chr6:159896482:T:A	1.1187e-24	-1.39765	-9.24033e-10
159896498	chr6:159896498:C:T	1.17429e-24	-9.89405e-10	-1.34915
159897169	chr6:159897169:C:T	1.05698e-24	-9.89405e-10	-1.4544
159897333	chr6:159897333:A:C	1.25057e-24	-9.89405e-10	-1.28622
159897792	chr6:159897792:G:C	1.14045e-24	-9.89405e-10	-1.3784
159897811	chr6:159897811:T:C	1.65045e-24	-9.89405e-10	-1.00877
159897814	chr6:159897814:C:A	1.63682e-24	-9.89405e-10	-1.01707
159897954	chr6:159897954:G:A	9.94675e-25	-9.89405e-10	-1.51516
159898022	chr6:159898022:T:G	1.13282e-24	-9.89405e-10	-1.38511
159898034	chr6:159898034:A:G	1.12306e-24	-9.89405e-10	-1.39377
159898113	chr6:159898113:A:G	1.22818e-24	-9.89405e-10	-1.30429
159898931	chr6:159898931:G:A	9.95053e-25	-9.89405e-10	-1.51478
159898932	chr6:159898932:A:T	9.94977e-25	-9.89405e-10	-1.51486
159899785	chr6:159899785:T:C	1.10671e-24	-9.89405e-10	-1.40843
159899929	chr6:159899929:T:C	1.19194e-24	-9.89405e-10	-1.33424
159899941	chr6:159899941:G:T	1.1678e-24	-9.89405e-10	-1.3547
159900664	chr6:159900664:T:C	1.20089e-24	-9.89405e-10	-1.32676
159901528	chr6:159901528:A:G	2.52529e-25	-1.38501	-1.50104
159901671	chr6:159901671:A:G	2.57398e-25	-1.36531	-1.50164
159902117	chr6:159902117:A:G	9.95374e-25	-9.89405e-10	-1.51446
159902339	chr6:159902339:A:G	1.908e-24	-9.89405e-10	-0.863764
159902345	chr6:159902345:C:G	1.05484e-25	-2.3539	-1.40511
159902496	chr6:159902496:C:T	1.02621e-24	-9.89405e-10	-1.48394
159902826	chr6:159902826:A:G	1.02105e-25	-2.34084	-1.45073
159902827	chr6:159902827:A:G	9.96111e-25	-9.89405e-10	-1.51372
159902832	chr6:159902832:T:C	3.04997e-25	-1.1843	-1.51297
159903039	chr6:159903039:CA:C	1.53781e-24	-9.89405e-10	-1.07946
159903040	chr6:159903040:A:C	6.52252e-25	-0.542581	-1.39456
159903072	chr6:159903072:G:A	1.35853e-24	-9.89405e-10	-1.20342
159903424	chr6:159903424:G:T	2.37399e-24	0.605714	-1.25096
159903520	chr6:159903520:C:G	1.9116e-24	-9.89405e-10	-0.86188
159904318	chr6:159904318:A:C	2.41121e-24	-0.648145	0.0184533
159904566	chr6:159904566:T:C	1.68546e-25	-2.27257	-1.0178
159905264	chr6:159905264:T:C	1.46149e-24	-9.89405e-10	-1.13036
159905535	chr6:159905535:A:G	1.75422e-25	-2.3472	-0.903183
159905658	chr6:159905658:A:G	2.06198e-25	-1.57441	-1.51433
159906102	chr6:159906102:T:C	1.36151e-23	1.10136	-9.24033e-10
159906143	chr6:159906143:GA:G	2.09319e-24	0.640617	-1.41175
159906353	chr6:159906353:GTTC:G	1.35255e-24	-1.20783	-9.24033e-10
159906392	chr6:159906392:T:C	2.10335e-24	-9.89405e-10	-0.766287
159907588	chr6:159907588:C:T	1.60352e-24	-1.2536	0.215976
159907949	chr6:159907949:T:C	2.62927e-24	-9.89405e-10	-0.543112
159908338	chr6:159908338:C:T	9.95289e-25	-9.89405e-10	-1.51454
159908361	chr6:159908361:A:C	6.89027e-25	-1.88229	-9.24033e-10
159908584	chr6:159908584:G:A	1.37428e-23	2.32553	-1.21483
159909177	chr6:159909177:G:A	1.08194e-24	-9.89405e-10	-1.43107
159909364	chr6:159909364:T:G	9.65904e-26	-2.333	-1.5141
159910219	chr6:159910219:C:T	2.84303e-24	-9.89405e-10	-0.464949
159910464	chr6:159910464:C:T	4.90642e-25	-2.22186	-9.24033e-10
159910611	chr6:159910611:T:G	9.63229e-26	-2.35004	-1.49983
159910622	chr6:159910622:C:T	1.01874e-24	-1.49125	-9.24033e-10
159911396	chr6:159911396:G:A	1.44932e-24	-1.13873	-9.24033e-10
159911401	chr6:159911401:T:C	9.504e-26	-2.35449	-1.50879
159911495	chr6:159911495:G:A	1.56988e-24	-1.05882	-9.24033e-10
159911581	chr6:159911581:C:T	2.6339e-23	-9.89405e-10	1.76123
159911681	chr6:159911681:G:A	2.7339e-24	-1.359	0.854912
159911887	chr6:159911887:TCCCTGGCTAAGGTGATA:T	8.85692e-25	-0.749641	-0.881565
159912168	chr6:159912168:C:T	1.73848e-24	-9.89405e-10	-0.956811
159912273	chr6:159912273:A:G	8.99943e-25	-0.76631	-0.848934
159912333	chr6:159912333:C:T	1.0837e-24	-9.89405e-10	-1.42944
159912439	chr6:159912439:C:T	9.2802e-25	-0.746527	-0.837995
159912472	chr6:159912472:G:A	1.37931e-24	-9.89405e-10	-1.18824
159912526	chr6:159912526:G:A	1.17651e-24	-9.89405e-10	-1.34727
159912609	chr6:159912609:A:AC	4.79056e-25	-2.24576	-9.24033e-10
159912666	chr6:159912666:C:T	1.40853e-24	-9.89405e-10	-1.16727
159912847	chr6:159912847:C:T	5.84453e-25	-2.0469	-9.24033e-10
159913095	chr6:159913095:G:C	1.39081e-24	-9.89405e-10	-1.17993
159913420	chr6:159913420:G:A	1.51212e-24	-9.89405e-10	-1.09631
159913985	chr6:159913985:G:A	2.10779e-23	-1.32168	2.86009
159914023	chr6:159914023:T:C	6.09168e-24	-1.28425	1.58136
159914306	chr6:159914306:C:T	4.91567e-25	-2.21998	-9.24033e-10
159914426	chr6:159914426:G:C	4.65205e-25	-2.2751	-9.24033e-10
159915535	chr6:159915535:T:C	3.10106e-24	-9.89405e-10	-0.378076
159915579	chr6:159915579:T:C	2.64042e-23	-9.89405e-10	1.7637
159916053	chr6:159916053:T:G	2.59232e-24	0.565575	-1.12284
159916378	chr6:159916378:G:T	1.36731e-24	-9.89405e-10	-1.19697
159916516	chr6:159916516:G:A	2.15507e-24	0.43937	-1.18137
159917547	chr6:159917547:C:T	2.26719e-24	-9.89405e-10	-0.691279
159918287	chr6:159918287:G:A	1.0191e-25	-2.27693	-1.51656
159918353	chr6:159918353:C:T	2.76093e-24	-9.89405e-10	-0.494253
159918381	chr6:159918381:G:T	3.34125e-24	-9.89405e-10	-0.303475
159919815	chr6:159919815:G:T	1.21454e-24	-9.89405e-10	-1.31545
159919823	chr6:159919823:T:C	1.8655e-24	0.426311	-1.3126
159919903	chr6:159919903:A:G	3.11552e-24	-0.918955	0.54553
159920420	chr6:159920420:T:A	7.31834e-24	-9.89405e-10	0.480564
159920728	chr6:159920728:G:A	8.73142e-24	-9.89405e-10	0.657108
159920886	chr6:159920886:T:C	2.67997e-24	0.474097	-0.998113
159920994	chr6:159920994:G:A	2.41655e-24	-9.89405e-10	-0.627478
159921342	chr6:159921342:G:T	1.06249e-24	-9.89405e-10	-1.44921
159921620	chr6:159921620:C:G	1.0912e-25	-2.2937	-1.43143
159921752	chr6:159921752:A:C	2.55313e-24	0.449757	-1.02226
159922066	chr6:159922066:T:C	2.48342e-25	-2.1271	-0.775673
159922158	chr6:159922158:C:T	1.98657e-24	-0.865681	0.0422709
159922456	chr6:159922456:A:G	6.13695e-24	0.445239	-0.140732
159922839	chr6:159922839:GA:G	1.04913e-24	-9.89405e-10	-1.46186
159922903	chr6:159922903:A:G	1.5386e-24	-9.89405e-10	-1.07895
159923080	chr6:159923080:T:C	1.26756e-24	-9.89405e-10	-1.27272
159923086	chr6:159923086:C:T	7.95651e-25	-1.73841	-9.24033e-10
159923233	chr6:159923233:C:T	5.34994e-24	0.413023	-0.245757
159923635	chr6:159923635:C:T	4.60327e-25	-2.28564	-9.24033e-10
159923667	chr6:159923667:T:G	2.09091e-24	-0.90656	0.134337
159923995	chr6:159923995:T:C	9.81228e-25	-0.0132693	-1.5155
159924027	chr6:159924027:AC:A	1.22166e-24	-0.898169	-0.411438
159924077	chr6:159924077:G:C	9.252e-25	-0.0738035	-1.51376
159924083	chr6:159924083:T:C	1.0606e-24	-9.89405e-10	-1.45098
159924096	chr6:159924096:G:T	2.70065e-24	-9.89405e-10	-0.516328
159924413	chr6:159924413:T:C	4.37916e-24	0.486763	-0.519726
159924452	chr6:159924452:G:A	1.3229e-24	-9.89405e-10	-1.23
159924505	chr6:159924505:A:T	1.25511e-24	-9.89405e-10	-1.2826
159924970	chr6:159924970:T:C	4.44386e-24	0.473705	-0.492002
159925121	chr6:159925121:G:A	1.06615e-25	-2.30333	-1.44502
159925363	chr6:159925363:G:A	1.55277e-24	-9.89405e-10	-1.06978
159925444	chr6:159925444:AAAC:A	5.71068e-24	0.565945	-0.333427
159925866	chr6:159925866:C:T	4.83147e-24	0.55698	-0.49165
159926079	chr6:159926079:A:T	5.78511e-24	0.245468	-9.24033e-10
159926332	chr6:159926332:A:G	1.31566e-24	-9.89405e-10	-1.23548
159926416	chr6:159926416:G:A	2.46739e-24	-9.89405e-10	-0.60666
159926524	chr6:159926524:T:G	1.83726e-24	0.499748	-1.40129
159926605	chr6:159926605:G:T	1.17034e-24	-0.978834	-0.373688
159926863	chr6:159926863:T:C	1.00223e-24	-9.89405e-10	-1.5076
159927400	chr6:159927400:G:A	3.8477e-24	-9.89405e-10	-0.162346
159927569	chr6:159927569:T:C	3.28207e-24	-9.89405e-10	-0.321347
159927573	chr6:159927573:T:A	1.68284e-24	-9.89405e-10	-0.989339
159929036	chr6:159929036:A:T	1.00931e-24	-9.89405e-10	-1.50055
159929793	chr6:159929793:G:A	1.06338e-24	-9.89405e-10	-1.44837
159929856	chr6:159929856:CTTTCATCA:C	9.31524e-24	-9.89405e-10	0.721832
159930376	chr6:159930376:T:G	1.06224e-24	-9.89405e-10	-1.44944
159930765	chr6:159930765:A:G	3.42325e-23	-9.89405e-10	2.02336
159930865	chr6:159930865:T:A	1.47611e-24	0.26969	-1.3901
159930996	chr6:159930996:G:A	1.0367e-24	-9.89405e-10	-1.47378
159931072	chr6:159931072:A:T	6.87763e-24	-9.89405e-10	0.418454
159931079	chr6:159931079:G:A	7.53042e-24	-9.89405e-10	0.50913
159931106	chr6:159931106:C:T	7.36369e-24	-9.89405e-10	0.486741
159931238	chr6:159931238:A:T	1.40108e-24	0.215378	-1.38795
159931386	chr6:159931386:G:C	2.89247e-24	-0.721137	0.273427
159931402	chr6:159931402:C:G	1.70128e-24	-0.371457	-0.606981
159931465	chr6:159931465:C:T	1.06973e-24	-0.00694342	-1.43547
159931487	chr6:159931487:G:A	8.453e-25	-1.67788	-9.24033e-10
159931889	chr6:159931889:T:C	2.01388e-24	-0.480313	-0.329446
159932178	chr6:159932178:C:T	9.96365e-25	-9.89405e-10	-1.51346
159932216	chr6:159932216:T:C	1.27857e-25	-2.33477	-1.23189
159932259	chr6:159932259:C:T	4.23528e-24	0.31702	-0.383391
159932790	chr6:159932790:C:T	5.14715e-25	-2.07679	-0.0971743
159932987	chr6:159932987:C:T	6.00129e-24	-9.89405e-10	0.282154
159933137	chr6:159933137:C:A	5.67756e-25	-2.29888	0.222991
159933315	chr6:159933315:T:A	2.57193e-25	-1.35137	-1.51638
159933710	chr6:159933710:A:G	2.73217e-24	-9.89405e-10	-0.504724
159933770	chr6:159933770:A:G	5.06366e-25	-2.28325	0.0929346
159933778	chr6:159933778:G:A	5.04105e-25	-2.19479	-9.24033e-10
159933964	chr6:159933964:A:G	1.17123e-24	-9.89405e-10	-1.35177
159934157	chr6:159934157:G:A	9.97999e-25	-9.89405e-10	-1.51182
159934927	chr6:159934927:C:T	2.80346e-24	-9.89405e-10	-0.478965
159935168	chr6:159935168:A:T	3.70117e-25	-2.26222	-0.241534
159935286	chr6:159935286:TCA:T	2.12315e-24	0.6691	-1.42602
159935363	chr6:159935363:G:A	5.15274e-23	-9.89405e-10	2.43229
159935453	chr6:159935453:T:A	1.00327e-24	-9.89405e-10	-1.50655
159935536	chr6:159935536:ACAGT:A	1.72831e-24	-9.89405e-10	-0.962679
159935665	chr6:159935665:A:C	1.27994e-24	-9.89405e-10	-1.26301
159935703	chr6:159935703:T:G	1.45806e-24	-9.89405e-10	-1.13271
159935718	chr6:159935718:C:T	2.27866e-24	-9.89405e-10	-0.686233
159936005	chr6:159936005:T:G	1.92876e-25	-2.30334	-0.852184
159936192	chr6:159936192:C:T	6.18063e-24	-0.649787	0.961388
159936586	chr6:159936586:C:T	1.0496e-24	-9.89405e-10	-1.46141
159936971	chr6:159936971:T:C	1.00713e-24	-9.89405e-10	-1.50271
159937016	chr6:159937016:T:C	5.16967e-24	-9.89405e-10	0.132989
159937303	chr6:159937303:G:A	9.95384e-25	-9.89405e-10	-1.51445
159937366	chr6:159937366:T:C	1.67277e-24	-9.89405e-10	-0.995337
159937746	chr6:159937746:A:G	2.53699e-24	-9.89405e-10	-0.578842
159937749	chr6:159937749:A:G	1.14038e-24	-0.601698	-0.776759
159938324	chr6:159938324:C:A	1.00167e-24	-9.89405e-10	-1.50815
159938382	chr6:159938382:G:T	1.07453e-24	-9.89405e-10	-1.43794
159938622	chr6:159938622:C:CT	1.77467e-24	-0.771038	-0.16517
159938676	chr6:159938676:C:T	1.4221e-24	-1.15768	-9.24033e-10
159938853	chr6:159938853:A:G	1.74768e-24	-9.89405e-10	-0.951533
159939090	chr6:159939090:T:C	1.42024e-24	-9.89405e-10	-1.159
159939312	chr6:159939312:G:C	2.84427e-25	-2.3384	-0.428698
159939716	chr6:159939716:T:C	9.22804e-25	-0.636581	-0.953578
159939717	chr6:159939717:G:A	9.94201e-25	-9.89405e-10	-1.51564
159940013	chr6:159940013:G:A	1.02961e-24	-9.89405e-10	-1.48064
159940060	chr6:159940060:G:A	8.40049e-25	-0.876003	-0.808113
159940177	chr6:159940177:A:T	1.52228e-24	-0.779211	-0.310402
159940291	chr6:159940291:C:T	1.37462e-24	-9.89405e-10	-1.19164
159940325	chr6:159940325:C:T	4.30744e-25	-2.35206	-9.24033e-10
159940777	chr6:159940777:C:T	1.80017e-25	-2.32422	-0.900309
159940778	chr6:159940778:G:A	9.99275e-25	-9.89405e-10	-1.51055
159940985	chr6:159940985:T:C	4.37335e-24	-9.89405e-10	-0.0342921
159941044	chr6:159941044:A:G	4.88416e-25	-0.767603	-1.4588
159941183	chr6:159941183:T:C	1.1267e-24	-9.89405e-10	-1.39053
159941412	chr6:159941412:C:A	1.0301e-24	-9.89405e-10	-1.48016
159941455	chr6:159941455:G:C	1.04703e-24	-9.89405e-10	-1.46386
159941482	chr6:159941482:A:G	9.9586e-25	-9.89405e-10	-1.51397
159941724	chr6:159941724:A:G	1.12343e-24	-9.89405e-10	-1.39343
159942237	chr6:159942237:C:G	1.1855e-24	-9.89405e-10	-1.33966
159942545	chr6:159942545:A:G	1.15416e-24	-9.89405e-10	-1.36645
159942567	chr6:159942567:C:A	1.03036e-24	-9.89405e-10	-1.47991
159942631	chr6:159942631:T:C	3.63845e-24	-9.89405e-10	-0.218262
159942773	chr6:159942773:T:A	4.68458e-24	-0.66336	0.697816
159942783	chr6:159942783:C:T	1.49774e-24	-9.89405e-10	-1.10587
159942924	chr6:159942924:C:T	1.25828e-24	-9.89405e-10	-1.28007
159942968	chr6:159942968:T:G	8.67847e-25	-0.585129	-1.06643
159943074	chr6:159943074:C:T	8.53598e-25	-0.545393	-1.12272
159943613	chr6:159943613:A:C	8.43374e-25	-0.592562	-1.0876
159944276	chr6:159944276:C:T	1.9607e-24	-9.89405e-10	-0.836517
159944382	chr6:159944382:A:C	1.06004e-24	-9.89405e-10	-1.45151
159944460	chr6:159944460:G:A	1.29243e-24	0.045751	-1.29904
159944521	chr6:159944521:C:T	1.26653e-24	-1.27354	-9.24033e-10
159944631	chr6:159944631:C:T	1.04703e-24	-9.89405e-10	-1.46386
159944746	chr6:159944746:G:A	9.42692e-25	-0.481232	-1.0876
159944781	chr6:159944781:A:T	8.89215e-25	-0.522214	-1.10502
159945521	chr6:159945521:T:C	7.39827e-25	-1.08753	-0.723627
159945603	chr6:159945603:G:A	4.61585e-25	-2.28291	-9.24033e-10
159945705	chr6:159945705:A:C	1.181e-24	-9.89405e-10	-1.34346
159946191	chr6:159946191:G:A	7.85906e-25	-0.648097	-1.10264
159946382	chr6:159946382:A:G	1.12343e-24	-9.89405e-10	-1.39343
159946808	chr6:159946808:C:T	1.24931e-24	-9.89405e-10	-1.28723
159946899	chr6:159946899:A:T	1.45511e-24	-9.89405e-10	-1.13474
159947177	chr6:159947177:A:G	9.38818e-25	-0.978147	-0.594807
159947202	chr6:159947202:T:C	2.14634e-24	-0.746054	-9.24033e-10
159947210	chr6:159947210:T:G	3.31009e-24	1.20416	-1.51701
159947566	chr6:159947566:T:C	1.03532e-24	-9.89405e-10	-1.47511
159947577	chr6:159947577:C:G	1.44559e-24	-9.89405e-10	-1.1413
159947769	chr6:159947769:G:A	4.63842e-23	-9.89405e-10	2.32714
159948315	chr6:159948315:T:C	1.00887e-24	-0.872975	-0.628012
159948672	chr6:159948672:T:C	1.38539e-24	-9.89405e-10	-1.18384
159949278	chr6:159949278:T:C	1.50912e-24	-9.89405e-10	-1.09829
159949417	chr6:159949417:G:A	1.04703e-24	-9.89405e-10	-1.46386
159949472	chr6:159949472:T:C	1.04049e-24	-9.89405e-10	-1.47013
159949722	chr6:159949722:ATATATATATATG:A	1.58674e-23	1.62401	-0.369566
159949779	chr6:159949779:T:C	6.91466e-24	-1.10146	1.52528
159950209	chr6:159950209:A:G	1.00136e-24	-1.27207	-0.236394
159950489	chr6:159950489:C:T	3.16744e-24	-9.89405e-10	-0.356896
159950727	chr6:159950727:C:T	1.04868e-24	-9.89405e-10	-1.46229
159951272	chr6:159951272:G:A	1.40143e-24	-9.89405e-10	-1.17233
159951586	chr6:159951586:G:A	1.04412e-24	-9.89405e-10	-1.46664
159951638	chr6:159951638:C:A	2.57008e-24	-9.89405e-10	-0.565881
159951791	chr6:159951791:C:T	1.04412e-24	-9.89405e-10	-1.46664
159951934	chr6:159951934:C:T	1.05901e-24	-9.89405e-10	-1.45249
159952077	chr6:159952077:A:C	2.51635e-24	-1.15639	0.569381
159952174	chr6:159952174:G:A	1.03803e-24	-9.89405e-10	-1.4725
159952564	chr6:159952564:A:G	1.03761e-24	-9.89405e-10	-1.4729
159952697	chr6:159952697:C:T	1.3392e-24	-9.89405e-10	-1.21775
159952753	chr6:159952753:T:A	9.94375e-25	-9.89405e-10	-1.51546
159952864	chr6:159952864:C:T	1.03993e-24	-9.89405e-10	-1.47067
159952888	chr6:159952888:C:T	1.03839e-24	-9.89405e-10	-1.47215
159953330	chr6:159953330:T:C	1.03804e-24	-9.89405e-10	-1.47249
159953407	chr6:159953407:C:T	1.17786e-24	-9.89405e-10	-1.34612
159953637	chr6:159953637:TC:T	1.03732e-24	-9.89405e-10	-1.47318
159953869	chr6:159953869:G:C	1.17855e-24	-9.89405e-10	-1.34553
159954129	chr6:159954129:A:T	1.03761e-24	-9.89405e-10	-1.4729
159954338	chr6:159954338:C:T	1.04481e-24	-9.89405e-10	-1.46598
159954444	chr6:159954444:TGCA:T	1.03916e-24	-9.89405e-10	-1.47141
159954519	chr6:159954519:G:A	1.03805e-24	-9.89405e-10	-1.47248
159954559	chr6:159954559:C:T	6.83601e-23	-9.89405e-10	2.71497
159954674	chr6:159954674:T:C	1.03761e-24	-9.89405e-10	-1.4729
159954715	chr6:159954715:G:A	1.00004e-24	-9.89405e-10	-1.50978
159954716	chr6:159954716:C:A	1.03761e-24	-9.89405e-10	-1.4729
159954826	chr6:159954826:C:G	1.0308e-24	-9.89405e-10	-1.47948
159954892	chr6:159954892:A:G	1.03104e-24	-9.89405e-10	-1.47925
159955396	chr6:159955396:C:T	1.03061e-24	-9.89405e-10	-1.47967
159955676	chr6:159955676:A:G	5.70329e-23	2.53381	-9.24033e-10
159955694	chr6:159955694:A:G	1.70141e-24	-9.89405e-10	-0.978362
159955874	chr6:159955874:C:T	1.70158e-24	-9.89405e-10	-0.978262
159956128	chr6:159956128:AAAG:A	9.93056e-25	-9.89405e-10	-1.51679
159957036	chr6:159957036:A:C	9.95042e-25	-9.89405e-10	-1.51479
159957256	chr6:159957256:C:T	1.0406e-24	-9.89405e-10	-1.47002
159957269	chr6:159957269:G:A	1.04867e-24	-9.89405e-10	-1.4623
159957542	chr6:159957542:T:C	6.40942e-25	-1.95464	-9.24033e-10
159957768	chr6:159957768:T:C	1.35406e-24	-0.545419	-0.661293
159957832	chr6:159957832:G:T	4.27455e-25	-2.35973	-9.24033e-10
159957898	chr6:159957898:G:A	1.0018e-24	-9.89405e-10	-1.50802
159957921	chr6:159957921:G:C	9.99538e-25	-9.89405e-10	-1.51028
159957952	chr6:159957952:G:A	2.82604e-24	-9.89405e-10	-0.470945
159958064	chr6:159958064:T:C	5.39468e-23	2.00066	0.477516
159958160	chr6:159958160:A:T	3.757e-24	1.32759	-1.51379
159958355	chr6:159958355:A:G	1.08163e-24	-0.655368	-0.775981
159958515	chr6:159958515:C:T	3.99327e-23	-9.89405e-10	2.17738
159958678	chr6:159958678:G:T	6.79592e-25	-1.89608	-9.24033e-10
159958681	chr6:159958681:G:A	1.71276e-24	-9.89405e-10	-0.971714
159959134	chr6:159959134:C:T	9.93639e-25	-9.89405e-10	-1.5162
159959741	chr6:159959741:C:T	1.14056e-24	-0.481165	-0.89714
159959782	chr6:159959782:T:C	1.23543e-24	-9.89405e-10	-1.29841
159959892	chr6:159959892:C:T	2.35135e-25	-1.46301	-1.4944
159959968	chr6:159959968:A:G	8.41627e-25	-0.699957	-0.982282
159960275	chr6:159960275:T:A	1.00824e-24	-9.89405e-10	-1.50161
159960603	chr6:159960603:G:A	9.93913e-25	-9.89405e-10	-1.51593
159960757	chr6:159960757:A:G	1.16137e-24	-0.649341	-0.710883
159961137	chr6:159961137:T:C	1.24824e-24	-0.363443	-0.924644
159961242	chr6:159961242:C:T	1.66568e-24	-9.89405e-10	-0.999588
159961484	chr6:159961484:T:C	3.26139e-24	-1.49098	1.16331
159961715	chr6:159961715:C:T	9.93466e-25	-9.89405e-10	-1.51638
159961934	chr6:159961934:A:G	1.04456e-24	-9.89405e-10	-1.46623
159962210	chr6:159962210:C:A	1.78048e-24	-9.89405e-10	-0.932938
159962273	chr6:159962273:A:G	8.42519e-25	-0.722598	-0.958581
159962292	chr6:159962292:C:A	9.93603e-25	-9.89405e-10	-1.51624
159962668	chr6:159962668:T:C	2.44156e-24	-0.617183	-9.24033e-10
159962860	chr6:159962860:C:G	9.93603e-25	-9.89405e-10	-1.51624
159963021	chr6:159963021:T:A	7.58871e-25	-0.298455	-1.48729
159963114	chr6:159963114:G:A	1.49071e-24	-0.315239	-0.795327
159963124	chr6:159963124:T:C	1.67617e-24	-9.89405e-10	-0.993309
159963371	chr6:159963371:A:G	8.09649e-25	-0.233346	-1.48763
159963535	chr6:159963535:T:A	9.93603e-25	-9.89405e-10	-1.51624
159963596	chr6:159963596:T:C	1.70199e-24	-9.89405e-10	-0.978025
159963674	chr6:159963674:G:A	3.62616e-23	-9.89405e-10	2.08094
159964174	chr6:159964174:T:C	1.6996e-24	-9.89405e-10	-0.979427
159964472	chr6:159964472:A:T	1.04409e-24	-9.89405e-10	-1.46667
159965220	chr6:159965220:T:C	1.00464e-24	-9.89405e-10	-1.50519
159965527	chr6:159965527:A:C	1.00633e-24	-9.89405e-10	-1.50351
159965802	chr6:159965802:C:T	1.04323e-24	-0.580595	-0.886908
159965851	chr6:159965851:C:T	1.046e-24	-9.89405e-10	-1.46485
159965876	chr6:159965876:T:A	1.0432e-24	-9.89405e-10	-1.46753
159965909	chr6:159965909:T:C	1.13291e-24	-1.38503	-9.24033e-10
159966199	chr6:159966199:C:T	2.96816e-25	-1.46477	-1.2597
159966389	chr6:159966389:C:T	9.93603e-25	-9.89405e-10	-1.51624
159967124	chr6:159967124:C:T	4.21417e-23	3.73021	-1.49899
159967423	chr6:159967423:A:G	5.72891e-24	1.32737	-1.09166
159967704	chr6:159967704:A:G	6.79882e-25	-1.89566	-9.24033e-10
159968115	chr6:159968115:G:T	9.3855e-25	-0.395285	-1.17795
159968192	chr6:159968192:G:A	7.32575e-24	-9.89405e-10	0.481575
159968207	chr6:159968207:T:A	1.04086e-24	-0.600944	-0.868831
159968516	chr6:159968516:C:T	4.56826e-25	-2.29327	-9.24033e-10
159969089	chr6:159969089:T:C	2.23016e-24	-9.89405e-10	-0.707746
159969209	chr6:159969209:T:C	1.05736e-23	1.66209	-0.813558
159969886	chr6:159969886:G:C	6.55451e-24	-9.89405e-10	0.370332
159969899	chr6:159969899:C:A	7.89368e-24	-9.89405e-10	0.556242
159969974	chr6:159969974:CT:C	1.16825e-24	-1.35432	-9.24033e-10
159970157	chr6:159970157:C:T	4.70451e-25	-0.749344	-1.51454
159970166	chr6:159970166:TTC:T	2.83758e-25	-1.29198	-1.47747
159970573	chr6:159970573:A:G	9.95057e-25	-9.89405e-10	-1.51478
159970899	chr6:159970899:G:A	1.77117e-24	-9.89405e-10	-0.938179
159971005	chr6:159971005:C:G	1.29709e-25	-2.35421	-1.19807
159972145	chr6:159972145:T:C	3.50473e-24	1.20068	-1.45639
159972146	chr6:159972146:C:T	7.50066e-24	-9.89405e-10	0.50517
159972828	chr6:159972828:C:T	3.78832e-24	1.28185	-1.45974
159973059	chr6:159973059:G:C	1.02545e-24	-9.89405e-10	-1.48469
159973159	chr6:159973159:G:A	2.6806e-24	-0.523778	-9.24033e-10
159973186	chr6:159973186:A:G	3.15705e-24	-9.89405e-10	-0.360182
159973215	chr6:159973215:A:G	4.43211e-25	-0.963639	-1.35989
159973698	chr6:159973698:A:G	5.22736e-25	-0.793563	-1.36494
159973853	chr6:159973853:T:C	3.22127e-24	-9.89405e-10	-0.340044
159974270	chr6:159974270:A:G	2.25064e-24	-9.89405e-10	-0.698604
159974277	chr6:159974277:TC:T	6.73053e-23	2.69942	-9.24033e-10
159974587	chr6:159974587:C:T	1.02305e-24	-9.89405e-10	-1.48703
159974600	chr6:159974600:A:G	8.15162e-25	-2.35985	0.645661
159975016	chr6:159975016:G:A	9.97119e-25	-9.89405e-10	-1.51271
159975323	chr6:159975323:T:C	1.11439e-25	-2.33191	-1.37219
159975382	chr6:159975382:C:T	9.99512e-25	-9.89405e-10	-1.51031
159975495	chr6:159975495:A:G	1.10659e-25	-2.34877	-1.36236
159975705	chr6:159975705:G:A	1.05978e-25	-2.35614	-1.39821
159975948	chr6:159975948:G:GT	7.14652e-23	-9.89405e-10	2.75939
159976028	chr6:159976028:T:G	1.10797e-25	-2.34868	-1.3612
159976079	chr6:159976079:T:C	1.00988e-24	-9.89405e-10	-1.49998
159976510	chr6:159976510:C:G	2.26211e-25	-1.74411	-1.252
159976621	chr6:159976621:A:G	2.19562e-25	-1.77189	-1.25405
159976681	chr6:159976681:C:T	4.1442e-25	-1.83167	-0.559023
159977004	chr6:159977004:T:C	2.30203e-25	-1.72536	-1.25325
159977298	chr6:159977298:C:T	2.31325e-25	-1.81368	-1.16007
159977674	chr6:159977674:C:T	2.07301e-25	-1.81483	-1.26858
159977766	chr6:159977766:A:G	2.07749e-25	-1.8086	-1.27264
159978143	chr6:159978143:T:C	3.30745e-23	-9.89405e-10	1.98894
159978160	chr6:159978160:T:G	3.16811e-24	-9.89405e-10	-0.356684
159978735	chr6:159978735:C:T	3.51008e-24	-9.89405e-10	-0.254181
159978893	chr6:159978893:A:T	1.32013e-24	-9.89405e-10	-1.23209
159979108	chr6:159979108:C:T	1.13631e-24	-9.89405e-10	-1.38204
159979115	chr6:159979115:A:G	1.63214e-17	15.647	-0.548858
159979164	chr6:159979164:A:G	9.12962e-24	0.907185	-0.205481
159979547	chr6:159979547:G:A	2.23527e-24	-9.89405e-10	-0.705458
159979589	chr6:159979589:T:C	1.24458e-23	-9.89405e-10	1.01157
159979672	chr6:159979672:C:G	8.25476e-24	1.81353	-1.21256
159979754	chr6:159979754:G:A	4.02129e-24	1.39163	-1.50984
159979996	chr6:159979996:G:A	2.0442e-23	2.83876	-1.33099
159980042	chr6:159980042:G:A	2.93371e-24	-0.433553	-9.24033e-10
159980050	chr6:159980050:G:A	1.04851e-24	-9.89405e-10	-1.46245
159980106	chr6:159980106:G:A	1.06739e-24	-9.89405e-10	-1.44461
159980284	chr6:159980284:A:G	8.48985e-24	1.17597	-0.546916
159980314	chr6:159980314:T:C	1.37893e-24	-9.89405e-10	-1.18851
159980630	chr6:159980630:G:A	4.83119e-23	3.72163	-1.35378
159981641	chr6:159981641:GT:G	1.29756e-24	-9.89405e-10	-1.24934
159981673	chr6:159981673:G:A	2.57951e-23	2.69778	-0.957418
159981674	chr6:159981674:G:T	1.04136e-24	-9.89405e-10	-1.46929
159982161	chr6:159982161:C:T	1.28108e-24	-9.89405e-10	-1.26211
159982331	chr6:159982331:G:A	3.09548e-25	-2.35494	-0.327529
159982485	chr6:159982485:G:A	5.89579e-24	-9.89405e-10	0.264418
159982617	chr6:159982617:C:T	9.94247e-25	-9.89405e-10	-1.51559
159982756	chr6:159982756:C:T	4.15493e-24	0.576062	-0.661586
159983012	chr6:159983012:C:T	3.12579e-25	-2.35595	-0.316767
159983179	chr6:159983179:C:G	1.04136e-24	-9.89405e-10	-1.46929
159983727	chr6:159983727:G:A	9.93318e-25	-9.89405e-10	-1.51652
159983800	chr6:159983800:T:C	3.58249e-25	-1.93458	-0.601763
159983903	chr6:159983903:A:G	1.08095e-24	-9.89405e-10	-1.43198
159984132	chr6:159984132:T:C	1.04576e-24	-9.89405e-10	-1.46508
159984157	chr6:159984157:T:C	6.4778e-24	-9.89405e-10	0.35856
159984367	chr6:159984367:A:G	1.00628e-25	-2.30889	-1.49725
159984393	chr6:159984393:T:C	6.03713e-24	-9.89405e-10	0.288109
159984590	chr6:159984590:G:A	1.02986e-24	-9.89405e-10	-1.4804
159984814	chr6:159984814:G:A	7.66932e-25	-1.77518	-9.24033e-10
159984905	chr6:159984905:T:C	3.56752e-24	-9.89405e-10	-0.23795
159985003	chr6:159985003:C:T	1.04136e-24	-9.89405e-10	-1.46929
159985013	chr6:159985013:A:G	9.9789e-25	-9.89405e-10	-1.51193
159985458	chr6:159985458:T:C	1.04474e-24	-9.89405e-10	-1.46606
159985786	chr6:159985786:T:C	1.04576e-24	-9.89405e-10	-1.46508
159985816	chr6:159985816:G:A	5.85043e-25	-2.04589	-9.24033e-10
159986435	chr6:159986435:T:G	2.11498e-24	0.445912	-1.20669
159986439	chr6:159986439:T:G	2.29944e-25	-1.97783	-1.00191
159986441	chr6:159986441:T:G	3.90917e-24	-9.89405e-10	-0.146495
159986525	chr6:159986525:C:T	1.06136e-24	-9.89405e-10	-1.45027
159986588	chr6:159986588:A:G	1.05284e-24	-9.89405e-10	-1.45833
159987038	chr6:159987038:C:A	1.04163e-24	-9.89405e-10	-1.46904
159987191	chr6:159987191:G:A	1.4532e-24	-9.89405e-10	-1.13606
159987293	chr6:159987293:G:T	4.10176e-23	2.58414	-0.379955
159987427	chr6:159987427:T:C	1.04976e-24	-9.89405e-10	-1.46126
159987595	chr6:159987595:C:T	1.07416e-25	-2.28082	-1.46005
159987682	chr6:159987682:G:A	1.3606e-24	-9.89405e-10	-1.20189
159987720	chr6:159987720:C:T	1.10355e-24	-9.89405e-10	-1.41129
159988020	chr6:159988020:A:G	5.55942e-25	-2.09691	-9.24033e-10
159988084	chr6:159988084:A:G	1.22013e-24	-1.31087	-9.24033e-10
159988381	chr6:159988381:G:C	1.72247e-23	-9.89405e-10	1.33652
159988559	chr6:159988559:C:T	1.02456e-24	-9.89405e-10	-1.48555
159988682	chr6:159988682:T:C	1.11756e-24	-9.89405e-10	-1.39868
159989061	chr6:159989061:C:T	1.06598e-24	-9.89405e-10	-1.44593
159989177	chr6:159989177:C:T	5.54153e-25	-2.10014	-9.24033e-10
159989233	chr6:159989233:C:T	6.84977e-25	-1.88819	-9.24033e-10
159989299	chr6:159989299:T:C	8.66178e-25	-1.94657	0.293089
159989308	chr6:159989308:A:G	1.03543e-24	-9.89405e-10	-1.47501
159989712	chr6:159989712:C:T	1.40787e-24	-9.89405e-10	-1.16774
159989742	chr6:159989742:A:G	1.03345e-24	-9.89405e-10	-1.47691
159990040	chr6:159990040:C:G	1.06024e-24	-9.89405e-10	-1.45133
159990235	chr6:159990235:A:G	1.04723e-25	-2.35987	-1.40639
159990264	chr6:159990264:C:T	1.04399e-24	-9.89405e-10	-1.46677
159990438	chr6:159990438:A:G	1.63125e-24	-9.89405e-10	-1.02047
159990489	chr6:159990489:C:T	9.93174e-25	-9.89405e-10	-1.51667
159990546	chr6:159990546:C:CT	1.36535e-24	-9.89405e-10	-1.19841
159990652	chr6:159990652:CAG:C	1.5938e-24	-9.89405e-10	-1.0437
159990693	chr6:159990693:G:A	1.60931e-24	0.450449	-1.48447
159990737	chr6:159990737:C:T	4.62255e-24	-9.89405e-10	0.0211262
159990927	chr6:159990927:C:T	1.48266e-24	-9.89405e-10	-1.11598
159991156	chr6:159991156:T:G	1.12885e-24	-9.89405e-10	-1.38862
159991610	chr6:159991610:T:TA	2.30188e-25	-2.34601	-0.632673
159991858	chr6:159991858:G:A	1.12508e-24	-9.89405e-10	-1.39197
159992042	chr6:159992042:G:A	1.99765e-24	0.492549	-1.3104
159992048	chr6:159992048:C:T	1.0826e-24	-9.89405e-10	-1.43045
159992507	chr6:159992507:T:G	1.99181e-24	0.649707	-1.47049
159992759	chr6:159992759:C:A	1.04322e-24	-9.89405e-10	-1.46751
159993032	chr6:159993032:C:T	1.08448e-24	-9.89405e-10	-1.42872
159993162	chr6:159993162:A:T	1.06563e-24	-9.89405e-10	-1.44625
159993423	chr6:159993423:A:G	9.93813e-25	-9.89405e-10	-1.51603
159993746	chr6:159993746:T:C	1.15132e-24	-9.89405e-10	-1.36891
159994309	chr6:159994309:T:C	2.23946e-24	0.63588	-1.33946
159994429	chr6:159994429:G:T	1.12365e-24	-9.89405e-10	-1.39323
159994522	chr6:159994522:C:T	6.39565e-23	2.64838	-9.24033e-10
159994592	chr6:159994592:C:A	1.05108e-24	-9.89405e-10	-1.46
159994612	chr6:159994612:T:A	1.50391e-24	-9.89405e-10	-1.10175
159995008	chr6:159995008:T:C	1.15342e-25	-2.35849	-1.31118
159995072	chr6:159995072:A:G	2.2916e-24	0.691486	-1.37205
159995164	chr6:159995164:T:A	1.2767e-24	-1.26554	-9.24033e-10
159995171	chr6:159995171:C:T	9.95711e-25	-9.89405e-10	-1.51412
159995243	chr6:159995243:A:G	1.1237e-25	-2.35525	-1.34054
159995318	chr6:159995318:G:GT	1.06356e-24	-1.87577	0.427571
159995851	chr6:159995851:A:G	9.98187e-25	-9.89405e-10	-1.51163
159996173	chr6:159996173:G:C	5.38366e-25	-1.24573	-0.883308
159996190	chr6:159996190:G:A	2.33684e-25	-2.30294	-0.660664
159996987	chr6:159996987:G:C	1.299e-23	-9.89405e-10	1.05436
159997018	chr6:159997018:G:A	1.02086e-22	2.44718	0.668818
159997032	chr6:159997032:A:C	1.13771e-24	-9.89405e-10	-1.3808
159997036	chr6:159997036:A:G	1.30148e-24	-9.89405e-10	-1.24632
159997346	chr6:159997346:T:C	9.97751e-25	-9.89405e-10	-1.51207
159997556	chr6:159997556:A:G	1.13634e-24	-9.89405e-10	-1.382
159997693	chr6:159997693:T:G	1.12414e-24	-9.89405e-10	-1.3928
159998225	chr6:159998225:A:T	1.00099e-24	-9.89405e-10	-1.50883
159999293	chr6:159999293:T:G	3.69729e-24	1.03369	-1.23591
159999474	chr6:159999474:C:T	1.1327e-25	-2.34838	-1.33942
159999832	chr6:159999832:A:T	4.00505e-24	1.12306	-1.24532
160000362	chr6:160000362:A:G	2.0919e-24	-9.89405e-10	-0.771745
160001167	chr6:160001167:C:T	2.48234e-24	0.714556	-1.31518
160001183	chr6:160001183:C:T	1.15184e-23	1.50354	-0.569408
160001585	chr6:160001585:G:A	1.01575e-24	-9.89405e-10	-1.4942
160001659	chr6:160001659:A:G	1.05946e-24	-9.89405e-10	-1.45207
160001753	chr6:160001753:A:G	3.65636e-24	1.13297	-1.34632
160001786	chr6:160001786:C:T	1.01626e-24	-9.89405e-10	-1.49369
160001895	chr6:160001895:C:T	1.16732e-24	-9.89405e-10	-1.35511
160002045	chr6:160002045:A:G	1.58446e-24	-9.89405e-10	-1.04958
160002408	chr6:160002408:G:C	1.14237e-25	-2.34656	-1.33274
160002820	chr6:160002820:A:G	1.13424e-24	-9.89405e-10	-1.38386
160003082	chr6:160003082:C:T	3.29449e-24	0.91245	-1.23002
160003544	chr6:160003544:A:G	1.06766e-24	-9.89405e-10	-1.44435
160003728	chr6:160003728:T:C	1.6225e-23	1.27673	-9.24033e-10
160003780	chr6:160003780:A:T	2.98919e-24	0.873845	-1.28866
160003858	chr6:160003858:G:A	3.37363e-21	6.61393	-9.24033e-10
160003869	chr6:160003869:T:C	2.72226e-24	0.925162	-1.43352
160004038	chr6:160004038:G:C	1.45031e-24	-9.89405e-10	-1.13805
160004215	chr6:160004215:T:C	2.74491e-24	0.937738	-1.43781
160004572	chr6:160004572:A:G	2.80884e-24	0.9676	-1.44465
160004651	chr6:160004651:G:A	1.0016e-24	-9.89405e-10	-1.50822
160004666	chr6:160004666:G:A	3.66994e-23	2.09294	-9.24033e-10
160004671	chr6:160004671:G:A	5.16334e-24	-9.89405e-10	0.131764
160004801	chr6:160004801:G:A	1.08187e-24	-9.89405e-10	-1.43113
160004937	chr6:160004937:C:T	4.68499e-25	-2.26804	-9.24033e-10
160004975	chr6:160004975:A:T	9.92944e-25	-9.89405e-10	-1.5169
160005035	chr6:160005035:T:G	1.14111e-24	-9.89405e-10	-1.37782
160005157	chr6:160005157:A:G	1.07639e-24	-9.89405e-10	-1.43621
160005176	chr6:160005176:G:A	1.11463e-24	-9.89405e-10	-1.4013
160005401	chr6:160005401:C:T	1.10871e-24	-9.89405e-10	-1.40662
160005404	chr6:160005404:G:A	1.11345e-24	-9.89405e-10	-1.40236
160005424	chr6:160005424:C:T	1.91692e-25	-2.11595	-1.04573
160005427	chr6:160005427:T:G	2.27408e-24	0.717906	-1.40615
160005590	chr6:160005590:C:T	7.09133e-23	2.75164	-9.24033e-10
160005912	chr6:160005912:C:T	9.97267e-25	-9.89405e-10	-1.51256
160006061	chr6:160006061:C:T	2.95874e-24	-9.89405e-10	-0.425056
160006179	chr6:160006179:C:T	4.55217e-25	-2.2968	-9.24033e-10
160006479	chr6:160006479:A:T	2.57051e-24	0.902954	-1.46867
160006612	chr6:160006612:G:C	3.02264e-24	0.944002	-1.34769
160006850	chr6:160006850:T:C	3.24025e-24	1.01103	-1.3452
160007042	chr6:160007042:G:A	2.78759e-24	0.976099	-1.46074
160007091	chr6:160007091:T:A	1.05914e-23	-9.89405e-10	0.850218
160007105	chr6:160007105:T:C	2.86728e-24	0.796992	-1.25345
160007376	chr6:160007376:G:T	1.15439e-25	-2.35085	-1.31798
160007517	chr6:160007517:C:T	1.54603e-24	-9.89405e-10	-1.07413
160007590	chr6:160007590:ATAT:GTAT	1.01262e-24	-9.89405e-10	-1.49728
160007811	chr6:160007811:C:T	2.61539e-24	0.787707	-1.33612
160007826	chr6:160007826:G:A	2.85745e-24	0.999886	-1.45978
160008271	chr6:160008271:TC:T	1.09388e-24	-9.89405e-10	-1.42009
160008325	chr6:160008325:A:G	1.32321e-24	-1.22976	-9.24033e-10
160008659	chr6:160008659:C:T	1.09725e-24	-9.89405e-10	-1.41702
160008660	chr6:160008660:G:A	6.06504e-24	0.292721	-9.24033e-10
160008705	chr6:160008705:A:G	5.71323e-24	-0.528998	0.761962
160008851	chr6:160008851:A:G	4.05098e-24	0.946016	-1.05688
160009180	chr6:160009180:G:A	1.02342e-24	-9.89405e-10	-1.48667
160009559	chr6:160009559:G:A	2.71656e-24	0.926556	-1.43701
160010348	chr6:160010348:G:A	4.96619e-25	-0.702107	-1.50764
160010404	chr6:160010404:A:T	9.92983e-25	-9.89405e-10	-1.51686
160010870	chr6:160010870:G:A	9.97601e-25	-9.89405e-10	-1.51222
160011241	chr6:160011241:T:C	4.32469e-25	-2.34807	-9.24033e-10
160011299	chr6:160011299:T:A	3.45767e-25	-1.17904	-1.39277
160011780	chr6:160011780:C:T	1.07467e-24	-9.89405e-10	-1.43781
160011817	chr6:160011817:A:G	2.16964e-25	-1.98805	-1.0498
160011826	chr6:160011826:T:C	2.30281e-24	-9.89405e-10	-0.67569
160012816	chr6:160012816:G:A	1.08995e-24	-9.89405e-10	-1.42369
160012961	chr6:160012961:G:A	1.1119e-24	-0.11332	-1.29043
160013683	chr6:160013683:C:A	1.01436e-24	-9.89405e-10	-1.49556
160014048	chr6:160014048:A:G	2.19063e-24	-9.89405e-10	-0.725629
160014897	chr6:160014897:G:A	2.24227e-25	-1.50783	-1.49709
160015171	chr6:160015171:T:C	5.0251e-25	-1.06357	-1.13439
160016315	chr6:160016315:G:A	9.82076e-26	-2.31349	-1.517
160016848	chr6:160016848:A:G	1.00068e-25	-2.29713	-1.5146
160017467	chr6:160017467:T:C	1.04751e-24	-9.89405e-10	-1.4634
160017632	chr6:160017632:A:G	1.19717e-24	-9.89405e-10	-1.32986
160017960	chr6:160017960:A:G	2.45401e-24	-9.89405e-10	-0.612095
160018499	chr6:160018499:C:T	1.09966e-24	-9.89405e-10	-1.41482
160018693	chr6:160018693:G:A	2.87241e-23	1.84792	-9.24033e-10
160018748	chr6:160018748:G:A	5.17715e-25	-0.846005	-1.32215
160019172	chr6:160019172:A:G	2.29891e-24	-9.89405e-10	-0.677384
160019702	chr6:160019702:T:A	7.96357e-25	-0.357808	-1.37972
160019851	chr6:160019851:C:T	3.65284e-25	-1.00246	-1.51444
160020333	chr6:160020333:A:G	6.67845e-25	-0.518926	-1.39459
160020376	chr6:160020376:G:A	1.07773e-24	-9.89405e-10	-1.43496
160020635	chr6:160020635:A:G	1.07404e-24	-9.89405e-10	-1.4384
160021136	chr6:160021136:G:A	1.87148e-24	-9.89405e-10	-0.883091
160021220	chr6:160021220:A:G	1.05692e-24	-9.89405e-10	-1.45447
160021509	chr6:160021509:G:A	9.99798e-25	-9.89405e-10	-1.51002
160021971	chr6:160021971:G:A	1.01942e-24	-9.89405e-10	-1.49058
160022358	chr6:160022358:A:G	1.95144e-24	0.336225	-1.17748
160022829	chr6:160022829:C:T	6.22708e-25	-0.714712	-1.26879
160022979	chr6:160022979:A:G	7.39677e-25	-0.732782	-1.07858
160023960	chr6:160023960:C:A	8.25432e-25	-0.208141	-1.49353
160024317	chr6:160024317:G:C	7.10626e-25	-0.518077	-1.33335
160024461	chr6:160024461:G:A	1.1948e-25	-2.15713	-1.4773
160024666	chr6:160024666:C:T	2.14907e-24	-9.89405e-10	-0.744786
160024761	chr6:160024761:A:G	5.17396e-25	-0.732829	-1.43594
160025566	chr6:160025566:A:G	9.0522e-25	-1.40785	-0.201552
160026956	chr6:160026956:A:G	1.08947e-25	-2.21832	-1.50839
160026965	chr6:160026965:C:T	9.95348e-25	-9.89405e-10	-1.51448
160027232	chr6:160027232:A:G	1.37406e-24	-9.89405e-10	-1.19205
160027283	chr6:160027283:C:T	1.27231e-24	-9.89405e-10	-1.26899
160027292	chr6:160027292:C:G	1.84501e-24	-1.07906	0.181722
160027430	chr6:160027430:G:A	4.05369e-25	-0.923841	-1.48894
160027631	chr6:160027631:C:T	1.09745e-24	-9.89405e-10	-1.41683
160028069	chr6:160028069:T:G	2.59147e-24	-9.89405e-10	-0.557594
160029368	chr6:160029368:A:AC	9.95912e-25	-9.89405e-10	-1.51392
160029918	chr6:160029918:G:A	1.92524e-24	-9.89405e-10	-0.854769
160030366	chr6:160030366:C:T	8.18936e-25	-0.790992	-0.918577
160031125	chr6:160031125:A:T	7.35416e-25	-0.707823	-1.10932
160031619	chr6:160031619:G:C	1.0606e-24	-0.770967	-0.680018
160031825	chr6:160031825:G:A	1.82568e-24	-9.89405e-10	-0.90787
160031981	chr6:160031981:G:T	1.8307e-24	-9.89405e-10	-0.905121
160032131	chr6:160032131:C:A	1.34978e-24	-9.89405e-10	-1.20988
160032529	chr6:160032529:T:G	9.10062e-25	-0.723594	-0.880469
160033390	chr6:160033390:C:G	1.70976e-24	-9.89405e-10	-0.973466
160033495	chr6:160033495:TC:T	1.4361e-24	-9.89405e-10	-1.14789
160034222	chr6:160034222:G:A	9.40297e-25	-0.919958	-0.651422
160034944	chr6:160034944:A:G	3.80473e-24	0.805802	-0.979377
160035030	chr6:160035030:C:T	1.34978e-24	-9.89405e-10	-1.20988
160035131	chr6:160035131:C:T	7.89198e-21	6.69722	0.766564
160035251	chr6:160035251:G:A	1.67332e-24	-9.89405e-10	-0.995011
160035717	chr6:160035717:A:G	1.86076e-24	-9.89405e-10	-0.888836
160036339	chr6:160036339:G:A	3.13011e-24	-9.89405e-10	-0.368753
160036621	chr6:160036621:T:C	5.2331e-24	0.145183	-9.24033e-10
160036871	chr6:160036871:A:G	1.88972e-24	-9.89405e-10	-0.873392
160036873	chr6:160036873:T:A	9.40951e-24	-9.89405e-10	0.7319
160037655	chr6:160037655:T:A	1.14612e-24	-9.89405e-10	-1.37344
160037725	chr6:160037725:T:C	6.39091e-25	-0.923989	-1.03354
160038083	chr6:160038083:T:C	9.95112e-25	-9.89405e-10	-1.51472
160038159	chr6:160038159:A:G	1.07911e-25	-2.27795	-1.45831
160038173	chr6:160038173:G:T	1.13826e-24	-0.631283	-0.749034
160038189	chr6:160038189:G:A	1.07167e-24	-9.89405e-10	-1.4406
160038838	chr6:160038838:A:G	1.38121e-24	-9.89405e-10	-1.18686
160039050	chr6:160039050:C:G	7.90209e-24	1.27265	-0.715346
160039121	chr6:160039121:AT:A	6.32666e-24	-9.89405e-10	0.334952
160039330	chr6:160039330:G:A	3.41083e-24	1.23004	-1.5129
160039584	chr6:160039584:A:G	1.88004e-24	-9.89405e-10	-0.878529
160040053	chr6:160040053:A:G	4.36285e-24	1.21031	-1.247
160040302	chr6:160040302:A:G	3.33044e-24	1.19501	-1.50172
160040891	chr6:160040891:T:C	1.03969e-24	-9.89405e-10	-1.4709
160040899	chr6:160040899:GAA:G	6.8091e-25	-0.748267	-1.14588
160041397	chr6:160041397:C:T	1.13607e-24	-9.89405e-10	-1.38225
160041590	chr6:160041590:T:A	1.08843e-24	-9.89405e-10	-1.42508
160042075	chr6:160042075:A:G	3.18525e-24	1.08441	-1.4357
160042378	chr6:160042378:C:T	1.05687e-24	-9.89405e-10	-1.45451
160042395	chr6:160042395:G:T	1.13663e-24	-9.89405e-10	-1.38175
160042438	chr6:160042438:CCTT:C	1.38292e-24	-9.89405e-10	-1.18562
160042659	chr6:160042659:A:G	1.12113e-24	-9.89405e-10	-1.39548
160042695	chr6:160042695:G:A	1.05957e-24	-9.89405e-10	-1.45196
160042774	chr6:160042774:C:T	1.04893e-24	-9.89405e-10	-1.46205
160042904	chr6:160042904:G:A	1.22494e-24	-0.0879666	-1.21896
160042956	chr6:160042956:T:A	9.95e-25	-9.89405e-10	-1.51483
160042974	chr6:160042974:C:T	1.97046e-24	-9.89405e-10	-0.831556
160043078	chr6:160043078:C:T	1.5318e-24	-9.89405e-10	-1.08338
160043257	chr6:160043257:G:A	5.83996e-24	1.68175	-1.42684
160043552	chr6:160043552:T:G	2.69564e-25	-1.30567	-1.5151
160043912	chr6:160043912:A:G	1.02348e-24	-9.89405e-10	-1.48661
160043953	chr6:160043953:T:C	1.99429e-24	-9.89405e-10	-0.819533
160044259	chr6:160044259:G:A	6.25885e-25	-0.598439	-1.37997
160044387	chr6:160044387:A:G	1.58375e-24	-9.89405e-10	-1.05002
160044721	chr6:160044721:T:G	2.51415e-23	1.35321	0.361489
160044904	chr6:160044904:G:A	1.16672e-24	-9.89405e-10	-1.35563
160044921	chr6:160044921:G:A	1.33585e-24	-9.89405e-10	-1.22025
160044931	chr6:160044931:C:T	3.62645e-24	-9.89405e-10	-0.221565
160045031	chr6:160045031:A:AT	1.9703e-24	-9.89405e-10	-0.831633
160045280	chr6:160045280:C:T	1.01165e-24	-9.89405e-10	-1.49823
160045557	chr6:160045557:T:C	4.10745e-24	-9.89405e-10	-0.0970177
160046055	chr6:160046055:C:T	2.64172e-23	1.15408	0.610117
160046591	chr6:160046591:C:T	1.00145e-24	-9.89405e-10	-1.50837
160046953	chr6:160046953:T:C	1.64796e-24	-9.89405e-10	-1.01028
160046988	chr6:160046988:T:G	1.52776e-24	-9.89405e-10	-1.08602
160047148	chr6:160047148:G:A	1.06665e-19	11.495	-1.42738
160047246	chr6:160047246:A:G	1.05603e-23	2.31044	-1.46316
160047521	chr6:160047521:A:G	2.09251e-23	1.40158	0.129547
160047637	chr6:160047637:G:A	2.1203e-23	2.68004	-1.13572
160047915	chr6:160047915:A:G	9.9866e-25	-9.89405e-10	-1.51116
160048067	chr6:160048067:T:A	9.55698e-24	2.20643	-1.45898
160048117	chr6:160048117:G:A	1.23184e-25	-2.08837	-1.51552
160048510	chr6:160048510:A:G	1.41645e-24	-9.89405e-10	-1.16167
160049360	chr6:160049360:C:T	1.33662e-24	-9.89405e-10	-1.21968
160049848	chr6:160049848:G:A	1.80498e-19	12.0207	-1.42706
160050159	chr6:160050159:T:G	2.81509e-23	2.34627	-0.51851
160050720	chr6:160050720:C:T	3.1041e-23	1.62078	0.304704
160051000	chr6:160051000:T:G	1.01521e-25	-2.33642	-1.46089
160051215	chr6:160051215:T:C	3.20046e-24	-9.89405e-10	-0.346527
160051821	chr6:160051821:G:T	1.00913e-24	-9.89405e-10	-1.50073
160051884	chr6:160051884:C:G	9.92882e-25	-9.89405e-10	-1.51696
160052025	chr6:160052025:C:T	1.54785e-24	-9.89405e-10	-1.07296
160052202	chr6:160052202:T:G	2.16115e-24	-9.89405e-10	-0.73918
160052464	chr6:160052464:C:T	1.8225e-24	-9.89405e-10	-0.909611
160052766	chr6:160052766:A:G	1.9462e-19	12.0241	-1.35514
160054520	chr6:160054520:A:G	1.55348e-24	-9.89405e-10	-1.06932
160054805	chr6:160054805:T:C	1.03365e-24	-9.89405e-10	-1.47672
160055104	chr6:160055104:C:T	1.1275e-24	-9.89405e-10	-1.38982
160055105	chr6:160055105:A:G	1.05394e-24	-9.89405e-10	-1.45729
160055913	chr6:160055913:C:T	1.77475e-25	-1.75561	-1.48314
160055952	chr6:160055952:A:G	1.06533e-24	-9.89405e-10	-1.44654
160056853	chr6:160056853:G:A	4.49009e-25	-0.840193	-1.47034
160056875	chr6:160056875:C:T	1.00105e-24	-9.89405e-10	-1.50877
160056891	chr6:160056891:C:T	1.03343e-24	-9.89405e-10	-1.47693
160057038	chr6:160057038:T:C	1.00269e-24	-9.89405e-10	-1.50713
160057420	chr6:160057420:C:G	1.02444e-24	-9.89405e-10	-1.48567
160057440	chr6:160057440:C:T	8.5935e-24	0.641186	-9.24033e-10
160057496	chr6:160057496:C:A	2.55202e-24	-9.89405e-10	-0.572936
160057757	chr6:160057757:A:G	7.40503e-25	-0.300386	-1.50986
160058446	chr6:160058446:G:A	9.04345e-23	4.26685	-1.27204
160058538	chr6:160058538:G:A	1.04703e-24	-9.89405e-10	-1.46387
160058669	chr6:160058669:C:T	2.54896e-24	-9.89405e-10	-0.574135
160058757	chr6:160058757:A:G	9.08162e-23	4.22557	-1.22655
160058850	chr6:160058850:G:A	7.01231e-23	3.956	-1.21557
160059814	chr6:160059814:G:T	1.47456e-24	-9.89405e-10	-1.12146
160059911	chr6:160059911:A:G	5.227e-25	-0.673201	-1.48537
160059981	chr6:160059981:T:C	1.05394e-24	-9.89405e-10	-1.45729
160059985	chr6:160059985:G:A	1.20757e-24	-9.89405e-10	-1.32121
160060313	chr6:160060313:G:A	1.0027e-24	-9.89405e-10	-1.50713
160060530	chr6:160060530:G:A	1.25808e-24	-9.89405e-10	-1.28023
160060851	chr6:160060851:T:C	1.19189e-24	-9.89405e-10	-1.33428
160061343	chr6:160061343:T:G	1.01478e-24	-9.89405e-10	-1.49515
160061560	chr6:160061560:C:T	1.2131e-24	-9.89405e-10	-1.31664
160062007	chr6:160062007:A:G	1.12798e-24	-9.89405e-10	-1.38939
160062112	chr6:160062112:G:A	4.59611e-23	1.83317	0.484801
160062133	chr6:160062133:A:G	1.85753e-19	11.8033	-1.18093
160062238	chr6:160062238:A:G	1.03e-24	-9.89405e-10	-1.48026
160062701	chr6:160062701:G:A	1.01987e-24	-9.89405e-10	-1.49015
160062868	chr6:160062868:A:T	1.01563e-24	-9.89405e-10	-1.49431
160063715	chr6:160063715:G:A	1.32332e-24	-9.89405e-10	-1.22967
160063806	chr6:160063806:T:A	3.67258e-24	-9.89405e-10	-0.208926
160064028	chr6:160064028:G:A	1.75509e-19	11.9505	-1.38489
160064162	chr6:160064162:A:G	1.69324e-24	-0.124409	-0.85877
160064518	chr6:160064518:G:A	1.38134e-24	-9.89405e-10	-1.18677
160064611	chr6:160064611:C:T	2.68843e-24	-9.89405e-10	-0.520862
160065051	chr6:160065051:A:G	4.36663e-25	-0.831423	-1.50699
160065053	chr6:160065053:G:A	1.15659e-24	-9.89405e-10	-1.36434
160065460	chr6:160065460:G:A	1.81875e-24	-0.911671	-9.24033e-10
160065568	chr6:160065568:C:G	1.06484e-24	-9.89405e-10	-1.44699
160065830	chr6:160065830:A:G	1.06961e-24	0.0372871	-1.47982
160065899	chr6:160065899:C:T	7.65842e-22	6.48085	-1.34969
160066083	chr6:160066083:C:T	1.24828e-24	-9.89405e-10	-1.28805
160066101	chr6:160066101:G:A	1.06553e-24	-0.260419	-1.18593
160066129	chr6:160066129:C:T	1.09436e-24	-9.89405e-10	-1.41965
160066250	chr6:160066250:C:T	1.10615e-24	-9.89405e-10	-1.40894
160067212	chr6:160067212:C:T	1.03392e-24	-9.89405e-10	-1.47646
160067464	chr6:160067464:G:A	3.30136e-24	-9.89405e-10	-0.315485
160067839	chr6:160067839:G:A	3.85984e-23	1.51081	0.632585
160068183	chr6:160068183:CAG:C	1.85172e-22	5.1626	-1.45114
160068194	chr6:160068194:A:G	1.18067e-24	-9.89405e-10	-1.34374
160068682	chr6:160068682:A:T	1.12716e-24	-9.89405e-10	-1.39012
160068691	chr6:160068691:A:G	1.08386e-24	-9.89405e-10	-1.42929
160068712	chr6:160068712:G:C	1.51417e-24	0.3468	-1.44176
160068906	chr6:160068906:G:A	1.09156e-24	-9.89405e-10	-1.42221
160069063	chr6:160069063:G:A	5.7466e-24	1.13362	-0.894837
160069066	chr6:160069066:T:C	1.03423e-24	-9.89405e-10	-1.47616
160069142	chr6:160069142:G:A	3.5427e-22	5.84126	-1.48102
160069282	chr6:160069282:C:T	1.10304e-24	0.103561	-1.51531
160069561	chr6:160069561:A:C	1.00217e-24	-9.89405e-10	-1.50766
160069628	chr6:160069628:TC:T	9.92855e-25	-9.89405e-10	-1.51699
160069698	chr6:160069698:C:T	1.02891e-24	-9.89405e-10	-1.48132
160070709	chr6:160070709:A:G	6.12469e-22	6.36864	-1.46096
160070711	chr6:160070711:G:A	1.02579e-24	-9.89405e-10	-1.48436
160070970	chr6:160070970:G:A	1.01844e-24	-9.89405e-10	-1.49155
160071149	chr6:160071149:C:A	3.99789e-24	1.39068	-1.51474
160071581	chr6:160071581:T:C	2.77877e-20	10.1102	-1.38772
160071728	chr6:160071728:A:C	2.32363e-24	-9.89405e-10	-0.666688
160071768	chr6:160071768:C:T	1.16883e-24	-9.89405e-10	-1.35382
160072339	chr6:160072339:TC:T	1.21965e-24	-9.89405e-10	-1.31126
160072696	chr6:160072696:G:A	2.51488e-24	-9.89405e-10	-0.587595
160072802	chr6:160072802:G:A	4.23484e-20	10.5932	-1.44936
160072936	chr6:160072936:T:C	1.01208e-24	-9.89405e-10	-1.49781
160073036	chr6:160073036:C:T	3.74018e-25	-1.11341	-1.37986
160073377	chr6:160073377:A:G	1.03229e-25	-2.33511	-1.44552
160073489	chr6:160073489:C:T	4.40325e-23	3.78983	-1.51472
160073896	chr6:160073896:A:G	1.03363e-24	-9.89405e-10	-1.47674
160074035	chr6:160074035:T:G	2.08802e-24	-9.89405e-10	-0.773602
160074041	chr6:160074041:G:A	1.10461e-24	-9.89405e-10	-1.41033
160074158	chr6:160074158:G:A	1.18444e-24	-9.89405e-10	-1.34055
160074213	chr6:160074213:G:T	4.19252e-25	-0.89003	-1.48907
160074313	chr6:160074313:G:A	7.44093e-24	1.33723	-0.84005
160074365	chr6:160074365:C:G	1.72335e-24	-9.89405e-10	-0.965548
160074575	chr6:160074575:A:G	4.87456e-25	-0.75206	-1.47632
160075023	chr6:160075023:G:A	1.1164e-25	-2.34412	-1.35818
160075169	chr6:160075169:C:T	1.03363e-24	-9.89405e-10	-1.47674
160075211	chr6:160075211:T:G	5.76074e-22	6.32756	-1.48115
160075333	chr6:160075333:C:T	1.02303e-24	-9.89405e-10	-1.48705
160075400	chr6:160075400:C:T	6.55182e-25	-0.415968	-1.51669
160075673	chr6:160075673:C:T	1.38838e-24	-9.89405e-10	-1.18168
160075785	chr6:160075785:T:C	1.5283e-21	6.8848	-1.06271
160075935	chr6:160075935:C:T	2.30455e-24	-9.89405e-10	-0.674933
160076070	chr6:160076070:C:T	2.33976e-24	-9.89405e-10	-0.659774
160076183	chr6:160076183:G:A	1.07438e-24	-9.89405e-10	-1.43808
160076510	chr6:160076510:C:T	1.7106e-21	6.96707	-1.03229
160076607	chr6:160076607:A:T	9.93902e-25	-9.89405e-10	-1.51594
160076690	chr6:160076690:G:A	2.84984e-24	-9.89405e-10	-0.462557
160076814	chr6:160076814:AAT:A	1.20379e-23	2.12001	-1.14177
160076858	chr6:160076858:C:T	1.50256e-22	2.09684	1.40568
160077012	chr6:160077012:GAC:G	2.40419e-24	-9.89405e-10	-0.632607
160077017	chr6:160077017:G:A	4.10288e-23	3.72141	-1.51695
160077386	chr6:160077386:A:G	2.33976e-24	-9.89405e-10	-0.659774
160077454	chr6:160077454:G:T	1.03125e-24	-9.89405e-10	-1.47905
160078181	chr6:160078181:C:T	1.89946e-24	-9.89405e-10	-0.868249
160078349	chr6:160078349:C:T	1.76151e-24	-9.89405e-10	-0.943648
160078369	chr6:160078369:C:T	1.07421e-24	-9.89405e-10	-1.43823
160078533	chr6:160078533:T:C	1.27269e-25	-2.17753	-1.39374
160078637	chr6:160078637:G:A	2.33976e-24	-9.89405e-10	-0.659774
160078704	chr6:160078704:A:G	4.12371e-22	6.0158	-1.5037
160078845	chr6:160078845:T:C	9.99886e-25	-9.89405e-10	-1.50993
160079089	chr6:160079089:T:A	1.03877e-24	-9.89405e-10	-1.47179
160079205	chr6:160079205:G:A	9.92841e-25	-9.89405e-10	-1.51701
160079360	chr6:160079360:C:G	9.92855e-25	-9.89405e-10	-1.51699
160079554	chr6:160079554:G:A	1.03363e-24	-9.89405e-10	-1.47674
160079596	chr6:160079596:G:A	9.92963e-25	-9.89405e-10	-1.51688
160079780	chr6:160079780:C:T	1.01251e-24	-9.89405e-10	-1.49739
160079925	chr6:160079925:C:G	9.93212e-25	-9.89405e-10	-1.51663
160080143	chr6:160080143:G:A	1.06273e-24	-9.89405e-10	-1.44898
160080166	chr6:160080166:A:G	2.15454e-23	-9.89405e-10	1.56034
160080675	chr6:160080675:C:T	2.39848e-22	5.41342	-1.44323
160080733	chr6:160080733:TG:T	5.68704e-20	10.8767	-1.43803
160080987	chr6:160080987:G:A	4.01731e-24	-0.119209	-9.24033e-10
160081152	chr6:160081152:A:G	9.92842e-25	-9.89405e-10	-1.517
160081428	chr6:160081428:A:T	6.19174e-23	4.13274	-1.51676
160081695	chr6:160081695:T:C	5.37185e-22	6.25621	-1.47969
160081697	chr6:160081697:C:T	1.2798e-24	-9.89405e-10	-1.26312
160082039	chr6:160082039:A:G	1.11641e-24	-9.89405e-10	-1.3997
160082278	chr6:160082278:T:A	1.1163e-24	-9.89405e-10	-1.3998
160082356	chr6:160082356:C:T	1.11437e-24	-9.89405e-10	-1.40153
160082773	chr6:160082773:A:G	1.02891e-24	-9.89405e-10	-1.48132
160082814	chr6:160082814:T:C	2.51616e-24	-9.89405e-10	-0.587087
160082862	chr6:160082862:C:T	6.87555e-23	4.22529	-1.50455
160082879	chr6:160082879:C:T	1.04299e-24	-9.89405e-10	-1.46773
160083612	chr6:160083612:C:T	1.00127e-24	-9.89405e-10	-1.50855
160084128	chr6:160084128:C:T	9.94565e-25	-9.89405e-10	-1.51527
160084175	chr6:160084175:A:G	3.42538e-23	1.88126	0.142717
160084280	chr6:160084280:G:C	1.56667e-19	11.8448	-1.39272
160084330	chr6:160084330:T:C	2.51091e-24	-9.89405e-10	-0.589176
160084499	chr6:160084499:G:A	5.52688e-20	10.8876	-1.47741
160084779	chr6:160084779:G:A	2.26054e-24	-9.89405e-10	-0.694219
160084890	chr6:160084890:T:C	1.07511e-24	-9.89405e-10	-1.4374
160085244	chr6:160085244:A:AGATATGATTGCCT	1.66132e-24	-9.89405e-10	-1.00221
160085430	chr6:160085430:G:A	4.96859e-23	3.90878	-1.51288
160085479	chr6:160085479:T:C	8.12329e-25	-0.659646	-1.05802
160085496	chr6:160085496:G:A	1.22837e-24	-9.89405e-10	-1.30413
160085723	chr6:160085723:C:T	6.63246e-23	4.19385	-1.50911
160085733	chr6:160085733:C:T	1.04933e-24	-9.89405e-10	-1.46167
160085852	chr6:160085852:G:A	3.32381e-24	-9.89405e-10	-0.308708
160086070	chr6:160086070:C:T	2.26257e-24	-9.89405e-10	-0.693319
160086266	chr6:160086266:A:G	5.20151e-22	6.21389	-1.46959
160086446	chr6:160086446:A:G	3.30827e-22	5.80876	-1.51698
160086855	chr6:160086855:A:G	1.75995e-23	1.86491	-0.506861
160086971	chr6:160086971:C:T	9.94408e-25	-9.89405e-10	-1.51543
160087081	chr6:160087081:G:A	3.45907e-20	10.3594	-1.41792
160087089	chr6:160087089:T:C	1.03466e-24	-9.89405e-10	-1.47575
160087140	chr6:160087140:T:C	6.7004e-22	6.33102	-1.33351
160087589	chr6:160087589:C:T	4.13984e-20	10.4985	-1.37731
160087696	chr6:160087696:T:G	1.03363e-24	-9.89405e-10	-1.47674
160087767	chr6:160087767:C:T	1.30951e-24	-9.89405e-10	-1.24017
160088761	chr6:160088761:T:C	9.93394e-25	-9.89405e-10	-1.51645
160088876	chr6:160088876:T:C	1.05218e-24	-9.89405e-10	-1.45896
160089029	chr6:160089029:C:T	1.02189e-24	-9.89405e-10	-1.48817
160089070	chr6:160089070:G:A	1.00584e-24	-9.89405e-10	-1.504
160089741	chr6:160089741:T:C	1.07254e-24	-9.89405e-10	-1.4398
160089792	chr6:160089792:G:C	1.07512e-24	-9.89405e-10	-1.43739
160090217	chr6:160090217:C:T	1.34638e-24	-9.89405e-10	-1.2124
160090218	chr6:160090218:T:A	5.35734e-22	6.24211	-1.4683
160090322	chr6:160090322:G:A	4.92754e-23	3.89639	-1.50878
160090387	chr6:160090387:C:T	9.93126e-25	-9.89405e-10	-1.51672
160090523	chr6:160090523:G:A	1.05009e-24	-9.89405e-10	-1.46094
160090848	chr6:160090848:G:T	2.2822e-24	-0.684681	-9.24033e-10
160092251	chr6:160092251:G:C	5.63627e-25	-2.08318	-9.24033e-10
160092380	chr6:160092380:G:C	9.76649e-20	11.4233	-1.44385
160092611	chr6:160092611:T:A	4.3114e-21	7.93387	-1.07467
160092867	chr6:160092867:T:C	1.08227e-24	-9.89405e-10	-1.43076
160093251	chr6:160093251:A:G	2.61485e-21	7.59915	-1.24001
160093529	chr6:160093529:A:G	9.9315e-25	-9.89405e-10	-1.51669
160094113	chr6:160094113:G:A	7.74497e-25	-0.534781	-1.23058
160094220	chr6:160094220:A:G	1.02051e-24	-9.89405e-10	-1.48952
160095111	chr6:160095111:C:A	1.00477e-24	-9.89405e-10	-1.50506
160095416	chr6:160095416:C:G	1.00447e-24	-9.89405e-10	-1.50536
160095725	chr6:160095725:A:C	1.1151e-24	-9.89405e-10	-1.40087
160096062	chr6:160096062:C:T	6.92452e-24	1.66937	-1.24412
160096449	chr6:160096449:C:T	1.60897e-25	-1.98727	-1.34954
160096856	chr6:160096856:C:T	4.63089e-22	6.10929	-1.48119
160096937	chr6:160096937:T:C	1.1334e-23	0.917985	-9.24033e-10
160097263	chr6:160097263:A:C	1.01851e-24	-9.89405e-10	-1.49148
160097296	chr6:160097296:T:C	1.87877e-24	-9.89405e-10	-0.879205
160097335	chr6:160097335:T:C	9.7007e-26	-2.35373	-1.48906
160097336	chr6:160097336:T:G	1.08914e-24	-9.89405e-10	-1.42443
160097393	chr6:160097393:C:T	1.10009e-24	-9.89405e-10	-1.41443
160097494	chr6:160097494:T:C	5.50472e-24	1.70586	-1.51007
160098196	chr6:160098196:G:A	1.74175e-23	2.42159	-1.07393
160098244	chr6:160098244:T:C	1.0737e-25	-2.35209	-1.3892
160098305	chr6:160098305:G:A	1.3571e-24	-9.89405e-10	-1.20447
160099435	chr6:160099435:C:T	1.60736e-24	-9.89405e-10	-1.03523
160099713	chr6:160099713:G:A	1.16098e-24	-9.89405e-10	-1.36055
160099774	chr6:160099774:A:G	1.06583e-23	2.16938	-1.31286
160100258	chr6:160100258:A:G	1.53329e-24	-9.89405e-10	-1.08241
160100544	chr6:160100544:T:C	1.31388e-24	-9.89405e-10	-1.23683
160100646	chr6:160100646:T:C	1.37412e-24	-9.89405e-10	-1.19201
160101304	chr6:160101304:C:T	1.43597e-24	-9.89405e-10	-1.14798
160101871	chr6:160101871:G:A	1.88496e-24	-9.89405e-10	-0.875911
160102139	chr6:160102139:C:G	1.93379e-23	2.22347	-0.77122
160102223	chr6:160102223:C:T	3.59845e-24	1.1997	-1.42902
160102689	chr6:160102689:C:T	3.52866e-24	-9.89405e-10	-0.248903
160102872	chr6:160102872:G:A	1.0984e-24	-9.89405e-10	-1.41597
160103123	chr6:160103123:G:A	1.15982e-24	-9.89405e-10	-1.36155
160103130	chr6:160103130:G:A	2.16965e-24	-9.89405e-10	-0.735256
160103304	chr6:160103304:C:G	6.49748e-21	7.51036	-0.241013
160103340	chr6:160103340:G:A	1.06147e-24	-9.89405e-10	-1.45016
160103546	chr6:160103546:C:G	3.62362e-24	1.20147	-1.42381
160103639	chr6:160103639:A:G	4.73715e-24	1.52799	-1.48238
160104155	chr6:160104155:G:A	1.41256e-22	3.20238	0.238376
160104169	chr6:160104169:A:G	1.86605e-24	-9.89405e-10	-0.885996
160105425	chr6:160105425:A:G	4.43059e-24	-9.89405e-10	-0.0212874
160105606	chr6:160105606:G:A	4.70811e-18	14.286	-0.431016
160105872	chr6:160105872:TCAAA:T	7.05655e-21	7.44238	-0.0904873
160106143	chr6:160106143:C:T	1.461e-24	-9.89405e-10	-1.1307
160106219	chr6:160106219:C:T	7.09549e-24	-9.89405e-10	0.449639
160106664	chr6:160106664:T:C	1.09208e-24	-9.89405e-10	-1.42174
160106709	chr6:160106709:G:C	5.21848e-24	-9.89405e-10	0.142387
160107025	chr6:160107025:T:C	3.37922e-25	-1.31228	-1.28248
160107201	chr6:160107201:G:C	1.03363e-24	-9.89405e-10	-1.47674
160107602	chr6:160107602:T:G	1.76823e-24	-0.93984	-9.24033e-10
160108202	chr6:160108202:G:A	1.40743e-24	-9.89405e-10	-1.16806
160108205	chr6:160108205:T:A	2.0084e-24	-9.89405e-10	-0.812482
160108260	chr6:160108260:C:T	3.11128e-24	-9.89405e-10	-0.374785
160108389	chr6:160108389:A:C	1.81839e-22	2.81388	0.879423
160108624	chr6:160108624:ATTCCT:A	1.41196e-24	-9.89405e-10	-1.16484
160108663	chr6:160108663:C:T	3.02326e-25	-1.48101	-1.22506
160108778	chr6:160108778:G:A	1.81383e-22	2.76488	0.92591
160109594	chr6:160109594:T:C	3.53078e-25	-1.38824	-1.16265
160109605	chr6:160109605:C:T	4.41818e-25	-2.32668	-9.24033e-10
160109890	chr6:160109890:A:G	1.45496e-24	-9.89405e-10	-1.13485
160109903	chr6:160109903:T:C	1.02131e-24	-9.89405e-10	-1.48874
160110411	chr6:160110411:A:G	1.81796e-22	2.81509	0.877977
160110469	chr6:160110469:C:T	1.52339e-24	-1.08888	-9.24033e-10
160110743	chr6:160110743:A:G	1.88325e-22	2.84068	0.887671
160111043	chr6:160111043:G:A	2.21765e-18	13.6064	-0.504277
160111303	chr6:160111303:C:T	6.69497e-21	6.23558	1.06371
160111620	chr6:160111620:T:C	2.85524e-25	-1.6862	-1.07705
160111839	chr6:160111839:A:G	1.36464e-24	-9.89405e-10	-1.19893
160111957	chr6:160111957:G:T	1.43982e-24	-9.89405e-10	-1.1453
160112015	chr6:160112015:A:G	1.13403e-24	-9.89405e-10	-1.38404
160112071	chr6:160112071:C:G	2.50039e-24	-9.89405e-10	-0.593375
160112787	chr6:160112787:G:A	1.14433e-24	-1.375	-9.24033e-10
160112795	chr6:160112795:G:A	1.14044e-24	-1.37841	-9.24033e-10
160113908	chr6:160113908:C:T	2.35235e-20	9.5793	-1.02337
160114081	chr6:160114081:G:A	1.11498e-24	-9.89405e-10	-1.40099
160114106	chr6:160114106:T:G	1.62602e-24	-9.89405e-10	-1.02368
160114500	chr6:160114500:G:A	4.51463e-25	-2.30508	-9.24033e-10
160114719	chr6:160114719:A:T	6.6674e-25	-0.725003	-1.19017
160115348	chr6:160115348:C:A	1.20149e-24	-9.89405e-10	-1.32626
160115406	chr6:160115406:C:G	1.19833e-24	-9.89405e-10	-1.32889
160116257	chr6:160116257:A:G	1.88511e-22	3.27042	0.458914
160116276	chr6:160116276:C:T	5.11508e-24	0.588353	-0.46598
160116832	chr6:160116832:C:T	1.11462e-24	-9.89405e-10	-1.40131
160116988	chr6:160116988:G:A	7.96302e-19	12.7641	-0.686159
160117483	chr6:160117483:G:A	1.25941e-24	-9.89405e-10	-1.27918
160117995	chr6:160117995:C:T	1.60518e-24	-9.89405e-10	-1.03658
160118014	chr6:160118014:C:T	1.92936e-24	0.606519	-1.45915
160118236	chr6:160118236:G:A	9.93019e-25	-9.89405e-10	-1.51683
160118298	chr6:160118298:T:A	1.59132e-24	-9.89405e-10	-1.04526
160120141	chr6:160120141:G:A	3.72269e-25	-1.32579	-1.17217
160120316	chr6:160120316:T:C	1.48163e-19	10.9883	-0.592014
160120517	chr6:160120517:T:A	1.63114e-24	-9.89405e-10	-1.02054
160120738	chr6:160120738:A:G	1.59818e-24	-9.89405e-10	-1.04096
160120887	chr6:160120887:T:C	2.37733e-24	-9.89405e-10	-0.643842
160121506	chr6:160121506:T:A	1.49469e-24	-9.89405e-10	-1.1079
160121787	chr6:160121787:T:C	1.71483e-24	-9.89405e-10	-0.970504
160121976	chr6:160121976:C:T	1.94811e-24	-9.89405e-10	-0.842959
160122091	chr6:160122091:T:C	9.62925e-23	2.88629	0.171278
160122116	chr6:160122116:C:T	6.96025e-20	11.1538	-1.5131
160122530	chr6:160122530:G:A	3.58945e-23	0.483985	1.58678
160122902	chr6:160122902:G:A	7.48505e-25	-0.566813	-1.23269
160123929	chr6:160123929:G:C	7.03227e-25	-1.80379	-0.0581084
160124014	chr6:160124014:C:T	3.59671e-23	2.07279	-9.24033e-10
160124262	chr6:160124262:A:G	1.59089e-24	-9.89405e-10	-1.04553
160124362	chr6:160124362:G:T	2.5265e-19	11.5404	-0.610453
160124921	chr6:160124921:A:G	1.74948e-24	-0.950499	-9.24033e-10
160124925	chr6:160124925:C:T	1.31801e-24	-9.89405e-10	-1.2337
160124947	chr6:160124947:G:A	5.33401e-24	-9.89405e-10	0.164284
160125235	chr6:160125235:T:A	1.53242e-24	-9.89405e-10	-1.08297
160127219	chr6:160127219:C:T	1.01339e-24	-9.89405e-10	-1.49652
160127292	chr6:160127292:C:G	1.68568e-24	-9.89405e-10	-0.98765
160127367	chr6:160127367:G:T	1.28575e-24	-9.89405e-10	-1.25847
160127392	chr6:160127392:C:T	2.28974e-24	-9.89405e-10	-0.681382
160127401	chr6:160127401:A:G	4.58468e-23	2.75178	-0.43629
160127766	chr6:160127766:G:A	1.23466e-24	-9.89405e-10	-1.29903
160128370	chr6:160128370:A:G	1.74404e-24	-0.461513	-0.492102
160128621	chr6:160128621:C:G	1.52726e-24	-9.89405e-10	-1.08635
160128917	chr6:160128917:A:G	2.78069e-24	0.777007	-1.26413
160129071	chr6:160129071:A:C	9.92858e-25	-9.89405e-10	-1.51699
160129359	chr6:160129359:C:T	1.33923e-24	-9.89405e-10	-1.21773
160129711	chr6:160129711:C:CT	2.66885e-24	-9.89405e-10	-0.528171
160129897	chr6:160129897:T:C	5.59012e-25	-0.590191	-1.50121
160129924	chr6:160129924:T:C	1.70386e-24	-9.89405e-10	-0.976925
160130061	chr6:160130061:T:G	5.94435e-25	-1.17907	-0.850897
160130172	chr6:160130172:G:C	5.23249e-23	3.73766	-1.29001
160130304	chr6:160130304:G:A	4.95048e-24	1.14158	-1.05192
160130454	chr6:160130454:C:T	1.92453e-20	9.81355	-1.45834
160131201	chr6:160131201:T:C	1.02789e-24	-9.89405e-10	-1.48232
160131237	chr6:160131237:C:T	1.78921e-24	-0.735949	-0.192099
160131389	chr6:160131389:C:T	9.97851e-25	-9.89405e-10	-1.51197
160131545	chr6:160131545:G:T	3.17223e-18	13.4083	0.0518249
160131771	chr6:160131771:C:T	3.14853e-25	-2.34116	-0.324313
160131886	chr6:160131886:G:A	1.02531e-24	-9.89405e-10	-1.48483
160131946	chr6:160131946:G:A	1.00651e-24	-9.89405e-10	-1.50333
160131975	chr6:160131975:C:T	1.41448e-22	4.92202	-1.47991
160132068	chr6:160132068:C:T	9.94965e-24	-9.89405e-10	0.787717
160132206	chr6:160132206:C:T	7.46217e-25	-0.877922	-0.924637
160132274	chr6:160132274:C:T	1.00651e-24	-9.89405e-10	-1.50333
160133035	chr6:160133035:C:CA	8.74752e-25	-0.684501	-0.959134
160133068	chr6:160133068:A:G	1.02911e-24	-9.89405e-10	-1.48112
160133220	chr6:160133220:GT:G	1.48592e-24	0.273602	-1.38739
160133224	chr6:160133224:G:A	1.50139e-24	0.281109	-1.38454
160133430	chr6:160133430:C:T	1.18227e-24	-9.89405e-10	-1.34238
160134308	chr6:160134308:G:A	1.03933e-23	0.831339	-9.24033e-10
160134722	chr6:160134722:G:A	1.84094e-24	0.597213	-1.49676
160134770	chr6:160134770:A:C	9.92958e-25	-9.89405e-10	-1.51689
160134955	chr6:160134955:T:C	1.00673e-24	-9.89405e-10	-1.50311
160135011	chr6:160135011:C:G	3.5994e-24	1.25269	-1.48174
160135115	chr6:160135115:C:T	9.39495e-26	-2.35834	-1.51647
160135153	chr6:160135153:A:G	4.2534e-19	12.7933	-1.3425
160135171	chr6:160135171:T:C	2.05523e-24	-9.89405e-10	-0.789432
160135889	chr6:160135889:A:G	1.26152e-24	-9.89405e-10	-1.2775
160136537	chr6:160136537:C:T	6.43091e-25	-0.871639	-1.07965
160136614	chr6:160136614:G:A	1.26636e-24	-9.89405e-10	-1.27367
160136672	chr6:160136672:C:T	1.20261e-24	-9.89405e-10	-1.32532
160136941	chr6:160136941:ATCT:A	5.4674e-24	-9.89405e-10	0.188982
160137495	chr6:160137495:C:T	1.94797e-24	0.673331	-1.51636
160137589	chr6:160137589:C:CA	6.28732e-25	-1.97387	-9.24033e-10
160137656	chr6:160137656:G:A	4.27457e-24	1.0684	-1.12553
160137973	chr6:160137973:G:A	2.43236e-24	0.887587	-1.50855
160138202	chr6:160138202:T:G	7.31218e-24	1.50024	-1.02052
160138770	chr6:160138770:G:C	2.71127e-24	-9.89405e-10	-0.512401
160138891	chr6:160138891:G:A	2.16791e-24	-9.89405e-10	-0.736057
160138986	chr6:160138986:C:T	1.03951e-24	-9.89405e-10	-1.47107
160139135	chr6:160139135:G:A	1.16028e-24	-9.89405e-10	-1.36116
160139180	chr6:160139180:T:G	1.16028e-24	-9.89405e-10	-1.36116
160139343	chr6:160139343:G:A	9.99621e-25	-9.89405e-10	-1.5102
160139792	chr6:160139792:G:A	4.89212e-25	-2.22478	-9.24033e-10
160139830	chr6:160139830:G:A	1.1858e-24	-9.89405e-10	-1.3394
160139848	chr6:160139848:CATG:C	3.52248e-19	11.5323	-0.270006
160139865	chr6:160139865:CTGGTAAGT:C	1.26117e-24	0.178621	-1.4564
160139901	chr6:160139901:C:T	8.47569e-24	1.12215	-0.494765
160140469	chr6:160140469:C:T	1.14035e-24	-9.89405e-10	-1.37849
160140534	chr6:160140534:G:GCA	1.16961e-24	-9.89405e-10	-1.35315
160140708	chr6:160140708:C:T	3.27503e-24	1.06429	-1.38778
160140755	chr6:160140755:C:T	2.27837e-24	-9.89405e-10	-0.686359
160140758	chr6:160140758:G:A	2.7102e-24	-9.89405e-10	-0.5128
160140803	chr6:160140803:C:T	1.33296e-24	-9.89405e-10	-1.22242
160141233	chr6:160141233:C:T	1.60755e-24	-9.89405e-10	-1.03511
160141449	chr6:160141449:G:A	9.13198e-25	-0.23564	-1.36498
160141491	chr6:160141491:A:T	3.8437e-24	1.24074	-1.40413
160142173	chr6:160142173:C:T	7.52441e-24	1.54427	-1.03594
160142488	chr6:160142488:C:T	1.12236e-23	1.39045	-0.482249
160143358	chr6:160143358:G:A	2.44962e-24	-9.89405e-10	-0.613887
160143444	chr6:160143444:C:G	9.59597e-19	12.38	-0.11553
160143490	chr6:160143490:G:A	9.95089e-25	-9.89405e-10	-1.51474
160144073	chr6:160144073:C:T	2.70735e-24	-9.89405e-10	-0.513849
160144730	chr6:160144730:A:G	1.34039e-24	-9.89405e-10	-1.21686
160144886	chr6:160144886:C:T	1.35969e-24	-9.89405e-10	-1.20257
160144965	chr6:160144965:T:C	1.1098e-24	-9.89405e-10	-1.40564
160144971	chr6:160144971:G:T	1.54908e-25	-1.86852	-1.50622
160145060	chr6:160145060:T:C	2.15068e-23	1.0921	0.466446
160145387	chr6:160145387:CAG:C	1.1717e-24	-9.89405e-10	-1.35137
160145972	chr6:160145972:G:A	1.42762e-24	-9.89405e-10	-1.15381
160146291	chr6:160146291:A:T	1.08313e-24	-9.89405e-10	-1.42996
160146348	chr6:160146348:C:T	9.95089e-25	-9.89405e-10	-1.51474
160146357	chr6:160146357:T:C	2.64857e-24	0.632386	-1.16819
160146961	chr6:160146961:T:A	4.68439e-24	-9.89405e-10	0.0344146
160147010	chr6:160147010:AC:A	5.28524e-23	0.515267	1.94242
160147830	chr6:160147830:T:C	1.62785e-24	-9.89405e-10	-1.02256
160147965	chr6:160147965:G:A	2.95233e-24	-2.30902	1.8818
160148036	chr6:160148036:C:T	9.31646e-21	8.40127	-0.77155
160148076	chr6:160148076:C:CA	1.17854e-24	-9.89405e-10	-1.34554
160148266	chr6:160148266:G:A	1.06927e-24	-9.89405e-10	-1.44285
160148617	chr6:160148617:G:A	1.38978e-24	-9.89405e-10	-1.18068
160148660	chr6:160148660:C:T	1.33441e-24	-9.89405e-10	-1.22133
160148935	chr6:160148935:A:C	1.65922e-24	-9.89405e-10	-1.00347
160148981	chr6:160148981:C:T	1.2727e-24	-0.0910444	-1.17764
160149051	chr6:160149051:T:C	6.93407e-23	3.70534	-0.976124
160149057	chr6:160149057:C:T	2.13451e-24	-9.89405e-10	-0.751585
160149082	chr6:160149082:G:A	1.33306e-24	-0.432032	-0.790315
160149140	chr6:160149140:A:G	1.20669e-24	-0.122567	-1.19937
160149191	chr6:160149191:T:C	2.51699e-25	-2.33853	-0.550808
160149564	chr6:160149564:C:T	1.17002e-24	-9.89405e-10	-1.3528
160149592	chr6:160149592:C:T	3.12536e-22	0.28444	3.95046
160149599	chr6:160149599:C:T	1.37277e-24	-1.19299	-9.24033e-10
160149752	chr6:160149752:G:C	4.55961e-25	-2.29517	-9.24033e-10
160150024	chr6:160150024:T:C	3.51868e-24	-0.251734	-9.24033e-10
160150467	chr6:160150467:A:G	4.77151e-23	0.0888109	2.26662
160150567	chr6:160150567:G:C	6.05257e-24	-9.89405e-10	0.290662
160150900	chr6:160150900:A:T	1.34125e-24	-9.89405e-10	-1.21622
160151022	chr6:160151022:T:C	1.07812e-24	-0.175788	-1.25882
160151176	chr6:160151176:G:A	9.95297e-25	-9.89405e-10	-1.51453
160151525	chr6:160151525:T:A	3.79945e-22	-0.0851829	4.51539
160151627	chr6:160151627:A:T	9.94419e-25	-9.89405e-10	-1.51542
160151834	chr6:160151834:C:A	1.97503e-22	4.81839	-1.04245
160152099	chr6:160152099:G:T	4.04948e-24	-9.89405e-10	-0.111231
160152120	chr6:160152120:A:G	1.04e-24	-9.89405e-10	-1.4706
160152302	chr6:160152302:G:A	4.80161e-25	-2.24345	-9.24033e-10
160152375	chr6:160152375:C:T	9.80344e-22	0.49476	4.88332
160152516	chr6:160152516:TTTTCTGG:T	2.2161e-25	-2.34969	-0.666965
160152543	chr6:160152543:A:G	8.34516e-25	-1.69072	-9.24033e-10
160152995	chr6:160152995:C:T	2.96054e-24	0.548399	-0.972848
160153005	chr6:160153005:C:T	4.89729e-24	0.787466	-0.708604
160153070	chr6:160153070:G:C	1.29959e-24	-9.89405e-10	-1.24777
160153086	chr6:160153086:C:G	2.23112e-24	-9.89405e-10	-0.707314
160153395	chr6:160153395:ATAGATT:A	2.28257e-24	-9.89405e-10	-0.684518
160153438	chr6:160153438:A:G	4.21418e-24	-9.89405e-10	-0.0713663
160153503	chr6:160153503:C:A	2.40236e-22	4.98365	-1.01185
160153767	chr6:160153767:T:A	7.00312e-24	-9.89405e-10	0.436535
160153770	chr6:160153770:A:G	3.70164e-24	0.690436	-0.891479
160153911	chr6:160153911:C:A	1.02797e-24	-9.89405e-10	-1.48223
160154170	chr6:160154170:G:A	4.61758e-24	0.727053	-0.707002
160154269	chr6:160154269:C:T	1.74509e-24	-9.89405e-10	-0.953015
160154294	chr6:160154294:C:T	9.92853e-25	-9.89405e-10	-1.51699
160154334	chr6:160154334:G:A	9.23556e-21	8.49807	-0.877078
160154473	chr6:160154473:A:G	2.68234e-24	-9.89405e-10	-0.52313
160154547	chr6:160154547:G:A	1.68192e-24	-9.89405e-10	-0.989886
160154805	chr6:160154805:G:A	3.92494e-24	-0.142469	-9.24033e-10
160154925	chr6:160154925:A:C	6.80824e-24	-9.89405e-10	0.408313
160154947	chr6:160154947:G:T	1.48292e-24	-1.98557	0.869766
160154953	chr6:160154953:C:T	1.32925e-22	3.78046	-0.400499
160155650	chr6:160155650:T:C	1.81487e-24	-2.1815	1.2677
160155675	chr6:160155675:C:G	1.46944e-24	-9.89405e-10	-1.12494
160155789	chr6:160155789:A:G	1.2272e-23	-9.89405e-10	0.997501
160155866	chr6:160155866:T:C	1.08731e-23	-9.89405e-10	0.876471
160155979	chr6:160155979:G:A	1.36016e-24	-2.16158	0.959365
160156309	chr6:160156309:C:T	1.01433e-24	-9.89405e-10	-1.49559
160156711	chr6:160156711:T:C	3.45365e-24	-1.9058	1.63541
160156905	chr6:160156905:T:C	1.97358e-24	-9.89405e-10	-0.82997
160156914	chr6:160156914:G:A	4.37596e-24	-9.89405e-10	-0.0336933
160157037	chr6:160157037:G:T	1.80553e-23	1.38362	-9.24033e-10
160157298	chr6:160157298:G:A	2.40499e-24	-9.89405e-10	-0.632277
160157375	chr6:160157375:C:T	1.08278e-23	-9.89405e-10	0.872294
160157811	chr6:160157811:C:T	1.76631e-24	-9.89405e-10	-0.94093
160157828	chr6:160157828:T:C	2.05777e-20	9.20582	-0.78368
160157882	chr6:160157882:C:T	1.82251e-25	-1.76367	-1.44852
160158079	chr6:160158079:G:C	1.84358e-24	-9.89405e-10	-0.898112
160158495	chr6:160158495:C:T	1.67374e-25	-1.7804	-1.51694
160158564	chr6:160158564:A:C	1.4312e-24	-9.89405e-10	-1.15131
160158597	chr6:160158597:G:A	1.16736e-24	-9.89405e-10	-1.35508
160158929	chr6:160158929:A:G	5.11577e-24	-9.89405e-10	0.122507
160159464	chr6:160159464:C:T	5.66691e-24	0.224824	-9.24033e-10
160159489	chr6:160159489:G:A	1.15151e-24	-9.89405e-10	-1.36874
160160223	chr6:160160223:C:T	1.48604e-24	-9.89405e-10	-1.11371
160160342	chr6:160160342:A:G	2.61267e-25	-1.46139	-1.39064
160160470	chr6:160160470:T:C	3.28579e-24	0.537929	-0.858143
160160511	chr6:160160511:T:TG	1.76571e-25	-2.17381	-1.07004
160160825	chr6:160160825:G:A	1.1724e-24	-9.89405e-10	-1.35077
160160879	chr6:160160879:G:A	2.94716e-24	1.07561	-1.50459
160160957	chr6:160160957:G:A	2.36658e-24	-9.89405e-10	-0.648373
160160997	chr6:160160997:G:A	1.19109e-24	-9.89405e-10	-1.33495
160161000	chr6:160161000:A:G	1.43184e-25	-2.35965	-1.09379
160161308	chr6:160161308:G:A	1.06257e-25	-2.23635	-1.51537
160161408	chr6:160161408:G:T	4.85855e-24	-9.89405e-10	0.0709193
160161830	chr6:160161830:C:T	1.02837e-24	-9.89405e-10	-1.48185
160161901	chr6:160161901:T:C	9.92864e-25	-9.89405e-10	-1.51698
160162016	chr6:160162016:G:A	2.15469e-25	-2.01247	-1.03229
160162152	chr6:160162152:G:A	9.94505e-25	-9.89405e-10	-1.51533
160162432	chr6:160162432:G:T	1.00396e-24	-9.89405e-10	-1.50587
160162700	chr6:160162700:T:C	8.11158e-24	0.583472	-9.24033e-10
160163182	chr6:160163182:A:G	1.42747e-25	-1.94851	-1.50799
160163445	chr6:160163445:AC:A	1.78276e-24	-9.89405e-10	-0.931656
160163661	chr6:160163661:G:A	4.45013e-25	-2.31947	-9.24033e-10
160163809	chr6:160163809:G:A	4.8155e-25	-2.24057	-9.24033e-10
160163864	chr6:160163864:C:T	1.17466e-24	-9.89405e-10	-1.34884
160164041	chr6:160164041:A:G	1.01425e-24	-9.89405e-10	-1.49567
160164366	chr6:160164366:A:T	2.18712e-25	-2.34809	-0.681733
160164542	chr6:160164542:C:T	2.88733e-23	-9.89405e-10	1.8531
160164948	chr6:160164948:T:C	7.55512e-24	-9.89405e-10	0.512404
160164966	chr6:160164966:G:T	1.5367e-24	-9.89405e-10	-1.08018
160164981	chr6:160164981:G:A	1.05273e-24	-9.89405e-10	-1.45843
160165003	chr6:160165003:G:A	1.16603e-24	-9.89405e-10	-1.35622
160165116	chr6:160165116:A:C	1.01801e-24	-9.89405e-10	-1.49197
160165706	chr6:160165706:G:A	1.79897e-25	-2.05811	-1.16708
160165775	chr6:160165775:A:G	1.06237e-25	-2.25387	-1.49804
160165906	chr6:160165906:T:C	1.98674e-25	-2.02308	-1.10283
160165926	chr6:160165926:G:A	2.90662e-24	-9.89405e-10	-0.442831
160166092	chr6:160166092:C:A	1.7084e-24	-9.89405e-10	-0.974263
160166270	chr6:160166270:C:T	4.76398e-25	-2.25132	-9.24033e-10
160166348	chr6:160166348:C:T	4.69506e-25	-2.26589	-9.24033e-10
160166476	chr6:160166476:G:A	4.1494e-24	-9.89405e-10	-0.0868577
160166489	chr6:160166489:A:G	6.6252e-25	-1.98077	0.059247
160166527	chr6:160166527:A:G	1.00192e-24	-9.89405e-10	-1.5079
160166651	chr6:160166651:T:C	4.3683e-24	-9.89405e-10	-0.0354475
160166719	chr6:160166719:C:T	1.94948e-25	-2.0351	-1.10974
160166721	chr6:160166721:G:T	1.46193e-24	-9.89405e-10	-1.13006
160167046	chr6:160167046:T:C	1.53066e-25	-2.26372	-1.12299
160167128	chr6:160167128:G:A	1.10744e-25	-2.27113	-1.43922
160167132	chr6:160167132:T:G	4.71995e-25	-2.26061	-9.24033e-10
160167160	chr6:160167160:G:A	4.83721e-24	-9.89405e-10	0.0665171
160167461	chr6:160167461:A:G	1.02741e-24	-9.89405e-10	-1.48278
160167977	chr6:160167977:A:G	1.16211e-25	-2.29244	-1.36972
160168100	chr6:160168100:G:A	1.22876e-24	-9.89405e-10	-1.30382
160168298	chr6:160168298:T:G	1.05015e-25	-2.31859	-1.44488
160168313	chr6:160168313:T:C	9.9354e-25	-9.89405e-10	-1.5163
160168459	chr6:160168459:C:T	2.20194e-25	-2.27436	-0.748703
160168484	chr6:160168484:C:T	1.0899e-24	-9.89405e-10	-1.42373
160169706	chr6:160169706:T:TATAC	1.0549e-24	-9.89405e-10	-1.45638
160170143	chr6:160170143:T:C	1.42332e-24	-9.89405e-10	-1.15683
160170320	chr6:160170320:C:G	1.42332e-24	-9.89405e-10	-1.15683
160170390	chr6:160170390:C:T	9.2269e-24	-9.89405e-10	0.712303
160170547	chr6:160170547:G:T	1.42277e-24	-9.89405e-10	-1.15721
160170799	chr6:160170799:C:A	2.57862e-24	-2.28558	1.72302
160170814	chr6:160170814:C:T	1.22139e-25	-2.10977	-1.50264
160171080	chr6:160171080:G:A	5.53679e-25	-2.10099	-9.24033e-10
160171087	chr6:160171087:T:A	1.97725e-25	-2.0201	-1.1106
160171140	chr6:160171140:G:A	4.27074e-24	-9.89405e-10	-0.0580324
160171572	chr6:160171572:C:T	9.99962e-25	-9.89405e-10	-1.50986
160171765	chr6:160171765:A:G	1.22922e-24	-9.89405e-10	-1.30344
160172155	chr6:160172155:C:G	5.02116e-24	-9.89405e-10	0.10384
160172166	chr6:160172166:T:C	2.36216e-24	-9.89405e-10	-0.650243
160172342	chr6:160172342:C:G	1.01155e-24	-9.89405e-10	-1.49834
160172395	chr6:160172395:T:A	9.94603e-25	-9.89405e-10	-1.51523
160172411	chr6:160172411:C:T	1.42332e-24	-9.89405e-10	-1.15683
160172429	chr6:160172429:C:T	9.2269e-24	-9.89405e-10	0.712303
160172668	chr6:160172668:T:A	1.46757e-24	-9.89405e-10	-1.12621
160172833	chr6:160172833:T:C	1.62102e-24	-9.89405e-10	-1.02676
160172842	chr6:160172842:C:A	1.85995e-25	-2.0502	-1.14165
160172875	chr6:160172875:A:G	1.13944e-25	-2.18002	-1.50185
160172930	chr6:160172930:A:C	1.11112e-24	-9.89405e-10	-1.40445
160173599	chr6:160173599:C:T	1.16294e-25	-2.17315	-1.4883
160173834	chr6:160173834:T:G	1.49171e-25	-2.26819	-1.14429
160174024	chr6:160174024:C:T	2.02663e-24	-9.89405e-10	-0.803444
160174201	chr6:160174201:T:C	1.16579e-25	-2.17351	-1.4855
160174558	chr6:160174558:C:T	1.24342e-24	-2.12987	0.837914
160174622	chr6:160174622:A:G	1.78077e-25	-2.23767	-0.997693
160174699	chr6:160174699:G:A	1.6978e-25	-2.28311	-0.999963
160174941	chr6:160174941:TCAAA:T	7.43946e-25	-1.80561	-9.24033e-10
160175135	chr6:160175135:G:A	1.55891e-24	-9.89405e-10	-1.06583
160175254	chr6:160175254:GA:G	2.6175e-24	-1.90145	1.35385
160175676	chr6:160175676:A:G	1.02205e-24	-9.89405e-10	-1.48801
160175818	chr6:160175818:C:A	1.02099e-24	-9.89405e-10	-1.48904
160176529	chr6:160176529:A:G	3.05287e-24	-1.89533	1.50159
160177161	chr6:160177161:C:A	1.82898e-24	-9.89405e-10	-0.906063
160177165	chr6:160177165:C:T	1.58772e-24	-9.89405e-10	-1.04752
160177454	chr6:160177454:A:G	2.19946e-25	-2.01356	-1.01064
160177483	chr6:160177483:G:A	2.75497e-24	-1.93245	1.43604
160177564	chr6:160177564:T:G	3.33919e-25	-1.29178	-1.3149
160177916	chr6:160177916:T:C	9.93322e-25	-9.89405e-10	-1.51652
160178102	chr6:160178102:T:C	1.05456e-24	-9.89405e-10	-1.4567
160178303	chr6:160178303:G:C	9.99614e-25	-9.89405e-10	-1.51021
160178558	chr6:160178558:C:T	2.73916e-24	-9.89405e-10	-0.502171
160178582	chr6:160178582:C:T	1.02464e-24	-9.89405e-10	-1.48548
160179105	chr6:160179105:T:G	1.97893e-25	-2.15992	-0.969928
160179185	chr6:160179185:C:T	5.53616e-25	-1.83678	-0.264327
160179488	chr6:160179488:C:T	1.00372e-24	-9.89405e-10	-1.50611
160179492	chr6:160179492:T:C	1.00974e-24	-9.89405e-10	-1.50012
160180134	chr6:160180134:G:T	1.09424e-24	-9.89405e-10	-1.41976
160180409	chr6:160180409:T:C	3.61352e-24	-9.89405e-10	-0.225138
160180856	chr6:160180856:T:C	2.55071e-24	-9.89405e-10	-0.573449
160181317	chr6:160181317:G:A	1.30982e-23	-9.89405e-10	1.06266
160181336	chr6:160181336:T:C	1.37156e-24	-9.89405e-10	-1.19387
160181484	chr6:160181484:T:G	1.08667e-24	-9.89405e-10	-1.4267
160181876	chr6:160181876:C:T	6.62786e-25	-1.0837	-0.837418
160182464	chr6:160182464:G:A	1.56778e-24	-9.89405e-10	-1.06016
160182561	chr6:160182561:C:T	1.41061e-24	-9.89405e-10	-1.1658
160182562	chr6:160182562:G:A	9.99465e-26	-2.29714	-1.5158
160182978	chr6:160182978:A:G	1.61441e-24	-9.89405e-10	-1.03085
160183039	chr6:160183039:C:T	2.55071e-24	-9.89405e-10	-0.573449
160183103	chr6:160183103:A:G	5.38114e-25	-1.83702	-0.292486
160183449	chr6:160183449:T:G	4.60844e-25	-2.14014	-0.144379
160183450	chr6:160183450:C:G	4.62742e-25	-2.13603	-0.144379
160183599	chr6:160183599:G:T	2.56173e-24	-9.89405e-10	-0.569137
160183756	chr6:160183756:T:A	1.39737e-25	-2.28276	-1.19505
160184131	chr6:160184131:C:T	1.95763e-25	-2.22786	-0.912814
160184141	chr6:160184141:C:T	9.9868e-25	-9.89405e-10	-1.51114
160184150	chr6:160184150:T:G	1.07387e-25	-2.22913	-1.51201
160184180	chr6:160184180:C:T	4.41547e-25	-2.32729	-9.24033e-10
160184578	chr6:160184578:C:A	2.6311e-24	-9.89405e-10	-0.542419
160184646	chr6:160184646:G:C	1.48926e-25	-2.18565	-1.22848
160184956	chr6:160184956:G:A	9.94699e-25	-9.89405e-10	-1.51514
160185073	chr6:160185073:A:G	1.35758e-24	-1.20411	-9.24033e-10
160185315	chr6:160185315:T:G	1.02304e-24	-9.89405e-10	-1.48704
160185493	chr6:160185493:C:T	8.70601e-24	2.06655	-1.41235
160185559	chr6:160185559:G:A	1.27837e-24	-1.26423	-9.24033e-10
160186064	chr6:160186064:G:A	1.52682e-25	-1.99956	-1.38966
160186075	chr6:160186075:C:A	2.57456e-24	-9.89405e-10	-0.56414
160186168	chr6:160186168:C:T	5.14952e-25	-1.85212	-0.321383
160186258	chr6:160186258:G:C	2.64203e-24	-9.89405e-10	-0.538271
160186526	chr6:160186526:T:G	5.41528e-24	0.179404	-9.24033e-10
160186857	chr6:160186857:C:T	1.3641e-24	-9.89405e-10	-1.19933
160186990	chr6:160186990:C:T	1.33711e-24	-9.89405e-10	-1.21931
160187461	chr6:160187461:A:G	1.55672e-25	-2.32625	-1.04357
160187542	chr6:160187542:AAAAG:A	2.72884e-24	-9.89405e-10	-0.505943
160187656	chr6:160187656:A:T	1.0174e-24	-9.89405e-10	-1.49257
160187724	chr6:160187724:T:C	1.40028e-24	-9.89405e-10	-1.17315
160187755	chr6:160187755:A:G	1.37079e-24	-9.89405e-10	-1.19443
160188143	chr6:160188143:C:T	1.62854e-24	-9.89405e-10	-1.02214
160188320	chr6:160188320:A:G	1.42017e-25	-2.33997	-1.12166
160188575	chr6:160188575:T:C	1.02752e-24	-9.89405e-10	-1.48267
160188761	chr6:160188761:G:A	4.50872e-25	-2.30639	-9.24033e-10
160189092	chr6:160189092:G:A	1.50075e-24	-1.7616	0.657739
160189469	chr6:160189469:T:C	1.09874e-24	-9.89405e-10	-1.41566
160189511	chr6:160189511:C:G	2.49992e-24	-9.89405e-10	-0.593563
160189671	chr6:160189671:C:T	1.04288e-24	-9.89405e-10	-1.46783
160189672	chr6:160189672:G:A	9.93625e-25	-9.89405e-10	-1.51622
160189820	chr6:160189820:G:A	5.41731e-24	-9.89405e-10	0.17978
160190021	chr6:160190021:AGAG:A	2.25997e-24	-9.89405e-10	-0.694471
160190224	chr6:160190224:G:C	3.74628e-25	-1.67737	-0.814277
160190433	chr6:160190433:C:A	4.27611e-25	-2.35936	-9.24033e-10
160190468	chr6:160190468:T:C	2.01871e-24	-2.29466	1.4873
160190477	chr6:160190477:A:C	1.44181e-23	-9.89405e-10	1.15866
160190512	chr6:160190512:A:G	5.16447e-25	-1.25564	-0.914967
160190555	chr6:160190555:C:T	4.42251e-25	-2.3257	-9.24033e-10
160190654	chr6:160190654:C:T	1.1425e-25	-2.16236	-1.51683
160190997	chr6:160190997:T:G	2.00473e-24	-2.29707	1.48276
160191001	chr6:160191001:G:A	3.93962e-25	-1.8079	-0.633426
160191093	chr6:160191093:T:C	1.10343e-24	-9.89405e-10	-1.41139
160191648	chr6:160191648:C:A	1.22765e-25	-2.09064	-1.51666
160192139	chr6:160192139:C:T	1.24732e-25	-2.30555	-1.28586
160192241	chr6:160192241:A:G	8.32655e-25	-2.08949	0.39653
160192491	chr6:160192491:G:A	9.96516e-25	-9.89405e-10	-1.51331
160192675	chr6:160192675:T:C	2.54646e-25	-2.29623	-0.581469
160192899	chr6:160192899:A:G	5.96472e-25	-2.02654	-9.24033e-10
160192964	chr6:160192964:C:T	1.43534e-23	-9.89405e-10	1.15416
160193028	chr6:160193028:C:T	4.75033e-24	-9.89405e-10	0.0483935
160193601	chr6:160193601:A:G	2.72246e-25	-2.2977	-0.513171
160193617	chr6:160193617:G:A	2.2768e-25	-2.35987	-0.629765
160193838	chr6:160193838:T:C	1.00124e-24	-9.89405e-10	-1.50858
160193845	chr6:160193845:G:A	2.16288e-24	-2.28372	1.54534
160193876	chr6:160193876:C:T	1.303e-24	-9.89405e-10	-1.24515
160193955	chr6:160193955:A:T	1.20419e-24	-0.829139	-0.494872
160193975	chr6:160193975:A:T	1.15139e-25	-2.15897	-1.51246
160194065	chr6:160194065:C:T	9.70465e-24	-9.89405e-10	0.762785
160194087	chr6:160194087:AC:A	3.10959e-24	-9.89405e-10	-0.375331
160194307	chr6:160194307:A:G	4.30591e-25	-2.35242	-9.24033e-10
160195142	chr6:160195142:G:A	1.1239e-24	-9.89405e-10	-1.39301
160195150	chr6:160195150:G:A	1.40682e-23	-9.89405e-10	1.1341
160195163	chr6:160195163:A:G	1.12328e-24	-9.89405e-10	-1.39357
160195277	chr6:160195277:T:C	5.98328e-24	-9.89405e-10	0.279149
160195382	chr6:160195382:C:T	1.22877e-24	-1.3038	-9.24033e-10
160195749	chr6:160195749:T:C	9.99535e-25	-9.89405e-10	-1.51029
160196112	chr6:160196112:A:C	1.23993e-25	-2.30404	-1.2933
160196354	chr6:160196354:T:A	1.12668e-24	-9.89405e-10	-1.39054
160196885	chr6:160196885:T:A	2.44035e-24	-9.89405e-10	-0.61768
160197125	chr6:160197125:C:T	2.65529e-25	-2.35287	-0.482981
160197144	chr6:160197144:C:T	4.28532e-25	-2.35721	-9.24033e-10
160197387	chr6:160197387:G:A	2.71705e-24	-9.89405e-10	-0.510273
160197397	chr6:160197397:G:A	2.6633e-24	-2.32534	1.79508
160197687	chr6:160197687:A:G	1.20045e-25	-2.11756	-1.51215
160197863	chr6:160197863:A:T	3.536e-24	-9.89405e-10	-0.246825
160198305	chr6:160198305:T:C	9.94675e-25	-9.89405e-10	-1.51516
160198648	chr6:160198648:T:A	4.41137e-25	-2.32822	-9.24033e-10
160198886	chr6:160198886:A:C	4.25076e-25	-2.21972	-0.145592
160199094	chr6:160199094:A:T	9.99747e-25	-9.89405e-10	-1.51007
160199133	chr6:160199133:A:G	4.33148e-25	-2.3465	-9.24033e-10
160199220	chr6:160199220:G:A	1.56903e-24	-9.89405e-10	-1.05936
160199230	chr6:160199230:TCTGA:T	4.6972e-25	-2.26544	-9.24033e-10
160199415	chr6:160199415:T:C	2.28337e-24	-9.89405e-10	-0.68417
160199540	chr6:160199540:G:A	9.9994e-25	-9.89405e-10	-1.50988
160199712	chr6:160199712:G:T	1.08479e-24	-9.89405e-10	-1.42844
160199781	chr6:160199781:G:A	1.12148e-24	-9.89405e-10	-1.39517
160200072	chr6:160200072:G:A	9.9994e-25	-9.89405e-10	-1.50988
160200444	chr6:160200444:G:C	1.0028e-24	-9.89405e-10	-1.50702
160200452	chr6:160200452:A:G	1.28885e-24	-9.89405e-10	-1.25607
160200704	chr6:160200704:G:A	5.34162e-25	-2.13688	-9.24033e-10
160201033	chr6:160201033:C:T	2.79319e-24	-9.89405e-10	-0.482635
160201072	chr6:160201072:T:G	2.24684e-24	-9.89405e-10	-0.700296
160201078	chr6:160201078:G:A	3.8526e-24	0.836184	-0.997256
160201320	chr6:160201320:A:G	1.01492e-24	-9.89405e-10	-1.49501
160201470	chr6:160201470:G:A	1.81302e-24	-2.33846	1.42363
160201605	chr6:160201605:G:A	1.84976e-24	-0.690932	-0.203831
160201611	chr6:160201611:C:T	1.17342e-24	-9.89405e-10	-1.3499
160201676	chr6:160201676:A:G	3.10578e-25	-2.30163	-0.377509
160201853	chr6:160201853:A:G	3.22067e-25	-2.30845	-0.334366
160201902	chr6:160201902:A:G	1.00989e-24	-9.89405e-10	-1.49998
160201994	chr6:160201994:A:G	2.9058e-24	-9.89405e-10	-0.44311
160202210	chr6:160202210:G:C	1.04776e-24	-9.89405e-10	-1.46316
160202593	chr6:160202593:G:A	1.92424e-24	-9.89405e-10	-0.855287
160203083	chr6:160203083:T:G	3.58914e-25	-2.19194	-0.342549
160203188	chr6:160203188:A:G	3.24272e-25	-2.19482	-0.441172
160203273	chr6:160203273:G:A	1.01316e-24	-9.89405e-10	-1.49674
160203315	chr6:160203315:T:TCA	2.8393e-25	-2.28835	-0.480499
160203401	chr6:160203401:A:C	6.93846e-24	-9.89405e-10	0.42726
160203764	chr6:160203764:G:T	1.78617e-23	-9.89405e-10	1.37284
160203837	chr6:160203837:G:A	1.54992e-24	-9.89405e-10	-1.07162
160204095	chr6:160204095:TCTC:T	1.11046e-24	-9.89405e-10	-1.40504
160204199	chr6:160204199:C:T	2.02768e-24	-9.89405e-10	-0.802926
160204894	chr6:160204894:G:A	5.61617e-25	-0.584247	-1.50251
160204897	chr6:160204897:A:G	1.00251e-25	-2.29788	-1.51202
160204898	chr6:160204898:A:G	3.57624e-24	-9.89405e-10	-0.23551
160204946	chr6:160204946:T:G	5.16063e-25	-1.88228	-0.289068
160205147	chr6:160205147:T:C	1.11886e-25	-2.32601	-1.37408
160205401	chr6:160205401:G:C	4.29254e-25	-2.35553	-9.24033e-10
160205445	chr6:160205445:AACTTAG:A	1.32879e-24	-9.89405e-10	-1.22555
160205816	chr6:160205816:T:C	1.16113e-24	-1.07597	-0.284458
160205969	chr6:160205969:C:G	1.3582e-25	-2.16339	-1.34285
160205978	chr6:160205978:A:G	4.34825e-25	-2.34263	-9.24033e-10
160206065	chr6:160206065:A:T	6.05468e-25	-2.01157	-9.24033e-10
160207021	chr6:160207021:A:T	7.61987e-24	1.96946	-1.44853
160207083	chr6:160207083:C:T	2.12751e-24	-9.89405e-10	-0.75487
160207096	chr6:160207096:C:T	9.67395e-25	-1.54297	-9.24033e-10
160207142	chr6:160207142:C:G	2.22071e-24	-9.89405e-10	-0.711993
160207202	chr6:160207202:G:A	2.21952e-24	-9.89405e-10	-0.712529
160207244	chr6:160207244:T:C	2.97865e-25	-1.51733	-1.20361
160207525	chr6:160207525:T:C	1.11468e-23	2.35451	-1.45318
160207558	chr6:160207558:G:A	1.11008e-23	2.34755	-1.45036
160207787	chr6:160207787:AG:A	1.17859e-24	-9.89405e-10	-1.3455
160207825	chr6:160207825:G:A	2.59044e-24	-9.89405e-10	-0.557993
160207873	chr6:160207873:C:T	1.12504e-25	-2.21918	-1.47541
160207975	chr6:160207975:G:A	3.41268e-24	-9.89405e-10	-0.282322
160208128	chr6:160208128:G:A	2.88038e-24	-9.89405e-10	-0.451897
160208150	chr6:160208150:A:G	2.14384e-24	-9.89405e-10	-0.747224
160208410	chr6:160208410:G:A	2.39077e-25	-1.5604	-1.38039
160208793	chr6:160208793:T:C	9.39494e-24	2.18882	-1.45847
160208928	chr6:160208928:T:C	2.35325e-25	-1.53693	-1.41968
160208973	chr6:160208973:T:C	2.27289e-25	-1.58299	-1.40836
160208988	chr6:160208988:T:C	9.52925e-24	2.20622	-1.46167
160209090	chr6:160209090:G:A	2.76457e-25	-1.49722	-1.2983
160209138	chr6:160209138:G:T	2.28682e-24	-0.682657	-9.24033e-10
160209265	chr6:160209265:G:A	9.89844e-26	-2.31334	-1.50927
160209454	chr6:160209454:AT:A	9.64551e-24	2.21283	-1.45615
160209535	chr6:160209535:C:T	1.12191e-25	-2.18875	-1.50862
160209741	chr6:160209741:T:C	2.29666e-24	-9.89405e-10	-0.678364
160210002	chr6:160210002:T:C	2.16789e-25	-1.58783	-1.45082
160210006	chr6:160210006:T:C	1.19499e-24	-9.89405e-10	-1.33168
160210063	chr6:160210063:G:A	2.69357e-25	-1.515	-1.30653
160210070	chr6:160210070:T:C	2.79585e-25	-1.49343	-1.29084
160210118	chr6:160210118:G:A	1.95961e-23	-9.89405e-10	1.46551
160210138	chr6:160210138:G:T	6.61842e-25	-1.92255	-9.24033e-10
160210368	chr6:160210368:A:AT	1.18083e-25	-2.22229	-1.42389
160210514	chr6:160210514:CTGTT:C	9.83969e-24	2.20197	-1.42536
160210638	chr6:160210638:T:C	1.52512e-23	2.71312	-1.49828
160210650	chr6:160210650:C:G	2.20266e-24	-9.89405e-10	-0.720153
160210657	chr6:160210657:C:T	2.59359e-25	-1.44725	-1.41212
160210887	chr6:160210887:C:T	2.47569e-24	-9.89405e-10	-0.603302
160210888	chr6:160210888:G:A	8.94616e-24	2.14052	-1.45911
160210952	chr6:160210952:C:T	1.4557e-24	-1.13433	-9.24033e-10
160211135	chr6:160211135:G:A	1.19614e-24	-9.89405e-10	-1.33072
160211218	chr6:160211218:C:T	2.24863e-25	-1.5524	-1.44968
160211223	chr6:160211223:C:T	2.44191e-25	-1.52364	-1.39599
160211379	chr6:160211379:TTATTGCCTC:T	9.16474e-24	2.16874	-1.4632
160211708	chr6:160211708:G:A	9.93945e-25	-9.89405e-10	-1.51589
160212075	chr6:160212075:T:A	1.01113e-23	2.25751	-1.45368
160212144	chr6:160212144:A:C	9.93279e-25	-9.89405e-10	-1.51656
160212191	chr6:160212191:G:A	5.83325e-25	-2.04883	-9.24033e-10
160212293	chr6:160212293:C:T	3.95453e-25	-1.37339	-1.06415
160212345	chr6:160212345:G:T	1.39196e-24	-9.89405e-10	-1.17911
160212480	chr6:160212480:C:T	3.65237e-25	-1.40193	-1.1151
160212548	chr6:160212548:T:C	2.09584e-25	-1.62149	-1.45097
160212631	chr6:160212631:A:G	2.3779e-25	-1.54343	-1.40275
160212790	chr6:160212790:GC:G	1.90328e-25	-2.05315	-1.11568
160212890	chr6:160212890:C:T	3.91571e-23	-9.89405e-10	2.15776
160213003	chr6:160213003:C:T	2.4162e-25	-1.51147	-1.41874
160213221	chr6:160213221:C:T	3.3898e-24	-9.89405e-10	-0.28905
160213453	chr6:160213453:T:C	1.12871e-24	-9.89405e-10	-1.38874
160213685	chr6:160213685:G:T	9.96255e-25	-9.89405e-10	-1.51357
160214084	chr6:160214084:C:A	8.90279e-24	2.13927	-1.46272
160214166	chr6:160214166:G:T	2.29125e-25	-1.57625	-1.40706
160214226	chr6:160214226:G:A	3.81641e-25	-1.38669	-1.0864
160214272	chr6:160214272:A:C	1.09068e-25	-2.3202	-1.40541
160214520	chr6:160214520:G:A	1.01767e-23	2.27509	-1.46481
160214552	chr6:160214552:C:A	9.93029e-25	-9.89405e-10	-1.51682
160214696	chr6:160214696:G:A	2.93958e-25	-1.46606	-1.26808
160214733	chr6:160214733:C:T	3.67346e-24	-9.89405e-10	-0.208686
160215154	chr6:160215154:A:G	2.27681e-25	-1.55788	-1.43175
160215226	chr6:160215226:C:T	9.93289e-25	-9.89405e-10	-1.51655
160215407	chr6:160215407:A:G	1.63112e-23	-9.89405e-10	1.28203
160215531	chr6:160215531:G:A	3.75429e-25	-1.40985	-1.07966
160215669	chr6:160215669:A:T	1.18457e-24	-9.89405e-10	-1.34044
160215870	chr6:160215870:T:G	1.33935e-24	-9.89405e-10	-1.21763
160216207	chr6:160216207:T:C	2.41896e-25	-1.51334	-1.41573
160216328	chr6:160216328:G:A	9.92953e-25	-9.89405e-10	-1.51689
160216453	chr6:160216453:G:T	1.81775e-25	-2.35986	-0.854944
160216530	chr6:160216530:A:G	2.60553e-25	-1.5564	-1.29837
160216812	chr6:160216812:T:C	1.08842e-23	2.34725	-1.46976
160216971	chr6:160216971:A:T	9.56707e-24	2.22246	-1.47395
160217325	chr6:160217325:G:T	1.50693e-24	-1.09974	-9.24033e-10
160217445	chr6:160217445:A:T	2.28351e-24	-9.89405e-10	-0.684106
160217513	chr6:160217513:A:G	1.17052e-24	-9.89405e-10	-1.35237
160217713	chr6:160217713:G:A	2.47848e-25	-1.49139	-1.41337
160217723	chr6:160217723:T:A	2.46015e-25	-1.49919	-1.413
160218074	chr6:160218074:T:C	1.03946e-24	-9.89405e-10	-1.47112
160218180	chr6:160218180:G:A	1.09568e-25	-2.20539	-1.51564
160219849	chr6:160219849:G:A	3.35167e-25	-1.31542	-1.28753
160220366	chr6:160220366:T:C	3.56303e-25	-1.30713	-1.23467
160220593	chr6:160220593:C:T	1.21218e-24	-9.89405e-10	-1.3174
160220642	chr6:160220642:T:C	1.24074e-24	-9.89405e-10	-1.29411
160220824	chr6:160220824:G:A	2.29865e-24	-9.89405e-10	-0.677498
160221215	chr6:160221215:A:G	1.11724e-24	-9.89405e-10	-1.39896
160221297	chr6:160221297:T:C	4.5022e-24	-9.89405e-10	-0.0052531
160221339	chr6:160221339:T:C	1.11761e-24	-9.89405e-10	-1.39863
160221496	chr6:160221496:G:A	4.56965e-25	-0.791488	-1.50148
160221596	chr6:160221596:T:C	1.13691e-24	-9.89405e-10	-1.3815
160221644	chr6:160221644:G:A	1.11824e-24	-9.89405e-10	-1.39807
160221687	chr6:160221687:C:A	3.02562e-25	-1.18829	-1.517
160222009	chr6:160222009:A:G	1.23974e-24	-9.89405e-10	-1.29492
160222201	chr6:160222201:G:A	1.10709e-24	-9.89405e-10	-1.40809
160222379	chr6:160222379:G:A	1.11824e-24	-9.89405e-10	-1.39807
160222613	chr6:160222613:G:A	2.29865e-24	-9.89405e-10	-0.677498
160222787	chr6:160222787:C:T	2.18003e-25	-1.54523	-1.48784
160223125	chr6:160223125:T:C	1.15398e-24	-9.89405e-10	-1.3666
160223510	chr6:160223510:T:C	1.27455e-24	-9.89405e-10	-1.26723
160223756	chr6:160223756:A:G	1.58645e-24	-9.89405e-10	-1.04832
160224072	chr6:160224072:G:C	1.26758e-24	-9.89405e-10	-1.27271
160224126	chr6:160224126:C:A	1.31341e-24	-9.89405e-10	-1.23719
160224800	chr6:160224800:C:T	4.21896e-25	-1.47528	-0.897539
160225141	chr6:160225141:T:G	3.40494e-25	-1.4431	-1.14408
160225190	chr6:160225190:T:G	6.28925e-25	-1.97356	-9.24033e-10
160225200	chr6:160225200:T:C	2.19789e-24	0.697208	-1.41953
160225248	chr6:160225248:T:C	4.39688e-25	-1.44353	-0.88798
160225333	chr6:160225333:T:A	4.23235e-25	-1.47822	-0.891433
160225479	chr6:160225479:T:C	1.10981e-24	-9.89405e-10	-1.40564
160225580	chr6:160225580:C:T	4.95321e-25	-1.55403	-0.658342
160225627	chr6:160225627:C:A	9.97272e-25	-9.89405e-10	-1.51255
160225854	chr6:160225854:T:G	1.1114e-24	-9.89405e-10	-1.4042
160225906	chr6:160225906:CTT:C	2.68631e-24	-9.89405e-10	-0.52165
160226173	chr6:160226173:T:C	1.47229e-24	-9.89405e-10	-1.123
160226503	chr6:160226503:C:T	9.97103e-25	-9.89405e-10	-1.51272
160226590	chr6:160226590:C:T	1.13305e-24	-9.89405e-10	-1.38491
160226845	chr6:160226845:G:A	2.02643e-23	-9.89405e-10	1.49904
160226854	chr6:160226854:G:C	3.80946e-24	-9.89405e-10	-0.172333
160226890	chr6:160226890:C:T	1.03228e-24	-9.89405e-10	-1.47805
160227098	chr6:160227098:G:A	2.56637e-24	-9.89405e-10	-0.567327
160227235	chr6:160227235:T:G	3.22795e-25	-1.6393	-1.00126
160227468	chr6:160227468:T:C	1.10981e-24	-9.89405e-10	-1.40564
160227985	chr6:160227985:T:C	6.4341e-25	-1.53551	-0.415281
160227992	chr6:160227992:T:C	2.19128e-24	-9.89405e-10	-0.725334
160228234	chr6:160228234:G:C	1.03585e-24	-9.89405e-10	-1.47459
160228266	chr6:160228266:G:A	1.09677e-24	-9.89405e-10	-1.41745
160228694	chr6:160228694:G:A	1.28833e-25	-2.08741	-1.47165
160228707	chr6:160228707:T:C	1.10356e-24	-9.89405e-10	-1.41128
160228715	chr6:160228715:T:C	1.02468e-24	-9.89405e-10	-1.48544
160228727	chr6:160228727:A:G	3.081e-24	-9.89405e-10	-0.384566
160228765	chr6:160228765:T:A	3.21845e-23	-9.89405e-10	1.96167
160228832	chr6:160228832:C:A	4.20829e-25	-1.57407	-0.80128
160228992	chr6:160228992:A:C	1.03128e-24	-9.89405e-10	-1.47902
160228999	chr6:160228999:C:T	1.0321e-24	-9.89405e-10	-1.47823
160229022	chr6:160229022:G:T	1.20893e-24	-9.89405e-10	-1.32009
160229144	chr6:160229144:C:T	4.24735e-25	-1.56239	-0.803725
160229540	chr6:160229540:G:A	1.00009e-24	-9.89405e-10	-1.50974
160230034	chr6:160230034:T:A	4.10009e-24	-9.89405e-10	-0.0988111
160230077	chr6:160230077:G:A	6.8083e-25	-1.44218	-0.452079
160230643	chr6:160230643:T:C	1.66211e-24	-9.89405e-10	-1.00173
160230823	chr6:160230823:T:TA	3.97343e-25	-1.55979	-0.872987
160231054	chr6:160231054:C:T	9.93762e-25	-9.89405e-10	-1.51608
160231177	chr6:160231177:C:T	7.11247e-25	-1.41337	-0.437182
160231379	chr6:160231379:C:T	1.61059e-24	-9.89405e-10	-1.03322
160231441	chr6:160231441:T:C	2.98675e-23	3.24817	-1.36122
160231646	chr6:160231646:A:G	3.10833e-23	3.31724	-1.39039
160231826	chr6:160231826:T:C	1.36055e-25	-2.05228	-1.45224
160231897	chr6:160231897:T:G	2.92929e-23	3.25098	-1.38346
160232327	chr6:160232327:G:A	1.86028e-24	-9.89405e-10	-0.889095
160232388	chr6:160232388:C:T	2.44482e-24	-9.89405e-10	-0.615849
160232652	chr6:160232652:C:T	2.11568e-24	-9.89405e-10	-0.760444
160232895	chr6:160232895:T:G	3.91491e-25	-1.53542	-0.91219
160232949	chr6:160232949:G:A	4.18353e-25	-1.40843	-0.972817
160233015	chr6:160233015:CG:C	4.38602e-25	-1.44227	-0.891712
160233295	chr6:160233295:C:T	2.20962e-24	-9.89405e-10	-0.716999
160233590	chr6:160233590:T:C	5.00671e-25	-2.20163	-9.24033e-10
160233627	chr6:160233627:T:G	7.70181e-24	1.98006	-1.44842
160233863	chr6:160233863:C:T	9.93798e-25	-9.89405e-10	-1.51604
160233982	chr6:160233982:C:T	3.96887e-25	-1.57802	-0.855908
160234196	chr6:160234196:C:T	1.81335e-24	-9.89405e-10	-0.914645
160234299	chr6:160234299:G:C	5.04101e-25	-2.1948	-9.24033e-10
160235288	chr6:160235288:T:A	1.79643e-24	-9.89405e-10	-0.924016
160235458	chr6:160235458:A:G	9.93536e-25	-9.89405e-10	-1.51631
160236103	chr6:160236103:ATTG:A	4.25334e-23	3.6276	-1.38713
160236155	chr6:160236155:G:A	1.36069e-24	-9.89405e-10	-1.20183
160236314	chr6:160236314:A:T	2.24e-24	-9.89405e-10	-0.703346
160236557	chr6:160236557:A:T	1.19499e-23	-9.89405e-10	0.970899
160236651	chr6:160236651:AC:A	3.7238e-25	-1.57133	-0.926328
160236671	chr6:160236671:A:G	3.68722e-25	-1.57717	-0.930361
160236839	chr6:160236839:A:AC	3.73855e-25	-1.54659	-0.947121
160237098	chr6:160237098:C:T	4.97548e-23	3.71874	-1.32145
160238467	chr6:160238467:G:A	2.14428e-24	-9.89405e-10	-0.747016
160238520	chr6:160238520:T:C	3.43447e-24	-9.89405e-10	-0.275958
160238691	chr6:160238691:C:T	4.22953e-25	-1.45737	-0.912942
160238920	chr6:160238920:C:T	1.38272e-25	-2.33509	-1.15327
160239084	chr6:160239084:C:G	1.45196e-24	-9.89405e-10	-1.1369
160239089	chr6:160239089:T:C	4.84992e-24	-9.89405e-10	0.0691426
160239235	chr6:160239235:G:C	4.80351e-24	-9.89405e-10	0.0595271
160239391	chr6:160239391:A:C	1.06865e-24	-9.89405e-10	-1.44343
160239520	chr6:160239520:G:A	3.75646e-23	-9.89405e-10	2.11624
160239908	chr6:160239908:T:G	1.08733e-24	-9.89405e-10	-1.42609
160240136	chr6:160240136:T:G	3.28185e-23	3.39557	-1.4144
160241147	chr6:160241147:G:A	1.07028e-24	-9.89405e-10	-1.4419
160241316	chr6:160241316:T:C	1.22057e-24	-9.89405e-10	-1.31051
160241834	chr6:160241834:A:G	1.16455e-24	-9.89405e-10	-1.35749
160241938	chr6:160241938:C:T	4.56955e-25	-1.58426	-0.708736
160242198	chr6:160242198:T:C	1.18324e-25	-2.12776	-1.51639
160242388	chr6:160242388:T:G	1.10981e-24	-9.89405e-10	-1.40564
160242784	chr6:160242784:G:A	9.97806e-25	-9.89405e-10	-1.51202
160242853	chr6:160242853:C:A	1.25494e-24	-9.89405e-10	-1.28273
160243151	chr6:160243151:G:A	3.78365e-25	-1.56843	-0.913289
160243871	chr6:160243871:T:C	2.62807e-23	-9.89405e-10	1.75901
160243930	chr6:160243930:T:C	2.2454e-24	-9.89405e-10	-0.700938
160244429	chr6:160244429:G:A	3.75642e-25	-1.5718	-0.917141
160244529	chr6:160244529:C:T	2.30689e-24	-9.89405e-10	-0.673919
160244863	chr6:160244863:G:C	1.14147e-24	-9.89405e-10	-1.3775
160245324	chr6:160245324:C:G	6.91199e-25	-1.4956	-0.383551
160245333	chr6:160245333:G:A	1.30356e-25	-2.29758	-1.24972
160245346	chr6:160245346:C:T	9.9884e-25	-9.89405e-10	-1.51098
160245768	chr6:160245768:G:A	1.3304e-23	-9.89405e-10	1.07824
160245769	chr6:160245769:G:T	3.31783e-23	3.34384	-1.35177
160245844	chr6:160245844:T:G	1.1705e-24	-9.89405e-10	-1.35239
160246017	chr6:160246017:G:A	3.85294e-25	-1.53996	-0.923608
160246112	chr6:160246112:C:T	7.4812e-25	-1.42048	-0.379533
160246202	chr6:160246202:C:T	1.04044e-24	-9.89405e-10	-1.47018
160246574	chr6:160246574:C:T	2.45064e-24	-9.89405e-10	-0.613471
160247009	chr6:160247009:C:T	4.03741e-25	-1.63063	-0.786174
160247926	chr6:160247926:C:T	1.21157e-24	-9.89405e-10	-1.3179
160248205	chr6:160248205:C:G	2.50836e-24	-9.89405e-10	-0.590191
160248686	chr6:160248686:T:C	1.62338e-25	-2.22905	-1.09885
160249052	chr6:160249052:T:A	1.40918e-24	-9.89405e-10	-1.16681
160249146	chr6:160249146:TAAGG:T	2.34631e-23	-9.89405e-10	1.64561
160249250	chr6:160249250:A:C	1.14714e-25	-2.17073	-1.5044
160249462	chr6:160249462:A:G	1.74795e-25	-1.82591	-1.42806
160249932	chr6:160249932:A:C	1.25372e-24	-9.89405e-10	-1.2837
160250468	chr6:160250468:T:C	1.74817e-25	-1.95276	-1.30107
160250473	chr6:160250473:T:C	4.66847e-24	-9.89405e-10	0.0310105
160250720	chr6:160250720:A:G	1.00084e-24	-9.89405e-10	-1.50898
160251232	chr6:160251232:C:T	2.05935e-25	-1.73006	-1.35995
160251347	chr6:160251347:T:C	4.76982e-24	-9.89405e-10	0.052488
160251474	chr6:160251474:A:T	1.71433e-25	-1.98542	-1.28796
160251541	chr6:160251541:C:T	1.06392e-24	-9.89405e-10	-1.44786
160251593	chr6:160251593:G:A	1.7397e-25	-1.96479	-1.2939
160252070	chr6:160252070:A:G	3.39503e-24	-9.89405e-10	-0.287509
160253069	chr6:160253069:G:T	2.10618e-25	-1.95545	-1.11208
160253380	chr6:160253380:T:G	4.03693e-24	-9.89405e-10	-0.114336
160253525	chr6:160253525:C:T	5.51602e-25	-2.35979	0.255039
160253600	chr6:160253600:G:A	1.83365e-24	0.281486	-1.185
160254256	chr6:160254256:C:T	4.33582e-24	-9.89405e-10	-0.0429098
160254746	chr6:160254746:TG:T	5.05475e-25	-2.19208	-9.24033e-10
160255284	chr6:160255284:TC:T	3.50875e-25	-1.69225	-0.864891
160255344	chr6:160255344:G:T	3.12915e-25	-1.6646	-1.00704
160255376	chr6:160255376:C:T	3.12372e-25	-1.65347	-1.01991
160255511	chr6:160255511:G:A	1.45889e-24	-9.89405e-10	-1.13214
160255660	chr6:160255660:T:C	1.68096e-24	-9.89405e-10	-0.990453
160255670	chr6:160255670:T:A	3.99217e-24	-9.89405e-10	-0.125487
160257503	chr6:160257503:C:T	4.75027e-24	-9.89405e-10	0.0483801
160257659	chr6:160257659:A:C	9.93309e-25	-9.89405e-10	-1.51653
160257836	chr6:160257836:G:A	1.19861e-24	-9.89405e-10	-1.32866
160257857	chr6:160257857:G:C	1.15241e-24	-9.89405e-10	-1.36796
160258952	chr6:160258952:T:C	1.69673e-24	-9.89405e-10	-0.981117
160259003	chr6:160259003:G:A	1.93651e-24	-9.89405e-10	-0.848935
160259181	chr6:160259181:C:T	2.30177e-24	-9.89405e-10	-0.676141
160259706	chr6:160259706:CCTT:C	4.39399e-23	3.55407	-1.28106
160259946	chr6:160259946:G:A	1.73425e-24	-9.89405e-10	-0.959244
160259979	chr6:160259979:A:T	1.82504e-24	-9.89405e-10	-0.908216
160260026	chr6:160260026:CTGAA:C	1.22499e-25	-2.19999	-1.40949
160260361	chr6:160260361:A:G	2.25963e-23	2.84174	-1.23378
160260989	chr6:160260989:G:A	1.33825e-24	-9.89405e-10	-1.21846
160261186	chr6:160261186:A:G	6.14309e-22	4.50236	0.408313
160261256	chr6:160261256:ATATAT:A	5.2512e-25	-2.15395	-9.24033e-10
160261350	chr6:160261350:C:T	7.27982e-24	-9.89405e-10	0.475286
160261622	chr6:160261622:G:A	9.76294e-26	-2.33718	-1.49922
160261667	chr6:160261667:C:T	1.51727e-24	-9.89405e-10	-1.09291
160261865	chr6:160261865:A:G	3.32806e-25	-1.31278	-1.29723
160262114	chr6:160262114:G:A	1.23486e-22	4.63519	-1.32888
160262174	chr6:160262174:C:T	7.10022e-25	-1.85228	-9.24033e-10
160262237	chr6:160262237:A:G	1.10889e-25	-2.24888	-1.46017
160262239	chr6:160262239:C:T	4.89425e-25	-2.22434	-9.24033e-10
160262349	chr6:160262349:T:C	3.52137e-24	0.681956	-0.932925
160262839	chr6:160262839:A:G	1.02315e-24	-9.89405e-10	-1.48693
160263194	chr6:160263194:C:T	1.29912e-24	-9.89405e-10	-1.24813
160263308	chr6:160263308:C:T	1.31548e-24	-1.23562	-9.24033e-10
160263338	chr6:160263338:C:T	1.55254e-25	-1.89619	-1.47632
160263417	chr6:160263417:C:T	1.01348e-24	-9.89405e-10	-1.49643
160263681	chr6:160263681:G:T	1.36478e-24	-9.89405e-10	-1.19883
160263827	chr6:160263827:A:T	1.28827e-23	1.04606	-9.24033e-10
160263835	chr6:160263835:A:T	3.51459e-25	-1.35635	-1.19913
160263992	chr6:160263992:T:C	3.10818e-25	-1.65836	-1.02
160263997	chr6:160263997:C:T	2.80868e-25	-1.76847	-1.01122
160264001	chr6:160264001:T:A	1.55017e-25	-2.25849	-1.11555
160264015	chr6:160264015:G:A	3.5893e-25	-1.33532	-1.19913
160264040	chr6:160264040:C:T	1.38489e-22	4.7537	-1.33273
160264484	chr6:160264484:T:C	4.51717e-24	-9.89405e-10	-0.00193404
160264504	chr6:160264504:C:T	1.64756e-25	-2.25455	-1.05856
160264554	chr6:160264554:A:G	1.16047e-24	-1.361	-9.24033e-10
160264753	chr6:160264753:G:T	1.51653e-25	-1.90062	-1.49536
160264930	chr6:160264930:G:A	4.65238e-25	-2.27503	-9.24033e-10
160264951	chr6:160264951:C:T	1.22009e-25	-2.1196	-1.49387
160264953	chr6:160264953:C:T	1.1267e-24	-9.89405e-10	-1.39052
160265249	chr6:160265249:C:T	1.22077e-24	-9.89405e-10	-1.31034
160265357	chr6:160265357:G:A	1.38728e-24	-9.89405e-10	-1.18248
160265636	chr6:160265636:T:C	1.10257e-25	-2.35596	-1.3588
160265996	chr6:160265996:T:C	1.34838e-25	-2.32885	-1.18465
160266070	chr6:160266070:G:A	3.55425e-24	-9.89405e-10	-0.241676
160266574	chr6:160266574:A:G	2.28347e-24	-0.684125	-9.24033e-10
160266767	chr6:160266767:C:G	1.08685e-24	-9.89405e-10	-1.42653
160266834	chr6:160266834:T:G	1.11596e-25	-2.19238	-1.51031
160267519	chr6:160267519:A:G	1.00356e-24	-9.89405e-10	-1.50627
160267832	chr6:160267832:T:C	2.81549e-24	-9.89405e-10	-0.474684
160267962	chr6:160267962:A:G	1.11432e-24	-9.89405e-10	-1.40157
160268023	chr6:160268023:A:G	1.3563e-24	-9.89405e-10	-1.20506
160268225	chr6:160268225:T:C	1.79885e-22	4.24637	-0.56388
160268526	chr6:160268526:T:G	2.72306e-24	0.706023	-1.21409
160268567	chr6:160268567:T:C	2.22302e-25	-1.63548	-1.37806
160268698	chr6:160268698:A:G	2.33522e-25	-2.12874	-0.835561
160269686	chr6:160269686:G:A	2.28843e-24	-9.89405e-10	-0.681954
160269946	chr6:160269946:G:A	1.0513e-24	-9.89405e-10	-1.45979
160270188	chr6:160270188:G:A	9.99189e-25	-9.89405e-10	-1.51063
160270397	chr6:160270397:T:TGGG	1.04223e-24	-9.89405e-10	-1.46846
160270606	chr6:160270606:T:G	1.72768e-25	-2.30426	-0.961366
160270641	chr6:160270641:G:A	1.03638e-24	-1.47409	-9.24033e-10
160270817	chr6:160270817:C:T	1.26861e-24	-9.89405e-10	-1.2719
160271075	chr6:160271075:C:T	1.27413e-25	-2.19366	-1.37648
160271115	chr6:160271115:T:C	3.86257e-24	-9.89405e-10	-0.158487
160271288	chr6:160271288:A:C	1.80309e-25	-1.72683	-1.49607
160271343	chr6:160271343:G:A	1.02643e-22	4.59919	-1.47775
160271481	chr6:160271481:G:A	2.82333e-24	-9.89405e-10	-0.471903
160271547	chr6:160271547:T:G	2.81447e-25	-1.61868	-1.15895
160271687	chr6:160271687:A:G	2.52641e-25	-1.62925	-1.25635
160271776	chr6:160271776:T:C	9.51535e-25	-1.57607	0.0165714
160271957	chr6:160271957:T:C	1.14052e-24	-9.89405e-10	-1.37834
160272075	chr6:160272075:T:C	1.81664e-23	2.71971	-1.32996
160272221	chr6:160272221:G:A	1.01991e-24	-9.89405e-10	-1.4901
160272614	chr6:160272614:C:T	1.03613e-23	-9.89405e-10	0.828259
160272637	chr6:160272637:A:G	6.19164e-25	-1.44639	-0.542812
160272695	chr6:160272695:A:G	1.82455e-25	-1.79517	-1.41591
160272704	chr6:160272704:G:C	1.82915e-25	-1.79275	-1.4158
160272726	chr6:160272726:A:C	1.03678e-23	-9.89405e-10	0.828886
160272874	chr6:160272874:C:T	1.8159e-25	-1.81438	-1.40144
160273049	chr6:160273049:G:A	1.89616e-25	-1.77938	-1.39319
160273161	chr6:160273161:G:A	1.02266e-24	-9.89405e-10	-1.48741
160273889	chr6:160273889:A:T	1.41708e-24	-9.89405e-10	-1.16123
160273920	chr6:160273920:C:T	1.87177e-25	-1.78632	-1.3992
160274238	chr6:160274238:A:G	1.82529e-25	-1.79506	-1.4156
160274288	chr6:160274288:A:G	1.79217e-25	-1.80847	-1.42051
160274600	chr6:160274600:G:A	1.37016e-24	-9.89405e-10	-1.1949
160274710	chr6:160274710:A:G	6.04598e-25	-1.48817	-0.524841
160274741	chr6:160274741:C:G	1.79958e-25	-1.80958	-1.41527
160274902	chr6:160274902:G:A	1.01056e-24	-9.89405e-10	-1.49932
160275128	chr6:160275128:T:G	1.21595e-24	-9.89405e-10	-1.3143
160275286	chr6:160275286:G:T	1.85207e-25	-1.78095	-1.41515
160275304	chr6:160275304:T:C	1.02421e-24	-9.89405e-10	-1.4859
160275339	chr6:160275339:G:A	5.34716e-24	-9.89405e-10	0.166744
160275352	chr6:160275352:G:GT	2.21801e-24	-9.89405e-10	-0.71321
160275512	chr6:160275512:T:C	1.20746e-25	-2.34152	-1.28236
160275796	chr6:160275796:C:T	1.55174e-25	-1.85887	-1.51416
160275887	chr6:160275887:C:T	1.29495e-25	-2.35004	-1.2039
160276196	chr6:160276196:G:C	1.98622e-24	-9.89405e-10	-0.823588
160276274	chr6:160276274:G:A	6.04795e-23	2.13829	0.454199
160276596	chr6:160276596:G:T	1.26834e-25	-2.17905	-1.39565
160276730	chr6:160276730:A:G	3.33024e-24	0.170831	-0.477605
160277079	chr6:160277079:T:A	1.12641e-24	-9.89405e-10	-1.39079
160277114	chr6:160277114:C:T	2.37118e-24	-9.89405e-10	-0.646432
160277123	chr6:160277123:T:C	4.1108e-23	3.54641	-1.34003
160277127	chr6:160277127:G:A	1.90634e-24	-9.89405e-10	-0.864637
160277143	chr6:160277143:C:T	1.3948e-24	-9.89405e-10	-1.17707
160277145	chr6:160277145:A:G	6.25165e-24	0.203784	0.119241
160277525	chr6:160277525:T:G	1.24358e-24	-9.89405e-10	-1.29183
160277542	chr6:160277542:G:A	6.82864e-25	-1.89128	-9.24033e-10
160277614	chr6:160277614:G:A	3.38061e-24	-9.89405e-10	-0.291763
160277762	chr6:160277762:G:A	2.12693e-25	-1.6675	-1.39023
160277794	chr6:160277794:C:T	7.9054e-24	-9.89405e-10	0.557726
160277863	chr6:160277863:T:C	1.26548e-24	-9.89405e-10	-1.27437
160277872	chr6:160277872:G:T	1.41015e-24	-9.89405e-10	-1.16612
160277894	chr6:160277894:C:T	1.08681e-24	-9.89405e-10	-1.42657
160277932	chr6:160277932:A:G	1.72112e-24	-9.89405e-10	-0.966847
160277991	chr6:160277991:G:A	2.33492e-24	0.617633	-1.27948
160278084	chr6:160278084:C:G	1.67323e-25	-2.05284	-1.24481
160278367	chr6:160278367:C:T	1.36465e-23	1.45908	-0.355413
160278502	chr6:160278502:C:T	2.00321e-23	1.70338	-0.215866
160278629	chr6:160278629:C:A	2.41126e-25	-1.96017	-0.972085
160278648	chr6:160278648:G:T	1.40558e-23	1.29024	-0.157027
160278656	chr6:160278656:A:G	2.84675e-25	-1.52126	-1.24497
160278666	chr6:160278666:A:G	1.05092e-25	-2.35472	-1.40802
160279269	chr6:160279269:T:C	2.12324e-25	-1.55428	-1.50518
160279354	chr6:160279354:G:A	1.35456e-25	-2.35361	-1.15532
160279409	chr6:160279409:T:C	2.13151e-25	-2.25265	-0.802922
160279605	chr6:160279605:T:C	1.38368e-24	-9.89405e-10	-1.18507
160279679	chr6:160279679:C:T	4.90725e-25	-1.80914	-0.412555
160279737	chr6:160279737:T:C	1.09093e-23	1.36452	-0.484718
160279826	chr6:160279826:T:C	1.30225e-23	1.38503	-0.328172
160279867	chr6:160279867:T:C	6.89255e-25	-1.20441	-0.677551
160280149	chr6:160280149:G:A	2.05666e-23	1.45717	0.0566781
160280303	chr6:160280303:T:C	1.44089e-24	-9.89405e-10	-1.14456
160280392	chr6:160280392:A:G	2.17189e-25	-2.25463	-0.782181
160280548	chr6:160280548:C:T	1.3042e-23	1.49016	-0.4318
160280580	chr6:160280580:C:T	1.04069e-24	-9.89405e-10	-1.46994
160280631	chr6:160280631:A:T	1.15582e-23	1.41408	-0.476507
160280709	chr6:160280709:CT:C	1.20327e-23	1.43841	-0.460603
160280784	chr6:160280784:G:A	6.49534e-24	-9.89405e-10	0.361264
160280831	chr6:160280831:A:G	1.02928e-24	-1.48096	-9.24033e-10
160280903	chr6:160280903:C:G	1.31903e-25	-2.19078	-1.34473
160280936	chr6:160280936:T:C	1.05538e-24	-9.89405e-10	-1.45592
160281083	chr6:160281083:A:G	9.98777e-25	-9.89405e-10	-1.51104
160281131	chr6:160281131:T:C	2.25875e-25	-2.25653	-0.741066
160281137	chr6:160281137:A:G	1.00802e-24	-9.89405e-10	-1.50183
160281166	chr6:160281166:G:T	1.98908e-24	-9.89405e-10	-0.822146
160281176	chr6:160281176:T:C	1.37909e-25	-2.18875	-1.30223
160281300	chr6:160281300:G:A	1.2686e-23	1.48192	-0.451235
160281390	chr6:160281390:C:T	1.19366e-23	1.43535	-0.465567
160281444	chr6:160281444:T:C	9.76292e-24	1.28896	-0.520191
160281469	chr6:160281469:A:AT	8.20043e-25	-0.207912	-1.50031
160281513	chr6:160281513:C:T	2.03404e-24	0.13342	-0.933219
160281620	chr6:160281620:G:A	8.36237e-25	-0.186137	-1.50253
160281653	chr6:160281653:T:C	5.45873e-25	-2.30437	0.18918
160281668	chr6:160281668:A:C	1.16335e-23	1.41802	-0.473954
160281678	chr6:160281678:A:C	1.14778e-23	1.36911	-0.438524
160281855	chr6:160281855:C:T	1.35565e-23	1.53487	-0.437824
160282015	chr6:160282015:T:G	6.27254e-23	1.20701	1.42193
160282168	chr6:160282168:GTTTTC:G	5.13841e-25	-1.83223	-0.343431
160282296	chr6:160282296:C:A	6.99442e-25	-1.69306	-0.17423
160282323	chr6:160282323:CA:C	2.20255e-25	-2.25501	-0.767779
160282326	chr6:160282326:A:G	2.27257e-19	12.3409	-1.51692
160282345	chr6:160282345:G:A	3.69052e-19	12.8259	-1.517
160282802	chr6:160282802:C:T	1.26316e-23	1.54457	-0.518186
160283077	chr6:160283077:TATTG:T	5.53477e-24	-9.89405e-10	0.201229
160283880	chr6:160283880:T:C	2.75111e-19	12.5304	-1.51532
160283973	chr6:160283973:T:C	1.19445e-23	1.43161	-0.461163
160283989	chr6:160283989:G:A	1.17558e-23	1.44679	-0.492264
160284016	chr6:160284016:A:G	1.32199e-23	1.46366	-0.391758
160284059	chr6:160284059:T:TC	2.06628e-25	-2.27534	-0.811317
160284135	chr6:160284135:A:T	1.14277e-23	1.38215	-0.455932
160284250	chr6:160284250:A:T	1.1318e-23	1.36885	-0.45228
160284487	chr6:160284487:A:G	2.68053e-24	-9.89405e-10	-0.523804
160284698	chr6:160284698:C:T	1.16693e-23	1.39942	-0.45228
160284755	chr6:160284755:A:G	1.23597e-23	1.45159	-0.446961
160285185	chr6:160285185:A:C	1.22066e-24	-9.89405e-10	-1.31043
160285233	chr6:160285233:GT:G	1.22102e-23	1.46109	-0.468645
160285387	chr6:160285387:C:T	1.99685e-24	-9.89405e-10	-0.81825
160285612	chr6:160285612:T:G	2.69585e-24	-9.89405e-10	-0.518107
160285615	chr6:160285615:GC:G	8.1146e-25	-0.219509	-1.49923
160285629	chr6:160285629:C:T	8.01564e-25	-0.230747	-1.50026
160285686	chr6:160285686:G:A	1.20144e-23	1.45188	-0.475589
160285815	chr6:160285815:C:T	1.20251e-24	-9.89405e-10	-1.32541
160285946	chr6:160285946:T:C	4.28457e-25	-2.35739	-9.24033e-10
160286204	chr6:160286204:A:G	2.61961e-24	-9.89405e-10	-0.546795
160286215	chr6:160286215:C:T	1.25278e-23	1.45593	-0.437805
160286236	chr6:160286236:C:T	3.08221e-24	-9.89405e-10	-0.384174
160286271	chr6:160286271:G:A	1.168e-23	1.39304	-0.444977
160286290	chr6:160286290:G:T	1.02279e-24	-9.89405e-10	-1.48729
160286618	chr6:160286618:T:C	2.06787e-25	-2.25936	-0.826529
160286642	chr6:160286642:C:T	1.29718e-23	1.50113	-0.448177
160286700	chr6:160286700:C:T	1.26088e-24	-9.89405e-10	-1.27801
160286719	chr6:160286719:C:G	1.33497e-25	-2.1779	-1.34559
160286954	chr6:160286954:T:C	1.54577e-24	-1.0743	-9.24033e-10
160287083	chr6:160287083:T:G	1.15519e-23	1.45821	-0.521179
160287105	chr6:160287105:T:C	2.61796e-24	-9.89405e-10	-0.547426
160287146	chr6:160287146:T:C	1.12991e-23	1.48448	-0.569583
160287193	chr6:160287193:C:G	1.28806e-23	1.48711	-0.441209
160287351	chr6:160287351:G:A	1.12733e-24	-9.89405e-10	-1.38997
160287376	chr6:160287376:G:C	1.26088e-24	-9.89405e-10	-1.27801
160287412	chr6:160287412:C:T	1.13333e-23	1.36805	-0.45013
160287487	chr6:160287487:C:T	1.04382e-23	1.33796	-0.502301
160287511	chr6:160287511:G:A	2.23561e-24	-9.89405e-10	-0.705305
160287819	chr6:160287819:T:C	8.56198e-25	-0.161628	-1.50345
160287893	chr6:160287893:T:C	1.01097e-22	1.38971	1.71654
160288301	chr6:160288301:A:G	1.29751e-23	1.48666	-0.433446
160288420	chr6:160288420:A:G	5.4513e-24	-9.89405e-10	0.186033
160288481	chr6:160288481:T:C	7.90065e-25	-1.09859	-0.646873
160288525	chr6:160288525:C:T	2.06301e-23	-9.89405e-10	1.51693
160288539	chr6:160288539:G:A	1.15597e-23	1.40897	-0.471263
160288763	chr6:160288763:T:C	2.31929e-25	-2.22108	-0.750063
160288852	chr6:160288852:G:A	1.38246e-24	-9.89405e-10	-1.18595
160288895	chr6:160288895:G:A	9.41536e-25	-1.57006	-9.24033e-10
160288969	chr6:160288969:C:T	1.06077e-24	-9.89405e-10	-1.45083
160288975	chr6:160288975:C:G	2.73069e-24	-9.89405e-10	-0.505264
160289007	chr6:160289007:C:T	1.37303e-23	1.66987	-0.560088
160289067	chr6:160289067:G:A	6.86259e-24	1.28508	-0.868812
160289086	chr6:160289086:A:G	1.38241e-25	-2.32249	-1.16609
160289384	chr6:160289384:A:G	1.13789e-24	-9.89405e-10	-1.38064
160289400	chr6:160289400:A:C	1.21074e-24	-9.89405e-10	-1.31859
160289448	chr6:160289448:G:A	1.19927e-23	0.974476	-9.24033e-10
160289499	chr6:160289499:A:G	1.03018e-24	-9.89405e-10	-1.48009
160289508	chr6:160289508:T:C	2.28062e-24	-9.89405e-10	-0.685374
160289578	chr6:160289578:T:TA	2.0284e-24	-9.89405e-10	-0.802572
160289754	chr6:160289754:C:A	1.03027e-24	-9.89405e-10	-1.48
160289789	chr6:160289789:C:T	6.8676e-24	1.20669	-0.7897
160289819	chr6:160289819:C:T	1.42484e-19	11.8738	-1.51663
160289833	chr6:160289833:C:T	6.31597e-24	1.23917	-0.905914
160289881	chr6:160289881:A:C	2.29245e-24	-9.89405e-10	-0.6802
160289970	chr6:160289970:G:A	7.56034e-23	1.05219	1.76349
160290000	chr6:160290000:T:G	6.92772e-24	-9.89405e-10	0.425711
160290121	chr6:160290121:G:C	1.30873e-25	-2.04716	-1.49619
160290298	chr6:160290298:G:C	3.91388e-24	1.04746	-1.19275
160290334	chr6:160290334:T:C	2.27736e-24	0.688531	-1.37533
160290350	chr6:160290350:G:A	6.14662e-24	1.06909	-0.763011
160290353	chr6:160290353:T:C	7.70948e-25	-0.311853	-1.4581
160290357	chr6:160290357:C:T	4.30962e-24	1.29825	-1.34722
160290406	chr6:160290406:T:TA	2.62368e-24	0.582242	-1.12748
160290481	chr6:160290481:ATTGC:A	4.16911e-24	1.23832	-1.32044
160290493	chr6:160290493:G:A	3.07829e-24	-9.89405e-10	-0.385447
160290517	chr6:160290517:G:A	5.97005e-24	-9.89405e-10	0.276935
160290667	chr6:160290667:A:G	3.92557e-24	1.2049	-1.34721
160290759	chr6:160290759:G:C	1.85216e-24	-9.89405e-10	-0.893467
160290778	chr6:160290778:A:G	3.57191e-24	1.09978	-1.33649
160290783	chr6:160290783:T:C	4.83317e-23	1.08002	1.28825
160290882	chr6:160290882:G:A	3.94668e-24	1.18935	-1.3263
160290888	chr6:160290888:T:C	3.07282e-24	1.01152	-1.39874
160291244	chr6:160291244:A:G	6.86693e-25	-1.17443	-0.711262
160291262	chr6:160291262:C:T	9.93036e-25	-9.89405e-10	-1.51681
160291358	chr6:160291358:G:A	2.44132e-24	0.654302	-1.27158
160291384	chr6:160291384:A:T	1.08034e-25	-2.27872	-1.45641
160291436	chr6:160291436:C:T	2.5775e-24	0.842527	-1.40553
160291449	chr6:160291449:G:A	5.75273e-25	-2.06273	-9.24033e-10
160291460	chr6:160291460:C:A	5.55746e-24	-9.89405e-10	0.20532
160291484	chr6:160291484:C:T	4.44554e-24	1.3619	-1.37982
160291489	chr6:160291489:T:C	1.22811e-24	-9.89405e-10	-1.30434
160291610	chr6:160291610:C:T	3.1244e-24	0.974053	-1.34463
160291657	chr6:160291657:G:A	1.02785e-24	-9.89405e-10	-1.48236
160291662	chr6:160291662:T:G	1.28988e-23	0.0418062	1.00551
160291685	chr6:160291685:G:A	5.8263e-25	-1.78764	-0.262384
160291759	chr6:160291759:G:A	6.64606e-24	-9.89405e-10	0.384204
160291779	chr6:160291779:G:A	1.06916e-20	9.20163	-1.43424
160291861	chr6:160291861:G:A	2.82104e-24	0.879772	-1.35249
160291902	chr6:160291902:G:A	1.26792e-23	-0.0355205	1.06566
160291946	chr6:160291946:G:A	1.00801e-24	-9.89405e-10	-1.50184
160291969	chr6:160291969:G:A	3.11749e-24	-9.89405e-10	-0.372792
160292239	chr6:160292239:G:A	3.32172e-24	1.02534	-1.33468
160292485	chr6:160292485:A:G	1.43416e-25	-2.04673	-1.4051
160292492	chr6:160292492:G:A	1.17227e-20	9.29498	-1.43552
160292664	chr6:160292664:T:C	1.05845e-20	9.1962	-1.43887
160292672	chr6:160292672:C:T	9.74047e-21	9.11309	-1.43887
160292816	chr6:160292816:G:A	1.27625e-23	0.0343442	1.00235
160292890	chr6:160292890:T:C	1.9463e-24	-0.843891	-9.24033e-10
160292969	chr6:160292969:T:C	9.11388e-25	-1.60261	-9.24033e-10
160293044	chr6:160293044:T:G	3.68122e-24	1.12547	-1.33205
160293062	chr6:160293062:G:GA	5.50976e-25	-1.80574	-0.30014
160293087	chr6:160293087:G:A	1.40232e-25	-1.99615	-1.47813
160293095	chr6:160293095:T:G	1.04389e-20	9.19101	-1.44753
160293115	chr6:160293115:T:C	1.3964e-25	-1.98616	-1.49235
160293194	chr6:160293194:G:A	4.42176e-25	-2.32587	-9.24033e-10
160293241	chr6:160293241:C:T	1.07303e-24	-9.89405e-10	-1.43933
160293291	chr6:160293291:T:TA	1.1367e-20	9.27553	-1.44688
160293562	chr6:160293562:G:A	9.93748e-25	-9.89405e-10	-1.51609
160293571	chr6:160293571:T:C	1.35541e-20	9.50277	-1.49815
160293757	chr6:160293757:T:C	5.16842e-25	-1.29016	-0.879678
160293836	chr6:160293836:C:T	9.97495e-25	-1.51233	-9.24033e-10
160294061	chr6:160294061:C:T	1.1144e-20	9.24296	-1.43412
160294528	chr6:160294528:T:C	1.05843e-22	4.20624	-1.0541
160294532	chr6:160294532:G:T	1.21667e-25	-2.24223	-1.37406
160294543	chr6:160294543:G:A	9.72133e-23	4.06223	-0.995146
160294646	chr6:160294646:G:T	2.4918e-24	-9.89405e-10	-0.596815
160294703	chr6:160294703:A:G	1.2377e-25	-2.22067	-1.37848
160294729	chr6:160294729:C:T	4.42018e-25	-2.32622	-9.24033e-10
160294826	chr6:160294826:C:A	1.34809e-22	4.29763	-0.903594
160294907	chr6:160294907:G:A	3.12302e-22	4.63277	-0.398619
160295028	chr6:160295028:C:G	1.23093e-25	-2.24442	-1.36022
160295034	chr6:160295034:A:G	1.15044e-20	9.24387	-1.40321
160295121	chr6:160295121:T:C	1.2876e-20	9.36494	-1.41164
160295297	chr6:160295297:C:T	5.27677e-24	-9.89405e-10	0.153494
160295428	chr6:160295428:T:C	1.19882e-25	-2.26211	-1.36895
160295448	chr6:160295448:A:G	1.20858e-25	-2.25628	-1.36668
160295556	chr6:160295556:A:G	1.18838e-25	-2.2584	-1.38142
160295800	chr6:160295800:T:G	3.11638e-25	-1.3231	-1.35264
160295900	chr6:160295900:G:T	1.3355e-25	-2.24144	-1.28166
160295942	chr6:160295942:G:A	1.00801e-24	-9.89405e-10	-1.50184
160296260	chr6:160296260:G:A	1.33382e-25	-2.23747	-1.28689
160296440	chr6:160296440:C:T	1.1533e-20	9.25893	-1.41578
160296679	chr6:160296679:C:T	1.20795e-25	-2.26078	-1.3627
160296741	chr6:160296741:A:G	1.1252e-22	4.24023	-1.02692
160296879	chr6:160296879:C:T	1.22539e-25	-2.24669	-1.36245
160297232	chr6:160297232:A:G	1.19544e-25	-2.28094	-1.35295
160297270	chr6:160297270:G:C	1.16539e-24	-9.89405e-10	-1.35676
160297280	chr6:160297280:T:C	1.20213e-25	-2.28117	-1.34714
160297323	chr6:160297323:A:G	9.93651e-25	-9.89405e-10	-1.51619
160297325	chr6:160297325:G:T	4.91113e-25	-2.2209	-9.24033e-10
160297342	chr6:160297342:C:T	1.18761e-25	-2.2839	-1.35656
160297345	chr6:160297345:C:T	4.31991e-24	-9.89405e-10	-0.0465865
160297360	chr6:160297360:A:T	1.80582e-24	-9.89405e-10	-0.918804
160297434	chr6:160297434:G:GCC	9.15392e-23	1.38297	1.62398
160297507	chr6:160297507:C:T	8.83709e-23	4.00214	-1.03042
160297679	chr6:160297679:C:T	1.2079e-25	-2.27669	-1.34683
160297732	chr6:160297732:G:T	1.19821e-25	-2.28492	-1.34666
160298005	chr6:160298005:C:T	9.019e-23	4.04041	-1.04831
160298072	chr6:160298072:C:T	1.22656e-24	-9.89405e-10	-1.30561
160298248	chr6:160298248:C:T	1.1374e-25	-2.29259	-1.39107
160298459	chr6:160298459:T:C	1.1489e-25	-2.2832	-1.3904
160298537	chr6:160298537:G:A	1.13212e-25	-2.29627	-1.39204
160298560	chr6:160298560:C:T	1.02263e-20	9.15094	-1.42804
160298561	chr6:160298561:A:G	1.14733e-25	-2.28471	-1.39025
160298709	chr6:160298709:G:A	2.16687e-19	12.2874	-1.51099
160298877	chr6:160298877:C:T	1.24023e-24	-9.89405e-10	-1.29452
160299026	chr6:160299026:A:G	2.31314e-24	-9.89405e-10	-0.671212
160299499	chr6:160299499:C:T	1.12137e-25	-2.31045	-1.3874
160299675	chr6:160299675:G:A	9.95771e-25	-9.89405e-10	-1.51406
160299677	chr6:160299677:C:G	1.06985e-24	-9.89405e-10	-1.4423
160299926	chr6:160299926:A:G	1.00536e-24	-9.89405e-10	-1.50448
160299959	chr6:160299959:A:C	1.12451e-25	-2.31824	-1.37681
160299965	chr6:160299965:A:G	2.90927e-25	-1.30294	-1.44156
160300043	chr6:160300043:CA:C	9.7624e-25	-1.70492	0.171055
160300189	chr6:160300189:A:G	1.13099e-25	-2.30404	-1.38527
160300344	chr6:160300344:A:T	4.30122e-25	-2.35351	-9.24033e-10
160300403	chr6:160300403:C:T	2.67397e-24	-9.89405e-10	-0.526254
160300960	chr6:160300960:C:T	1.26415e-24	-9.89405e-10	-1.27542
160301065	chr6:160301065:T:G	9.33538e-23	1.00716	2.01941
160301068	chr6:160301068:T:G	1.00346e-24	-9.89405e-10	-1.50636
160301125	chr6:160301125:T:C	2.67397e-24	-9.89405e-10	-0.526254
160301709	chr6:160301709:A:G	1.83766e-24	-9.89405e-10	-0.90133
160301973	chr6:160301973:T:C	1.43141e-20	9.48249	-1.42331
160301988	chr6:160301988:A:G	2.37446e-24	-9.89405e-10	-0.645051
160302292	chr6:160302292:T:A	1.11421e-25	-2.31898	-1.38528
160302745	chr6:160302745:C:T	1.46024e-23	-9.89405e-10	1.17137
160303154	chr6:160303154:T:C	1.11522e-25	-2.3165	-1.38685
160303776	chr6:160303776:G:A	1.10982e-25	-2.32148	-1.38673
160303879	chr6:160303879:C:T	3.04434e-24	-9.89405e-10	-0.396536
160303895	chr6:160303895:C:G	1.40765e-24	-9.89405e-10	-1.1679
160303940	chr6:160303940:G:A	3.08875e-25	-1.37655	-1.30809
160303972	chr6:160303972:T:C	1.00496e-24	-9.89405e-10	-1.50488
160304221	chr6:160304221:G:A	1.10127e-25	-2.31953	-1.39641
160304321	chr6:160304321:A:G	5.1324e-23	3.5493	-1.12096
160304327	chr6:160304327:C:T	1.10138e-25	-2.32923	-1.38661
160304452	chr6:160304452:G:T	1.15289e-24	-9.89405e-10	-1.36755
160304528	chr6:160304528:A:C	1.13737e-25	-2.2929	-1.39078
160304584	chr6:160304584:A:G	6.9014e-23	3.81809	-1.0936
160304737	chr6:160304737:A:G	4.16635e-19	12.9423	-1.51213
160304863	chr6:160304863:G:T	1.54111e-20	9.56439	-1.43136
160304912	chr6:160304912:C:T	1.30789e-24	-9.89405e-10	-1.2414
160305160	chr6:160305160:A:T	1.15346e-25	-2.2871	-1.38254
160305176	chr6:160305176:A:G	8.70726e-23	4.0827	-1.12578
160305391	chr6:160305391:AG:A	7.92185e-23	3.92517	-1.06278
160305400	chr6:160305400:G:A	8.50257e-19	13.6539	-1.51046
160305503	chr6:160305503:T:G	8.93062e-23	4.07178	-1.08953
160305673	chr6:160305673:T:C	9.96673e-23	4.16935	-1.07734
160305848	chr6:160305848:TA:T	1.00649e-24	-9.89405e-10	-1.50335
160306025	chr6:160306025:G:A	1.38634e-20	9.46714	-1.43996
160306070	chr6:160306070:T:C	8.37661e-23	4.07712	-1.15891
160306099	chr6:160306099:G:A	1.49253e-20	9.55855	-1.45756
160306152	chr6:160306152:A:T	1.1602e-24	-9.89405e-10	-1.36123
160306374	chr6:160306374:G:A	6.75301e-23	3.91631	-1.21356
160306510	chr6:160306510:G:A	1.2158e-20	9.35157	-1.45565
160306605	chr6:160306605:A:G	8.71588e-23	4.10686	-1.14895
160306648	chr6:160306648:C:A	8.63293e-23	4.10853	-1.16018
160306678	chr6:160306678:A:T	1.09285e-24	-9.89405e-10	-1.42104
160306753	chr6:160306753:C:A	8.53854e-23	4.10685	-1.1695
160306767	chr6:160306767:A:G	1.10577e-22	3.19589	-9.24033e-10
160306834	chr6:160306834:A:G	1.38491e-20	9.53502	-1.50887
160306918	chr6:160306918:A:G	1.70027e-20	9.66574	-1.43443
160307109	chr6:160307109:A:T	1.75743e-20	9.73159	-1.46722
160307136	chr6:160307136:A:G	2.73254e-24	-9.89405e-10	-0.50459
160307243	chr6:160307243:ATTGT:A	1.18743e-25	-2.25853	-1.38208
160307349	chr6:160307349:T:C	8.22725e-23	4.08128	-1.18106
160307408	chr6:160307408:T:C	1.1803e-25	-2.26482	-1.38182
160307441	chr6:160307441:C:T	8.80925e-23	4.1275	-1.15893
160307453	chr6:160307453:C:T	7.97825e-23	4.02159	-1.1521
160307646	chr6:160307646:C:T	1.17492e-25	-2.26868	-1.38252
160307729	chr6:160307729:C:A	8.84825e-23	4.13183	-1.15884
160307739	chr6:160307739:C:T	1.07327e-24	-9.89405e-10	-1.43911
160307902	chr6:160307902:A:T	9.20747e-23	4.15307	-1.14029
160307941	chr6:160307941:T:G	8.5048e-23	4.06701	-1.13361
160307979	chr6:160307979:G:A	8.08666e-23	4.03685	-1.15387
160308266	chr6:160308266:A:G	1.29526e-20	9.41593	-1.4567
160308315	chr6:160308315:G:T	9.30069e-23	4.19452	-1.17167
160308361	chr6:160308361:C:T	1.51131e-23	2.51465	-1.3089
160308444	chr6:160308444:A:T	8.61105e-23	4.08617	-1.14036
160308673	chr6:160308673:C:G	1.18966e-25	-2.35468	-1.28406
160309100	chr6:160309100:C:T	1.13982e-25	-2.28957	-1.39196
160309306	chr6:160309306:A:G	1.59174e-24	-9.89405e-10	-1.04499
160309482	chr6:160309482:A:G	1.21217e-24	-9.89405e-10	-1.31741
160309742	chr6:160309742:A:G	8.95155e-23	4.14477	-1.16018
160309773	chr6:160309773:T:A	1.35315e-20	9.45591	-1.45295
160309836	chr6:160309836:A:G	2.59847e-24	-9.89405e-10	-0.554897
160309877	chr6:160309877:A:T	8.97537e-23	4.15518	-1.16793
160310072	chr6:160310072:T:A	4.31598e-19	12.952	-1.48659
160310093	chr6:160310093:A:G	9.96592e-25	-9.89405e-10	-1.51323
160310169	chr6:160310169:C:T	1.16754e-25	-2.26256	-1.39494
160310212	chr6:160310212:T:C	9.24452e-23	4.1785	-1.1617
160310324	chr6:160310324:A:C	1.18983e-25	-2.26891	-1.36968
160310328	chr6:160310328:C:A	1.00494e-22	4.25353	-1.15325
160310418	chr6:160310418:TTTCTC:T	1.25869e-24	-9.89405e-10	-1.27975
160310436	chr6:160310436:TTTTG:T	7.94768e-23	4.06844	-1.2028
160310445	chr6:160310445:A:G	1.1907e-20	9.38797	-1.51291
160310534	chr6:160310534:CA:C	1.38306e-20	9.48771	-1.46289
160310559	chr6:160310559:G:A	1.17238e-25	-2.26999	-1.38338
160310771	chr6:160310771:C:G	1.62871e-24	-9.89405e-10	-1.02203
160310848	chr6:160310848:T:C	6.90869e-23	3.90204	-1.17649
160310854	chr6:160310854:C:A	2.31996e-24	-9.89405e-10	-0.668271
160310863	chr6:160310863:C:T	4.95667e-19	13.0909	-1.48701
160310941	chr6:160310941:C:A	1.11496e-24	-9.89405e-10	-1.401
160311862	chr6:160311862:C:T	9.98274e-25	-9.89405e-10	-1.51155
160312000	chr6:160312000:C:T	4.91258e-25	-1.20225	-1.01836
160312242	chr6:160312242:C:T	1.07365e-24	-1.43876	-9.24033e-10
160312253	chr6:160312253:G:T	1.66159e-23	2.60314	-1.3026
160312268	chr6:160312268:C:T	1.1585e-24	-9.89405e-10	-1.36269
160312270	chr6:160312270:G:C	1.17731e-25	-2.27983	-1.36935
160312322	chr6:160312322:A:G	1.16959e-25	-2.28124	-1.37451
160312417	chr6:160312417:C:A	8.09019e-23	4.02853	-1.14511
160312631	chr6:160312631:T:A	1.17969e-25	-2.26619	-1.38096
160312936	chr6:160312936:A:T	8.7248e-23	4.11979	-1.16086
160313168	chr6:160313168:TG:T	1.27974e-20	9.40716	-1.45999
160313259	chr6:160313259:C:A	5.64635e-25	-1.25834	-0.823054
160313271	chr6:160313271:C:T	1.01813e-24	-9.89405e-10	-1.49186
160313291	chr6:160313291:T:A	1.18228e-25	-2.26399	-1.38096
160313345	chr6:160313345:T:A	5.2767e-25	-1.4927	-0.656408
160313384	chr6:160313384:C:T	8.95517e-23	4.15527	-1.17028
160313432	chr6:160313432:T:C	8.75619e-23	4.11982	-1.1573
160313443	chr6:160313443:T:G	8.97833e-23	4.14559	-1.15801
160313719	chr6:160313719:A:G	9.3562e-23	4.18173	-1.15293
160313844	chr6:160313844:A:G	9.25563e-23	4.18581	-1.16781
160313845	chr6:160313845:C:T	8.83611e-23	4.1407	-1.16908
160313903	chr6:160313903:G:C	9.16899e-23	4.14715	-1.13856
160314046	chr6:160314046:G:T	1.00803e-24	-9.89405e-10	-1.50183
160314249	chr6:160314249:T:C	4.62163e-21	8.40726	-1.47858
160314297	chr6:160314297:G:A	1.31127e-24	-9.89405e-10	-1.23883
160314636	chr6:160314636:G:T	8.50253e-23	4.09331	-1.16018
160314640	chr6:160314640:G:A	2.67397e-24	-9.89405e-10	-0.526254
160314666	chr6:160314666:G:A	8.35266e-23	4.07552	-1.16018
160314679	chr6:160314679:G:A	1.54925e-24	-9.89405e-10	-1.07205
160315020	chr6:160315020:T:A	8.89177e-23	4.13864	-1.16075
160315327	chr6:160315327:C:T	8.80429e-23	4.11196	-1.14396
160315329	chr6:160315329:C:T	9.20053e-25	-1.7564	0.16326
160315406	chr6:160315406:T:TGAA	5.42834e-25	-1.2596	-0.861168
160315465	chr6:160315465:C:A	6.20457e-25	-1.18112	-0.805999
160315647	chr6:160315647:C:A	1.23038e-25	-2.223	-1.38208
160315771	chr6:160315771:C:A	9.3886e-23	4.19128	-1.15902
160315857	chr6:160315857:T:G	6.90357e-25	-1.88037	-9.24033e-10
160315882	chr6:160315882:T:C	1.00759e-24	-9.89405e-10	-1.50225
160315883	chr6:160315883:T:A	1.26238e-24	-1.27682	-9.24033e-10
160315908	chr6:160315908:T:C	1.21753e-20	9.35278	-1.45543
160316090	chr6:160316090:A:G	5.18681e-25	-1.50065	-0.665633
160316108	chr6:160316108:G:C	8.26144e-23	4.06982	-1.16546
160316329	chr6:160316329:A:T	8.43169e-23	4.10194	-1.17718
160316362	chr6:160316362:G:A	1.0255e-24	-9.89405e-10	-1.48464
160316549	chr6:160316549:C:A	1.16062e-25	-2.27669	-1.38676
160316903	chr6:160316903:C:A	6.93583e-25	-1.8757	-9.24033e-10
160316918	chr6:160316918:T:C	8.28826e-23	4.06129	-1.15368
160316955	chr6:160316955:T:A	1.15954e-25	-2.27143	-1.39296
160317070	chr6:160317070:T:C	1.04655e-24	-1.46432	-9.24033e-10
160317341	chr6:160317341:T:C	1.65463e-20	9.66764	-1.46354
160317446	chr6:160317446:A:G	5.78715e-25	-1.19858	-0.858185
160317460	chr6:160317460:A:G	8.95451e-23	4.15267	-1.16774
160317696	chr6:160317696:G:A	8.6228e-23	4.10388	-1.1567
160317698	chr6:160317698:G:A	1.39963e-20	9.49821	-1.46148
160317768	chr6:160317768:T:C	1.16681e-25	-2.26788	-1.39025
160317798	chr6:160317798:T:C	1.1714e-25	-2.275	-1.3792
160317888	chr6:160317888:T:G	1.16034e-25	-2.26342	-1.40027
160317928	chr6:160317928:A:G	5.99534e-25	-1.16324	-0.858185
160318157	chr6:160318157:T:C	8.60734e-23	4.11493	-1.16955
160318231	chr6:160318231:G:A	4.76451e-25	-1.1939	-1.05731
160318253	chr6:160318253:C:G	9.06513e-23	4.16436	-1.16716
160318473	chr6:160318473:C:T	1.20603e-25	-2.22606	-1.39902
160318558	chr6:160318558:T:G	7.59759e-25	-1.12434	-0.660239
160318602	chr6:160318602:T:A	1.11998e-24	-9.89405e-10	-1.39651
160318712	chr6:160318712:C:A	1.13745e-24	-9.89405e-10	-1.38104
160318785	chr6:160318785:C:T	1.05786e-24	-1.24345	-0.210118
160318960	chr6:160318960:TG:T	1.26463e-22	4.52467	-1.19454
160319151	chr6:160319151:T:A	2.17859e-24	-9.89405e-10	-0.731141
160319193	chr6:160319193:C:T	1.31778e-24	-9.89405e-10	-1.23387
160319202	chr6:160319202:C:T	1.50124e-22	4.64168	-1.14004
160319208	chr6:160319208:T:C	1.68239e-22	4.49525	-0.879683
160319281	chr6:160319281:A:G	1.3337e-22	4.58499	-1.20168
160319639	chr6:160319639:A:C	2.26152e-24	-9.89405e-10	-0.693783
160319977	chr6:160319977:T:C	1.25405e-22	4.45938	-1.13765
160320074	chr6:160320074:C:T	4.05841e-25	-1.28302	-1.12859
160320862	chr6:160320862:G:A	1.21988e-22	4.42726	-1.13315
160320900	chr6:160320900:G:A	5.67274e-25	-2.07673	-9.24033e-10
160320930	chr6:160320930:G:A	2.202e-23	1.58213	-9.24033e-10
160321207	chr6:160321207:A:G	1.26325e-25	-2.25558	-1.32314
160321337	chr6:160321337:C:T	5.68485e-25	-2.0746	-9.24033e-10
160321481	chr6:160321481:C:T	2.89679e-24	-9.89405e-10	-0.446215
160321672	chr6:160321672:AG:A	1.43695e-24	-9.89405e-10	-1.1473
160321682	chr6:160321682:C:T	1.06173e-24	-9.89405e-10	-1.44992
160321992	chr6:160321992:C:T	7.81214e-24	-9.89405e-10	0.545859
160322286	chr6:160322286:G:A	1.20905e-24	-9.89405e-10	-1.31999
160322414	chr6:160322414:A:G	1.68949e-24	-1.28295	0.297554
160322487	chr6:160322487:G:A	9.9461e-25	-9.89405e-10	-1.51523
160322608	chr6:160322608:TTAAAA:T	4.29868e-25	-2.3541	-9.24033e-10
160322865	chr6:160322865:G:A	1.38386e-24	-0.0358176	-1.14913
160322907	chr6:160322907:T:C	1.07013e-24	-9.89405e-10	-1.44204
160323053	chr6:160323053:G:A	2.85812e-24	-9.89405e-10	-0.459656
160323119	chr6:160323119:A:G	1.21994e-24	-0.227532	-1.08349
160323244	chr6:160323244:A:C	1.06744e-24	-9.89405e-10	-1.44455
160323374	chr6:160323374:A:C	2.20883e-25	-1.53564	-1.48431
160323527	chr6:160323527:C:CTCTTT	2.44756e-25	-2.27759	-0.639722
160323618	chr6:160323618:C:T	1.33469e-24	-9.89405e-10	-1.22112
160323623	chr6:160323623:C:T	1.0264e-24	-9.89405e-10	-1.48376
160324488	chr6:160324488:G:C	1.91101e-24	-9.89405e-10	-0.862187
160324582	chr6:160324582:C:T	1.03546e-24	-9.89405e-10	-1.47497
160324719	chr6:160324719:A:C	1.49269e-25	-2.28205	-1.12978
160324822	chr6:160324822:G:A	9.94593e-25	-9.89405e-10	-1.51524
160326612	chr6:160326612:G:A	2.2086e-22	3.88771	-9.24033e-10
160326861	chr6:160326861:T:G	3.1756e-24	-9.89405e-10	-0.354323
160326870	chr6:160326870:T:C	2.39181e-25	-2.26808	-0.672271
160326931	chr6:160326931:C:T	3.79173e-25	-1.25634	-1.22324
160326954	chr6:160326954:A:C	4.68944e-25	-2.26709	-9.24033e-10
160327036	chr6:160327036:G:A	1.00955e-24	-9.89405e-10	-1.50031
160327334	chr6:160327334:A:T	3.20024e-24	-9.89405e-10	-0.346594
160327342	chr6:160327342:T:C	1.02295e-24	-9.89405e-10	-1.48713
160327548	chr6:160327548:C:T	1.08118e-24	-9.89405e-10	-1.43177
160327571	chr6:160327571:C:T	3.84954e-24	-9.89405e-10	-0.161867
160327637	chr6:160327637:T:G	3.04849e-24	-9.89405e-10	-0.395175
160327821	chr6:160327821:A:G	4.2191e-25	-1.27266	-1.10013
160327837	chr6:160327837:G:A	5.88779e-23	-0.188372	2.75402
160327908	chr6:160327908:A:G	2.28851e-25	-2.26704	-0.717467
160328488	chr6:160328488:AAAC:A	2.04561e-24	-9.89405e-10	-0.794126
160328495	chr6:160328495:A:C	4.05718e-25	-1.21241	-1.19951
160328624	chr6:160328624:G:A	9.95931e-25	-9.89405e-10	-1.5139
160328756	chr6:160328756:G:C	9.94593e-25	-9.89405e-10	-1.51524
160328989	chr6:160328989:C:T	2.30968e-23	0.182388	1.44749
160329387	chr6:160329387:G:A	3.02181e-24	-9.89405e-10	-0.403963
160329415	chr6:160329415:T:G	3.05546e-24	-9.89405e-10	-0.39289
160329437	chr6:160329437:A:C	5.40979e-19	13.1809	-1.48962
160329513	chr6:160329513:C:T	2.34284e-23	0.196642	1.44749
160329523	chr6:160329523:G:A	3.82129e-25	-1.24692	-1.2249
160329611	chr6:160329611:C:T	5.31159e-19	13.1601	-1.48706
160329956	chr6:160329956:T:C	7.09496e-24	-9.89405e-10	0.449565
160329998	chr6:160329998:G:A	1.47286e-23	-9.89405e-10	1.17997
160330091	chr6:160330091:C:A	7.49819e-23	2.80743	-9.24033e-10
160330499	chr6:160330499:G:T	7.81042e-16	18.9663	-9.24033e-10
160330825	chr6:160330825:C:T	3.1192e-24	-9.89405e-10	-0.372244
160331060	chr6:160331060:C:A	1.88071e-23	-0.244133	1.66854
160331168	chr6:160331168:G:A	1.07179e-24	-9.89405e-10	-1.44049
160331217	chr6:160331217:G:A	1.02501e-24	-9.89405e-10	-1.48512
160331446	chr6:160331446:G:A	2.08194e-25	-2.26266	-0.816442
160331954	chr6:160331954:G:A	7.13217e-24	-9.89405e-10	0.454795
160332929	chr6:160332929:GA:G	1.19406e-25	-2.15115	-1.4839
160332951	chr6:160332951:G:A	2.05063e-25	-2.26825	-0.826006
160333170	chr6:160333170:T:C	1.99082e-25	-2.26666	-0.857197
160333428	chr6:160333428:C:T	4.45657e-25	-2.31803	-9.24033e-10
160333441	chr6:160333441:C:T	2.05946e-25	-2.24808	-0.841881
160333680	chr6:160333680:G:A	6.0865e-20	10.4175	-0.910887
160333720	chr6:160333720:G:A	2.02507e-25	-2.26898	-0.837821
160334093	chr6:160334093:T:C	7.53356e-24	-9.89405e-10	0.509547
160334395	chr6:160334395:C:G	1.19416e-24	-9.89405e-10	-1.33238
160334601	chr6:160334601:T:C	2.44556e-24	-9.89405e-10	-0.615547
160334625	chr6:160334625:T:G	1.31397e-25	-2.26328	-1.27608
160334730	chr6:160334730:C:T	6.18139e-24	-9.89405e-10	0.311723
160334778	chr6:160334778:G:A	1.21517e-24	0.202055	-1.51699
160335005	chr6:160335005:C:T	1.2927e-25	-2.21891	-1.33677
160335035	chr6:160335035:GC:G	6.61069e-25	-0.460886	-1.46283
160335063	chr6:160335063:T:A	1.02652e-24	-1.48364	-9.24033e-10
160335245	chr6:160335245:G:T	1.51132e-24	-9.89405e-10	-1.09683
160335403	chr6:160335403:A:G	4.42448e-25	-1.25036	-1.07489
160335642	chr6:160335642:C:T	1.01815e-24	-9.89405e-10	-1.49183
160335697	chr6:160335697:T:G	5.60786e-25	-1.19729	-0.890948
160335898	chr6:160335898:C:T	3.19918e-24	-9.89405e-10	-0.346927
160336193	chr6:160336193:C:A	7.20307e-25	-1.27318	-0.564713
160336257	chr6:160336257:CCAA:C	1.07824e-22	0.436851	2.73383
160336441	chr6:160336441:C:T	1.23675e-24	-9.89405e-10	-1.29733
160336746	chr6:160336746:G:A	1.10769e-24	-9.89405e-10	-1.40755
160336895	chr6:160336895:GC:G	4.12607e-24	-9.89405e-10	-0.0924954
160337084	chr6:160337084:G:C	8.241e-25	-0.486675	-1.21661
160337613	chr6:160337613:A:G	1.19577e-24	-9.89405e-10	-1.33103
160337764	chr6:160337764:C:T	1.59908e-24	-9.89405e-10	-1.04039
160337950	chr6:160337950:A:T	9.83644e-25	-1.52631	-9.24033e-10
160337954	chr6:160337954:T:C	1.87568e-23	0.0228286	1.39891
160338023	chr6:160338023:T:C	1.50738e-24	-9.89405e-10	-1.09944
160338307	chr6:160338307:A:C	3.95951e-24	-9.89405e-10	-0.133701
160338313	chr6:160338313:G:A	3.61607e-24	-9.89405e-10	-0.224433
160338473	chr6:160338473:A:T	1.35201e-24	-9.89405e-10	-1.20823
160338483	chr6:160338483:CTG:C	1.07607e-24	-9.89405e-10	-1.4365
160338596	chr6:160338596:T:C	4.07468e-24	-9.89405e-10	-0.105027
160338617	chr6:160338617:C:T	1.06442e-24	-9.89405e-10	-1.44739
160338651	chr6:160338651:G:A	3.57842e-24	-9.89405e-10	-0.2349
160338808	chr6:160338808:C:T	8.26029e-24	0.359194	0.242445
160338866	chr6:160338866:G:A	1.07452e-24	-9.89405e-10	-1.43794
160339046	chr6:160339046:A:G	3.43813e-22	5.76674	-1.43646
160339411	chr6:160339411:C:T	1.07648e-24	-9.89405e-10	-1.43612
160339412	chr6:160339412:A:G	2.46628e-24	0.238785	-0.845895
160339715	chr6:160339715:C:T	1.07648e-24	-9.89405e-10	-1.43612
160339836	chr6:160339836:G:A	6.17049e-25	-1.99263	-9.24033e-10
160340059	chr6:160340059:T:TA	3.38436e-24	-9.89405e-10	-0.290655
160340960	chr6:160340960:A:G	1.08137e-24	-9.89405e-10	-1.43159
160341249	chr6:160341249:G:T	1.22211e-24	-9.89405e-10	-1.30924
160341474	chr6:160341474:C:A	4.42311e-25	-2.32556	-9.24033e-10
160341643	chr6:160341643:T:C	1.70658e-24	0.0748723	-1.0502
160341648	chr6:160341648:T:C	3.93482e-24	-9.89405e-10	-0.139955
160341896	chr6:160341896:A:G	1.52663e-23	-9.89405e-10	1.21583
160342427	chr6:160342427:G:A	1.25509e-24	-9.89405e-10	-1.28261
160342562	chr6:160342562:A:C	2.09059e-24	-9.89405e-10	-0.772372
160342582	chr6:160342582:G:A	1.10359e-24	-9.89405e-10	-1.41125
160342663	chr6:160342663:A:G	3.6082e-24	-9.89405e-10	-0.226612
160342750	chr6:160342750:T:C	1.07917e-24	-9.89405e-10	-1.43363
160343016	chr6:160343016:T:C	1.07594e-24	-9.89405e-10	-1.43663
160343111	chr6:160343111:T:C	1.52908e-24	-9.89405e-10	-1.08515
160343465	chr6:160343465:C:T	1.14274e-24	-9.89405e-10	-1.37639
160343541	chr6:160343541:A:T	4.27427e-25	-2.35979	-9.24033e-10
160343590	chr6:160343590:C:T	9.58865e-25	-0.311934	-1.23989
160343682	chr6:160343682:TCTCAAAATGC:T	3.61607e-24	-9.89405e-10	-0.224433
160343869	chr6:160343869:T:C	2.86246e-22	5.58125	-1.43422
160343997	chr6:160343997:A:G	1.59409e-24	0.0381886	-1.08171
160344023	chr6:160344023:A:G	1.63151e-23	1.28227	-9.24033e-10
160344375	chr6:160344375:G:A	1.00647e-24	-0.304798	-1.19857
160344557	chr6:160344557:A:T	1.71875e-24	0.147457	-1.11568
160344696	chr6:160344696:A:G	1.00912e-24	-9.89405e-10	-1.50074
160344799	chr6:160344799:A:T	1.35433e-22	4.74188	-1.34322
160344972	chr6:160344972:G:A	8.87965e-23	4.37319	-1.39666
160345151	chr6:160345151:A:T	9.7152e-23	4.44277	-1.37631
160345703	chr6:160345703:A:C	1.98314e-24	-9.89405e-10	-0.825137
160345738	chr6:160345738:T:C	6.28745e-22	6.27852	-1.34461
160345910	chr6:160345910:A:G	1.05466e-24	-9.89405e-10	-1.4566
160345957	chr6:160345957:G:T	1.32546e-24	-9.89405e-10	-1.22806
160346151	chr6:160346151:C:T	4.21414e-24	0.536651	-0.608025
160346411	chr6:160346411:T:C	2.99643e-24	-0.471435	0.0590341
160346958	chr6:160346958:A:C	2.97459e-24	-0.641549	0.221834
160347144	chr6:160347144:C:G	1.18484e-24	-9.89405e-10	-1.34021
160347180	chr6:160347180:T:C	5.72385e-25	-2.06776	-9.24033e-10
160347257	chr6:160347257:G:A	1.00834e-24	-9.89405e-10	-1.50151
160347390	chr6:160347390:C:T	1.39808e-24	-9.89405e-10	-1.17472
160347817	chr6:160347817:CTG:C	1.13636e-22	3.81719	-0.594007
160348779	chr6:160348779:C:T	1.72854e-22	4.51815	-0.875525
160349160	chr6:160349160:C:T	1.15016e-24	-9.89405e-10	-1.36992
160349188	chr6:160349188:G:A	2.37262e-25	-2.32862	-0.61979
160349280	chr6:160349280:A:G	5.25458e-23	3.79936	-1.3475
160349328	chr6:160349328:A:G	5.59285e-23	3.859	-1.34474
160349511	chr6:160349511:A:G	5.41775e-23	3.81504	-1.3326
160349520	chr6:160349520:G:A	5.3149e-23	3.79131	-1.32803
160349743	chr6:160349743:C:T	1.69004e-24	-9.89405e-10	-0.98507
160349879	chr6:160349879:T:A	9.95586e-25	-9.89405e-10	-1.51424
160349886	chr6:160349886:T:G	5.13643e-23	3.75846	-1.32933
160350291	chr6:160350291:G:A	2.15897e-24	-0.740188	-9.24033e-10
160350475	chr6:160350475:G:C	1.04815e-24	-9.89405e-10	-1.46279
160350586	chr6:160350586:G:A	1.26463e-23	-0.319248	1.34679
160350730	chr6:160350730:T:C	1.02298e-24	-9.89405e-10	-1.4871
160350734	chr6:160350734:G:A	5.3563e-23	3.80598	-1.33494
160350955	chr6:160350955:C:G	6.4538e-25	-1.94774	-9.24033e-10
160351810	chr6:160351810:C:T	5.06163e-23	3.74768	-1.33323
160351868	chr6:160351868:G:A	4.74265e-23	3.56478	-1.21542
160352129	chr6:160352129:T:A	1.6148e-24	-9.89405e-10	-1.03061
160352160	chr6:160352160:T:C	1.36992e-24	-9.89405e-10	-1.19507
160352346	chr6:160352346:G:A	1.64206e-23	-0.380393	1.66911
160352787	chr6:160352787:T:C	5.19e-23	3.78607	-1.34657
160353084	chr6:160353084:G:A	1.20126e-23	-0.377376	1.35351
160353156	chr6:160353156:G:A	9.92846e-25	-9.89405e-10	-1.517
160353273	chr6:160353273:A:G	1.0225e-24	-9.89405e-10	-1.48757
160353427	chr6:160353427:C:T	4.98771e-23	3.68846	-1.28871
160353806	chr6:160353806:A:G	5.0132e-23	3.73828	-1.33344
160353896	chr6:160353896:A:G	6.1415e-25	-0.737116	-1.26022
160354176	chr6:160354176:A:G	1.06648e-24	-9.89405e-10	-1.44545
160354433	chr6:160354433:G:A	1.26515e-24	-9.89405e-10	-1.27463
160354460	chr6:160354460:T:G	1.00039e-24	-9.89405e-10	-1.50943
160354546	chr6:160354546:G:T	4.21967e-23	3.56197	-1.32945
160354620	chr6:160354620:T:G	4.92389e-23	3.781	-1.39414
160354985	chr6:160354985:C:A	7.21936e-22	3.14823	1.92389
160355293	chr6:160355293:A:G	7.57761e-23	4.08479	-1.26683
160355315	chr6:160355315:G:A	1.14902e-24	-9.89405e-10	-1.37091
160355399	chr6:160355399:G:A	3.8132e-23	2.13123	-9.24033e-10
160355480	chr6:160355480:G:A	1.26737e-24	-9.89405e-10	-1.27287
160355500	chr6:160355500:A:G	6.64692e-25	-0.861656	-1.0566
160355543	chr6:160355543:C:T	1.12377e-24	-9.89405e-10	-1.39313
160355621	chr6:160355621:G:A	6.11246e-23	3.83998	-1.23688
160355750	chr6:160355750:C:T	1.26095e-24	-0.334944	-0.943011
160356069	chr6:160356069:C:T	4.76213e-25	-2.3437	0.091987
160356111	chr6:160356111:T:C	1.18212e-24	-9.89405e-10	-1.34251
160356721	chr6:160356721:A:G	1.02798e-24	-9.89405e-10	-1.48223
160357361	chr6:160357361:C:T	1.06299e-24	-9.89405e-10	-1.44874
160357792	chr6:160357792:A:G	7.44356e-25	-2.34552	0.540461
160358102	chr6:160358102:G:A	4.38444e-23	3.73366	-1.46283
160358181	chr6:160358181:G:T	5.62382e-25	-2.08539	-9.24033e-10
160358912	chr6:160358912:A:G	1.09033e-24	-9.89405e-10	-1.42334
160359117	chr6:160359117:AG:A	1.53757e-24	-9.89405e-10	-1.07962
160359225	chr6:160359225:TG:T	2.4188e-24	-9.89405e-10	-0.626551
160359851	chr6:160359851:AT:A	1.14951e-20	9.3529	-1.51304
160359879	chr6:160359879:TG:T	1.09051e-24	-9.89405e-10	-1.42317
160359880	chr6:160359880:G:T	1.44226e-24	0.0352375	-1.17885
160360255	chr6:160360255:C:T	1.18243e-24	-9.89405e-10	-1.34225
160360286	chr6:160360286:C:T	1.07837e-24	-9.89405e-10	-1.43437
160360287	chr6:160360287:G:A	6.17987e-25	-1.47295	-0.518156
160360634	chr6:160360634:G:A	1.94844e-25	-1.63515	-1.51022
160360701	chr6:160360701:G:A	1.93871e-24	0.596007	-1.4438
160360771	chr6:160360771:G:A	2.11454e-25	-1.55189	-1.51168
160361040	chr6:160361040:A:G	1.34859e-24	-9.89405e-10	-1.21076
160361367	chr6:160361367:A:T	5.29456e-25	-2.14573	-9.24033e-10
160361687	chr6:160361687:T:A	1.05484e-24	-9.89405e-10	-1.45643
160362095	chr6:160362095:G:T	2.30644e-25	-1.45969	-1.51701
160362297	chr6:160362297:G:C	3.0334e-24	-9.89405e-10	-0.400137
160362631	chr6:160362631:A:G	5.72338e-25	-2.06785	-9.24033e-10
160362750	chr6:160362750:C:T	3.60471e-24	-0.227578	-9.24033e-10
160362843	chr6:160362843:C:T	1.74305e-25	-2.20196	-1.05481
160362920	chr6:160362920:TCCAGGGACCCACGGATACTTCGTTCCTG:T	1.45706e-24	-9.89405e-10	-1.1334
160363345	chr6:160363345:C:G	3.66028e-23	-9.89405e-10	2.0903
160363426	chr6:160363426:G:C	1.00447e-24	-9.89405e-10	-1.50536
160363468	chr6:160363468:G:A	2.36609e-25	-1.43629	-1.51487
160363578	chr6:160363578:G:A	1.03251e-24	-9.89405e-10	-1.47782
160363616	chr6:160363616:C:A	1.04395e-24	-9.89405e-10	-1.46681
160363642	chr6:160363642:T:C	1.01776e-24	-9.89405e-10	-1.49222
160363804	chr6:160363804:A:C	2.40504e-25	-1.41784	-1.517
160363819	chr6:160363819:G:T	1.0508e-24	-9.89405e-10	-1.46027
160363823	chr6:160363823:T:G	1.05549e-24	-9.89405e-10	-1.45582
160363964	chr6:160363964:G:A	1.04121e-24	-9.89405e-10	-1.46944
160364126	chr6:160364126:C:T	4.29365e-25	-2.35527	-9.24033e-10
160364315	chr6:160364315:A:T	2.40464e-25	-1.41873	-1.51628
160364475	chr6:160364475:T:C	1.45405e-25	-1.92609	-1.51196
160364590	chr6:160364590:G:C	1.05005e-24	-9.89405e-10	-1.46099
160365035	chr6:160365035:ATAAT:A	3.66874e-23	-9.89405e-10	2.09261
160365310	chr6:160365310:G:A	2.26509e-25	-1.47899	-1.5158
160365654	chr6:160365654:C:A	1.25545e-24	-9.89405e-10	-1.28232
160365775	chr6:160365775:G:A	3.66028e-23	-9.89405e-10	2.0903
160365971	chr6:160365971:G:A	2.83698e-25	-2.28361	-0.486054
160366049	chr6:160366049:A:G	1.32106e-24	-9.89405e-10	-1.23139
160366146	chr6:160366146:T:G	1.79708e-24	-9.89405e-10	-0.923655
160366354	chr6:160366354:G:A	1.24079e-24	-9.89405e-10	-1.29407
160366414	chr6:160366414:G:A	2.17554e-25	-1.52908	-1.50605
160366782	chr6:160366782:A:G	1.07489e-24	-9.89405e-10	-1.4376
160367409	chr6:160367409:T:C	1.1287e-24	-9.89405e-10	-1.38875
160367794	chr6:160367794:C:A	4.7526e-25	-1.36623	-0.887483
160368509	chr6:160368509:G:C	3.00496e-25	-1.45512	-1.25702
160368543	chr6:160368543:C:T	9.9284e-25	-9.89405e-10	-1.51701
160368928	chr6:160368928:A:G	9.94974e-25	-9.89405e-10	-1.51486
160369119	chr6:160369119:A:G	1.1115e-24	-9.89405e-10	-1.40411
160369178	chr6:160369178:A:G	2.80498e-24	-9.89405e-10	-0.478423
160369282	chr6:160369282:T:G	9.9284e-25	-9.89405e-10	-1.51701
160369320	chr6:160369320:T:C	9.82344e-26	-2.33429	-1.49593
160369653	chr6:160369653:C:T	1.14465e-24	-9.89405e-10	-1.37472
160369709	chr6:160369709:A:AT	1.14411e-24	-9.89405e-10	-1.37519
160369898	chr6:160369898:A:G	9.6664e-26	-2.34658	-1.49975
160369989	chr6:160369989:T:C	1.88899e-24	-9.89405e-10	-0.873778
160370018	chr6:160370018:A:T	1.09422e-24	-9.89405e-10	-1.41978
160370813	chr6:160370813:C:T	9.9284e-25	-9.89405e-10	-1.51701
160372040	chr6:160372040:ATTTG:A	1.02158e-24	-9.89405e-10	-1.48847
160372173	chr6:160372173:T:C	1.05979e-24	-9.89405e-10	-1.45175
160372919	chr6:160372919:A:AGCTTCCTTG	1.0035e-24	-9.89405e-10	-1.50633
160373073	chr6:160373073:G:A	9.99622e-25	-9.89405e-10	-1.5102
160373134	chr6:160373134:C:T	1.57137e-24	-9.89405e-10	-1.05787
160373247	chr6:160373247:T:C	5.93946e-24	-9.89405e-10	0.271797
160373397	chr6:160373397:A:G	1.02925e-23	0.821595	-9.24033e-10
160373543	chr6:160373543:A:T	1.1705e-24	-9.89405e-10	-1.35239
160373885	chr6:160373885:T:C	9.78466e-26	-2.34742	-1.48675
160373902	chr6:160373902:G:A	2.35246e-24	-9.89405e-10	-0.654357
160374706	chr6:160374706:A:G	9.93773e-25	-9.89405e-10	-1.51607
160374917	chr6:160374917:G:C	1.07684e-24	-9.89405e-10	-1.43579
160375026	chr6:160375026:C:T	3.55123e-24	1.10602	-1.34855
160375135	chr6:160375135:T:G	2.3035e-24	-9.89405e-10	-0.675389
160375533	chr6:160375533:G:A	3.34886e-24	0.92331	-1.22451
160375831	chr6:160375831:C:T	1.54929e-24	-9.89405e-10	-1.07202
160376593	chr6:160376593:G:T	3.57842e-23	3.50879	-1.4411
160377016	chr6:160377016:A:G	4.15076e-25	-1.21611	-1.173
160377746	chr6:160377746:CA:C	1.0984e-24	-9.89405e-10	-1.41596
160377812	chr6:160377812:G:A	6.357e-25	-1.96285	-9.24033e-10
160378292	chr6:160378292:C:T	9.99718e-25	-9.89405e-10	-1.5101
160378573	chr6:160378573:C:T	3.78826e-23	3.36102	-1.23635
160378766	chr6:160378766:G:A	9.99718e-25	-9.89405e-10	-1.5101
160379400	chr6:160379400:C:G	1.02945e-24	-9.89405e-10	-1.4808
160379768	chr6:160379768:C:T	1.07052e-24	-9.89405e-10	-1.44168
160380385	chr6:160380385:T:C	1.09397e-24	-9.89405e-10	-1.42001
160380448	chr6:160380448:T:C	2.85236e-24	-9.89405e-10	-0.461673
160380892	chr6:160380892:T:C	9.99929e-25	-9.89405e-10	-1.50989
160381207	chr6:160381207:C:T	4.17229e-23	3.45167	-1.23044
160381519	chr6:160381519:A:G	9.69075e-26	-2.34244	-1.50138
160381557	chr6:160381557:A:G	1.05192e-24	-9.89405e-10	-1.4592
160381648	chr6:160381648:A:G	1.51822e-24	-9.89405e-10	-1.09228
160382145	chr6:160382145:G:A	3.59185e-24	-0.231152	-9.24033e-10
160382425	chr6:160382425:A:T	3.63467e-23	3.4913	-1.40802
160382716	chr6:160382716:G:T	8.07503e-24	-9.89405e-10	0.578956
160383058	chr6:160383058:C:A	2.2451e-24	-9.89405e-10	-0.701072
160383245	chr6:160383245:T:G	1.00183e-24	-9.89405e-10	-1.50799
160383361	chr6:160383361:A:G	2.55216e-24	-9.89405e-10	-0.57288
160383376	chr6:160383376:C:T	1.06941e-24	-9.89405e-10	-1.44271
160383513	chr6:160383513:G:A	1.52457e-24	-9.89405e-10	-1.08811
160383605	chr6:160383605:A:C	2.17555e-24	-1.83642	1.10388
160383804	chr6:160383804:AT:A	1.19811e-24	-9.89405e-10	-1.32908
160384135	chr6:160384135:G:A	3.19406e-24	0.875314	-1.22384
160384493	chr6:160384493:G:A	1.81335e-24	-9.89405e-10	-0.914646
160384504	chr6:160384504:G:A	9.95985e-26	-2.32938	-1.48705
160384637	chr6:160384637:C:T	2.18895e-24	0.672839	-1.39924
160385012	chr6:160385012:G:T	1.97019e-24	-1.86324	1.03155
160385329	chr6:160385329:G:A	1.09785e-24	-9.89405e-10	-1.41646
160385686	chr6:160385686:C:T	1.44894e-24	-9.89405e-10	-1.13899
160385700	chr6:160385700:G:A	1.05948e-24	-9.89405e-10	-1.45205
160385779	chr6:160385779:G:A	9.99718e-25	-9.89405e-10	-1.5101
160385945	chr6:160385945:G:GA	1.06797e-24	-9.89405e-10	-1.44406
160385992	chr6:160385992:GT:G	3.87971e-23	3.35119	-1.20266
160385995	chr6:160385995:A:C	3.19342e-24	0.882527	-1.23126
160386129	chr6:160386129:C:T	3.32972e-23	3.33388	-1.33823
160386138	chr6:160386138:T:C	1.05948e-24	-9.89405e-10	-1.45205
160386371	chr6:160386371:G:A	2.02666e-24	-1.90731	1.10388
160386680	chr6:160386680:C:T	9.99718e-25	-9.89405e-10	-1.5101
160386693	chr6:160386693:A:G	1.05174e-24	-9.89405e-10	-1.45938
160386921	chr6:160386921:C:T	9.99718e-25	-9.89405e-10	-1.5101
160387015	chr6:160387015:G:A	1.05192e-24	-9.89405e-10	-1.4592
160387116	chr6:160387116:C:T	3.13635e-24	0.888852	-1.25561
160387160	chr6:160387160:C:T	1.0984e-24	-9.89405e-10	-1.41596
160387336	chr6:160387336:C:T	3.47037e-23	3.35577	-1.31875
160387415	chr6:160387415:C:T	4.15591e-25	-1.44996	-0.937914
160387869	chr6:160387869:G:T	2.2899e-24	0.835345	-1.51666
160388074	chr6:160388074:G:A	4.8377e-25	-2.23597	-9.24033e-10
160388342	chr6:160388342:G:A	1.4553e-23	-9.89405e-10	1.16797
160388592	chr6:160388592:G:A	1.55413e-25	-1.99508	-1.37641
160388671	chr6:160388671:G:T	9.99718e-25	-9.89405e-10	-1.5101
160389245	chr6:160389245:T:G	1.20719e-24	-9.89405e-10	-1.32153
160389477	chr6:160389477:A:G	1.21818e-24	-9.89405e-10	-1.31246
160389688	chr6:160389688:C:T	4.03403e-23	3.37125	-1.18372
160390122	chr6:160390122:G:A	3.14177e-24	0.932323	-1.29736
160390337	chr6:160390337:A:G	4.80348e-23	-9.89405e-10	2.3621
160390359	chr6:160390359:G:T	9.99726e-25	-9.89405e-10	-1.51009
160391230	chr6:160391230:T:C	4.00112e-25	-0.91619	-1.50964
160391613	chr6:160391613:G:A	1.20124e-24	-9.89405e-10	-1.32646
160391748	chr6:160391748:G:T	9.53406e-26	-2.35232	-1.5078
160391887	chr6:160391887:A:C	1.21403e-24	-9.89405e-10	-1.31588
160392102	chr6:160392102:C:T	8.06666e-24	-9.89405e-10	0.577919
160392284	chr6:160392284:C:T	1.05677e-24	-9.89405e-10	-1.4546
160392376	chr6:160392376:A:G	1.88996e-24	-1.90359	1.03032
160392713	chr6:160392713:A:G	1.04992e-24	-9.89405e-10	-1.46111
160392724	chr6:160392724:A:G	2.7941e-24	0.968298	-1.45061
160393205	chr6:160393205:G:T	1.19523e-24	-9.89405e-10	-1.33149
160393535	chr6:160393535:C:T	1.17574e-24	-9.89405e-10	-1.34792
160393586	chr6:160393586:A:G	1.00013e-24	-9.89405e-10	-1.50969
160394031	chr6:160394031:G:A	1.13433e-24	-9.89405e-10	-1.38378
160394678	chr6:160394678:A:C	4.57573e-25	-1.20821	-1.08343
160394838	chr6:160394838:C:T	1.41641e-24	-9.89405e-10	-1.1617
160394982	chr6:160394982:A:T	9.52899e-26	-2.3498	-1.51085
160395029	chr6:160395029:C:T	1.04242e-24	-9.89405e-10	-1.46828
160395192	chr6:160395192:T:A	9.99718e-25	-9.89405e-10	-1.5101
160395328	chr6:160395328:C:A	8.03757e-24	-9.89405e-10	0.574307
160395377	chr6:160395377:T:C	2.18343e-23	1.57366	-9.24033e-10
160395934	chr6:160395934:A:G	1.16528e-24	-9.89405e-10	-1.35686
160396001	chr6:160396001:A:C	1.08887e-24	-9.89405e-10	-1.42468
160396462	chr6:160396462:C:T	1.04242e-24	-9.89405e-10	-1.46828
160396769	chr6:160396769:A:G	1.99084e-24	-1.85453	1.03327
160397231	chr6:160397231:C:T	2.874e-24	0.878554	-1.33267
160397602	chr6:160397602:C:T	1.11151e-24	-9.89405e-10	-1.4041
160397673	chr6:160397673:G:A	1.05486e-22	-9.89405e-10	3.14876
160397838	chr6:160397838:C:T	9.94499e-25	-9.89405e-10	-1.51534
160398384	chr6:160398384:A:G	1.2465e-24	-9.89405e-10	-1.28948
160399132	chr6:160399132:A:G	1.09843e-24	-9.89405e-10	-1.41593
160399163	chr6:160399163:C:T	9.60139e-26	-2.34894	-1.50415
160399439	chr6:160399439:C:A	1.04095e-24	-9.89405e-10	-1.46969
160399911	chr6:160399911:A:C	1.09761e-24	-9.89405e-10	-1.41668
160399912	chr6:160399912:G:T	1.0984e-24	-9.89405e-10	-1.41596
160399946	chr6:160399946:G:A	4.21118e-23	3.41684	-1.18633
160401364	chr6:160401364:C:T	1.05304e-24	-9.89405e-10	-1.45814
160401643	chr6:160401643:A:G	1.91036e-24	0.601935	-1.46447
160401724	chr6:160401724:T:A	2.7676e-24	-0.491841	-9.24033e-10
160401755	chr6:160401755:G:A	1.13724e-24	-9.89405e-10	-1.38122
160401893	chr6:160401893:A:G	4.23358e-23	3.42995	-1.19414
160402158	chr6:160402158:C:A	1.04242e-24	-9.89405e-10	-1.46828
160402779	chr6:160402779:C:A	1.02846e-24	-9.89405e-10	-1.48176
160402887	chr6:160402887:G:T	9.95212e-25	-9.89405e-10	-1.51462
160402996	chr6:160402996:T:A	4.10502e-25	-1.82038	-0.579813
160403722	chr6:160403722:C:T	1.90289e-24	-1.89524	1.02879
160403779	chr6:160403779:CATCA:C	1.77839e-24	-1.83892	0.904803
160404221	chr6:160404221:C:A	9.97428e-25	-9.89405e-10	-1.5124
160404294	chr6:160404294:A:G	1.4077e-24	-9.89405e-10	-1.16786
160404477	chr6:160404477:T:C	1.0984e-24	-9.89405e-10	-1.41596
160404611	chr6:160404611:A:C	1.04242e-24	-9.89405e-10	-1.46828
160404898	chr6:160404898:A:T	8.29452e-25	-1.69681	-9.24033e-10
160405013	chr6:160405013:A:G	3.32534e-23	3.22531	-1.23097
160405063	chr6:160405063:T:C	3.9332e-23	3.39724	-1.23502
160405311	chr6:160405311:A:G	2.92535e-24	-9.89405e-10	-0.436408
160405746	chr6:160405746:A:C	1.00887e-24	-9.89405e-10	-1.50099
160406038	chr6:160406038:G:T	9.93417e-25	-9.89405e-10	-1.51643
160406638	chr6:160406638:C:T	4.1232e-23	3.40198	-1.19259
160406733	chr6:160406733:C:T	9.94285e-25	-9.89405e-10	-1.51555
160406781	chr6:160406781:A:G	1.1747e-24	-9.89405e-10	-1.3488
160407927	chr6:160407927:T:C	2.5255e-24	-9.89405e-10	-0.58338
160407948	chr6:160407948:G:A	1.22729e-24	-9.89405e-10	-1.30501
160408486	chr6:160408486:T:C	1.88642e-24	-1.90547	1.03032
160408951	chr6:160408951:A:G	9.99174e-25	-9.89405e-10	-1.51065
160409386	chr6:160409386:G:A	3.98542e-25	-1.50637	-0.923398
160409560	chr6:160409560:T:C	1.07825e-24	-9.89405e-10	-1.43448
160409591	chr6:160409591:C:T	1.01641e-24	-9.89405e-10	-1.49354
160409787	chr6:160409787:G:A	1.08617e-23	-9.89405e-10	0.87542
160409815	chr6:160409815:T:C	1.04242e-24	-9.89405e-10	-1.46828
160409911	chr6:160409911:G:A	1.20248e-24	-9.89405e-10	-1.32544
160410157	chr6:160410157:C:T	1.09642e-24	-9.89405e-10	-1.41777
160410269	chr6:160410269:G:A	9.5892e-26	-2.35313	-1.50122
160410481	chr6:160410481:G:T	1.27225e-24	-9.89405e-10	-1.26903
160410858	chr6:160410858:C:T	9.76165e-26	-2.3488	-1.48773
160410907	chr6:160410907:T:G	9.80577e-26	-2.33729	-1.49473
160411118	chr6:160411118:C:G	1.61629e-25	-1.87425	-1.45802
160411434	chr6:160411434:A:G	9.58734e-26	-2.34775	-1.5068
160412305	chr6:160412305:A:G	9.59313e-26	-2.34833	-1.50561
160412596	chr6:160412596:T:C	5.07036e-24	-9.89405e-10	0.113592
160412632	chr6:160412632:C:T	3.08507e-24	0.980822	-1.36407
160412882	chr6:160412882:G:C	8.12023e-25	-1.71805	-9.24033e-10
160413434	chr6:160413434:C:A	9.63982e-26	-2.34887	-1.50022
160413483	chr6:160413483:T:C	3.12776e-24	0.973326	-1.34283
160413506	chr6:160413506:A:G	9.64342e-26	-2.34874	-1.49998
160413796	chr6:160413796:T:C	3.21051e-25	-1.2593	-1.38668
160414160	chr6:160414160:C:A	3.91389e-24	1.02544	-1.17073
160414411	chr6:160414411:T:C	9.64579e-26	-2.34825	-1.50022
160414497	chr6:160414497:A:G	2.14674e-24	-1.89912	1.15325
160414897	chr6:160414897:G:A	9.29418e-24	-9.89405e-10	0.719568
160415225	chr6:160415225:C:T	1.05132e-24	-9.89405e-10	-1.45977
160415374	chr6:160415374:T:C	2.12745e-24	-1.90814	1.15325
160415971	chr6:160415971:T:C	9.53306e-26	-2.35959	-1.50064
160416452	chr6:160416452:TTTAAGGC:T	5.74657e-24	0.238783	-9.24033e-10
160416496	chr6:160416496:A:G	1.04777e-24	-1.46315	-9.24033e-10
160416535	chr6:160416535:G:A	4.42749e-25	-1.39457	-0.930005
160416555	chr6:160416555:G:A	1.03197e-24	-9.89405e-10	-1.47835
160416895	chr6:160416895:A:G	9.94972e-25	-9.89405e-10	-1.51486
160417311	chr6:160417311:G:C	1.60243e-24	-9.89405e-10	-1.0383
160417350	chr6:160417350:G:A	1.09945e-24	-9.89405e-10	-1.41501
160417616	chr6:160417616:G:A	2.02773e-24	-1.81	1.00709
160417974	chr6:160417974:T:C	1.30283e-24	-9.89405e-10	-1.24528
160418179	chr6:160418179:C:A	4.45403e-24	1.46554	-1.48155
160418181	chr6:160418181:A:G	1.35789e-24	-9.89405e-10	-1.20389
160418318	chr6:160418318:C:T	6.49959e-24	0.487992	-0.126073
160419372	chr6:160419372:T:G	1.01722e-24	-2.29455	0.801803
160419388	chr6:160419388:A:G	2.63239e-24	-9.89405e-10	-0.541928
160419643	chr6:160419643:C:A	1.8234e-24	-9.89405e-10	-0.909119
160419890	chr6:160419890:A:T	1.00953e-24	-9.89405e-10	-1.50034
160419898	chr6:160419898:G:A	1.99948e-24	-9.89405e-10	-0.816936
160420036	chr6:160420036:G:A	8.16345e-25	-2.29507	0.582334
160420665	chr6:160420665:G:T	1.5835e-24	-9.89405e-10	-1.05018
160420897	chr6:160420897:T:C	8.44667e-23	-9.89405e-10	2.92654
160420997	chr6:160420997:C:G	7.04052e-24	-9.89405e-10	0.441862
160421179	chr6:160421179:C:T	4.17767e-25	-1.02614	-1.35651
160421219	chr6:160421219:C:T	1.80819e-24	-9.89405e-10	-0.917495
160421428	chr6:160421428:A:G	9.98445e-25	-9.89405e-10	-1.51138
160421505	chr6:160421505:T:C	1.36113e-24	0.303607	-1.50512
160421539	chr6:160421539:C:T	1.07514e-24	-1.43737	-9.24033e-10
160421591	chr6:160421591:G:A	5.7873e-23	-9.89405e-10	2.54843
160421675	chr6:160421675:G:A	4.94939e-25	-2.21314	-9.24033e-10
160421693	chr6:160421693:A:G	9.83199e-24	1.92206	-1.14624
160422623	chr6:160422623:A:G	5.94194e-25	-2.03037	-9.24033e-10
160422733	chr6:160422733:G:A	1.32264e-24	-9.89405e-10	-1.23019
160422896	chr6:160422896:T:C	1.52286e-24	-9.89405e-10	-1.08923
160423056	chr6:160423056:C:T	1.83788e-24	-9.89405e-10	-0.90121
160423157	chr6:160423157:G:T	1.80482e-24	-9.89405e-10	-0.91936
160424003	chr6:160424003:G:A	6.34189e-22	6.27737	-1.33485
160424187	chr6:160424187:T:C	8.56296e-24	-1.6197	2.25732
160424258	chr6:160424258:T:G	1.02804e-25	-2.2949	-1.48985
160424793	chr6:160424793:T:G	2.14408e-24	-9.89405e-10	-0.747108
160425897	chr6:160425897:C:T	4.34888e-25	-2.34249	-9.24033e-10
160425937	chr6:160425937:G:A	1.71167e-24	-9.89405e-10	-0.972351
160426340	chr6:160426340:G:A	2.78231e-25	-2.03101	-0.758118
160426389	chr6:160426389:C:T	3.17032e-24	-9.89405e-10	-0.355987
160426726	chr6:160426726:A:G	1.59826e-24	-9.89405e-10	-1.04091
160426837	chr6:160426837:T:C	2.19539e-24	-0.72346	-9.24033e-10
160426954	chr6:160426954:T:C	7.90336e-24	-1.59292	2.15038
160427135	chr6:160427135:A:C	1.05275e-22	3.8214	-0.674648
160427882	chr6:160427882:T:C	5.50626e-25	-2.10652	-9.24033e-10
160428108	chr6:160428108:A:T	7.80236e-25	-0.255723	-1.50226
160428809	chr6:160428809:C:T	1.91046e-24	-9.89405e-10	-0.862479
160429241	chr6:160429241:C:T	1.52073e-24	0.424959	-1.51559
160429959	chr6:160429959:G:A	6.6538e-23	-9.89405e-10	2.68795
160430162	chr6:160430162:G:T	6.43334e-25	-1.95091	-9.24033e-10
160430209	chr6:160430209:TTAA:T	4.24147e-25	-2.07425	-0.293243
160430436	chr6:160430436:T:TC	1.13463e-24	-9.89405e-10	-1.38351
160430690	chr6:160430690:C:A	7.43185e-23	-9.89405e-10	2.79854
160430691	chr6:160430691:T:G	1.26104e-22	-9.89405e-10	3.32728
160431241	chr6:160431241:CAGCACAGATATAG:C	6.33781e-24	0.336713	-9.24033e-10
160431407	chr6:160431407:G:A	3.64705e-24	-9.89405e-10	-0.215902
160431478	chr6:160431478:C:A	7.37192e-23	-9.89405e-10	2.79044
160431727	chr6:160431727:C:T	1.36898e-24	-9.89405e-10	-1.19575
160432009	chr6:160432009:T:A	1.4431e-24	-9.89405e-10	-1.14302
160432545	chr6:160432545:AGCC:A	1.67322e-24	-9.89405e-10	-0.995069
160432897	chr6:160432897:A:G	1.11053e-24	-0.523876	-0.881106
160433095	chr6:160433095:C:T	2.32604e-24	-9.89405e-10	-0.665652
160433106	chr6:160433106:G:T	4.61599e-24	-1.10058	1.12029
160433722	chr6:160433722:A:T	4.29069e-25	-2.35596	-9.24033e-10
160433989	chr6:160433989:A:T	1.31237e-24	-0.343956	-0.894028
160434131	chr6:160434131:T:C	1.06211e-24	-9.89405e-10	-1.44956
160434169	chr6:160434169:T:C	4.84756e-24	-1.07548	1.14413
160434201	chr6:160434201:T:C	4.41558e-25	-1.00821	-1.31905
160435422	chr6:160435422:T:C	1.10644e-24	-9.89405e-10	-1.40867
160435811	chr6:160435811:C:T	2.01031e-24	0.293797	-1.10533
160435974	chr6:160435974:G:A	3.46112e-25	-2.08105	-0.489762
160436036	chr6:160436036:G:C	5.4049e-24	-9.89405e-10	0.177485
160436283	chr6:160436283:T:C	3.31036e-23	1.97208	0.0177442
160436755	chr6:160436755:A:G	1.25243e-24	-9.89405e-10	-1.28473
160436917	chr6:160436917:A:C	2.36701e-25	-2.10152	-0.849261
160437156	chr6:160437156:G:A	2.09229e-23	3.04545	-1.51442
160437480	chr6:160437480:C:T	1.64896e-22	-9.89405e-10	3.5955
160437560	chr6:160437560:T:C	1.05023e-24	-9.89405e-10	-1.46081
160438005	chr6:160438005:G:C	1.24805e-24	-9.89405e-10	-1.28824
160438059	chr6:160438059:G:A	1.08583e-24	-9.89405e-10	-1.42748
160438646	chr6:160438646:T:C	2.94788e-22	-9.89405e-10	4.17644
160439064	chr6:160439064:A:T	4.74195e-25	-2.25596	-9.24033e-10
160439122	chr6:160439122:A:G	1.32334e-23	1.19336	-0.120435
160439398	chr6:160439398:C:T	1.0199e-24	0.025692	-1.51581
160439422	chr6:160439422:A:G	1.03943e-24	-9.89405e-10	-1.47115
160440263	chr6:160440263:G:C	1.90795e-22	-9.89405e-10	3.74138
160440266	chr6:160440266:G:A	1.07828e-24	-9.89405e-10	-1.43445
160440671	chr6:160440671:A:T	9.76666e-25	-0.0187346	-1.5147
160440730	chr6:160440730:A:G	9.98893e-25	-9.89405e-10	-1.51093
160440852	chr6:160440852:G:A	1.01399e-24	-9.89405e-10	-1.49593
160441302	chr6:160441302:C:G	1.15028e-24	-9.89405e-10	-1.36981
160441455	chr6:160441455:T:C	1.93513e-25	-1.82583	-1.32641
160441547	chr6:160441547:T:C	1.04836e-24	-9.89405e-10	-1.4626
160441938	chr6:160441938:T:A	1.90795e-22	-9.89405e-10	3.74138
160441966	chr6:160441966:G:A	1.90578e-22	-9.89405e-10	3.74024
160442091	chr6:160442091:A:C	1.79552e-25	-1.85368	-1.37343
160442293	chr6:160442293:G:A	3.82549e-24	-9.89405e-10	-0.168135
160442300	chr6:160442300:A:G	2.94945e-25	-1.75345	-0.977335
160442500	chr6:160442500:T:C	3.39262e-23	3.25063	-1.23626
160442972	chr6:160442972:T:C	4.28763e-22	-9.89405e-10	4.55108
160443086	chr6:160443086:T:G	2.31854e-24	-9.89405e-10	-0.668883
160443158	chr6:160443158:G:C	1.0592e-24	-9.89405e-10	-1.4523
160443462	chr6:160443462:C:T	9.95239e-25	-9.89405e-10	-1.51459
160443726	chr6:160443726:A:G	1.00904e-24	-9.89405e-10	-1.50083
160443964	chr6:160443964:T:G	1.06408e-24	-9.89405e-10	-1.44771
160444023	chr6:160444023:G:A	1.23257e-23	-1.15625	2.15812
160444224	chr6:160444224:A:G	9.97009e-25	-9.89405e-10	-1.51282
160444354	chr6:160444354:AAAAT:A	1.10888e-24	-9.89405e-10	-1.40647
160444450	chr6:160444450:G:A	1.05065e-24	-9.89405e-10	-1.46041
160444587	chr6:160444587:G:C	1.39695e-23	1.16337	-0.0363112
160444613	chr6:160444613:G:C	3.81417e-23	3.53838	-1.40689
160445220	chr6:160445220:G:T	4.15854e-22	-9.89405e-10	4.52051
160446127	chr6:160446127:G:A	3.98651e-23	3.47624	-1.30056
160446595	chr6:160446595:A:G	1.3189e-24	-9.89405e-10	-1.23302
160447089	chr6:160447089:G:A	5.1631e-25	-2.17087	-9.24033e-10
160447437	chr6:160447437:T:C	2.63515e-23	-9.89405e-10	1.7617
160447439	chr6:160447439:G:A	1.47613e-24	-9.89405e-10	-1.1204
160447636	chr6:160447636:A:G	3.75622e-23	3.41894	-1.30276
160447655	chr6:160447655:GC:G	3.72428e-23	3.40779	-1.30015
160447669	chr6:160447669:G:A	8.81702e-25	-0.123702	-1.51202
160447870	chr6:160447870:G:A	1.00042e-24	-9.89405e-10	-1.5094
160447953	chr6:160447953:A:C	1.29094e-24	-9.89405e-10	-1.25445
160447996	chr6:160447996:A:G	1.09589e-24	-9.89405e-10	-1.41825
160448281	chr6:160448281:A:C	1.01182e-24	-9.89405e-10	-1.49807
160448676	chr6:160448676:ATTCT:A	4.11993e-23	3.63357	-1.42497
160448747	chr6:160448747:T:C	1.14055e-24	-9.89405e-10	-1.37831
160449412	chr6:160449412:A:G	1.94105e-25	-1.84773	-1.30145
160449444	chr6:160449444:A:C	1.40667e-24	-1.13272	-0.0358749
160449618	chr6:160449618:C:T	1.52884e-24	-9.89405e-10	-1.08531
160450438	chr6:160450438:G:C	1.015e-24	-9.89405e-10	-1.49493
160450504	chr6:160450504:G:A	2.17916e-25	-2.05303	-0.98044
160450527	chr6:160450527:G:T	1.41507e-24	-1.11106	-0.0515834
160451119	chr6:160451119:C:T	2.00966e-22	3.52849	0.264824
160451301	chr6:160451301:C:T	1.03932e-24	-9.89405e-10	-1.47125
160451513	chr6:160451513:T:C	2.10462e-24	-9.89405e-10	-0.765683
160451577	chr6:160451577:C:T	5.88071e-25	-2.04073	-9.24033e-10
160451616	chr6:160451616:T:C	1.12976e-23	-9.89405e-10	0.914768
160451620	chr6:160451620:G:A	4.81124e-23	3.6476	-1.28388
160451754	chr6:160451754:C:G	1.0849e-24	0.0860575	-1.51439
160451947	chr6:160451947:G:A	1.02233e-24	-9.89405e-10	-1.48774
160452133	chr6:160452133:C:T	1.00495e-24	-9.89405e-10	-1.50488
160452265	chr6:160452265:A:G	1.75576e-25	-1.7965	-1.45301
160452332	chr6:160452332:C:T	1.22953e-24	-9.89405e-10	-1.30319
160452553	chr6:160452553:A:AATT	1.22014e-24	-9.89405e-10	-1.31086
160452850	chr6:160452850:C:T	1.123e-24	-9.89405e-10	-1.39381
160453000	chr6:160453000:C:T	4.50683e-24	-0.00422603	-9.24033e-10
160453019	chr6:160453019:T:C	1.10404e-24	-9.89405e-10	-1.41084
160453178	chr6:160453178:C:T	1.64903e-24	-9.89405e-10	-1.00963
160453181	chr6:160453181:C:A	3.54258e-25	-2.12088	-0.426673
160453349	chr6:160453349:T:A	1.47389e-24	-9.89405e-10	-1.12192
160453509	chr6:160453509:G:A	1.02779e-24	-9.89405e-10	-1.48241
160453557	chr6:160453557:A:G	1.85335e-24	-9.89405e-10	-0.892827
160453645	chr6:160453645:C:A	4.57486e-25	-2.04797	-0.24386
160453705	chr6:160453705:G:A	9.97205e-25	-9.89405e-10	-1.51262
160453923	chr6:160453923:G:A	1.35811e-24	-9.89405e-10	-1.20372
160453977	chr6:160453977:G:A	4.33198e-22	-9.89405e-10	4.56137
160454117	chr6:160454117:C:T	4.53243e-22	-9.89405e-10	4.60661
160455258	chr6:160455258:T:C	8.3832e-25	-0.179569	-1.50661
160455324	chr6:160455324:A:G	1.77397e-25	-2.2448	-0.994384
160455362	chr6:160455362:T:C	2.4142e-25	-1.57774	-1.3533
160456109	chr6:160456109:C:T	1.51854e-25	-2.34171	-1.05294
160456608	chr6:160456608:G:A	4.05657e-25	-0.895147	-1.51692
160456974	chr6:160456974:T:C	1.55514e-24	-1.06826	-9.24033e-10
160457046	chr6:160457046:G:A	3.28254e-22	-9.89405e-10	4.28397
160457929	chr6:160457929:G:A	1.03649e-24	-9.89405e-10	-1.47398
160457961	chr6:160457961:T:A	3.30008e-25	-1.9788	-0.639659
160458565	chr6:160458565:A:G	3.53661e-24	-9.89405e-10	-0.246653
160458599	chr6:160458599:T:C	1.7328e-23	1.62209	-0.279592
160458945	chr6:160458945:G:A	1.0094e-24	-9.89405e-10	-1.50047
160459043	chr6:160459043:G:A	1.12115e-24	-9.89405e-10	-1.39546
160459462	chr6:160459462:G:A	1.04529e-24	-9.89405e-10	-1.46553
160459541	chr6:160459541:ACAT:A	4.54718e-22	-9.89405e-10	4.60986
160459645	chr6:160459645:T:G	3.38597e-25	-1.97875	-0.614016
160459975	chr6:160459975:G:A	1.0094e-24	-9.89405e-10	-1.50047
160460406	chr6:160460406:T:C	4.38101e-22	-9.89405e-10	4.57263
160460476	chr6:160460476:G:A	2.27768e-24	-1.02195	0.335285
160460679	chr6:160460679:C:T	9.92972e-25	-9.89405e-10	-1.51687
160461017	chr6:160461017:C:T	3.24588e-25	-2.03931	-0.595708
160461557	chr6:160461557:A:G	2.08601e-25	-1.62994	-1.44721
160462262	chr6:160462262:T:C	3.76402e-23	3.52296	-1.40471
160462740	chr6:160462740:T:C	3.33417e-25	-1.97784	-0.630337
160463068	chr6:160463068:G:A	1.2827e-25	-2.19384	-1.36959
160463243	chr6:160463243:C:T	4.29814e-23	3.45365	-1.2027
160463272	chr6:160463272:G:A	5.17101e-25	-2.16934	-9.24033e-10
160464918	chr6:160464918:T:C	9.9482e-25	-9.89405e-10	-1.51501
160465760	chr6:160465760:C:G	1.54246e-24	-9.89405e-10	-1.07644
160466055	chr6:160466055:T:C	3.35357e-25	-2.13275	-0.469631
160466212	chr6:160466212:T:G	1.00145e-24	-9.89405e-10	-1.50837
160466799	chr6:160466799:G:A	3.4895e-25	-2.12639	-0.436256
160467074	chr6:160467074:T:C	1.01229e-24	-9.89405e-10	-1.49761
160467352	chr6:160467352:C:T	2.14967e-24	-9.89405e-10	-0.744506
160467576	chr6:160467576:T:A	1.63443e-24	-9.89405e-10	-1.01853
160467755	chr6:160467755:G:A	4.30705e-22	-9.89405e-10	4.5556
160468603	chr6:160468603:C:T	2.00127e-25	-2.12756	-0.991059
160468751	chr6:160468751:T:C	1.21021e-25	-2.2172	-1.40441
160468784	chr6:160468784:T:C	2.67391e-22	-9.89405e-10	4.07889
160468859	chr6:160468859:C:G	1.81142e-24	-9.89405e-10	-0.915707
160468866	chr6:160468866:T:C	2.49566e-22	-9.89405e-10	4.0099
160469199	chr6:160469199:C:T	2.32394e-25	-2.01569	-0.953455
160469810	chr6:160469810:A:T	2.98415e-23	3.27676	-1.39068
160470199	chr6:160470199:T:C	4.75115e-25	-2.25402	-9.24033e-10
160470326	chr6:160470326:A:G	1.01172e-24	-9.89405e-10	-1.49817
160470590	chr6:160470590:T:C	6.92053e-25	-1.89957	0.021656
160470865	chr6:160470865:C:A	1.59865e-23	1.26192	-9.24033e-10
160470949	chr6:160470949:A:G	1.2385e-24	-9.89405e-10	-1.29592
160471016	chr6:160471016:T:C	5.55545e-25	-1.76319	-0.334441
160471209	chr6:160471209:C:T	2.96499e-23	3.31768	-1.43804
160471596	chr6:160471596:C:T	6.54536e-25	-1.93938	0.00572784
160471880	chr6:160471880:C:A	1.78916e-24	-9.89405e-10	-0.928072
160472882	chr6:160472882:TTAAG:T	6.699e-25	-1.87414	-0.0363095
160472974	chr6:160472974:T:G	2.88105e-25	-1.58886	-1.16539
160473097	chr6:160473097:C:T	1.01354e-24	-9.89405e-10	-1.49637
160473242	chr6:160473242:A:G	4.43962e-24	-9.89405e-10	-0.0192521
160473258	chr6:160473258:T:C	2.19387e-24	-9.89405e-10	-0.724151
160473333	chr6:160473333:T:C	1.29177e-24	-0.823724	-0.430082
160473416	chr6:160473416:A:G	4.33294e-25	-2.34616	-9.24033e-10
160473459	chr6:160473459:A:C	1.85864e-24	-9.89405e-10	-0.889973
160473661	chr6:160473661:T:C	7.99787e-24	0.569354	-9.24033e-10
160474024	chr6:160474024:TA:T	1.51577e-24	-9.89405e-10	-1.0939
160474097	chr6:160474097:T:C	1.72061e-24	-0.953278	-0.0138637
160474429	chr6:160474429:C:T	9.58802e-26	-2.33799	-1.51649
160474753	chr6:160474753:T:C	1.00616e-24	-9.89405e-10	-1.50368
160475399	chr6:160475399:A:C	1.89668e-24	-0.863276	-0.00643893
160475555	chr6:160475555:A:C	2.5744e-23	3.17152	-1.43314
160476489	chr6:160476489:G:T	9.93424e-25	-9.89405e-10	-1.51642
160476815	chr6:160476815:A:G	1.00443e-24	-9.89405e-10	-1.5054
160476840	chr6:160476840:C:A	2.18864e-24	-0.91815	0.191609
160477099	chr6:160477099:C:T	1.04688e-24	-9.89405e-10	-1.464
160477609	chr6:160477609:A:G	1.81765e-24	-0.754946	-0.157329
160477667	chr6:160477667:G:A	1.04504e-24	-9.89405e-10	-1.46577
160477775	chr6:160477775:A:G	2.30955e-24	-9.89405e-10	-0.672769
160477799	chr6:160477799:G:A	9.59763e-26	-2.35408	-1.49939
160477814	chr6:160477814:A:T	4.70221e-25	-2.26437	-9.24033e-10
160477918	chr6:160477918:T:C	1.09146e-24	-9.89405e-10	-1.42231
160478017	chr6:160478017:C:CA	1.00298e-25	-2.35986	-1.44958
160478035	chr6:160478035:T:G	2.76302e-24	-9.89405e-10	-0.493497
160478106	chr6:160478106:G:A	3.86169e-22	4.44645	-9.24033e-10
160478216	chr6:160478216:G:A	1.00572e-24	-9.89405e-10	-1.50412
160478255	chr6:160478255:A:ACTT	9.00762e-25	-1.85121	0.236877
160478595	chr6:160478595:G:A	9.94104e-25	-9.89405e-10	-1.51573
160478648	chr6:160478648:TC:T	9.99293e-25	-9.89405e-10	-1.51053
160478684	chr6:160478684:G:T	9.97505e-25	-9.89405e-10	-1.51232
160480107	chr6:160480107:A:C	1.12645e-24	-9.89405e-10	-1.39075
160480329	chr6:160480329:T:C	1.09071e-24	-9.89405e-10	-1.42299
160480379	chr6:160480379:G:A	1.05856e-24	-0.287016	-1.16589
160480859	chr6:160480859:G:A	4.60192e-22	-9.89405e-10	4.62182
160480896	chr6:160480896:C:T	1.28916e-25	-2.04163	-1.51678
160481237	chr6:160481237:G:A	1.27927e-25	-2.0563	-1.50982
160481455	chr6:160481455:C:T	4.70705e-22	-9.89405e-10	4.64441
160482109	chr6:160482109:A:T	1.00125e-24	-9.89405e-10	-1.50858
160482146	chr6:160482146:C:A	1.26152e-25	-2.06748	-1.51261
160482389	chr6:160482389:G:A	1.07919e-24	-1.43361	-9.24033e-10
160482590	chr6:160482590:G:A	1.29135e-25	-2.07564	-1.48108
160482749	chr6:160482749:G:C	1.04707e-24	-9.89405e-10	-1.46383
160483037	chr6:160483037:G:A	7.34428e-25	-1.71637	-0.102113
160483224	chr6:160483224:C:G	1.15286e-24	-0.657262	-0.710311
160483665	chr6:160483665:C:T	9.19054e-25	-1.8146	0.220366
160484383	chr6:160484383:A:G	1.24547e-24	-1.51593	0.225618
160484603	chr6:160484603:T:C	2.19766e-24	-9.89405e-10	-0.722428
160484836	chr6:160484836:C:T	1.45812e-25	-1.97323	-1.46202
160485054	chr6:160485054:G:A	1.58711e-22	4.96388	-1.40662
160485216	chr6:160485216:A:G	1.0209e-24	-9.89405e-10	-1.48913
160485408	chr6:160485408:A:G	4.84319e-24	-1.19205	1.25981
160485566	chr6:160485566:T:C	3.66316e-24	-9.89405e-10	-0.211495
160485589	chr6:160485589:C:T	1.67862e-24	-9.89405e-10	-0.991848
160485883	chr6:160485883:G:T	4.42283e-24	-9.89405e-10	-0.0230406
160485890	chr6:160485890:G:T	2.21392e-24	-0.715057	-9.24033e-10
160485895	chr6:160485895:G:A	4.39006e-24	-9.89405e-10	-0.0304781
160485948	chr6:160485948:A:G	4.52321e-24	-9.89405e-10	-0.000598369
160485977	chr6:160485977:G:GA	3.47817e-24	-9.89405e-10	-0.263313
160486038	chr6:160486038:C:T	3.9867e-24	-9.89405e-10	-0.126857
160486102	chr6:160486102:C:T	2.01307e-22	5.03444	-1.23943
160486188	chr6:160486188:A:G	3.80465e-24	-9.89405e-10	-0.173597
160486313	chr6:160486313:T:C	4.07155e-24	-9.89405e-10	-0.105796
160486384	chr6:160486384:A:C	4.67515e-24	-9.89405e-10	0.03244
160486392	chr6:160486392:T:C	4.6388e-24	-9.89405e-10	0.0246357
160486393	chr6:160486393:G:A	4.68142e-24	-9.89405e-10	0.0337809
160486434	chr6:160486434:G:A	3.81197e-24	-9.89405e-10	-0.171675
160486522	chr6:160486522:G:C	1.03134e-24	-1.77976	0.300802
160486687	chr6:160486687:A:G	3.79295e-24	-9.89405e-10	-0.176676
160486746	chr6:160486746:A:C	4.58107e-24	-9.89405e-10	0.0121128
160486778	chr6:160486778:C:T	5.39108e-24	-9.89405e-10	0.174926
160486824	chr6:160486824:A:G	2.40982e-24	-9.89405e-10	-0.630269
160486990	chr6:160486990:C:T	2.56004e-24	-9.89405e-10	-0.569799
160487000	chr6:160487000:C:A	2.44868e-24	-9.89405e-10	-0.61427
160487017	chr6:160487017:T:G	2.32145e-24	-9.89405e-10	-0.66763
160487042	chr6:160487042:C:T	2.56004e-24	-9.89405e-10	-0.569799
160487046	chr6:160487046:CT:C	2.56004e-24	-9.89405e-10	-0.569799
160487052	chr6:160487052:A:G	5.48851e-24	0.387354	-0.194518
160487068	chr6:160487068:C:T	2.55783e-24	-9.89405e-10	-0.57066
160487077	chr6:160487077:A:G	2.56209e-24	-9.89405e-10	-0.568996
160487290	chr6:160487290:T:C	2.53689e-24	-9.89405e-10	-0.57888
160487335	chr6:160487335:T:G	1.00775e-24	-9.89405e-10	-1.5021
160487394	chr6:160487394:G:A	2.56004e-24	-9.89405e-10	-0.569799
160487486	chr6:160487486:T:C	2.53861e-24	-9.89405e-10	-0.578205
160487815	chr6:160487815:T:G	2.58926e-24	-9.89405e-10	-0.558448
160487818	chr6:160487818:T:C	2.59046e-24	-9.89405e-10	-0.557987
160487821	chr6:160487821:C:T	4.83312e-25	-1.63449	-0.602428
160488035	chr6:160488035:C:T	2.27398e-24	-9.89405e-10	-0.688288
160488095	chr6:160488095:A:T	2.29759e-24	-9.89405e-10	-0.677959
160488671	chr6:160488671:T:C	2.59502e-24	-9.89405e-10	-0.556228
160488764	chr6:160488764:C:T	2.58926e-24	-9.89405e-10	-0.558448
160488790	chr6:160488790:T:C	1.71836e-24	-2.2368	1.26835
160488816	chr6:160488816:A:C	1.11497e-24	-9.89405e-10	-1.40099
160488964	chr6:160488964:T:C	1.12642e-24	-1.71105	0.320272
160489075	chr6:160489075:T:TTTCC	1.8772e-24	-2.20613	1.32609
160489250	chr6:160489250:A:G	4.26167e-23	2.24243	-9.24033e-10
160489386	chr6:160489386:C:A	1.02813e-24	-9.89405e-10	-1.48208
160489431	chr6:160489431:C:T	2.59246e-24	-9.89405e-10	-0.557212
160489445	chr6:160489445:A:G	1.07134e-24	-9.89405e-10	-1.44091
160489485	chr6:160489485:T:A	4.66525e-25	-2.27226	-9.24033e-10
160489661	chr6:160489661:C:T	2.69886e-24	-9.89405e-10	-0.516992
160489867	chr6:160489867:C:T	1.31894e-25	-2.04945	-1.48613
160490021	chr6:160490021:C:T	1.7602e-24	-1.32937	0.384978
160490173	chr6:160490173:C:A	1.93429e-24	-9.89405e-10	-0.850083
160490389	chr6:160490389:A:G	1.763e-24	-2.21076	1.26795
160490443	chr6:160490443:C:T	1.00566e-24	-9.89405e-10	-1.50418
160490598	chr6:160490598:GAAGA:G	4.68542e-22	-9.89405e-10	4.6398
160490650	chr6:160490650:A:G	3.62209e-24	-0.0693526	-0.153417
160490903	chr6:160490903:T:C	8.79671e-25	-1.63059	-0.00744052
160490984	chr6:160490984:G:A	1.69146e-25	-2.28979	-0.997018
160491014	chr6:160491014:G:A	1.00892e-24	-9.89405e-10	-1.50094
160491023	chr6:160491023:A:C	1.68591e-25	-2.29005	-1.00005
160491084	chr6:160491084:CT:C	2.6787e-24	-9.89405e-10	-0.52449
160491356	chr6:160491356:C:T	2.58926e-24	-9.89405e-10	-0.558448
160491625	chr6:160491625:C:A	2.56334e-24	-9.89405e-10	-0.56851
160491663	chr6:160491663:AAAAC:A	2.39188e-24	-9.89405e-10	-0.637741
160491683	chr6:160491683:G:T	1.69476e-25	-2.28806	-0.996807
160492050	chr6:160492050:T:G	1.86375e-24	-9.89405e-10	-0.887228
160492222	chr6:160492222:C:G	1.21661e-23	-9.89405e-10	0.988836
160492260	chr6:160492260:G:A	2.58926e-24	-9.89405e-10	-0.558448
160492491	chr6:160492491:C:T	7.62965e-24	-1.28066	1.80288
160492872	chr6:160492872:G:T	1.055e-24	-9.89405e-10	-1.45628
160492899	chr6:160492899:C:T	7.70628e-25	-1.67015	-0.100225
160492900	chr6:160492900:G:A	2.58571e-24	-9.89405e-10	-0.559822
160493061	chr6:160493061:C:T	9.93298e-25	-9.89405e-10	-1.51654
160493311	chr6:160493311:G:A	8.20872e-25	-2.12003	0.412819
160493428	chr6:160493428:A:G	6.26764e-25	-0.739657	-1.23735
160493540	chr6:160493540:C:T	2.54403e-24	-9.89405e-10	-0.576069
160493647	chr6:160493647:T:G	2.58926e-24	-9.89405e-10	-0.558448
160493704	chr6:160493704:A:G	2.6357e-24	-9.89405e-10	-0.540672
160493842	chr6:160493842:T:C	9.92857e-25	-9.89405e-10	-1.51699
160494183	chr6:160494183:T:C	2.58926e-24	-9.89405e-10	-0.558448
160494289	chr6:160494289:A:C	2.58926e-24	-9.89405e-10	-0.558448
160494444	chr6:160494444:T:C	2.58926e-24	-9.89405e-10	-0.558448
160494474	chr6:160494474:C:A	4.70705e-22	-9.89405e-10	4.64441
160494477	chr6:160494477:C:T	1.08393e-24	-9.89405e-10	-1.42923
160494503	chr6:160494503:G:A	2.58926e-24	-9.89405e-10	-0.558448
160494543	chr6:160494543:T:C	2.49479e-24	-9.89405e-10	-0.595617
160494552	chr6:160494552:G:A	2.38876e-24	-9.89405e-10	-0.639044
160494553	chr6:160494553:T:C	9.99576e-25	-9.89405e-10	-1.51024
160494663	chr6:160494663:C:A	8.05098e-25	-1.72661	-9.24033e-10
160494666	chr6:160494666:G:A	2.58451e-24	-9.89405e-10	-0.560286
160494718	chr6:160494718:A:AC	2.39584e-24	-9.89405e-10	-0.636087
160494760	chr6:160494760:C:T	2.42809e-24	-9.89405e-10	-0.622716
160494762	chr6:160494762:C:T	2.40225e-24	-9.89405e-10	-0.633415
160494794	chr6:160494794:G:C	1.06825e-24	-9.89405e-10	-1.4438
160494824	chr6:160494824:G:A	8.24759e-25	-1.70248	-9.24033e-10
160494845	chr6:160494845:T:C	2.58552e-24	-9.89405e-10	-0.559894
160494989	chr6:160494989:T:C	1.80094e-24	-0.708149	-0.213365
160495157	chr6:160495157:A:G	2.58926e-24	-9.89405e-10	-0.558448
160495162	chr6:160495162:T:C	1.08113e-24	-9.89405e-10	-1.43181
160495206	chr6:160495206:T:C	1.0038e-24	-9.89405e-10	-1.50603
160495263	chr6:160495263:A:G	2.60359e-24	-9.89405e-10	-0.55293
160495304	chr6:160495304:T:C	5.13071e-24	0.359498	-0.234075
160495449	chr6:160495449:A:G	2.58926e-24	-9.89405e-10	-0.558448
160495498	chr6:160495498:G:A	2.6298e-24	-9.89405e-10	-0.542913
160495524	chr6:160495524:A:G	1.52606e-25	-2.2977	-1.09201
160495631	chr6:160495631:C:T	2.60643e-24	-9.89405e-10	-0.551838
160495665	chr6:160495665:G:GT	2.58005e-24	-9.89405e-10	-0.562012
160495795	chr6:160495795:C:T	2.03041e-22	5.25194	-1.44835
160495867	chr6:160495867:G:T	2.66176e-24	-9.89405e-10	-0.530834
160495898	chr6:160495898:T:C	7.51371e-25	-1.66419	-0.131488
160495914	chr6:160495914:T:C	2.12694e-24	-9.89405e-10	-0.755137
160496036	chr6:160496036:G:A	2.83171e-24	-9.89405e-10	-0.468941
160496103	chr6:160496103:G:A	1.40767e-25	-2.00847	-1.46199
160496119	chr6:160496119:G:A	1.01593e-24	-9.89405e-10	-1.49402
160496127	chr6:160496127:G:A	2.58134e-24	-9.89405e-10	-0.561511
160496171	chr6:160496171:A:G	1.03755e-24	-9.89405e-10	-1.47295
160496361	chr6:160496361:T:C	2.43368e-24	-9.89405e-10	-0.620416
160496453	chr6:160496453:T:C	2.52194e-24	-9.89405e-10	-0.584792
160496454	chr6:160496454:T:G	2.52948e-24	-9.89405e-10	-0.581808
160496527	chr6:160496527:C:T	4.20228e-22	5.98267	-1.45169
160496744	chr6:160496744:G:C	1.93409e-24	-9.89405e-10	-0.850184
160496818	chr6:160496818:A:G	1.05884e-24	-9.89405e-10	-1.45265
160496933	chr6:160496933:C:T	2.67491e-24	-9.89405e-10	-0.525903
160497168	chr6:160497168:T:C	2.58926e-24	-9.89405e-10	-0.558448
160497194	chr6:160497194:T:C	2.70569e-24	-9.89405e-10	-0.514462
160497197	chr6:160497197:C:T	2.58926e-24	-9.89405e-10	-0.558448
160497742	chr6:160497742:G:A	1.62076e-24	-9.89405e-10	-1.02693
160497807	chr6:160497807:C:G	9.95991e-25	-9.89405e-10	-1.51384
160498062	chr6:160498062:C:T	2.58623e-24	-9.89405e-10	-0.55962
160498112	chr6:160498112:A:AACATT	2.30968e-25	-2.3567	-0.618596
160498152	chr6:160498152:C:A	8.34527e-25	-1.69071	-9.24033e-10
160498339	chr6:160498339:A:C	2.5172e-24	-9.89405e-10	-0.586672
160498686	chr6:160498686:T:C	2.58585e-24	-9.89405e-10	-0.559766
160498718	chr6:160498718:G:A	1.17212e-25	-2.29651	-1.35708
160498763	chr6:160498763:A:G	2.35855e-24	-9.89405e-10	-0.651773
160498784	chr6:160498784:T:C	2.16876e-24	-9.89405e-10	-0.735665
160498791	chr6:160498791:C:T	2.16876e-24	-9.89405e-10	-0.735665
160498806	chr6:160498806:G:A	2.47966e-24	-9.89405e-10	-0.601698
160499209	chr6:160499209:T:C	2.51796e-25	-2.09283	-0.796126
160499335	chr6:160499335:A:C	1.62635e-24	-9.89405e-10	-1.02348
160499372	chr6:160499372:C:T	1.60177e-24	-9.89405e-10	-1.03871
160499492	chr6:160499492:C:T	2.31834e-24	-0.668969	-9.24033e-10
160499886	chr6:160499886:T:C	9.94614e-25	-9.89405e-10	-1.51522
160499907	chr6:160499907:C:CCTAG	1.61759e-24	-9.89405e-10	-1.02888
160500020	chr6:160500020:A:G	3.73109e-25	-2.31525	-0.180459
160500068	chr6:160500068:T:C	1.62156e-24	-9.89405e-10	-1.02643
160500283	chr6:160500283:T:C	1.61759e-24	-9.89405e-10	-1.02888
160500405	chr6:160500405:A:G	1.61759e-24	-9.89405e-10	-1.02888
160500406	chr6:160500406:A:C	1.62211e-24	-9.89405e-10	-1.02609
160500534	chr6:160500534:T:G	4.57913e-24	0.483735	-0.472046
160500581	chr6:160500581:C:A	1.61759e-24	-9.89405e-10	-1.02888
160500614	chr6:160500614:T:C	1.53042e-21	-9.89405e-10	5.82348
160500823	chr6:160500823:G:A	1.69685e-24	-9.89405e-10	-0.981047
160500937	chr6:160500937:G:A	1.35345e-24	-1.20717	-9.24033e-10
160501035	chr6:160501035:A:G	1.61759e-24	-9.89405e-10	-1.02888
160501092	chr6:160501092:C:G	1.61759e-24	-9.89405e-10	-1.02888
160501122	chr6:160501122:G:A	2.41897e-25	-2.12556	-0.803502
160501252	chr6:160501252:CCATGGGG:C	1.53042e-21	-9.89405e-10	5.82348
160501520	chr6:160501520:G:A	1.63736e-24	-9.89405e-10	-1.01674
160501881	chr6:160501881:G:A	1.61759e-24	-9.89405e-10	-1.02888
160502021	chr6:160502021:C:A	1.24493e-21	-9.89405e-10	5.61702
160502157	chr6:160502157:C:T	7.89076e-25	-1.7268	-0.0199115
160502180	chr6:160502180:T:C	1.61759e-24	-9.89405e-10	-1.02888
160502303	chr6:160502303:C:T	9.93824e-25	-9.89405e-10	-1.51602
160502595	chr6:160502595:T:C	4.59331e-24	-9.89405e-10	0.0147804
160502631	chr6:160502631:G:A	1.61759e-24	-9.89405e-10	-1.02888
160502821	chr6:160502821:A:G	3.54047e-25	-2.32174	-0.226401
160503362	chr6:160503362:A:G	1.61997e-24	-9.89405e-10	-1.02741
160503561	chr6:160503561:C:T	1.17905e-24	-1.34512	-9.24033e-10
160503617	chr6:160503617:G:T	1.64291e-24	-9.89405e-10	-1.01335
160503662	chr6:160503662:T:C	9.92887e-25	-9.89405e-10	-1.51696
160503790	chr6:160503790:A:C	1.61241e-24	-9.89405e-10	-1.03209
160503927	chr6:160503927:A:G	1.67082e-24	-9.89405e-10	-0.996508
160503994	chr6:160503994:C:A	1.61759e-24	-9.89405e-10	-1.02888
160504357	chr6:160504357:C:T	1.6657e-24	-9.89405e-10	-0.999575
160504536	chr6:160504536:C:G	2.75081e-24	-9.89405e-10	-0.497924
160504626	chr6:160504626:A:G	1.67145e-24	-9.89405e-10	-0.996127
160504661	chr6:160504661:C:T	6.87782e-24	-9.89405e-10	0.418482
160504697	chr6:160504697:C:A	9.98647e-25	-9.89405e-10	-1.51117
160504762	chr6:160504762:T:C	1.61759e-24	-9.89405e-10	-1.02888
160505050	chr6:160505050:T:C	1.36544e-24	-9.89405e-10	-1.19835
160505469	chr6:160505469:C:T	4.70312e-25	-2.26418	-9.24033e-10
160505575	chr6:160505575:T:C	1.61759e-24	-9.89405e-10	-1.02888
160505842	chr6:160505842:TTTTC:T	1.00905e-24	-9.89405e-10	-1.50081
160506100	chr6:160506100:T:C	1.07004e-24	-9.89405e-10	-1.44213
160506469	chr6:160506469:C:T	1.00032e-24	-9.89405e-10	-1.5095
160506968	chr6:160506968:A:C	6.81647e-24	-9.89405e-10	0.409521
160507190	chr6:160507190:T:C	1.04673e-24	-9.89405e-10	-1.46415
160507271	chr6:160507271:G:A	9.93622e-25	-9.89405e-10	-1.51622
160507478	chr6:160507478:G:A	1.00527e-24	-9.89405e-10	-1.50457
160507496	chr6:160507496:G:T	9.94407e-25	-9.89405e-10	-1.51543
160507643	chr6:160507643:C:T	9.94407e-25	-9.89405e-10	-1.51543
160507901	chr6:160507901:G:A	9.96131e-25	-9.89405e-10	-1.5137
160507925	chr6:160507925:T:G	1.23978e-21	-9.89405e-10	5.61287
160507939	chr6:160507939:T:C	9.94407e-25	-9.89405e-10	-1.51543
160508535	chr6:160508535:T:C	9.94709e-25	-9.89405e-10	-1.51513
160508725	chr6:160508725:A:G	9.94181e-25	-9.89405e-10	-1.51566
160508780	chr6:160508780:G:C	1.55419e-24	-2.19941	1.13055
160508872	chr6:160508872:A:G	1.36773e-24	-9.89405e-10	-1.19667
160508884	chr6:160508884:T:C	9.94713e-25	-9.89405e-10	-1.51512
160508953	chr6:160508953:G:A	9.93436e-25	-9.89405e-10	-1.51641
160508992	chr6:160508992:G:A	9.92947e-25	-9.89405e-10	-1.5169
160509375	chr6:160509375:G:A	1.00781e-24	-9.89405e-10	-1.50204
160509519	chr6:160509519:G:A	1.73816e-24	-9.89405e-10	-0.956996
160510117	chr6:160510117:G:A	3.27241e-25	-1.11651	-1.51037
160510311	chr6:160510311:T:G	9.93995e-25	-9.89405e-10	-1.51584
160510358	chr6:160510358:A:G	9.94407e-25	-9.89405e-10	-1.51543
160510443	chr6:160510443:A:G	1.70892e-24	-9.89405e-10	-0.97396
160510526	chr6:160510526:T:C	9.95435e-25	-9.89405e-10	-1.5144
160510527	chr6:160510527:G:A	9.95897e-25	-9.89405e-10	-1.51393
160510662	chr6:160510662:G:A	2.96356e-24	-0.423428	-9.24033e-10
160510776	chr6:160510776:G:A	9.94262e-25	-9.89405e-10	-1.51557
160510851	chr6:160510851:T:G	9.94407e-25	-9.89405e-10	-1.51543
160511802	chr6:160511802:T:C	1.02154e-24	-9.89405e-10	-1.48851
160512146	chr6:160512146:C:T	9.93803e-25	-9.89405e-10	-1.51604
160512236	chr6:160512236:A:G	9.92992e-25	-9.89405e-10	-1.51685
160512738	chr6:160512738:C:T	9.95144e-25	-9.89405e-10	-1.51469
160512779	chr6:160512779:G:T	9.94407e-25	-9.89405e-10	-1.51543
160512897	chr6:160512897:C:T	9.94407e-25	-9.89405e-10	-1.51543
160512961	chr6:160512961:T:G	9.93607e-25	-9.89405e-10	-1.51623
160512999	chr6:160512999:A:T	9.93983e-25	-9.89405e-10	-1.51586
160513174	chr6:160513174:T:C	9.93791e-25	-9.89405e-10	-1.51605
160513218	chr6:160513218:T:C	3.05952e-24	-9.89405e-10	-0.391562
160513242	chr6:160513242:G:C	9.94391e-25	-9.89405e-10	-1.51545
160513332	chr6:160513332:C:A	9.94407e-25	-9.89405e-10	-1.51543
160513351	chr6:160513351:G:A	1.20539e-24	-9.89405e-10	-1.32302
160513379	chr6:160513379:C:T	9.94891e-25	-9.89405e-10	-1.51494
160513493	chr6:160513493:A:C	1.57877e-24	-9.89405e-10	-1.05318
160513576	chr6:160513576:T:C	1.66398e-24	-1.45236	0.451753
160513658	chr6:160513658:G:C	9.94407e-25	-9.89405e-10	-1.51543
160513879	chr6:160513879:C:T	9.94407e-25	-9.89405e-10	-1.51543
160513957	chr6:160513957:A:G	6.79517e-24	-9.89405e-10	0.406392
160514024	chr6:160514024:A:G	9.94725e-25	-9.89405e-10	-1.51511
160514080	chr6:160514080:C:G	9.94638e-25	-9.89405e-10	-1.5152
160514163	chr6:160514163:T:TA	9.93333e-25	-9.89405e-10	-1.51651
160514298	chr6:160514298:T:C	9.95133e-25	-9.89405e-10	-1.5147
160514309	chr6:160514309:CAA:C	1.15461e-24	-9.89405e-10	-1.36606
160514369	chr6:160514369:G:A	9.94179e-25	-9.89405e-10	-1.51566
160514394	chr6:160514394:C:G	9.95815e-25	-9.89405e-10	-1.51401
160514578	chr6:160514578:T:A	9.95149e-25	-9.89405e-10	-1.51468
160514628	chr6:160514628:C:T	1.33396e-24	-0.815654	-0.406016
160514838	chr6:160514838:G:C	9.94804e-25	-9.89405e-10	-1.51503
160515162	chr6:160515162:A:G	9.94702e-25	-9.89405e-10	-1.51513
160515199	chr6:160515199:A:T	1.19523e-24	-1.31889	-0.0125924
160515288	chr6:160515288:T:C	1.05404e-24	-1.20493	-0.252257
160515556	chr6:160515556:G:A	9.08737e-25	-1.35664	-0.248875
160515824	chr6:160515824:A:G	9.938e-25	-9.89405e-10	-1.51604
160515898	chr6:160515898:A:G	9.94407e-25	-9.89405e-10	-1.51543
160515936	chr6:160515936:T:C	9.94199e-25	-9.89405e-10	-1.51564
160515957	chr6:160515957:T:G	9.94407e-25	-9.89405e-10	-1.51543
160516382	chr6:160516382:C:T	9.94407e-25	-9.89405e-10	-1.51543
160516566	chr6:160516566:A:G	1.36203e-24	-9.89405e-10	-1.20085
160516631	chr6:160516631:A:C	1.01386e-21	-9.89405e-10	5.4117
160516672	chr6:160516672:C:T	9.94237e-25	-9.89405e-10	-1.5156
160516767	chr6:160516767:C:T	1.02397e-24	-9.89405e-10	-1.48613
160516858	chr6:160516858:T:C	9.945e-25	-9.89405e-10	-1.51534
160516876	chr6:160516876:C:T	1.08566e-24	-9.89405e-10	-1.42763
160516941	chr6:160516941:C:T	9.93914e-25	-9.89405e-10	-1.51592
160517015	chr6:160517015:A:G	1.60893e-24	-9.89405e-10	-1.03425
160517404	chr6:160517404:A:C	9.94056e-25	-9.89405e-10	-1.51578
160517642	chr6:160517642:G:T	9.96354e-25	-9.89405e-10	-1.51347
160517679	chr6:160517679:T:C	9.94972e-25	-9.89405e-10	-1.51486
160517702	chr6:160517702:C:T	9.96547e-25	-9.89405e-10	-1.51328
160517750	chr6:160517750:C:T	9.94602e-25	-9.89405e-10	-1.51523
160517754	chr6:160517754:C:G	1.32e-24	-9.89405e-10	-1.23219
160518130	chr6:160518130:T:C	2.18428e-24	0.188414	-0.916947
160518174	chr6:160518174:C:T	2.35636e-24	-9.89405e-10	-0.652702
160518281	chr6:160518281:T:G	8.29601e-25	-1.69663	-9.24033e-10
160518579	chr6:160518579:T:C	1.26554e-21	-9.89405e-10	5.63343
160518669	chr6:160518669:G:C	1.21498e-24	-9.89405e-10	-1.3151
160518822	chr6:160518822:G:A	1.00448e-24	-9.89405e-10	-1.50535
160518941	chr6:160518941:T:G	1.0064e-24	-9.89405e-10	-1.50344
160518950	chr6:160518950:T:C	8.68015e-24	0.651218	-9.24033e-10
160518956	chr6:160518956:T:C	9.93744e-25	-9.89405e-10	-1.5161
160519027	chr6:160519027:G:A	2.19119e-24	-9.89405e-10	-0.725377
160519088	chr6:160519088:A:G	5.90438e-25	-1.28802	-0.748689
160519443	chr6:160519443:C:T	9.92962e-25	-9.89405e-10	-1.51688
160519562	chr6:160519562:C:A	9.97567e-25	-9.89405e-10	-1.51226
160520099	chr6:160520099:T:G	9.9443e-25	-9.89405e-10	-1.51541
160520221	chr6:160520221:G:A	1.65188e-24	-1.46368	0.455778
160520233	chr6:160520233:G:A	9.93309e-25	-9.89405e-10	-1.51653
160520277	chr6:160520277:C:A	9.92874e-25	-9.89405e-10	-1.51697
160520362	chr6:160520362:G:A	9.94713e-25	-9.89405e-10	-1.51512
160520482	chr6:160520482:G:C	1.06061e-24	-9.89405e-10	-1.45098
160520602	chr6:160520602:G:A	9.98202e-25	-9.89405e-10	-1.51162
160520708	chr6:160520708:GC:G	9.93341e-25	-9.89405e-10	-1.5165
160520711	chr6:160520711:C:T	9.93341e-25	-9.89405e-10	-1.5165
160521126	chr6:160521126:T:C	9.96315e-25	-9.89405e-10	-1.51351
160521458	chr6:160521458:TCTA:T	5.97015e-25	-2.02563	-9.24033e-10
160521826	chr6:160521826:T:A	9.97941e-25	-9.89405e-10	-1.51188
160521859	chr6:160521859:T:A	6.99168e-25	-0.868986	-0.998699
160521894	chr6:160521894:G:A	4.39285e-25	-2.33243	-9.24033e-10
160522400	chr6:160522400:C:T	1.63773e-21	-9.89405e-10	5.89125
160522660	chr6:160522660:G:A	8.14233e-25	-1.71533	-9.24033e-10
160523017	chr6:160523017:A:G	9.95047e-25	-9.89405e-10	-1.51479
160523478	chr6:160523478:A:G	1.30497e-24	-9.89405e-10	-1.24364
160523746	chr6:160523746:G:A	9.93462e-25	-9.89405e-10	-1.51638
160523843	chr6:160523843:A:G	1.92085e-24	-9.89405e-10	-0.857053
160524333	chr6:160524333:C:T	2.48734e-24	-0.116841	-0.481766
160524384	chr6:160524384:T:A	1.10294e-21	-9.89405e-10	5.49591
160525230	chr6:160525230:C:A	9.95584e-25	-9.89405e-10	-1.51425
160525417	chr6:160525417:G:T	2.53019e-24	0.188217	-0.769741
160525588	chr6:160525588:C:G	4.92282e-24	-9.89405e-10	0.0840617
160525995	chr6:160525995:A:G	2.91966e-24	-9.89405e-10	-0.438354
160526778	chr6:160526778:T:A	5.49062e-24	0.193221	-9.24033e-10
160527032	chr6:160527032:TC:T	2.20408e-24	-0.719509	-9.24033e-10
160527116	chr6:160527116:G:A	4.14726e-24	0.900499	-0.987872
160527152	chr6:160527152:A:G	1.60345e-21	-9.89405e-10	5.87009
160527163	chr6:160527163:A:G	9.94497e-25	-9.89405e-10	-1.51534
160527371	chr6:160527371:T:G	2.52172e-24	0.768695	-1.35357
160527845	chr6:160527845:T:C	1.0074e-24	-9.89405e-10	-1.50245
160527909	chr6:160527909:C:T	9.93182e-25	-9.89405e-10	-1.51666
160527919	chr6:160527919:C:T	1.0775e-24	-9.89405e-10	-1.43518
160528339	chr6:160528339:C:T	1.01938e-24	-9.89405e-10	-1.49062
160529298	chr6:160529298:A:G	1.00497e-24	-9.89405e-10	-1.50486
160529421	chr6:160529421:G:T	1.30683e-24	-9.89405e-10	-1.24221
160530082	chr6:160530082:A:G	5.84204e-25	-0.96165	-1.08568
160530515	chr6:160530515:C:T	1.05132e-24	-9.89405e-10	-1.45978
160530624	chr6:160530624:T:C	1.52176e-24	-9.89405e-10	-1.08996
160531458	chr6:160531458:T:G	1.0011e-24	-9.89405e-10	-1.50872
160531760	chr6:160531760:G:T	1.02254e-24	-9.89405e-10	-1.48753
160531784	chr6:160531784:T:C	1.82564e-24	-0.907888	-9.24033e-10
160532003	chr6:160532003:A:G	2.597e-22	5.56566	-1.51595
160532440	chr6:160532440:C:T	1.10327e-24	-1.41154	-9.24033e-10
160532443	chr6:160532443:C:T	1.00627e-24	-9.89405e-10	-1.50357
160532902	chr6:160532902:A:C	4.48175e-25	-2.31239	-9.24033e-10
160533354	chr6:160533354:C:G	2.20013e-24	-9.89405e-10	-0.721303
160533473	chr6:160533473:G:A	1.35625e-22	4.91559	-1.51551
160533568	chr6:160533568:C:T	1.0078e-24	-9.89405e-10	-1.50205
160533816	chr6:160533816:G:A	9.98941e-25	-9.89405e-10	-1.51088
160533863	chr6:160533863:T:C	1.32111e-21	-9.89405e-10	5.67641
160534097	chr6:160534097:A:ATTTT	5.62887e-25	-2.0845	-9.24033e-10
160534099	chr6:160534099:TGACA:T	1.36129e-24	-9.89405e-10	-1.20139
160534104	chr6:160534104:C:T	1.36671e-24	-9.89405e-10	-1.19742
160534425	chr6:160534425:C:T	1.60633e-24	-9.89405e-10	-1.03587
160534553	chr6:160534553:G:A	1.14923e-24	-1.37073	-9.24033e-10
160534885	chr6:160534885:T:G	1.01709e-24	-9.89405e-10	-1.49287
160534910	chr6:160534910:A:T	1.00629e-24	-9.89405e-10	-1.50355
160536052	chr6:160536052:G:A	1.15862e-24	-9.89405e-10	-1.36259
160536177	chr6:160536177:C:T	1.87207e-24	-9.89405e-10	-0.882778
160536226	chr6:160536226:C:A	9.25368e-24	-9.89405e-10	0.715201
160536664	chr6:160536664:T:C	1.0383e-24	-0.550513	-0.921723
160536730	chr6:160536730:C:T	1.51754e-24	-1.45197	0.359234
160536737	chr6:160536737:C:T	8.01941e-25	-1.57198	-0.158559
160537043	chr6:160537043:C:T	2.90098e-24	-9.89405e-10	-0.444772
160537045	chr6:160537045:G:T	9.96994e-25	-9.89405e-10	-1.51283
160537443	chr6:160537443:G:A	1.75327e-21	-9.89405e-10	5.95942
160537552	chr6:160537552:G:C	1.02205e-24	-9.89405e-10	-1.48801
160537832	chr6:160537832:G:A	1.24926e-24	-9.89405e-10	-1.28727
160538219	chr6:160538219:T:C	4.09331e-24	-9.89405e-10	-0.100466
160538351	chr6:160538351:A:T	1.36462e-24	-9.89405e-10	-1.19894
160538401	chr6:160538401:T:C	9.94995e-25	-9.89405e-10	-1.51484
160538636	chr6:160538636:GA:G	5.79795e-24	-9.89405e-10	0.247683
160539327	chr6:160539327:T:C	9.50603e-25	-0.760759	-0.799721
160540790	chr6:160540790:C:A	1.11982e-24	-9.89405e-10	-1.39665
160540801	chr6:160540801:A:G	8.77927e-24	-9.89405e-10	0.662573
160540853	chr6:160540853:A:G	1.0381e-24	-9.89405e-10	-1.47243
160541103	chr6:160541103:G:A	1.02787e-24	-9.89405e-10	-1.48234
160541203	chr6:160541203:G:A	9.98061e-25	-9.89405e-10	-1.51176
160541334	chr6:160541334:TC:T	1.6975e-24	-0.980665	-9.24033e-10
160541471	chr6:160541471:T:C	1.26986e-25	-2.3063	-1.26719
160541601	chr6:160541601:G:A	1.03412e-24	-9.89405e-10	-1.47627
160541881	chr6:160541881:G:A	1.00764e-24	-9.89405e-10	-1.50221
160541978	chr6:160541978:AGAG:A	9.31118e-24	2.22812	-1.50672
160542198	chr6:160542198:T:C	1.39217e-22	4.91551	-1.4893
160542454	chr6:160542454:A:T	1.03232e-24	-9.89405e-10	-1.47801
160542494	chr6:160542494:G:A	1.02909e-24	-9.89405e-10	-1.48114
160542544	chr6:160542544:T:A	9.93823e-25	-9.89405e-10	-1.51602
160542616	chr6:160542616:G:A	1.05103e-24	-9.89405e-10	-1.46005
160542739	chr6:160542739:C:A	1.73749e-24	-9.89405e-10	-0.957378
160542932	chr6:160542932:C:G	5.839e-25	-1.90006	-0.147784
160543039	chr6:160543039:T:C	1.77768e-21	-9.89405e-10	5.97325
160543103	chr6:160543103:T:C	7.0048e-25	-0.407234	-1.45858
160543590	chr6:160543590:T:G	1.59868e-24	-9.89405e-10	-1.04064
160544278	chr6:160544278:G:A	1.34273e-24	-9.89405e-10	-1.21511
160544586	chr6:160544586:A:G	1.20064e-24	-1.32697	-9.24033e-10
160544786	chr6:160544786:T:A	1.00001e-24	-9.89405e-10	-1.50981
160545075	chr6:160545075:A:G	1.10643e-24	-9.89405e-10	-1.40868
160545159	chr6:160545159:C:T	9.94456e-25	-9.89405e-10	-1.51538
160545217	chr6:160545217:T:C	8.70136e-24	-9.89405e-10	0.653659
160545315	chr6:160545315:G:C	3.56647e-24	1.22888	-1.46712
160545964	chr6:160545964:G:A	1.89398e-24	-9.89405e-10	-0.871139
160546398	chr6:160546398:C:T	1.31169e-24	-9.89405e-10	-1.2385
160546441	chr6:160546441:G:T	2.83458e-21	-9.89405e-10	6.43983
160546526	chr6:160546526:T:G	8.77927e-24	-9.89405e-10	0.662573
160546698	chr6:160546698:A:G	1.20214e-24	-9.89405e-10	-1.32572
160546751	chr6:160546751:A:G	1.45243e-24	-9.89405e-10	-1.13659
160546816	chr6:160546816:C:T	4.52029e-24	-9.89405e-10	-0.00124376
160547094	chr6:160547094:A:T	5.81107e-24	-9.89405e-10	0.249945
160547146	chr6:160547146:A:G	9.95989e-25	-9.89405e-10	-1.51384
160547395	chr6:160547395:T:C	1.09037e-24	-9.89405e-10	-1.4233
160547831	chr6:160547831:C:T	4.16087e-24	-0.0840973	-9.24033e-10
160548043	chr6:160548043:C:T	1.50539e-24	-1.10077	-9.24033e-10
160548044	chr6:160548044:G:A	2.11068e-24	-9.89405e-10	-0.762812
160548064	chr6:160548064:C:T	2.3872e-24	-0.6397	-9.24033e-10
160548314	chr6:160548314:C:T	9.93987e-25	-9.89405e-10	-1.51585
160548597	chr6:160548597:A:G	3.03982e-24	-0.0696385	-0.328385
160549667	chr6:160549667:T:C	9.94583e-25	-9.89405e-10	-1.51525
160549848	chr6:160549848:C:T	1.0007e-24	-9.89405e-10	-1.50912
160549931	chr6:160549931:G:A	3.58823e-24	1.05494	-1.2871
160550050	chr6:160550050:G:A	1.02359e-24	-9.89405e-10	-1.4865
160550170	chr6:160550170:G:A	1.06472e-24	-9.89405e-10	-1.44711
160550473	chr6:160550473:C:A	9.97247e-25	-9.89405e-10	-1.51258
160550675	chr6:160550675:CTCAA:C	9.92917e-25	-9.89405e-10	-1.51693
160550902	chr6:160550902:G:A	3.33188e-21	-9.89405e-10	6.60147
160550939	chr6:160550939:T:C	3.84944e-25	-1.76094	-0.703539
160551087	chr6:160551087:C:T	9.93465e-25	-9.89405e-10	-1.51638
160551112	chr6:160551112:A:G	6.36679e-25	-1.86838	-0.0929267
160551454	chr6:160551454:G:T	9.94112e-25	-9.89405e-10	-1.51573
160551754	chr6:160551754:A:G	9.93751e-25	-9.89405e-10	-1.51609
160551910	chr6:160551910:A:G	6.4183e-24	-9.89405e-10	0.349334
160551997	chr6:160551997:T:TAG	1.72589e-21	-9.89405e-10	5.94368
160552104	chr6:160552104:G:T	1.84924e-21	-9.89405e-10	6.01271
160552218	chr6:160552218:A:C	2.48589e-24	-9.89405e-10	-0.59919
160552473	chr6:160552473:A:G	1.06574e-24	-9.89405e-10	-1.44615
160552484	chr6:160552484:G:T	1.55624e-24	-9.89405e-10	-1.06755
160553153	chr6:160553153:C:T	9.95585e-25	-9.89405e-10	-1.51424
160553255	chr6:160553255:G:C	1.30678e-24	-9.89405e-10	-1.24225
160553396	chr6:160553396:G:C	3.23971e-21	6.98867	-0.415251
160553401	chr6:160553401:T:C	6.86292e-24	-9.89405e-10	0.416313
160554128	chr6:160554128:T:C	2.11481e-24	-9.89405e-10	-0.760855
160554130	chr6:160554130:C:T	1.39265e-24	-9.89405e-10	-1.17861
160554597	chr6:160554597:G:A	4.29159e-25	-2.35575	-9.24033e-10
160554612	chr6:160554612:G:A	1.02618e-24	-9.89405e-10	-1.48397
160555077	chr6:160555077:T:A	2.92174e-21	-9.89405e-10	6.47012
160555116	chr6:160555116:A:G	1.10361e-25	-2.20654	-1.50728
160555357	chr6:160555357:A:G	1.01919e-24	-9.89405e-10	-1.49081
160555588	chr6:160555588:C:T	1.01966e-24	-1.47877	-0.0115797
160556027	chr6:160556027:A:C	1.40051e-24	-9.89405e-10	-1.17298
160556343	chr6:160556343:A:G	1.15345e-24	-0.723212	-0.643855
160556784	chr6:160556784:C:T	1.95638e-24	-9.89405e-10	-0.838722
160557069	chr6:160557069:G:C	1.00865e-24	-9.89405e-10	-1.50121
160557249	chr6:160557249:A:G	9.46892e-21	-9.89405e-10	7.64595
160557410	chr6:160557410:A:G	1.43209e-24	-9.89405e-10	-1.15069
160557606	chr6:160557606:C:T	1.95538e-24	-9.89405e-10	-0.839237
160557752	chr6:160557752:T:C	1.52598e-24	-9.89405e-10	-1.08718
160557936	chr6:160557936:T:G	1.02626e-24	-9.89405e-10	-1.4839
160558039	chr6:160558039:T:C	9.97124e-25	-9.89405e-10	-1.5127
160558638	chr6:160558638:A:C	1.03073e-24	-9.89405e-10	-1.47956
160558909	chr6:160558909:GC:G	1.18997e-24	-9.89405e-10	-1.3359
160559298	chr6:160559298:T:C	3.54964e-21	7.15529	-0.490513
160559949	chr6:160559949:T:A	1.21707e-22	-9.89405e-10	3.2918
160560533	chr6:160560533:T:C	9.92874e-25	-9.89405e-10	-1.51697
160560692	chr6:160560692:T:A	9.98035e-25	-9.89405e-10	-1.51179
160560704	chr6:160560704:C:A	2.45807e-24	0.839859	-1.4503
160561019	chr6:160561019:C:T	5.09679e-24	1.24846	-1.12967
160562330	chr6:160562330:C:T	1.34549e-25	-2.00977	-1.50588
160563638	chr6:160563638:C:T	5.18554e-24	-9.89405e-10	0.136054
160563717	chr6:160563717:T:C	1.02791e-24	-9.89405e-10	-1.48229
160564003	chr6:160564003:C:A	5.98697e-23	0.483421	2.09893
160564075	chr6:160564075:A:G	1.28948e-25	-2.04171	-1.51646
160564142	chr6:160564142:G:A	2.17273e-24	-9.89405e-10	-0.733834
160564237	chr6:160564237:G:A	2.37233e-24	-9.89405e-10	-0.645947
160564406	chr6:160564406:C:T	1.4503e-25	-1.92487	-1.51576
160564469	chr6:160564469:T:C	1.73855e-24	-0.95677	-9.24033e-10
160564534	chr6:160564534:T:C	1.19922e-24	-9.89405e-10	-1.32815
160564641	chr6:160564641:C:T	6.64447e-24	1.10353	-0.71957
160564829	chr6:160564829:C:T	9.93251e-25	-9.89405e-10	-1.51659
160564830	chr6:160564830:G:A	2.36169e-24	-9.89405e-10	-0.650444
160565248	chr6:160565248:G:A	6.27888e-21	-9.89405e-10	7.23513
160565289	chr6:160565289:C:T	2.02117e-24	-9.89405e-10	-0.806143
160565755	chr6:160565755:C:T	2.43523e-24	0.894638	-1.51442
160565883	chr6:160565883:A:C	2.67743e-24	0.630553	-1.15552
160566028	chr6:160566028:A:G	4.61867e-25	-2.2823	-9.24033e-10
160566455	chr6:160566455:AC:A	5.16415e-24	-9.89405e-10	0.13192
160566507	chr6:160566507:G:A	1.42063e-25	-1.96009	-1.50122
160566515	chr6:160566515:C:T	1.42242e-25	-1.94975	-1.51029
160566655	chr6:160566655:T:G	4.73398e-24	-9.89405e-10	0.0449456
160566981	chr6:160566981:T:C	1.53833e-24	-9.89405e-10	-1.07912
160567211	chr6:160567211:G:A	1.40357e-25	-1.95935	-1.51404
160567558	chr6:160567558:G:C	2.38476e-24	-9.89405e-10	-0.640724
160567913	chr6:160567913:T:C	5.16415e-24	-9.89405e-10	0.13192
160567925	chr6:160567925:C:A	2.42314e-24	0.884461	-1.50922
160568166	chr6:160568166:T:G	9.95788e-25	-0.0940047	-1.42004
160568527	chr6:160568527:A:G	2.4264e-24	-9.89405e-10	-0.62341
160569323	chr6:160569323:T:C	1.03741e-24	-9.89405e-10	-1.47309
160569358	chr6:160569358:C:T	1.19272e-24	-9.89405e-10	-1.33358
160569877	chr6:160569877:T:A	1.0601e-24	-9.89405e-10	-1.45145
160570034	chr6:160570034:G:C	1.89016e-24	-9.89405e-10	-0.87316
160570274	chr6:160570274:G:A	2.82149e-24	-9.89405e-10	-0.472556
160570393	chr6:160570393:C:T	1.02775e-24	-9.89405e-10	-1.48245
160570402	chr6:160570402:G:A	1.96442e-24	-9.89405e-10	-0.834622
160570766	chr6:160570766:C:T	4.52865e-24	1.38013	-1.37952
160570944	chr6:160570944:G:A	1.16823e-23	-9.89405e-10	0.948252
160571658	chr6:160571658:G:A	1.02333e-24	-9.89405e-10	-1.48675
160571709	chr6:160571709:G:A	1.74187e-24	-9.89405e-10	-0.954861
160571710	chr6:160571710:T:C	4.24155e-24	-9.89405e-10	-0.0648917
160572425	chr6:160572425:A:G	1.07101e-24	-9.89405e-10	-1.44122
160572625	chr6:160572625:T:C	1.7983e-24	-9.89405e-10	-0.922979
160572716	chr6:160572716:G:A	1.24186e-24	-0.112441	-1.18077
160573111	chr6:160573111:A:G	1.01034e-24	-0.036468	-1.46307
160574167	chr6:160574167:G:A	1.31402e-24	0.12686	-1.36359
160574182	chr6:160574182:A:G	2.57299e-24	0.403832	-0.968584
160574237	chr6:160574237:C:T	1.2859e-24	-9.89405e-10	-1.25836
160574511	chr6:160574511:A:G	1.29208e-25	-2.04813	-1.50802
160574660	chr6:160574660:C:A	2.80523e-23	-9.89405e-10	1.82425
160574674	chr6:160574674:G:C	5.56678e-24	-9.89405e-10	0.206996
160574899	chr6:160574899:A:G	1.90724e-24	-9.89405e-10	-0.864161
160574924	chr6:160574924:C:T	3.40155e-22	5.66044	-1.34086
160575130	chr6:160575130:C:T	1.00953e-24	-9.89405e-10	-1.50033
160575519	chr6:160575519:A:G	1.30662e-24	-9.89405e-10	-1.24237
160575610	chr6:160575610:A:G	1.1201e-22	-9.89405e-10	3.20877
160575663	chr6:160575663:G:T	1.12428e-24	-9.89405e-10	-1.39268
160575727	chr6:160575727:T:C	1.48274e-24	-9.89405e-10	-1.11593
160575765	chr6:160575765:A:G	1.18341e-24	0.0111518	-1.35257
160576132	chr6:160576132:T:C	4.80612e-25	-2.24252	-9.24033e-10
160576204	chr6:160576204:C:T	1.21396e-25	-2.1073	-1.51122
160576571	chr6:160576571:A:G	2.58587e-24	0.927126	-1.48688
160576707	chr6:160576707:T:C	1.80669e-24	0.146253	-1.06458
160577116	chr6:160577116:G:T	2.84916e-24	0.556	-1.0188
160577465	chr6:160577465:T:C	2.48691e-24	-9.89405e-10	-0.598778
160577488	chr6:160577488:T:G	1.20112e-24	-9.89405e-10	-1.32656
160578008	chr6:160578008:G:A	1.2353e-24	0.128672	-1.42718
160578122	chr6:160578122:T:G	2.54576e-23	-9.89405e-10	1.72719
160578159	chr6:160578159:T:C	1.34612e-24	0.139524	-1.35212
160579395	chr6:160579395:T:C	6.91007e-23	-9.89405e-10	2.72574
160579442	chr6:160579442:A:T	2.62596e-24	-9.89405e-10	-0.544374
160579506	chr6:160579506:G:C	1.16505e-24	-9.89405e-10	-1.35706
160579591	chr6:160579591:G:C	1.63894e-24	-9.89405e-10	-1.01577
160580106	chr6:160580106:T:C	1.09789e-24	-9.89405e-10	-1.41643
160580175	chr6:160580175:T:C	1.51746e-24	0.231432	-1.32422
160580198	chr6:160580198:A:T	5.56678e-24	-9.89405e-10	0.206996
160580327	chr6:160580327:ATAG:A	1.4617e-24	-9.89405e-10	-1.13022
160580543	chr6:160580543:G:A	1.46616e-24	-9.89405e-10	-1.12718
160581603	chr6:160581603:A:G	2.84474e-24	-9.89405e-10	-0.46435
160581717	chr6:160581717:T:C	1.24443e-25	-2.08274	-1.51099
160581785	chr6:160581785:A:G	1.46583e-24	0.181414	-1.30881
160581814	chr6:160581814:T:C	1.16523e-24	-9.89405e-10	-1.3569
160582159	chr6:160582159:T:G	1.9111e-24	-9.89405e-10	-0.862142
160582317	chr6:160582317:T:C	3.5113e-24	-9.89405e-10	-0.253834
160582378	chr6:160582378:T:C	3.63035e-24	-9.89405e-10	-0.220492
160582804	chr6:160582804:T:C	1.39244e-24	0.128988	-1.30775
160582899	chr6:160582899:G:A	9.96681e-25	-9.89405e-10	-1.51314
160584071	chr6:160584071:CT:C	4.70827e-24	-9.89405e-10	0.0395008
160584578	chr6:160584578:C:T	0.00584634	47.8921	0.718227
160584771	chr6:160584771:A:G	1.92393e-24	-9.89405e-10	-0.85545
160585073	chr6:160585073:C:T	1.21784e-25	-2.27407	-1.34126
160585423	chr6:160585423:A:G	1.03383e-24	-9.89405e-10	-1.47655
160585541	chr6:160585541:C:G	1.06665e-24	-9.89405e-10	-1.44529
160585628	chr6:160585628:A:C	1.7475e-24	-9.89405e-10	-0.951635
160585956	chr6:160585956:T:C	1.39004e-24	0.160423	-1.34091
160586328	chr6:160586328:C:T	1.34808e-24	0.214361	-1.4255
160586464	chr6:160586464:G:C	1.22199e-24	0.20083	-1.51017
160586506	chr6:160586506:G:C	1.41131e-24	0.185475	-1.35078
160586531	chr6:160586531:C:T	1.51958e-24	-9.89405e-10	-1.09139
160586765	chr6:160586765:A:G	1.85283e-24	-9.89405e-10	-0.893105
160587041	chr6:160587041:A:G	3.19401e-23	-9.89405e-10	1.95404
160587082	chr6:160587082:G:A	1.33329e-24	-9.89405e-10	-1.22217
160587083	chr6:160587083:C:G	1.37254e-24	0.157016	-1.35017
160587265	chr6:160587265:A:T	1.67096e-24	-9.89405e-10	-0.996424
160587600	chr6:160587600:A:G	1.0238e-24	-9.89405e-10	-1.4863
160587610	chr6:160587610:T:C	2.46585e-24	-9.89405e-10	-0.607284
160588041	chr6:160588041:AAC:A	2.00604e-25	-1.69109	-1.42515
160588089	chr6:160588089:A:G	1.01665e-24	-9.89405e-10	-1.49331
160588093	chr6:160588093:TA:T	2.85417e-24	-9.89405e-10	-0.46104
160588436	chr6:160588436:G:A	1.55168e-24	-9.89405e-10	-1.07048
160588550	chr6:160588550:T:C	1.04864e-24	-9.89405e-10	-1.46233
160589086	chr6:160589086:A:G	0.823288	52.7157	0.842073
160589119	chr6:160589119:G:A	3.56784e-21	-9.89405e-10	6.66989
160589522	chr6:160589522:G:C	1.42172e-24	0.20097	-1.35892
160589734	chr6:160589734:A:T	1.39629e-24	0.187277	-1.36328
160590105	chr6:160590105:C:T	4.91012e-25	-2.22111	-9.24033e-10
160590123	chr6:160590123:T:A	1.18458e-24	-9.89405e-10	-1.34043
160590875	chr6:160590875:C:T	4.48786e-25	-2.31103	-9.24033e-10
160591166	chr6:160591166:T:C	1.58555e-24	-9.89405e-10	-1.04889
160591238	chr6:160591238:C:T	2.05352e-25	-1.66619	-1.42667
160591411	chr6:160591411:G:A	1.96652e-24	-9.89405e-10	-0.833555
160591717	chr6:160591717:C:T	1.3587e-24	0.148075	-1.35137
160591773	chr6:160591773:T:C	1.44426e-24	0.186818	-1.32904
160591820	chr6:160591820:TG:T	1.4346e-24	0.203689	-1.35262
160591987	chr6:160591987:A:G	1.31896e-24	0.189295	-1.42228
160592076	chr6:160592076:T:C	2.62596e-24	-9.89405e-10	-0.544374
160592080	chr6:160592080:T:C	2.61378e-24	-9.89405e-10	-0.549023
160592247	chr6:160592247:G:C	1.87605e-24	-9.89405e-10	-0.880653
160592794	chr6:160592794:C:T	4.60842e-25	-2.28452	-9.24033e-10
160592938	chr6:160592938:T:C	2.09162e-24	-9.89405e-10	-0.771882
160593075	chr6:160593075:C:T	4.92565e-23	0.220633	2.16659
160593115	chr6:160593115:G:A	5.72768e-25	-2.0671	-9.24033e-10
160593652	chr6:160593652:G:T	2.35357e-24	-9.89405e-10	-0.653886
160593719	chr6:160593719:T:C	1.30152e-24	0.18392	-1.43021
160593729	chr6:160593729:C:T	1.55338e-22	-9.89405e-10	3.53578
160593744	chr6:160593744:T:C	1.22587e-24	-9.89405e-10	-1.30617
160594140	chr6:160594140:C:A	1.10525e-24	-9.89405e-10	-1.40975
160594269	chr6:160594269:A:G	1.75385e-24	-0.948006	-9.24033e-10
160594730	chr6:160594730:G:A	1.35848e-24	0.144098	-1.34755
160594959	chr6:160594959:G:A	2.99284e-24	-9.89405e-10	-0.413597
160594977	chr6:160594977:T:C	3.6725e-24	-9.89405e-10	-0.208947
160595342	chr6:160595342:T:C	1.91362e-24	-9.89405e-10	-0.860825
160595527	chr6:160595527:G:C	9.97248e-25	-9.89405e-10	-1.51258
160596331	chr6:160596331:G:A	6.13189e-20	10.9076	-1.39357
160596696	chr6:160596696:TC:T	1.45635e-24	-9.89405e-10	-1.13389
160597142	chr6:160597142:C:T	5.12821e-21	7.819	-0.786308
160597807	chr6:160597807:A:G	1.42674e-24	-9.89405e-10	-1.15443
160597953	chr6:160597953:G:A	6.73661e-25	-1.90485	-9.24033e-10
160598106	chr6:160598106:T:C	1.73535e-23	1.82424	-0.480273
160598175	chr6:160598175:G:C	1.15387e-24	-9.89405e-10	-1.3667
160598408	chr6:160598408:A:C	6.43964e-23	-9.89405e-10	2.65524
160599275	chr6:160599275:G:A	9.19976e-24	-9.89405e-10	0.709357
160599356	chr6:160599356:C:A	3.28704e-24	-9.89405e-10	-0.319834
160599372	chr6:160599372:T:G	3.51667e-24	-9.89405e-10	-0.252305
160599385	chr6:160599385:T:C	1.24789e-24	-9.89405e-10	-1.28836
160599473	chr6:160599473:C:T	1.42674e-24	-9.89405e-10	-1.15443
160599494	chr6:160599494:A:G	1.37558e-25	-1.97678	-1.51675
160599881	chr6:160599881:A:C	7.07985e-24	-9.89405e-10	0.447432
160600457	chr6:160600457:G:C	2.71484e-24	-9.89405e-10	-0.511086
160601137	chr6:160601137:T:C	5.15954e-23	-9.89405e-10	2.43361
160601166	chr6:160601166:TACA:T	1.45845e-24	-9.89405e-10	-1.13245
160601463	chr6:160601463:G:A	4.2879e-25	-2.35661	-9.24033e-10
160601691	chr6:160601691:G:A	1.354e-25	-1.99243	-1.51691
160601705	chr6:160601705:T:A	1.51079e-24	-9.89405e-10	-1.09719
160601827	chr6:160601827:C:T	1.56798e-24	-9.89405e-10	-1.06003
160602177	chr6:160602177:T:A	5.52401e-24	0.581132	-0.381848
160602313	chr6:160602313:T:C	9.67084e-26	-2.35981	-1.48607
160602459	chr6:160602459:G:T	2.42502e-23	0.392249	1.28636
160602841	chr6:160602841:C:T	1.14294e-24	-9.89405e-10	-1.37622
160603123	chr6:160603123:A:G	2.54601e-24	-9.89405e-10	-0.575293
160603513	chr6:160603513:G:A	1.03852e-24	-9.89405e-10	-1.47202
160603716	chr6:160603716:C:G	1.03237e-24	-9.89405e-10	-1.47796
160603816	chr6:160603816:C:T	5.81732e-24	0.64222	-0.3912
160604010	chr6:160604010:G:T	1.16714e-24	-9.89405e-10	-1.35526
160604075	chr6:160604075:G:A	1.25001e-24	-9.89405e-10	-1.28667
160604110	chr6:160604110:G:A	8.12376e-23	-9.89405e-10	2.88756
160604256	chr6:160604256:G:A	5.3706e-24	0.595886	-0.424767
160604326	chr6:160604326:CT:C	1.45845e-24	-9.89405e-10	-1.13245
160604515	chr6:160604515:T:C	1.54181e-24	-9.89405e-10	-1.07686
160604680	chr6:160604680:C:T	1.12906e-24	-9.89405e-10	-1.38844
160604709	chr6:160604709:A:G	1.0642e-24	-9.89405e-10	-1.44759
160604765	chr6:160604765:T:C	1.00196e-25	-2.35952	-1.45092
160605165	chr6:160605165:G:A	4.34233e-25	-2.344	-9.24033e-10
160605423	chr6:160605423:C:T	5.70287e-24	0.669773	-0.438624
160605483	chr6:160605483:A:G	1.82478e-23	0.53329	0.860936
160605587	chr6:160605587:G:A	1.24789e-24	-9.89405e-10	-1.28836
160605732	chr6:160605732:G:A	1.71397e-23	1.81185	-0.480273
160605972	chr6:160605972:A:G	1.19269e-24	-9.89405e-10	-1.33361
160606165	chr6:160606165:C:T	1.42674e-24	-9.89405e-10	-1.15443
160606214	chr6:160606214:C:A	1.23521e-24	-9.89405e-10	-1.29858
160606446	chr6:160606446:A:G	1.44618e-24	-9.89405e-10	-1.1409
160606789	chr6:160606789:A:T	2.12555e-24	-9.89405e-10	-0.755791
160607518	chr6:160607518:G:A	1.08166e-24	-9.89405e-10	-1.43132
160607635	chr6:160607635:A:G	1.54637e-24	-9.89405e-10	-1.07391
160607876	chr6:160607876:C:G	4.24215e-23	2.29855	-0.0607155
160608323	chr6:160608323:G:A	1.53035e-24	-9.89405e-10	-1.08432
160608696	chr6:160608696:T:C	4.00297e-23	2.24525	-0.0654438
160609098	chr6:160609098:T:A	1.6676e-24	-9.89405e-10	-0.998432
160609155	chr6:160609155:T:C	1.39858e-24	-9.89405e-10	-1.17436
160609170	chr6:160609170:C:T	1.75699e-24	-9.89405e-10	-0.946219
160609199	chr6:160609199:C:A	9.73084e-26	-2.35937	-1.48032
160609376	chr6:160609376:T:C	1.37269e-25	-1.97866	-1.51697
160609437	chr6:160609437:T:C	5.48672e-24	0.597924	-0.405414
160609450	chr6:160609450:G:A	7.72417e-24	-9.89405e-10	0.534534
160609461	chr6:160609461:C:G	3.25927e-24	-9.89405e-10	-0.328316
160610140	chr6:160610140:T:C	6.14216e-24	0.650725	-0.345369
160610221	chr6:160610221:C:T	1.10831e-23	1.0381	-0.142503
160610410	chr6:160610410:C:T	2.08289e-24	-9.89405e-10	-0.776063
160610545	chr6:160610545:G:A	9.86113e-26	-2.35765	-1.46874
160610686	chr6:160610686:A:T	5.46219e-24	0.589573	-0.401543
160611057	chr6:160611057:T:C	5.61308e-24	0.607188	-0.39191
160611446	chr6:160611446:T:C	1.38728e-24	-9.89405e-10	-1.18247
160611465	chr6:160611465:A:G	4.36989e-25	-2.33767	-9.24033e-10
160611539	chr6:160611539:T:A	1.38559e-24	-9.89405e-10	-1.18369
160634377	chr6:160634377:G:A	1.41628e-24	-9.89405e-10	-1.16179
160634550	chr6:160634550:A:C	2.49222e-24	-9.89405e-10	-0.596645
160634979	chr6:160634979:A:G	4.37443e-25	-2.33663	-9.24033e-10
160646971	chr6:160646971:T:G	1.14929e-24	-9.89405e-10	-1.37068
160647032	chr6:160647032:G:C	4.16804e-24	0.400964	-0.483337
160647076	chr6:160647076:A:G	5.72174e-25	-2.06813	-9.24033e-10
160647082	chr6:160647082:G:T	4.53327e-25	-2.30096	-9.24033e-10
160647083	chr6:160647083:T:G	4.53095e-25	-2.30147	-9.24033e-10
160647144	chr6:160647144:T:G	4.41302e-24	0.471378	-0.496639
160647160	chr6:160647160:A:G	9.86275e-26	-2.35747	-1.46876
160647288	chr6:160647288:C:G	3.75087e-20	7.45034	1.57217
160647293	chr6:160647293:G:T	1.11214e-24	-9.89405e-10	-1.40353
160647575	chr6:160647575:T:C	9.52327e-26	-2.35465	-1.50661
160647759	chr6:160647759:A:T	3.70528e-24	-9.89405e-10	-0.200061
160647994	chr6:160647994:C:T	1.01164e-24	-9.89405e-10	-1.49825
160648487	chr6:160648487:T:C	1.32869e-25	-2.01139	-1.51682
160648869	chr6:160648869:A:C	3.6282e-24	-9.89405e-10	-0.221083
160648909	chr6:160648909:G:A	2.91397e-24	0.57103	-1.01133
160648986	chr6:160648986:G:A	1.54805e-24	-9.89405e-10	-1.07282
160649134	chr6:160649134:C:T	6.69567e-24	-9.89405e-10	0.391641
160649423	chr6:160649423:C:T	9.38828e-26	-2.35858	-1.51695
160649497	chr6:160649497:C:T	3.96973e-24	-9.89405e-10	-0.131123
160649621	chr6:160649621:C:A	5.20249e-25	-2.16327	-9.24033e-10
160649799	chr6:160649799:C:T	1.37545e-25	-1.97708	-1.51655
160649958	chr6:160649958:G:A	9.99261e-26	-2.34777	-1.46538
160650180	chr6:160650180:T:A	4.4852e-24	0.4777	-0.486737
160650324	chr6:160650324:G:A	1.06509e-24	-9.89405e-10	-1.44676
160651013	chr6:160651013:T:A	1.29439e-24	-9.89405e-10	-1.25178
160651299	chr6:160651299:G:A	4.89293e-24	0.518245	-0.440273
160651318	chr6:160651318:CTG:C	5.15954e-23	-9.89405e-10	2.43361
160651321	chr6:160651321:T:C	5.15954e-23	-9.89405e-10	2.43361
160651414	chr6:160651414:T:C	1.34204e-25	-2.00415	-1.51406
160651693	chr6:160651693:A:G	1.32846e-25	-2.01264	-1.51575
160651726	chr6:160651726:T:C	3.75497e-24	-9.89405e-10	-0.186739
160652432	chr6:160652432:T:C	9.97057e-26	-2.35987	-1.45548
160653111	chr6:160653111:T:G	2.12595e-24	0.69757	-1.45317
160653408	chr6:160653408:C:A	1.54936e-23	1.74595	-0.515338
160653500	chr6:160653500:ATAATGAG:A	4.91804e-24	1.12152	-1.03843
160653708	chr6:160653708:A:C	1.01919e-24	-9.89405e-10	-1.49082
160654517	chr6:160654517:C:G	1.52446e-24	-9.89405e-10	-1.08818
160655215	chr6:160655215:A:G	4.34826e-24	0.581229	-0.621275
160655272	chr6:160655272:G:A	9.31519e-24	-9.89405e-10	0.721826
160655484	chr6:160655484:T:C	2.9297e-24	0.556409	-0.99133
160655495	chr6:160655495:C:T	4.53124e-24	0.971164	-0.96999
160655557	chr6:160655557:G:T	1.49258e-24	-9.89405e-10	-1.10932
160655567	chr6:160655567:C:A	4.41534e-25	-2.32732	-9.24033e-10
160656310	chr6:160656310:G:T	4.73892e-24	0.618168	-0.572179
160656555	chr6:160656555:G:A	1.09471e-24	-9.89405e-10	-1.41933
160656989	chr6:160656989:G:T	4.40946e-24	0.499563	-0.525631
160657946	chr6:160657946:G:A	1.50655e-24	-9.89405e-10	-1.1
160657971	chr6:160657971:T:A	1.02867e-25	-2.35802	-1.42612
160658009	chr6:160658009:G:A	1.45845e-24	-9.89405e-10	-1.13245
160658158	chr6:160658158:G:A	1.58969e-24	-9.89405e-10	-1.04628
160658564	chr6:160658564:T:G	1.77716e-24	-9.89405e-10	-0.934802
160658567	chr6:160658567:A:C	1.21745e-20	-9.89405e-10	7.89728
160658867	chr6:160658867:TAGG:T	2.29092e-24	0.139479	-0.820345
160659732	chr6:160659732:G:T	3.17124e-24	-9.89405e-10	-0.355697
160660299	chr6:160660299:A:G	1.90117e-23	0.43991	0.995326
160661663	chr6:160661663:T:C	2.50193e-24	0.74655	-1.33931
160661767	chr6:160661767:C:T	1.41918e-22	3.47915	-0.033716
160661815	chr6:160661815:G:A	2.49697e-24	0.739776	-1.33452
160661993	chr6:160661993:G:A	9.77868e-26	-2.35497	-1.47982
160662240	chr6:160662240:T:C	3.5147e-22	5.49959	-1.14728
160662449	chr6:160662449:T:C	3.48352e-22	5.48609	-1.1427
160662499	chr6:160662499:C:G	1.88492e-22	5.1636	-1.43436
160662601	chr6:160662601:T:C	2.7548e-22	5.40229	-1.29359
160663085	chr6:160663085:G:C	1.64674e-24	-9.89405e-10	-1.01102
160663124	chr6:160663124:A:G	3.22915e-22	4.25942	0.00815061
160663387	chr6:160663387:G:A	1.69459e-23	-9.89405e-10	1.3202
160663572	chr6:160663572:T:C	1.74877e-23	-9.89405e-10	1.35168
160663610	chr6:160663610:C:T	1.52614e-22	5.00929	-1.49119
160663611	chr6:160663611:G:A	9.93243e-25	-9.89405e-10	-1.5166
160663868	chr6:160663868:T:C	1.3058e-24	-9.89405e-10	-1.24301
160664235	chr6:160664235:C:T	8.64655e-25	-0.738072	-0.917173
160664263	chr6:160664263:A:G	2.97412e-22	4.23749	-0.0521902
160664952	chr6:160664952:A:G	1.55561e-24	-9.89405e-10	-1.06795
160665079	chr6:160665079:A:G	1.24191e-24	-9.89405e-10	-1.29317
160665787	chr6:160665787:G:A	1.19001e-24	-9.89405e-10	-1.33586
160665823	chr6:160665823:T:C	1.57264e-24	-9.89405e-10	-1.05706
160665886	chr6:160665886:C:T	1.20674e-24	-9.89405e-10	-1.3219
160665985	chr6:160665985:G:A	1.55293e-24	-9.89405e-10	-1.06968
160666408	chr6:160666408:G:A	1.52309e-22	-9.89405e-10	3.51609
160666620	chr6:160666620:T:G	6.23568e-25	-1.98212	-9.24033e-10
160666831	chr6:160666831:T:C	1.2536e-24	-2.3427	1.0589
160666837	chr6:160666837:A:T	1.6249e-22	3.49882	0.0819817
160667218	chr6:160667218:C:T	1.08707e-24	-9.89405e-10	-1.42634
160667367	chr6:160667367:G:T	9.73173e-26	-2.34216	-1.49744
160667385	chr6:160667385:G:T	1.55832e-24	-9.89405e-10	-1.06621
160667611	chr6:160667611:T:C	1.55293e-24	-9.89405e-10	-1.06968
160667886	chr6:160667886:C:A	5.26647e-24	-0.0735805	0.225121
160667986	chr6:160667986:G:A	1.09449e-24	-9.89405e-10	-1.41953
160668275	chr6:160668275:C:T	2.15231e-09	35.207	-1.41147
160668433	chr6:160668433:C:T	5.71609e-25	-2.06912	-9.24033e-10
160668612	chr6:160668612:T:C	3.4932e-24	-9.89405e-10	-0.259003
160669096	chr6:160669096:T:C	1.13947e-24	-9.89405e-10	-1.37926
160669315	chr6:160669315:T:C	1.19082e-24	-9.89405e-10	-1.33518
160669488	chr6:160669488:G:T	1.75253e-25	-2.35252	-0.898828
160669538	chr6:160669538:C:G	1.74785e-25	-2.35687	-0.897148
160670014	chr6:160670014:A:ATGACTT	1.3034e-23	-9.89405e-10	1.05774
160670136	chr6:160670136:A:G	9.93305e-26	-2.31764	-1.50148
160670305	chr6:160670305:C:G	1.32089e-24	-9.89405e-10	-1.23152
160670508	chr6:160670508:C:T	2.09611e-24	-9.89405e-10	-0.769736
160670561	chr6:160670561:C:T	1.94931e-23	1.59014	-0.129898
160670920	chr6:160670920:C:T	1.40522e-25	-2.14842	-1.32379
160671406	chr6:160671406:C:T	1.92883e-23	0.939001	0.510678
160671851	chr6:160671851:G:GA	1.10313e-25	-2.25362	-1.46064
160671937	chr6:160671937:A:T	1.03479e-25	-2.27361	-1.5046
160672338	chr6:160672338:T:C	1.00954e-24	-9.89405e-10	-1.50033
160672619	chr6:160672619:G:A	1.24047e-24	-9.89405e-10	-1.29433
160673237	chr6:160673237:G:T	1.04625e-25	-2.28846	-1.47873
160673764	chr6:160673764:C:T	1.01149e-25	-2.2846	-1.51637
160673772	chr6:160673772:G:A	1.01934e-24	-9.89405e-10	-1.49066
160673936	chr6:160673936:C:T	1.03449e-25	-2.2892	-1.48929
160674057	chr6:160674057:A:G	1.57006e-24	-9.89405e-10	-1.05871
160674460	chr6:160674460:C:T	1.05721e-25	-2.26241	-1.49436
160674749	chr6:160674749:C:G	5.89174e-24	-9.89405e-10	0.263731
160674805	chr6:160674805:T:C	5.71216e-25	-1.3881	-0.681712
160674814	chr6:160674814:A:G	1.08751e-25	-2.23665	-1.49186
160675348	chr6:160675348:G:A	4.25388e-25	-1.75439	-0.610182
160675414	chr6:160675414:T:C	2.03245e-25	-1.86994	-1.23323
160675447	chr6:160675447:T:C	1.05671e-25	-2.26208	-1.49516
160675451	chr6:160675451:C:A	1.61516e-24	-1.3054	0.275014
160675726	chr6:160675726:T:C	1.62562e-24	-1.2528	0.228872
160675770	chr6:160675770:A:T	1.03128e-25	-2.28386	-1.49775
160676186	chr6:160676186:A:C	1.08395e-25	-2.33496	-1.39683
160676196	chr6:160676196:AAAG:A	1.44902e-25	-2.35956	-1.08196
160676833	chr6:160676833:G:A	1.09034e-25	-2.30909	-1.41682
160676839	chr6:160676839:A:G	3.72613e-25	-0.986378	-1.51066
160678077	chr6:160678077:T:C	1.65818e-24	-9.89405e-10	-1.0041
160678222	chr6:160678222:C:T	9.96291e-25	-9.89405e-10	-1.51354
160678258	chr6:160678258:T:C	4.20866e-25	-1.30156	-1.0737
160678471	chr6:160678471:G:A	4.31555e-25	-1.35176	-0.998426
160678927	chr6:160678927:T:A	4.27169e-25	-1.34758	-1.01282
160679287	chr6:160679287:C:T	1.12306e-24	-9.89405e-10	-1.39376
160679306	chr6:160679306:C:T	1.77358e-24	0.555556	-1.49237
160679441	chr6:160679441:C:A	1.03456e-24	-9.89405e-10	-1.47584
160679480	chr6:160679480:C:T	1.78151e-24	0.507707	-1.44006
160679526	chr6:160679526:C:T	1.80207e-24	0.295452	-1.21634
160679753	chr6:160679753:A:G	1.70738e-25	-1.76533	-1.51212
160679965	chr6:160679965:G:T	2.16628e-24	-9.89405e-10	-0.736811
160679966	chr6:160679966:T:C	1.48952e-25	-1.93007	-1.48388
160680567	chr6:160680567:G:C	9.93157e-25	-9.89405e-10	-1.51669
160680814	chr6:160680814:G:T	4.59454e-25	-2.28754	-9.24033e-10
160680816	chr6:160680816:A:G	9.98908e-25	-9.89405e-10	-1.51091
160680990	chr6:160680990:G:A	2.89251e-24	0.649885	-1.09758
160681272	chr6:160681272:G:C	9.93315e-25	-9.89405e-10	-1.51653
160681341	chr6:160681341:T:C	2.27426e-24	-9.89405e-10	-0.688167
160681381	chr6:160681381:G:A	2.87476e-24	0.657621	-1.11147
160681611	chr6:160681611:A:G	7.48534e-23	3.65925	-0.853541
160681799	chr6:160681799:C:T	2.84621e-25	-1.35315	-1.41327
160681976	chr6:160681976:T:C	1.24598e-25	-2.29401	-1.29847
160681981	chr6:160681981:A:G	1.33399e-24	-1.22165	-9.24033e-10
160682276	chr6:160682276:G:A	4.27388e-25	-2.35988	-9.24033e-10
160682373	chr6:160682373:G:A	1.34293e-24	-0.0110774	-1.20389
160682427	chr6:160682427:A:C	1.76561e-25	-2.32603	-0.917878
160682536	chr6:160682536:G:A	2.86581e-24	0.619262	-1.07623
160682592	chr6:160682592:G:A	1.99802e-24	-9.89405e-10	-0.817662
160682773	chr6:160682773:T:A	0.170453	50.2381	1.74487
160683159	chr6:160683159:G:A	1.01797e-24	-9.89405e-10	-1.49201
160683503	chr6:160683503:T:G	1.21522e-24	-9.89405e-10	-1.31489
160683938	chr6:160683938:A:G	1.64924e-25	-1.80421	-1.50788
160684123	chr6:160684123:G:A	1.154e-25	-2.30204	-1.36713
160684168	chr6:160684168:A:G	1.5867e-25	-1.84145	-1.5093
160684228	chr6:160684228:G:C	7.98751e-23	3.69122	-0.820578
160684416	chr6:160684416:C:T	2.56098e-25	-1.44741	-1.4246
160684872	chr6:160684872:T:C	2.33008e-24	-9.89405e-10	-0.663919
160684882	chr6:160684882:C:T	1.01288e-24	-9.89405e-10	-1.49703
160685416	chr6:160685416:T:C	1.17153e-25	-2.32225	-1.33185
160685476	chr6:160685476:G:T	1.95216e-25	-1.6283	-1.51517
160685571	chr6:160685571:C:A	1.80823e-25	-2.07083	-1.14923
160685986	chr6:160685986:G:A	2.3256e-25	-1.49036	-1.47806
160686090	chr6:160686090:A:G	1.53364e-24	-9.89405e-10	-1.08218
160686157	chr6:160686157:G:A	3.33969e-23	-9.89405e-10	1.99864
160686364	chr6:160686364:G:A	1.21167e-25	-2.29766	-1.32275
160687043	chr6:160687043:A:G	2.27665e-24	-9.89405e-10	-0.687115
160687913	chr6:160687913:A:T	1.25316e-25	-2.30866	-1.27808
160687990	chr6:160687990:A:G	1.54152e-24	-9.89405e-10	-1.07705
160688210	chr6:160688210:C:T	3.15101e-25	-2.13435	-0.530333
160688354	chr6:160688354:T:A	1.43395e-25	-2.23251	-1.21947
160688820	chr6:160688820:C:T	1.29038e-23	1.0477	-9.24033e-10
160689241	chr6:160689241:C:T	4.75605e-24	1.41452	-1.36492
160689658	chr6:160689658:G:T	2.21987e-24	-9.89405e-10	-0.712372
160689715	chr6:160689715:T:C	1.31219e-24	-9.89405e-10	-1.23813
160689769	chr6:160689769:G:A	9.95472e-25	-9.89405e-10	-1.51436
160690081	chr6:160690081:A:G	4.80552e-25	-2.15415	-0.0884882
160690380	chr6:160690380:A:G	9.95009e-25	-9.89405e-10	-1.51482
160690420	chr6:160690420:AAC:A	3.94559e-24	-9.89405e-10	-0.137222
160690530	chr6:160690530:G:T	2.41323e-24	-9.89405e-10	-0.628853
160690724	chr6:160690724:C:T	5.86939e-25	-2.04266	-9.24033e-10
160690887	chr6:160690887:C:T	4.06424e-24	-9.89405e-10	-0.107594
160690924	chr6:160690924:AC:A	3.71745e-24	1.24262	-1.4394
160691298	chr6:160691298:A:T	1.23589e-24	-9.89405e-10	-1.29803
160691554	chr6:160691554:C:T	4.81554e-24	-9.89405e-10	0.0620284
160691664	chr6:160691664:CTG:C	1.22424e-25	-2.24359	-1.36649
160691773	chr6:160691773:A:G	5.52371e-25	-2.10335	-9.24033e-10
160691838	chr6:160691838:C:T	2.86176e-24	-9.89405e-10	-0.458382
160691977	chr6:160691977:C:T	4.80766e-24	-9.89405e-10	0.0603896
160692178	chr6:160692178:A:C	1.45118e-25	-2.0911	-1.34893
160692368	chr6:160692368:G:A	1.10045e-24	-9.89405e-10	-1.4141
160692666	chr6:160692666:C:T	1.20761e-24	-9.89405e-10	-1.32118
160693393	chr6:160693393:A:C	3.62233e-24	-9.89405e-10	-0.222702
160693521	chr6:160693521:A:G	1.00847e-24	-9.89405e-10	-1.50138
160693764	chr6:160693764:T:A	2.63035e-24	-9.89405e-10	-0.542703
160695054	chr6:160695054:C:A	1.20573e-24	-9.89405e-10	-1.32274
160695095	chr6:160695095:T:TA	5.25066e-23	3.60638	-1.15526
160695133	chr6:160695133:A:G	4.6712e-24	-9.89405e-10	0.0315956
160695191	chr6:160695191:CT:C	1.24179e-24	-9.89405e-10	-1.29327
160695384	chr6:160695384:C:T	2.2721e-25	-1.4895	-1.5022
160695636	chr6:160695636:C:T	5.75218e-25	-2.06283	-9.24033e-10
160695714	chr6:160695714:C:G	1.86255e-24	-9.89405e-10	-0.887873
160696332	chr6:160696332:A:G	1.47711e-24	-9.89405e-10	-1.11973
160696881	chr6:160696881:G:A	4.0822e-24	1.22764	-1.33083
160697114	chr6:160697114:CAGAAACT:C	1.02502e-18	8.48423	3.84618
160697129	chr6:160697129:A:G	1.6287e-24	-9.89405e-10	-1.02204
160697545	chr6:160697545:A:G	7.30872e-25	-1.97526	0.151925
160697760	chr6:160697760:G:A	3.1099e-25	-2.28361	-0.394201
160698207	chr6:160698207:C:T	2.59449e-22	3.30696	0.741782
160698399	chr6:160698399:C:T	2.0994e-25	-1.57434	-1.49641
160698462	chr6:160698462:G:A	5.54402e-25	-2.09969	-9.24033e-10
160698546	chr6:160698546:T:C	3.16208e-25	-1.62348	-1.0377
160698861	chr6:160698861:T:C	5.96256e-25	-2.0269	-9.24033e-10
160698869	chr6:160698869:G:A	2.91556e-24	1.03289	-1.47265
160699226	chr6:160699226:T:C	1.77769e-24	-9.89405e-10	-0.934507
160699531	chr6:160699531:G:A	2.15639e-25	-1.55519	-1.48878
160699616	chr6:160699616:G:A	3.81356e-24	1.23908	-1.41033
160700129	chr6:160700129:G:C	1.75589e-24	-9.89405e-10	-0.946847
160700152	chr6:160700152:G:A	2.73235e-22	-9.89405e-10	4.10051
160700178	chr6:160700178:G:A	3.22315e-24	1.11131	-1.45077
160700219	chr6:160700219:A:C	3.32259e-24	-9.89405e-10	-0.309076
160700271	chr6:160700271:C:T	2.16897e-25	-1.67719	-1.36096
160700481	chr6:160700481:G:A	1.01075e-24	-9.89405e-10	-1.49913
160700482	chr6:160700482:C:T	1.73538e-24	-9.89405e-10	-0.958593
160700625	chr6:160700625:T:C	1.03126e-24	-9.89405e-10	-1.47904
160700683	chr6:160700683:A:G	3.28907e-25	-1.49239	-1.12941
160700926	chr6:160700926:G:A	2.9508e-24	0.445727	-0.873469
160701052	chr6:160701052:T:C	2.75802e-24	0.364671	-0.859977
160701088	chr6:160701088:A:G	1.43022e-24	-9.89405e-10	-1.152
160701184	chr6:160701184:T:C	2.06215e-25	-1.63203	-1.45663
160701242	chr6:160701242:A:G	2.81098e-25	-1.34976	-1.42911
160701493	chr6:160701493:C:T	5.57804e-24	-9.89405e-10	0.209017
160701494	chr6:160701494:G:A	2.35862e-25	-2.31021	-0.644122
160701675	chr6:160701675:G:A	2.3518e-25	-1.60116	-1.35606
160701802	chr6:160701802:G:A	1.29695e-24	-9.89405e-10	-1.2498
160701868	chr6:160701868:G:C	1.43763e-24	-9.89405e-10	-1.14682
160701899	chr6:160701899:G:A	2.24205e-25	-1.64503	-1.35999
160702270	chr6:160702270:G:A	1.47454e-24	-9.89405e-10	-1.12148
160702381	chr6:160702381:G:T	2.0492e-24	0.724388	-1.51676
160702386	chr6:160702386:AT:A	1.03529e-24	-9.89405e-10	-1.47514
160702419	chr6:160702419:T:C	0.000411815	45.3943	0.562949
160702509	chr6:160702509:A:G	1.38312e-24	-9.89405e-10	-1.18548
160702555	chr6:160702555:G:A	1.37716e-24	-9.89405e-10	-1.1898
160702739	chr6:160702739:T:C	3.35225e-25	-1.4301	-1.17267
160702879	chr6:160702879:G:A	3.21983e-24	-9.89405e-10	-0.340491
160703014	chr6:160703014:T:A	1.35201e-24	-9.89405e-10	-1.20823
160703033	chr6:160703033:TA:T	1.0285e-24	-9.89405e-10	-1.48172
160703111	chr6:160703111:G:T	4.5102e-25	-2.30606	-9.24033e-10
160703139	chr6:160703139:A:C	1.02853e-24	-9.89405e-10	-1.48169
160703309	chr6:160703309:A:G	1.31078e-24	-9.89405e-10	-1.2392
160703842	chr6:160703842:C:G	1.01223e-24	-9.89405e-10	-1.49766
160703902	chr6:160703902:A:G	1.01168e-24	-9.89405e-10	-1.49821
160704168	chr6:160704168:C:T	2.06359e-24	-9.89405e-10	-0.785372
160704387	chr6:160704387:T:C	2.06506e-24	0.571322	-1.35598
160704422	chr6:160704422:T:C	1.10039e-24	-0.506849	-0.907307
160704524	chr6:160704524:T:C	1.71341e-24	-9.89405e-10	-0.971333
160705042	chr6:160705042:C:T	1.61158e-24	0.211308	-1.24391
160705086	chr6:160705086:C:T	1.13054e-24	-9.89405e-10	-1.38713
160705102	chr6:160705102:G:C	1.336e-24	-9.89405e-10	-1.22014
160705267	chr6:160705267:T:C	1.63337e-24	-9.89405e-10	-1.01917
160705434	chr6:160705434:C:T	2.258e-24	-9.89405e-10	-0.69534
160705711	chr6:160705711:A:T	1.0406e-24	-9.89405e-10	-1.47003
160706203	chr6:160706203:T:C	9.92976e-25	-9.89405e-10	-1.51687
160706294	chr6:160706294:CAG:C	4.93154e-25	-1.22025	-0.996508
160706526	chr6:160706526:G:A	1.80829e-23	-9.89405e-10	1.38515
160707209	chr6:160707209:G:A	1.38134e-24	-9.89405e-10	-1.18677
160707232	chr6:160707232:A:T	2.40003e-25	-2.32175	-0.61517
160707499	chr6:160707499:G:A	1.02544e-24	-9.89405e-10	-1.4847
160707585	chr6:160707585:G:A	1.31721e-25	-2.06927	-1.46762
160707890	chr6:160707890:A:G	2.87952e-25	-2.30151	-0.453274
160707913	chr6:160707913:T:C	5.57749e-25	-2.09367	-9.24033e-10
160707935	chr6:160707935:G:A	1.17687e-24	-9.89405e-10	-1.34696
160707981	chr6:160707981:G:A	1.79848e-25	-2.19832	-1.02715
160708199	chr6:160708199:T:TAG	4.27685e-25	-2.35919	-9.24033e-10
160708204	chr6:160708204:A:C	4.27898e-25	-2.35869	-9.24033e-10
160708362	chr6:160708362:CT:C	5.60841e-22	-9.89405e-10	4.81962
160708593	chr6:160708593:A:G	5.68053e-22	-9.89405e-10	4.83239
160709898	chr6:160709898:T:C	2.96443e-25	-2.2456	-0.480117
160710343	chr6:160710343:G:T	1.00994e-24	-9.89405e-10	-1.49993
160710451	chr6:160710451:G:T	5.04103e-22	-9.89405e-10	4.71296
160710548	chr6:160710548:A:G	1.17745e-24	-9.89405e-10	-1.34647
160710914	chr6:160710914:C:T	1.34653e-24	-9.89405e-10	-1.21229
160711005	chr6:160711005:G:A	1.2462e-24	-9.89405e-10	-1.28972
160711114	chr6:160711114:C:T	2.76319e-25	-2.1965	-0.599518
160711385	chr6:160711385:T:G	2.63067e-25	-2.22137	-0.62379
160711685	chr6:160711685:C:T	6.19828e-22	-9.89405e-10	4.91962
160711772	chr6:160711772:T:C	2.44715e-25	-2.22181	-0.695667
160711838	chr6:160711838:CA:C	1.10727e-24	-9.89405e-10	-1.40793
160712014	chr6:160712014:C:T	2.48499e-25	-2.20476	-0.697379
160712093	chr6:160712093:G:C	2.69921e-25	-2.20509	-0.614357
160712303	chr6:160712303:T:C	1.1944e-25	-2.13175	-1.50301
160712311	chr6:160712311:T:A	1.69231e-24	-9.89405e-10	-0.983727
160712512	chr6:160712512:A:T	2.04211e-25	-1.90653	-1.19189
160712527	chr6:160712527:A:G	2.42965e-24	-1.5339	0.911826
160712619	chr6:160712619:G:A	1.21201e-25	-2.14198	-1.47814
160712653	chr6:160712653:A:G	2.08758e-25	-1.89279	-1.18361
160712677	chr6:160712677:G:C	6.28642e-22	-9.89405e-10	4.93374
160712906	chr6:160712906:G:A	6.8076e-22	-9.89405e-10	5.01339
160713255	chr6:160713255:AC:A	1.08644e-24	-9.89405e-10	-1.42692
160713535	chr6:160713535:C:T	6.28642e-22	-9.89405e-10	4.93374
160713700	chr6:160713700:A:G	2.34112e-25	-2.22675	-0.735025
160713773	chr6:160713773:T:C	1.18479e-25	-2.25951	-1.38333
160713879	chr6:160713879:A:T	6.34179e-22	-9.89405e-10	4.94251
160713908	chr6:160713908:G:A	2.50367e-25	-2.17897	-0.715674
160714079	chr6:160714079:C:T	1.13019e-25	-2.18163	-1.50839
160714113	chr6:160714113:G:A	9.92877e-25	-9.89405e-10	-1.51697
160714170	chr6:160714170:C:T	1.04671e-25	-2.33747	-1.42928
160714445	chr6:160714445:C:T	1.37699e-24	-9.89405e-10	-1.18992
160714474	chr6:160714474:G:GA	7.99977e-25	-2.20876	0.475769
160714635	chr6:160714635:CTTATTGCCAATT:C	1.17792e-25	-2.26781	-1.38085
160714660	chr6:160714660:G:A	1.22666e-24	-9.89405e-10	-1.30552
160714676	chr6:160714676:A:G	1.0802e-25	-2.33053	-1.40472
160714714	chr6:160714714:T:G	5.36962e-23	2.47352	-9.24033e-10
160714722	chr6:160714722:T:C	1.01211e-24	-9.89405e-10	-1.49779
160715026	chr6:160715026:T:A	1.09715e-25	-2.20726	-1.51243
160715453	chr6:160715453:G:A	2.82524e-25	-2.35367	-0.420144
160715549	chr6:160715549:G:A	1.4544e-24	-9.89405e-10	-1.13523
160716123	chr6:160716123:T:C	1.31247e-24	-9.89405e-10	-1.23791
160716226	chr6:160716226:A:G	9.83053e-26	-2.31272	-1.51678
160716486	chr6:160716486:T:C	1.16688e-25	-2.27614	-1.38193
160716631	chr6:160716631:T:G	8.37356e-25	-2.20966	0.522335
160716747	chr6:160716747:T:C	1.07216e-25	-2.22644	-1.51629
160716958	chr6:160716958:G:A	1.28395e-24	-0.329607	-0.930269
160717321	chr6:160717321:G:T	1.11861e-24	-9.89405e-10	-1.39773
160717816	chr6:160717816:C:G	1.07638e-24	-0.352801	-1.08341
160717885	chr6:160717885:A:G	2.85834e-25	-2.35606	-0.406101
160718246	chr6:160718246:G:A	5.63576e-22	-9.89405e-10	4.82448
160718448	chr6:160718448:C:T	1.1338e-25	-2.18167	-1.50516
160718825	chr6:160718825:A:G	1.11192e-24	-2.22329	0.819556
160719104	chr6:160719104:G:A	1.41629e-24	-9.89405e-10	-1.16178
160719866	chr6:160719866:AT:A	1.03692e-24	-9.89405e-10	-1.47356
160719873	chr6:160719873:C:G	1.03708e-24	-9.89405e-10	-1.47341
160720126	chr6:160720126:T:C	1.23607e-25	-2.12001	-1.48046
160720152	chr6:160720152:C:T	2.50729e-25	-2.35627	-0.536936
160720970	chr6:160720970:A:G	1.03652e-24	-9.89405e-10	-1.47395
160721792	chr6:160721792:C:A	1.02665e-24	-9.89405e-10	-1.48352
160722158	chr6:160722158:T:C	4.56067e-25	-2.24074	-0.0542007
160722167	chr6:160722167:A:G	1.28189e-24	-9.89405e-10	-1.26149
160722201	chr6:160722201:A:C	1.075e-25	-2.3391	-1.40098
160722344	chr6:160722344:A:G	1.28798e-25	-2.28314	-1.2762
160722533	chr6:160722533:C:T	2.13537e-24	-9.89405e-10	-0.751182
160722576	chr6:160722576:T:C	8.03216e-25	-2.2371	0.508143
160722602	chr6:160722602:A:G	1.02749e-25	-2.34821	-1.43708
160723304	chr6:160723304:A:G	1.05066e-25	-2.34739	-1.41559
160723697	chr6:160723697:G:A	1.06114e-25	-2.34839	-1.40467
160723747	chr6:160723747:T:C	1.06692e-25	-2.34825	-1.39937
160723768	chr6:160723768:A:G	1.30254e-25	-2.28478	-1.26331
160723906	chr6:160723906:A:G	1.22747e-24	-9.89405e-10	-1.30487
160723916	chr6:160723916:C:T	1.06448e-25	-2.34772	-1.40219
160724144	chr6:160724144:A:T	6.79624e-25	-2.23218	0.336144
160724202	chr6:160724202:T:C	4.49564e-25	-2.3093	-9.24033e-10
160724214	chr6:160724214:A:C	1.33612e-24	-1.22005	-9.24033e-10
160724265	chr6:160724265:A:G	1.05401e-25	-2.34128	-1.41852
160725144	chr6:160725144:G:C	4.65034e-25	-2.27547	-9.24033e-10
160725186	chr6:160725186:A:G	3.48493e-25	-2.35569	-0.208272
160725602	chr6:160725602:A:G	1.04032e-25	-2.34613	-1.42674
160725672	chr6:160725672:A:G	6.81544e-25	-2.19386	0.300646
160725739	chr6:160725739:A:G	1.11269e-24	-9.89405e-10	-1.40304
160725771	chr6:160725771:A:G	1.04784e-25	-2.34723	-1.41844
160726070	chr6:160726070:A:C	1.09901e-24	-9.89405e-10	-1.41541
160726336	chr6:160726336:A:T	1.3355e-25	-2.26086	-1.26224
160726413	chr6:160726413:T:C	1.03891e-24	-9.89405e-10	-1.47164
160726939	chr6:160726939:A:G	1.81164e-24	-9.89405e-10	-0.915587
160727064	chr6:160727064:C:T	1.06312e-24	-9.89405e-10	-1.44861
160727115	chr6:160727115:T:C	1.04892e-25	-2.34832	-1.41633
160727272	chr6:160727272:CAT:C	1.02845e-24	-9.89405e-10	-1.48176
160727367	chr6:160727367:G:T	3.35902e-25	-2.35196	-0.248799
160727730	chr6:160727730:T:C	1.05035e-25	-2.34368	-1.41961
160727905	chr6:160727905:T:G	1.05556e-24	-9.89405e-10	-1.45575
160728290	chr6:160728290:G:T	5.28023e-25	-0.930735	-1.2177
160728292	chr6:160728292:A:G	9.63857e-26	-2.33585	-1.51336
160728560	chr6:160728560:C:T	1.8835e-24	-9.89405e-10	-0.87669
160728886	chr6:160728886:A:G	1.02153e-25	-2.35608	-1.43502
160729145	chr6:160729145:G:GA	1.29488e-25	-2.28748	-1.26651
160729291	chr6:160729291:G:A	1.94085e-24	-9.89405e-10	-0.846696
160729500	chr6:160729500:T:C	9.21062e-22	-9.89405e-10	5.31571
160730116	chr6:160730116:A:G	1.08943e-24	-9.89405e-10	-1.42416
160730679	chr6:160730679:C:A	1.00128e-24	-9.89405e-10	-1.50854
160730936	chr6:160730936:T:C	1.30593e-24	0.216987	-1.45989
160731174	chr6:160731174:T:A	1.02622e-24	-9.89405e-10	-1.48394
160731208	chr6:160731208:G:A	9.40934e-25	-2.18827	0.617565
160731360	chr6:160731360:G:A	1.05572e-24	-9.89405e-10	-1.4556
160731416	chr6:160731416:C:T	1.04455e-24	-9.89405e-10	-1.46623
160731873	chr6:160731873:C:T	4.3136e-25	-2.35063	-9.24033e-10
160732048	chr6:160732048:A:C	1.15961e-25	-2.25519	-1.40914
160732256	chr6:160732256:GA:G	1.15609e-24	-9.89405e-10	-1.36477
160732325	chr6:160732325:T:G	4.46701e-24	-9.89405e-10	-0.0131021
160732495	chr6:160732495:T:C	1.15448e-25	-2.25931	-1.40944
160732529	chr6:160732529:T:C	1.13871e-25	-2.26642	-1.41609
160732663	chr6:160732663:G:C	8.71597e-25	-0.403805	-1.24344
160732958	chr6:160732958:G:A	1.43834e-24	-0.156753	-0.989581
160733205	chr6:160733205:G:A	1.04047e-24	-9.89405e-10	-1.47015
160733713	chr6:160733713:G:A	1.96978e-24	-0.831897	-9.24033e-10
160733775	chr6:160733775:T:C	1.01673e-24	-9.89405e-10	-1.49323
160734790	chr6:160734790:C:T	1.85952e-24	-9.89405e-10	-0.889503
160735008	chr6:160735008:C:CTGCCCAGCTTCGCAT	8.77021e-25	-0.251261	-1.38978
160735383	chr6:160735383:G:A	1.0018e-24	-9.89405e-10	-1.50802
160735435	chr6:160735435:G:C	1.3808e-24	-9.89405e-10	-1.18716
160735635	chr6:160735635:G:A	1.20783e-25	-2.28436	-1.33922
160735897	chr6:160735897:T:A	1.37412e-25	-2.33722	-1.15737
160736138	chr6:160736138:C:T	4.67215e-24	-9.89405e-10	0.0317996
160736271	chr6:160736271:A:AC	1.07687e-21	-9.89405e-10	5.472
160737105	chr6:160737105:C:T	1.01363e-24	-9.89405e-10	-1.49628
160737169	chr6:160737169:T:C	5.96283e-24	-9.89405e-10	0.275725
160737173	chr6:160737173:TA:T	2.21952e-24	-9.89405e-10	-0.712529
160737465	chr6:160737465:T:C	1.09122e-24	-9.89405e-10	-1.42252
160737702	chr6:160737702:T:C	1.26073e-25	-2.33593	-1.24478
160737966	chr6:160737966:C:CA	4.8074e-25	-2.24225	-9.24033e-10
160737969	chr6:160737969:T:A	4.74927e-25	-2.25442	-9.24033e-10
160737970	chr6:160737970:A:AC	1.20443e-25	-2.35902	-1.26738
160737984	chr6:160737984:A:G	1.4897e-25	-2.26247	-1.15137
160738391	chr6:160738391:T:C	1.01328e-24	-9.89405e-10	-1.49663
160738627	chr6:160738627:C:A	1.07585e-24	-9.89405e-10	-1.43671
160739051	chr6:160739051:G:A	1.38884e-25	-2.29924	-1.18469
160739508	chr6:160739508:C:T	1.02861e-24	-9.89405e-10	-1.48161
160739509	chr6:160739509:G:A	1.04835e-24	-9.89405e-10	-1.4626
160739608	chr6:160739608:G:C	1.05369e-24	-9.89405e-10	-1.45753
160739727	chr6:160739727:TTC:T	1.56575e-25	-1.9779	-1.38614
160740186	chr6:160740186:G:A	1.108e-24	-9.89405e-10	-1.40726
160740323	chr6:160740323:T:C	2.2349e-24	-9.89405e-10	-0.705626
160740463	chr6:160740463:C:T	2.20795e-24	-9.89405e-10	-0.717758
160741179	chr6:160741179:T:C	5.77781e-24	-9.89405e-10	0.244204
160741258	chr6:160741258:A:G	9.33859e-25	-1.57825	-9.24033e-10
160741374	chr6:160741374:T:C	9.8472e-26	-2.35819	-1.46962
160741521	chr6:160741521:T:A	4.35252e-24	-9.89405e-10	-0.0390661
160741522	chr6:160741522:G:A	4.4671e-24	-9.89405e-10	-0.0130812
160741739	chr6:160741739:G:A	1.03356e-24	-9.89405e-10	-1.47681
160741851	chr6:160741851:T:A	6.59306e-25	-1.92639	-9.24033e-10
160742042	chr6:160742042:A:T	3.62964e-25	-1.79835	-0.724918
160742069	chr6:160742069:T:G	1.01523e-24	-9.89405e-10	-1.4947
160742217	chr6:160742217:G:T	5.20126e-25	-2.1635	-9.24033e-10
160742742	chr6:160742742:G:A	1.03199e-24	-9.89405e-10	-1.47833
160742745	chr6:160742745:A:G	1.92246e-25	-2.25668	-0.902117
160743792	chr6:160743792:G:A	1.03356e-24	-9.89405e-10	-1.47681
160743945	chr6:160743945:AT:A	2.45364e-23	-9.89405e-10	1.69034
160744029	chr6:160744029:G:A	1.71323e-22	-9.89405e-10	3.63373
160744399	chr6:160744399:T:C	1.37934e-22	-9.89405e-10	3.41695
160744517	chr6:160744517:A:G	5.08804e-24	-9.89405e-10	0.117072
160745391	chr6:160745391:C:CCCTTT	1.10833e-25	-2.30499	-1.40456
160745468	chr6:160745468:C:T	1.55906e-24	-9.89405e-10	-1.06574
160745470	chr6:160745470:C:T	1.00448e-25	-2.29099	-1.51695
160745523	chr6:160745523:A:G	1.51179e-22	-9.89405e-10	3.50864
160746420	chr6:160746420:A:G	9.74852e-26	-2.33449	-1.50338
160746624	chr6:160746624:C:G	1.52142e-22	-9.89405e-10	3.515
160746983	chr6:160746983:G:A	1.40434e-22	-9.89405e-10	3.43491
160747278	chr6:160747278:C:T	1.59344e-22	-9.89405e-10	3.56124
160747365	chr6:160747365:A:T	1.9756e-25	-2.21573	-0.915806
160747420	chr6:160747420:G:C	1.59344e-22	-9.89405e-10	3.56124
160747516	chr6:160747516:G:A	1.67769e-25	-2.04451	-1.25048
160747571	chr6:160747571:A:C	1.07492e-24	-9.89405e-10	-1.43758
160747727	chr6:160747727:T:C	2.32233e-24	-0.746546	0.0792976
160747778	chr6:160747778:T:C	1.07666e-24	-9.89405e-10	-1.43595
160747929	chr6:160747929:G:T	1.68805e-25	-2.05566	-1.23317
160747938	chr6:160747938:A:G	9.9556e-25	-9.89405e-10	-1.51427
160748028	chr6:160748028:T:C	4.28521e-25	-2.35723	-9.24033e-10
160748032	chr6:160748032:T:C	4.2835e-25	-2.35763	-9.24033e-10
160748035	chr6:160748035:A:G	4.33238e-25	-2.34629	-9.24033e-10
160748237	chr6:160748237:G:A	1.13111e-24	-9.89405e-10	-1.38662
160748707	chr6:160748707:C:T	1.78288e-25	-2.01949	-1.21469
160748783	chr6:160748783:C:T	1.74191e-25	-2.04092	-1.21651
160748795	chr6:160748795:T:C	2.22747e-23	-9.89405e-10	1.59363
160748803	chr6:160748803:C:T	1.09433e-24	-9.89405e-10	-1.41968
160748891	chr6:160748891:C:T	1.00114e-24	-9.89405e-10	-1.50868
160749093	chr6:160749093:C:T	2.02157e-23	-9.89405e-10	1.49664
160749369	chr6:160749369:C:A	1.9053e-23	-9.89405e-10	1.4374
160749396	chr6:160749396:C:T	2.11521e-23	-9.89405e-10	1.54192
160749571	chr6:160749571:C:T	1.46582e-22	-9.89405e-10	3.47776
160749656	chr6:160749656:TCAC:T	1.89481e-24	-9.89405e-10	-0.8707
160749823	chr6:160749823:A:G	2.84482e-25	-2.33789	-0.429017
160750331	chr6:160750331:T:C	2.08822e-23	-9.89405e-10	1.52908
160750534	chr6:160750534:A:G	1.02537e-24	-9.89405e-10	-1.48477
160750650	chr6:160750650:T:A	1.06352e-25	-2.28498	-1.46585
160750825	chr6:160750825:T:C	4.17127e-25	-0.890818	-1.49337
160750887	chr6:160750887:C:T	1.78224e-25	-2.05396	-1.18057
160750982	chr6:160750982:TCA:T	3.78287e-25	-1.68775	-0.794176
160750985	chr6:160750985:C:G	3.85088e-25	-1.66993	-0.794176
160750987	chr6:160750987:C:A	3.78155e-25	-1.68809	-0.794176
160750989	chr6:160750989:C:T	3.78518e-25	-1.68713	-0.794176
160751243	chr6:160751243:G:GTTT	1.55906e-24	-9.89405e-10	-1.06574
160751526	chr6:160751526:A:T	1.87753e-23	-9.89405e-10	1.42272
160752060	chr6:160752060:C:G	1.0142e-24	-9.89405e-10	-1.49572
160752248	chr6:160752248:T:C	9.9421e-25	-9.89405e-10	-1.51563
160752317	chr6:160752317:C:T	8.86468e-25	-1.63033	-9.24033e-10
160752578	chr6:160752578:A:G	1.91222e-25	-1.99811	-1.16603
160752914	chr6:160752914:T:G	1.83786e-25	-1.93228	-1.27152
160753345	chr6:160753345:AT:A	1.88175e-25	-1.99036	-1.18984
160753547	chr6:160753547:T:C	1.8141e-25	-2.07122	-1.1456
160753562	chr6:160753562:A:G	1.9028e-25	-1.98966	-1.17942
160753626	chr6:160753626:G:A	2.2438e-24	-0.780307	0.0786557
160753836	chr6:160753836:G:A	1.87855e-24	-9.89405e-10	-0.879322
160753842	chr6:160753842:A:G	1.02985e-24	-9.89405e-10	-1.48041
160753972	chr6:160753972:C:T	9.85077e-26	-2.32814	-1.4993
160754047	chr6:160754047:T:C	1.53716e-24	-9.89405e-10	-1.07989
160754151	chr6:160754151:G:A	4.60807e-25	-2.2846	-9.24033e-10
160755307	chr6:160755307:C:G	1.66928e-24	-9.89405e-10	-0.997427
160756205	chr6:160756205:A:G	1.99298e-25	-1.84713	-1.27564
160756365	chr6:160756365:T:G	3.47269e-21	-9.89405e-10	6.64286
160756411	chr6:160756411:C:T	1.87969e-24	-0.878713	-9.24033e-10
160756481	chr6:160756481:A:G	1.16011e-24	-9.89405e-10	-1.3613
160756810	chr6:160756810:A:C	1.79855e-25	-1.72368	-1.50174
160757108	chr6:160757108:C:T	1.66378e-24	-9.89405e-10	-1.00073
160757389	chr6:160757389:T:C	5.44322e-25	-2.11803	-9.24033e-10
160757668	chr6:160757668:C:T	1.1477e-24	-9.89405e-10	-1.37206
160758003	chr6:160758003:C:A	3.07132e-23	-9.89405e-10	1.91487
160758765	chr6:160758765:T:A	1.52746e-22	-9.89405e-10	3.51896
160759013	chr6:160759013:G:A	3.84595e-23	-9.89405e-10	2.13979
160759196	chr6:160759196:C:A	1.15857e-24	-9.89405e-10	-1.36263
160759445	chr6:160759445:G:A	1.66836e-25	-1.9909	-1.30966
160759461	chr6:160759461:T:C	1.61238e-22	-9.89405e-10	3.57306
160759501	chr6:160759501:C:T	1.66378e-24	-9.89405e-10	-1.00073
160759543	chr6:160759543:G:A	1.02575e-24	-1.48439	-9.24033e-10
160759749	chr6:160759749:C:A	1.57735e-24	-9.89405e-10	-1.05408
160760076	chr6:160760076:G:A	1.59209e-22	-9.89405e-10	3.5604
160760083	chr6:160760083:G:T	1.59209e-22	-9.89405e-10	3.5604
160760239	chr6:160760239:A:G	2.03612e-25	-1.84695	-1.25441
160760886	chr6:160760886:C:T	2.80397e-21	-9.89405e-10	6.42897
160760891	chr6:160760891:C:T	1.65329e-25	-1.98713	-1.32251
160760892	chr6:160760892:G:A	1.64597e-22	-9.89405e-10	3.59368
160760947	chr6:160760947:C:T	3.88764e-23	-9.89405e-10	2.15057
160760975	chr6:160760975:C:T	1.01403e-24	-9.89405e-10	-1.49589
160760987	chr6:160760987:C:T	1.1412e-24	-9.89405e-10	-1.37774
160761005	chr6:160761005:G:A	1.56751e-25	-2.16802	-1.1949
160761432	chr6:160761432:C:A	7.03026e-24	-9.89405e-10	0.440403
160761447	chr6:160761447:A:G	1.44819e-24	-9.89405e-10	-1.13951
160761626	chr6:160761626:T:C	1.58351e-22	-9.89405e-10	3.555
160761922	chr6:160761922:A:G	1.61606e-25	-1.98453	-1.34788
160761990	chr6:160761990:AAG:A	1.52551e-24	-9.89405e-10	-1.08749
160762392	chr6:160762392:A:C	1.00662e-25	-2.2892	-1.5166
160762423	chr6:160762423:G:A	1.0315e-25	-2.30964	-1.47175
160762490	chr6:160762490:C:A	1.03506e-24	-9.89405e-10	-1.47536
160762494	chr6:160762494:G:A	1.46766e-25	-2.18728	-1.24146
160762633	chr6:160762633:A:G	1.31413e-24	-0.66172	-0.574924
160762650	chr6:160762650:A:G	3.8939e-25	-1.54656	-0.906439
160762690	chr6:160762690:C:T	1.63967e-24	-0.712462	-0.302864
160762767	chr6:160762767:G:GAC	1.43441e-25	-2.30365	-1.148
160763448	chr6:160763448:T:C	4.29047e-25	-2.35601	-9.24033e-10
160763906	chr6:160763906:G:A	2.80688e-24	-9.89405e-10	-0.477748
160764293	chr6:160764293:G:A	1.70499e-25	-1.97054	-1.30831
160764348	chr6:160764348:C:T	9.91331e-26	-2.32734	-1.49377
160764682	chr6:160764682:G:T	1.66091e-24	-9.89405e-10	-1.00245
160765152	chr6:160765152:T:G	2.91825e-24	-9.89405e-10	-0.438836
160765270	chr6:160765270:A:G	2.21641e-24	-0.713932	-9.24033e-10
160765505	chr6:160765505:A:G	4.19711e-25	-1.22659	-1.15142
160765566	chr6:160765566:G:A	5.98763e-25	-2.02271	-9.24033e-10
160765609	chr6:160765609:A:G	1.30472e-24	-0.842239	-0.401589
160765857	chr6:160765857:G:T	9.98196e-26	-2.29731	-1.5169
160765887	chr6:160765887:C:T	4.03609e-25	-1.56755	-0.849575
160766012	chr6:160766012:G:A	9.80601e-25	-1.62306	0.0936469
160766048	chr6:160766048:T:C	2.17373e-25	-1.56996	-1.466
160766253	chr6:160766253:G:A	2.93572e-23	-9.89405e-10	1.86972
160766303	chr6:160766303:C:T	2.23853e-25	-1.53559	-1.471
160766485	chr6:160766485:T:C	1.73454e-25	-1.95775	-1.30391
160766539	chr6:160766539:ACAT:A	1.0103e-25	-2.3185	-1.48365
160766586	chr6:160766586:T:C	1.17652e-24	-9.89405e-10	-1.34726
160766712	chr6:160766712:G:T	1.72669e-25	-1.97755	-1.28866
160766903	chr6:160766903:G:A	1.17652e-24	-9.89405e-10	-1.34726
160767071	chr6:160767071:A:G	1.79729e-25	-1.85891	-1.36721
160767100	chr6:160767100:A:AG	1.39271e-25	-2.08108	-1.40007
160767298	chr6:160767298:G:T	1.06222e-24	-9.89405e-10	-1.44946
160767986	chr6:160767986:A:C	3.23379e-25	-1.59631	-1.04244
160768039	chr6:160768039:G:A	1.45817e-25	-2.10262	-1.33261
160768231	chr6:160768231:T:C	1.31163e-24	-9.89405e-10	-1.23855
160768638	chr6:160768638:A:G	1.98127e-25	-1.88464	-1.24403
160769018	chr6:160769018:T:C	4.80222e-23	-9.89405e-10	2.36184
160769216	chr6:160769216:C:A	1.06738e-24	-9.89405e-10	-1.44461
160769484	chr6:160769484:G:A	5.7014e-25	-2.07169	-9.24033e-10
160769579	chr6:160769579:C:T	1.06752e-24	-9.89405e-10	-1.44449
160769819	chr6:160769819:T:G	1.22784e-24	-1.69748	0.392913
160770099	chr6:160770099:GAGT:G	9.43399e-26	-2.35436	-1.51631
160770119	chr6:160770119:G:A	3.89262e-24	-9.89405e-10	-0.150739
160770826	chr6:160770826:AG:A	4.65695e-25	-1.24612	-1.02792
160771029	chr6:160771029:T:C	1.1877e-24	-1.3378	-9.24033e-10
160771033	chr6:160771033:A:G	1.1235e-24	-9.89405e-10	-1.39338
160771071	chr6:160771071:G:GTGA	7.12497e-25	-1.01557	-0.83323
160771157	chr6:160771157:C:T	6.82632e-25	-1.04077	-0.850854
160771285	chr6:160771285:T:C	1.03281e-24	-9.89405e-10	-1.47753
160771613	chr6:160771613:GCTC:G	1.14452e-24	-1.37484	-9.24033e-10
160772195	chr6:160772195:C:T	9.97054e-25	-9.89405e-10	-1.51277
160772206	chr6:160772206:A:G	2.1484e-25	-1.85585	-1.19184
160772315	chr6:160772315:C:T	1.02237e-24	-9.89405e-10	-1.4877
160772514	chr6:160772514:A:G	1.01907e-24	-9.89405e-10	-1.49093
160772652	chr6:160772652:T:G	1.3109e-24	-9.89405e-10	-1.23911
160772659	chr6:160772659:CAG:C	1.03588e-24	-9.89405e-10	-1.47457
160772927	chr6:160772927:C:G	4.12833e-25	-1.42713	-0.967398
160773222	chr6:160773222:G:A	4.46629e-25	-2.31585	-9.24033e-10
160773592	chr6:160773592:T:C	1.21643e-24	-9.89405e-10	-1.3139
160773782	chr6:160773782:T:C	9.7184e-26	-2.34387	-1.4971
160773819	chr6:160773819:C:T	1.08379e-24	-9.89405e-10	-1.42935
160774471	chr6:160774471:C:A	3.88585e-23	-9.89405e-10	2.15011
160774509	chr6:160774509:CTGAG:C	4.00088e-24	-9.89405e-10	-0.123305
160774529	chr6:160774529:G:A	4.09274e-23	-9.89405e-10	2.20198
160774768	chr6:160774768:T:A	1.17724e-24	-2.34161	0.994962
160774769	chr6:160774769:C:T	9.70936e-26	-2.33922	-1.50268
160774834	chr6:160774834:C:A	8.71277e-25	-1.45526	-0.192354
160774863	chr6:160774863:A:G	9.71201e-26	-2.34	-1.50163
160775130	chr6:160775130:A:G	9.06754e-25	-1.42673	-0.180975
160775184	chr6:160775184:A:G	1.16466e-24	-9.89405e-10	-1.35739
160775265	chr6:160775265:T:C	8.61215e-25	-0.910549	-0.748683
160775444	chr6:160775444:G:T	8.18422e-25	-0.994751	-0.715446
160775530	chr6:160775530:T:C	1.64266e-25	-2.28854	-1.02755
160775686	chr6:160775686:A:G	1.07957e-24	-9.89405e-10	-1.43326
160776055	chr6:160776055:A:G	1.48175e-25	-2.07101	-1.34817
160776271	chr6:160776271:C:T	3.58361e-21	-9.89405e-10	6.6743
160776366	chr6:160776366:G:A	1.07558e-24	-9.89405e-10	-1.43696
160776526	chr6:160776526:T:C	1.44606e-25	-1.99394	-1.44962
160776813	chr6:160776813:A:G	1.41986e-25	-2.00821	-1.45364
160776833	chr6:160776833:G:A	1.33019e-24	-9.89405e-10	-1.2245
160776850	chr6:160776850:G:A	4.68265e-25	-1.27704	-0.991505
160776853	chr6:160776853:G:A	1.90798e-25	-1.85359	-1.31278
160776872	chr6:160776872:C:T	1.38288e-24	-9.89405e-10	-1.18565
160776991	chr6:160776991:G:A	1.12184e-24	-9.89405e-10	-1.39485
160777051	chr6:160777051:G:T	4.39195e-25	-1.34167	-0.990957
160777258	chr6:160777258:T:C	4.70015e-25	-1.27146	-0.993353
160777437	chr6:160777437:G:A	1.03133e-24	-9.89405e-10	-1.47897
160777456	chr6:160777456:C:T	4.6648e-25	-1.2814	-0.990957
160777457	chr6:160777457:G:A	1.7864e-23	-9.89405e-10	1.37297
160777534	chr6:160777534:GC:G	4.62645e-25	-1.2967	-0.983914
160777786	chr6:160777786:C:T	1.03088e-24	-9.89405e-10	-1.47941
160777982	chr6:160777982:T:C	2.73613e-24	-0.31078	-0.192497
160778168	chr6:160778168:C:A	4.21047e-25	-1.2863	-1.08853
160778181	chr6:160778181:G:T	4.65846e-25	-1.25918	-1.01454
160778362	chr6:160778362:G:A	4.95251e-25	-1.20271	-1.0098
160778704	chr6:160778704:C:T	1.10657e-25	-2.22383	-1.48731
160778771	chr6:160778771:C:G	1.05371e-24	-9.89405e-10	-1.45751
160778855	chr6:160778855:G:A	6.07301e-25	-1.09086	-0.917688
160778868	chr6:160778868:T:C	5.21858e-25	-1.2385	-0.921679
160778901	chr6:160778901:C:T	9.62558e-26	-2.35084	-1.49973
160779026	chr6:160779026:T:C	5.21429e-25	-1.24797	-0.913031
160779159	chr6:160779159:G:A	1.17771e-24	-1.6244	0.278153
160779166	chr6:160779166:G:A	1.12508e-24	-9.89405e-10	-1.39196
160779178	chr6:160779178:A:C	1.10316e-24	-9.89405e-10	-1.41165
160779301	chr6:160779301:TA:T	5.10796e-25	-1.05915	-1.12246
160779548	chr6:160779548:C:T	2.12571e-24	-9.89405e-10	-0.755717
160779600	chr6:160779600:G:A	7.7078e-25	-1.03128	-0.73889
160780080	chr6:160780080:G:A	1.02093e-25	-2.28513	-1.50656
160780180	chr6:160780180:C:T	1.1099e-24	-9.89405e-10	-1.40555
160780324	chr6:160780324:T:C	1.0254e-25	-2.28072	-1.5066
160780559	chr6:160780559:A:G	1.26256e-25	-2.06322	-1.51604
160780619	chr6:160780619:G:A	1.00381e-25	-2.30361	-1.505
160780751	chr6:160780751:A:G	1.01391e-25	-2.2919	-1.50669
160780810	chr6:160780810:A:T	1.01809e-25	-2.28788	-1.5066
160780880	chr6:160780880:C:T	1.06019e-24	-9.89405e-10	-1.45137
160780928	chr6:160780928:T:C	1.02559e-25	-2.28068	-1.50645
160781104	chr6:160781104:AGTGTTTTGCTTAATTTTT:A	1.34862e-24	-9.89405e-10	-1.21074
160781251	chr6:160781251:C:T	1.62553e-24	-9.89405e-10	-1.02399
160781387	chr6:160781387:A:G	1.01776e-25	-2.292	-1.5028
160781553	chr6:160781553:G:A	1.60214e-24	-9.89405e-10	-1.03848
160781650	chr6:160781650:G:T	1.23484e-23	-9.89405e-10	1.0037
160781825	chr6:160781825:C:T	1.34667e-24	-9.89405e-10	-1.21218
160781994	chr6:160781994:A:G	1.02008e-25	-2.28777	-1.50475
160782104	chr6:160782104:C:T	9.09361e-25	-1.05575	-0.549088
160782106	chr6:160782106:T:A	1.02121e-25	-2.28911	-1.50231
160782110	chr6:160782110:T:C	1.01645e-25	-2.29223	-1.50386
160782116	chr6:160782116:G:C	1.01787e-25	-2.29083	-1.50386
160782127	chr6:160782127:C:T	1.0204e-25	-2.28632	-1.50589
160782148	chr6:160782148:A:G	1.47585e-25	-1.90621	-1.51696
160782150	chr6:160782150:C:T	1.00642e-25	-2.29849	-1.50751
160782422	chr6:160782422:T:C	1.1865e-24	-1.58044	0.241629
160782434	chr6:160782434:C:A	1.00071e-25	-2.30264	-1.50906
160782737	chr6:160782737:C:T	1.02283e-25	-2.2833	-1.50654
160783279	chr6:160783279:T:A	1.00925e-25	-2.29275	-1.51044
160783456	chr6:160783456:G:A	1.01999e-25	-2.2924	-1.50022
160783636	chr6:160783636:A:AAAG	1.09457e-24	-9.89405e-10	-1.41946
160783751	chr6:160783751:G:T	1.00154e-25	-2.29772	-1.51315
160783779	chr6:160783779:T:TGA	1.50793e-25	-2.30082	-1.10084
160783824	chr6:160783824:C:T	9.55364e-25	-1.0688	-0.486679
160783963	chr6:160783963:G:A	9.63764e-26	-2.34647	-1.50284
160784113	chr6:160784113:C:T	4.00181e-23	-9.89405e-10	2.17951
160784251	chr6:160784251:T:C	1.85827e-24	-0.890173	-9.24033e-10
160784424	chr6:160784424:C:T	7.5818e-25	-1.1459	-0.640758
160784917	chr6:160784917:G:A	8.62021e-25	-1.00329	-0.655005
160785172	chr6:160785172:TC:T	1.13991e-24	-1.37887	-9.24033e-10
160785174	chr6:160785174:T:A	1.08314e-24	-1.42996	-9.24033e-10
160785181	chr6:160785181:C:T	1.02185e-25	-2.29325	-1.49754
160785302	chr6:160785302:C:T	3.51123e-23	-9.89405e-10	2.04873
160785317	chr6:160785317:A:G	1.03323e-25	-2.27791	-1.5018
160785343	chr6:160785343:T:G	1.13257e-24	-9.89405e-10	-1.38533
160785355	chr6:160785355:A:G	1.01726e-25	-2.29453	-1.50076
160785580	chr6:160785580:A:G	9.93667e-25	-9.89405e-10	-1.51617
160785618	chr6:160785618:C:A	4.58443e-25	-1.35189	-0.937846
160786283	chr6:160786283:G:A	5.46934e-25	-1.20395	-0.909301
160786611	chr6:160786611:G:A	3.99727e-25	-2.26081	-0.165989
160786688	chr6:160786688:G:A	3.08834e-24	-9.89405e-10	-0.382186
160786783	chr6:160786783:C:T	3.17006e-24	-9.89405e-10	-0.356071
160786860	chr6:160786860:G:A	3.98578e-25	-2.24089	-0.188784
160786960	chr6:160786960:A:G	3.86678e-25	-2.25188	-0.208106
160786975	chr6:160786975:C:T	3.97222e-25	-2.25387	-0.179208
160787026	chr6:160787026:G:T	1.38487e-24	-9.89405e-10	-1.18421
160787030	chr6:160787030:G:A	1.85881e-23	-9.89405e-10	1.4127
160787265	chr6:160787265:T:C	4.19665e-25	-1.22032	-1.1578
160787354	chr6:160787354:C:T	1.80555e-23	-1.10879	2.49242
160787552	chr6:160787552:C:T	4.65998e-25	-2.18599	-0.0874026
160787623	chr6:160787623:C:T	1.952e-23	-1.14969	2.61131
160787733	chr6:160787733:A:G	4.19473e-25	-2.24676	-0.131811
160787829	chr6:160787829:C:T	1.24646e-23	-9.89405e-10	1.01308
160787836	chr6:160787836:A:G	3.76627e-25	-2.25252	-0.233805
160787870	chr6:160787870:G:A	1.15524e-23	-9.89405e-10	0.937071
160787988	chr6:160787988:A:G	4.12313e-25	-2.24624	-0.14955
160788044	chr6:160788044:G:A	5.9622e-25	-2.02697	-9.24033e-10
160788213	chr6:160788213:A:C	3.91381e-25	-2.25323	-0.194667
160788684	chr6:160788684:C:T	3.96927e-25	-2.26462	-0.169207
160788685	chr6:160788685:A:G	3.81733e-25	-2.26318	-0.209672
160788704	chr6:160788704:G:C	1.13109e-24	-9.89405e-10	-1.38664
160789034	chr6:160789034:C:G	1.13106e-24	-9.89405e-10	-1.38666
160789087	chr6:160789087:G:A	4.74247e-25	-2.32607	0.0702244
160789423	chr6:160789423:A:G	4.53693e-25	-2.30015	-9.24033e-10
160789709	chr6:160789709:T:C	3.14734e-25	-2.31224	-0.353602
160790315	chr6:160790315:A:G	1.0526e-24	-9.89405e-10	-1.45856
160790702	chr6:160790702:G:A	1.00573e-24	-9.89405e-10	-1.50411
160790851	chr6:160790851:T:A	1.87412e-25	-2.355	-0.829266
160790965	chr6:160790965:G:A	2.88963e-25	-1.91606	-0.835218
160791025	chr6:160791025:G:A	4.34333e-25	-2.34376	-9.24033e-10
160791102	chr6:160791102:T:C	2.28965e-24	-9.89405e-10	-0.68142
160791108	chr6:160791108:T:G	2.3031e-24	-9.89405e-10	-0.675566
160791426	chr6:160791426:GCTTT:G	1.00555e-24	-9.89405e-10	-1.50429
160791629	chr6:160791629:T:G	1.65682e-24	-9.89405e-10	-1.00492
160791693	chr6:160791693:C:CT	1.56456e-24	-9.89405e-10	-1.06222
160791761	chr6:160791761:G:A	2.04825e-24	-9.89405e-10	-0.792834
160791808	chr6:160791808:C:T	2.02112e-24	-9.89405e-10	-0.806169
160791964	chr6:160791964:A:G	7.92164e-25	-1.74281	-9.24033e-10
160792015	chr6:160792015:T:C	1.20577e-25	-2.35841	-1.26688
160792395	chr6:160792395:T:C	2.25205e-25	-2.35544	-0.645125
160792604	chr6:160792604:T:C	1.1569e-25	-2.35819	-1.30847
160792611	chr6:160792611:G:A	1.16801e-24	-9.89405e-10	-1.35452
160792853	chr6:160792853:C:T	2.05798e-24	-9.89405e-10	-0.788096
160793542	chr6:160793542:C:T	9.99411e-25	-9.89405e-10	-1.51041
160793931	chr6:160793931:C:A	1.95987e-24	-9.89405e-10	-0.836942
160794097	chr6:160794097:C:A	2.05711e-24	-9.89405e-10	-0.788517
160794220	chr6:160794220:A:G	1.10616e-25	-2.3534	-1.35811
160794724	chr6:160794724:T:G	1.19518e-24	-9.89405e-10	-1.33152
160794907	chr6:160794907:T:A	2.63969e-24	-9.89405e-10	-0.539157
160794991	chr6:160794991:G:A	1.03347e-25	-2.35985	-1.41963
160795218	chr6:160795218:G:A	1.8912e-22	-9.89405e-10	3.73256
160795405	chr6:160795405:C:T	1.95854e-24	-9.89405e-10	-0.83762
160795576	chr6:160795576:G:A	6.68448e-25	-2.17061	0.257988
160795592	chr6:160795592:A:G	2.11039e-24	-9.89405e-10	-0.762949
160795964	chr6:160795964:A:G	2.42992e-24	-9.89405e-10	-0.621964
160796030	chr6:160796030:T:C	1.45326e-22	-9.89405e-10	3.46916
160796374	chr6:160796374:A:G	1.10633e-24	-9.89405e-10	-1.40877
160796462	chr6:160796462:T:C	5.61961e-24	-9.89405e-10	0.216442
160796512	chr6:160796512:A:C	7.27995e-25	-1.82728	-9.24033e-10
160796998	chr6:160796998:G:A	1.27701e-24	-9.89405e-10	-1.2653
160797057	chr6:160797057:A:G	9.93096e-25	-9.89405e-10	-1.51675
160797126	chr6:160797126:G:A	1.11332e-24	-9.89405e-10	-1.40247
160797619	chr6:160797619:A:G	9.20045e-25	-0.714333	-0.878821
160797642	chr6:160797642:C:T	2.83226e-24	-9.89405e-10	-0.468747
160798525	chr6:160798525:C:A	1.02412e-24	-9.89405e-10	-1.48598
160798703	chr6:160798703:G:T	2.63759e-24	-9.89405e-10	-0.539955
160798734	chr6:160798734:T:G	1.22658e-24	-9.89405e-10	-1.30559
160798811	chr6:160798811:A:T	3.79519e-24	-9.89405e-10	-0.176087
160799103	chr6:160799103:G:T	2.94776e-24	-9.89405e-10	-0.428774
160799681	chr6:160799681:T:C	1.08947e-24	-9.89405e-10	-1.42413
160800317	chr6:160800317:T:C	3.99981e-23	-9.89405e-10	2.17901
160800319	chr6:160800319:C:T	9.27826e-24	-9.89405e-10	0.717854
160800348	chr6:160800348:G:C	1.85385e-24	-0.892557	-9.24033e-10
160800385	chr6:160800385:C:G	9.41577e-26	-2.35562	-1.51698
160800493	chr6:160800493:C:A	3.55798e-24	-9.89405e-10	-0.240626
160801458	chr6:160801458:A:G	3.99772e-25	-1.95777	-0.468912
160801529	chr6:160801529:G:C	1.02559e-24	-9.89405e-10	-1.48455
160801690	chr6:160801690:A:G	1.41868e-24	-9.89405e-10	-1.1601
160802661	chr6:160802661:GT:G	6.16642e-23	-9.89405e-10	2.61188
160802681	chr6:160802681:C:T	9.9434e-25	-9.89405e-10	-1.5155
160802733	chr6:160802733:G:A	1.09462e-24	-9.89405e-10	-1.41941
160802741	chr6:160802741:A:G	1.53028e-25	-2.35814	-1.02881
160803030	chr6:160803030:G:A	1.04461e-24	-9.89405e-10	-1.46618
160803065	chr6:160803065:C:G	2.67207e-24	-9.89405e-10	-0.526968
160803497	chr6:160803497:C:T	1.05743e-24	-9.89405e-10	-1.45398
160803563	chr6:160803563:A:G	3.63102e-24	-9.89405e-10	-0.220307
160803698	chr6:160803698:A:G	1.0892e-24	-9.89405e-10	-1.42438
160803915	chr6:160803915:G:A	9.95208e-25	-9.89405e-10	-1.51462
160803961	chr6:160803961:A:G	1.02798e-24	-9.89405e-10	-1.48222
160804015	chr6:160804015:G:A	1.08973e-24	-9.89405e-10	-1.42389
160804691	chr6:160804691:A:G	1.02236e-24	-9.89405e-10	-1.48771
160804707	chr6:160804707:G:A	1.04151e-24	-9.89405e-10	-1.46915
160804753	chr6:160804753:C:T	1.66123e-24	-9.89405e-10	-1.00226
160805627	chr6:160805627:G:A	3.85241e-24	-9.89405e-10	-0.161122
160805641	chr6:160805641:T:C	1.00099e-24	-9.89405e-10	-1.50883
160805907	chr6:160805907:T:C	1.14046e-25	-2.16397	-1.51701
160806102	chr6:160806102:A:G	1.77236e-23	-9.89405e-10	1.36507
160806168	chr6:160806168:T:C	1.22219e-24	-1.30917	-9.24033e-10
160806620	chr6:160806620:G:C	1.87476e-25	-1.8608	-1.32313
160806643	chr6:160806643:C:T	5.64228e-23	-9.89405e-10	2.52305
160806660	chr6:160806660:T:A	1.13138e-25	-2.35515	-1.33382
160807362	chr6:160807362:C:T	5.15678e-25	-2.17209	-9.24033e-10
160807623	chr6:160807623:T:C	1.16408e-24	-9.89405e-10	-1.35789
160807736	chr6:160807736:C:T	1.22801e-23	-9.89405e-10	0.998157
160808100	chr6:160808100:ACCACCTTGGGCACAAGT:A	1.12436e-25	-2.34329	-1.3519
160808546	chr6:160808546:T:G	2.25897e-25	-1.90716	-1.09033
160808748	chr6:160808748:G:T	4.00628e-25	-1.63135	-0.793188
160808765	chr6:160808765:G:A	5.09546e-25	-1.09168	-1.09238
160808786	chr6:160808786:CAG:C	1.70008e-24	-9.89405e-10	-0.979147
160808794	chr6:160808794:C:A	4.19153e-24	-9.89405e-10	-0.0767552
160809316	chr6:160809316:C:A	1.32063e-24	-9.89405e-10	-1.23171
160809321	chr6:160809321:G:A	4.16862e-24	-9.89405e-10	-0.0822357
160809336	chr6:160809336:A:G	1.65833e-25	-1.86409	-1.44251
160809450	chr6:160809450:T:C	1.38053e-23	-9.89405e-10	1.11523
160809769	chr6:160809769:T:C	9.85958e-26	-2.35961	-1.46693
160809989	chr6:160809989:T:C	1.15808e-24	-9.89405e-10	-1.36306
160810010	chr6:160810010:C:T	1.56977e-23	-9.89405e-10	1.24369
160810145	chr6:160810145:T:C	2.14793e-25	-1.8946	-1.1533
160810560	chr6:160810560:C:T	9.47606e-26	-2.35253	-1.51369
160810724	chr6:160810724:C:A	7.4661e-24	-9.89405e-10	0.500553
160811192	chr6:160811192:T:C	9.46837e-26	-2.35768	-1.50936
160811359	chr6:160811359:G:A	1.00058e-24	-9.89405e-10	-1.50924
160811739	chr6:160811739:T:C	1.09081e-24	-1.5606	0.137699
160812382	chr6:160812382:CAGTG:C	9.93717e-25	-9.89405e-10	-1.51612
160812386	chr6:160812386:G:C	4.28688e-25	-2.35685	-9.24033e-10
160813015	chr6:160813015:C:T	1.30486e-24	-1.4742	0.230478
160813219	chr6:160813219:C:T	1.95357e-24	-9.89405e-10	-0.840161
160813894	chr6:160813894:A:G	9.72192e-26	-2.35659	-1.48402
160814110	chr6:160814110:G:T	3.12448e-25	-1.2505	-1.42264
160814188	chr6:160814188:GTATTTTACT:G	1.85341e-24	-9.89405e-10	-0.892793
160814498	chr6:160814498:A:T	3.34918e-25	-1.5686	-1.03509
160814501	chr6:160814501:T:C	1.32434e-25	-2.14052	-1.39097
160814678	chr6:160814678:C:T	9.43013e-26	-2.35497	-1.51611
160815080	chr6:160815080:C:T	1.04945e-24	-9.89405e-10	-1.46155
160815353	chr6:160815353:T:C	4.81576e-24	-2.10011	2.16218
160815870	chr6:160815870:A:G	2.00719e-24	-9.89405e-10	-0.813084
160816055	chr6:160816055:AAAC:A	1.0848e-25	-2.263	-1.468
160816172	chr6:160816172:C:A	1.32453e-25	-2.11993	-1.41142
160816360	chr6:160816360:T:C	5.97993e-25	-2.024	-9.24033e-10
160816616	chr6:160816616:C:T	2.22753e-24	-9.89405e-10	-0.708926
160816721	chr6:160816721:A:G	1.0176e-24	-9.89405e-10	-1.49237
160816859	chr6:160816859:G:A	9.83569e-26	-2.315	-1.51397
160817183	chr6:160817183:G:A	1.31038e-25	-2.03092	-1.51117
160818001	chr6:160818001:C:T	8.07946e-25	-1.10362	-0.619457
160818415	chr6:160818415:C:A	1.18912e-24	-9.89405e-10	-1.3366
160818445	chr6:160818445:T:C	2.90965e-24	-9.89405e-10	-0.441787
160818448	chr6:160818448:T:G	1.75681e-24	-9.89405e-10	-0.94632
160818659	chr6:160818659:T:C	4.78026e-24	-9.89405e-10	0.0546738
160819053	chr6:160819053:C:T	1.3442e-24	-9.89405e-10	-1.21402
160819170	chr6:160819170:T:A	9.94202e-25	-9.89405e-10	-1.51564
160819298	chr6:160819298:A:T	1.77324e-25	-2.09645	-1.14315
160820491	chr6:160820491:T:C	7.61964e-25	-1.19769	-0.583989
160820832	chr6:160820832:G:A	1.10071e-25	-2.22954	-1.48691
160821004	chr6:160821004:T:C	9.93755e-25	-9.89405e-10	-1.51609
160821318	chr6:160821318:T:C	1.23716e-25	-2.15761	-1.44197
160821351	chr6:160821351:T:C	1.99785e-24	-9.89405e-10	-0.817747
160822552	chr6:160822552:C:A	1.23295e-25	-2.16386	-1.43914
160822787	chr6:160822787:A:G	1.35846e-24	-9.89405e-10	-1.20347
160822818	chr6:160822818:T:TG	4.69628e-24	-9.89405e-10	0.0369502
160822845	chr6:160822845:T:C	9.93649e-25	-9.89405e-10	-1.51619
160823327	chr6:160823327:A:G	1.30476e-25	-2.07359	-1.47279
160823513	chr6:160823513:T:C	4.75786e-24	-9.89405e-10	0.0499774
160823534	chr6:160823534:G:A	3.6979e-24	-1.47661	1.27456
160823806	chr6:160823806:A:C	1.36248e-25	-2.33103	-1.17206
160824197	chr6:160824197:G:T	9.9295e-25	-9.89405e-10	-1.5169
160824450	chr6:160824450:A:G	1.01294e-23	-9.89405e-10	0.805626
160824743	chr6:160824743:G:A	1.82225e-24	-9.89405e-10	-0.909747
160824892	chr6:160824892:A:T	4.6015e-24	-9.89405e-10	0.0165629
160825271	chr6:160825271:G:A	1.20569e-25	-2.16499	-1.46036
160825379	chr6:160825379:G:A	9.56569e-24	-9.89405e-10	0.748362
160825607	chr6:160825607:C:T	5.32867e-24	-9.89405e-10	0.163282
160825672	chr6:160825672:A:G	6.23095e-25	-1.98288	-9.24033e-10
160825864	chr6:160825864:G:T	6.77284e-25	-1.30098	-0.598509
160826309	chr6:160826309:G:A	1.03489e-24	-9.89405e-10	-1.47552
160826796	chr6:160826796:G:T	4.86937e-24	-9.89405e-10	0.0731434
160826862	chr6:160826862:T:C	5.77172e-25	-1.40177	-0.657663
160826937	chr6:160826937:T:C	4.93685e-24	-9.89405e-10	0.0869067
160827105	chr6:160827105:T:C	2.90305e-24	-1.55126	1.1072
160827175	chr6:160827175:G:A	1.40437e-24	-1.17023	-9.24033e-10
160827520	chr6:160827520:T:A	1.2143e-25	-2.10892	-1.50931
160828294	chr6:160828294:G:A	5.85839e-25	-1.42105	-0.623482
160828380	chr6:160828380:A:G	1.23515e-25	-2.0892	-1.51202
160828467	chr6:160828467:G:A	3.02924e-24	-1.60574	1.20423
160828537	chr6:160828537:T:G	1.24224e-25	-2.08249	-1.51299
160828691	chr6:160828691:A:G	1.98323e-24	-9.89405e-10	-0.825091
160828866	chr6:160828866:C:T	3.24524e-23	-9.89405e-10	1.96995
160829227	chr6:160829227:G:A	1.65612e-25	-1.8865	-1.42143
160830318	chr6:160830318:G:C	1.09672e-25	-2.25529	-1.46479
160830589	chr6:160830589:T:C	2.033e-24	-9.89405e-10	-0.800306
160830741	chr6:160830741:T:G	7.49349e-25	-1.79837	-9.24033e-10
160830756	chr6:160830756:T:C	6.61462e-25	-1.28158	-0.641548
160830908	chr6:160830908:A:G	4.44505e-25	-2.32061	-9.24033e-10
160831381	chr6:160831381:T:C	1.00555e-24	-9.89405e-10	-1.50428
160831420	chr6:160831420:G:A	5.94486e-25	-1.38561	-0.644272
160831673	chr6:160831673:G:C	9.93528e-25	-9.89405e-10	-1.51631
160831738	chr6:160831738:G:A	2.17154e-25	-1.52218	-1.51479
160831763	chr6:160831763:T:C	1.75443e-25	-1.79545	-1.45482
160831984	chr6:160831984:G:A	6.1147e-25	-1.39506	-0.606648
160832453	chr6:160832453:T:C	1.21383e-25	-2.18534	-1.43329
160832863	chr6:160832863:A:G	1.32931e-24	-9.89405e-10	-1.22516
160833371	chr6:160833371:T:C	1.23245e-25	-2.21077	-1.39263
160834014	chr6:160834014:C:T	9.0357e-25	-2.06313	0.45191
160834067	chr6:160834067:C:A	4.29392e-22	-9.89405e-10	4.55255
160834816	chr6:160834816:C:G	4.35507e-23	-9.89405e-10	2.26411
160835290	chr6:160835290:T:A	3.77358e-24	-9.89405e-10	-0.181797
160835359	chr6:160835359:A:G	6.34852e-25	-1.27438	-0.689805
160835500	chr6:160835500:T:C	1.22746e-24	-9.89405e-10	-1.30487
160835795	chr6:160835795:A:T	1.23266e-24	-9.89405e-10	-1.30064
160835867	chr6:160835867:C:A	3.73728e-24	-9.89405e-10	-0.191462
160836567	chr6:160836567:A:G	1.23053e-24	-9.89405e-10	-1.30237
160836929	chr6:160836929:G:A	1.36753e-25	-2.1918	-1.30759
160836979	chr6:160836979:T:C	1.16257e-24	-9.89405e-10	-1.35919
160836995	chr6:160836995:C:G	1.39854e-25	-2.17675	-1.30022
160837699	chr6:160837699:G:A	3.76556e-24	-9.89405e-10	-0.183924
160837933	chr6:160837933:G:A	1.22336e-24	-9.89405e-10	-1.30822
160838087	chr6:160838087:C:G	1.04715e-24	-9.89405e-10	-1.46375
160838227	chr6:160838227:C:T	2.83683e-24	-2.21453	1.74739
160838265	chr6:160838265:A:G	6.90534e-24	-9.89405e-10	0.422475
160838466	chr6:160838466:T:TAGG	1.84059e-24	-9.89405e-10	-0.899735
160838517	chr6:160838517:G:A	1.39153e-25	-2.21453	-1.26747
160838625	chr6:160838625:C:T	1.22253e-24	-9.89405e-10	-1.3089
160838767	chr6:160838767:T:A	4.95166e-25	-2.16485	-0.0478286
160838951	chr6:160838951:CT:C	1.16094e-25	-2.18331	-1.47986
160838958	chr6:160838958:T:C	5.36405e-25	-2.13269	-9.24033e-10
160839498	chr6:160839498:A:G	1.16932e-24	-0.992107	-0.361291
160839749	chr6:160839749:G:A	4.7806e-25	-2.24784	-9.24033e-10
160839976	chr6:160839976:G:A	1.6166e-24	-9.89405e-10	-1.0295
160840000	chr6:160840000:C:T	4.05482e-24	-9.89405e-10	-0.109914
160840077	chr6:160840077:T:C	5.50597e-25	-2.00667	-0.099905
160840166	chr6:160840166:G:A	5.50594e-25	-1.98868	-0.117894
160840328	chr6:160840328:T:C	5.35341e-23	-9.89405e-10	2.4705
160840527	chr6:160840527:T:A	1.85433e-24	-9.89405e-10	-0.892297
160840671	chr6:160840671:T:C	5.72629e-24	-9.89405e-10	0.235248
160841051	chr6:160841051:A:C	3.89371e-25	-2.04298	-0.410066
160841101	chr6:160841101:G:A	6.07513e-25	-2.08422	0.0760181
160842018	chr6:160842018:T:C	1.30063e-24	-9.89405e-10	-1.24698
160842277	chr6:160842277:TCA:T	1.23472e-24	-9.89405e-10	-1.29897
160842405	chr6:160842405:G:A	4.83618e-24	-1.69617	1.76247
160842421	chr6:160842421:A:T	5.45859e-25	-2.18359	0.0683795
160842496	chr6:160842496:T:C	6.0635e-25	-1.94409	-0.0660236
160842943	chr6:160842943:C:T	4.48265e-25	-2.31219	-9.24033e-10
160842987	chr6:160842987:G:T	1.05302e-24	-9.89405e-10	-1.45815
160843092	chr6:160843092:A:G	5.77909e-25	-1.94709	-0.111068
160843099	chr6:160843099:A:G	6.53513e-25	-1.9805	0.0452825
160843169	chr6:160843169:A:G	9.96913e-26	-2.30828	-1.50722
160843451	chr6:160843451:T:A	4.121e-24	-9.89405e-10	-0.0937253
160843491	chr6:160843491:G:A	2.99028e-24	-9.89405e-10	-0.414453
160843572	chr6:160843572:T:G	4.65556e-25	-2.01323	-0.261116
160843771	chr6:160843771:A:T	7.3003e-25	-1.79998	-0.0245143
160843834	chr6:160843834:G:A	5.01774e-25	-1.99609	-0.203333
160843873	chr6:160843873:TG:T	1.07588e-24	-9.89405e-10	-1.43668
160843888	chr6:160843888:G:A	5.34968e-25	-1.99727	-0.138099
160843909	chr6:160843909:G:A	9.94821e-25	-9.89405e-10	-1.51501
160844070	chr6:160844070:T:A	5.06702e-24	-9.89405e-10	0.112932
160844177	chr6:160844177:C:T	6.41752e-25	-1.92589	-0.0274846
160844300	chr6:160844300:C:T	4.74346e-25	-2.04099	-0.214644
160844324	chr6:160844324:G:A	9.97349e-26	-2.33156	-1.4835
160844842	chr6:160844842:G:A	1.35401e-24	-9.89405e-10	-1.20675
160844860	chr6:160844860:C:T	5.77661e-25	-1.9497	-0.108889
160844988	chr6:160844988:TC:T	1.2564e-25	-2.11581	-1.46834
160845003	chr6:160845003:A:G	3.21076e-25	-2.18315	-0.462747
160845198	chr6:160845198:G:A	1.2257e-24	-9.89405e-10	-1.30631
160845375	chr6:160845375:C:G	5.55305e-25	-1.97404	-0.124021
160845385	chr6:160845385:C:T	4.85141e-25	-2.15983	-0.0733105
160845396	chr6:160845396:A:C	5.81288e-25	-1.94944	-0.10289
160845431	chr6:160845431:C:T	4.5919e-24	-9.89405e-10	0.0144738
160845455	chr6:160845455:G:A	3.22988e-24	-1.75383	1.41646
160845716	chr6:160845716:G:C	4.77951e-25	-1.97381	-0.274261
160845756	chr6:160845756:T:C	1.06588e-24	-9.89405e-10	-1.44602
160845780	chr6:160845780:C:A	5.28387e-25	-1.9588	-0.188951
160845990	chr6:160845990:T:G	5.66343e-25	-2.00888	-0.0694926
160846054	chr6:160846054:A:G	6.6132e-25	-1.97115	0.0478139
160846068	chr6:160846068:T:C	2.56859e-23	-9.89405e-10	1.73612
160846090	chr6:160846090:T:A	5.13963e-25	-2.01069	-0.164732
160846142	chr6:160846142:A:G	5.58415e-25	-1.99862	-0.0938487
160846268	chr6:160846268:G:T	3.17915e-23	-9.89405e-10	1.94938
160846410	chr6:160846410:C:T	5.50061e-25	-1.9814	-0.126149
160846457	chr6:160846457:C:T	3.66162e-24	-0.622	0.410086
160846524	chr6:160846524:G:C	1.08039e-25	-2.27492	-1.46017
160846684	chr6:160846684:A:G	1.3588e-24	-9.89405e-10	-1.20322
160846996	chr6:160846996:C:T	1.08293e-24	-9.89405e-10	-1.43015
160847168	chr6:160847168:T:C	6.6497e-25	-1.98672	0.0688855
160847354	chr6:160847354:G:A	1.00376e-24	-9.89405e-10	-1.50607
160847442	chr6:160847442:C:T	4.98678e-25	-1.98378	-0.22183
160847535	chr6:160847535:A:G	1.86163e-24	-9.89405e-10	-0.888368
160847538	chr6:160847538:A:G	3.88101e-25	-2.20778	-0.248534
160847698	chr6:160847698:G:A	5.71273e-25	-1.94931	-0.120395
160847704	chr6:160847704:C:T	5.75292e-25	-2.00078	-0.0619158
160847756	chr6:160847756:A:C	4.87602e-25	-1.98114	-0.246941
160847773	chr6:160847773:G:C	1.40039e-24	-9.89405e-10	-1.17307
160847786	chr6:160847786:G:A	6.29332e-24	-9.89405e-10	0.329669
160847935	chr6:160847935:T:C	7.68838e-25	-1.68027	-0.0924293
160848027	chr6:160848027:CAAACAT:C	5.15005e-25	-2.06375	-0.109649
160848065	chr6:160848065:A:G	5.73111e-25	-1.94167	-0.124831
160848121	chr6:160848121:G:A	7.66906e-24	-9.89405e-10	0.527374
160848172	chr6:160848172:C:T	5.80824e-25	-2.02816	-0.024966
160848224	chr6:160848224:A:C	4.77996e-25	-2.03914	-0.208831
160848339	chr6:160848339:G:A	4.66218e-25	-1.81832	-0.454602
160848407	chr6:160848407:CCAGAGAAAATACAACAGTGAACA:C	1.18557e-24	-9.89405e-10	-1.3396
160848447	chr6:160848447:G:A	3.65776e-24	-1.80034	1.58737
160848491	chr6:160848491:A:T	8.43263e-25	-1.12752	-0.552772
160848615	chr6:160848615:C:T	6.16917e-25	-1.99284	-9.24033e-10
160848705	chr6:160848705:C:A	4.12167e-25	-1.84262	-0.55353
160848717	chr6:160848717:T:G	8.27278e-25	-1.99404	0.294607
160848817	chr6:160848817:T:C	5.42246e-25	-2.00934	-0.112517
160848858	chr6:160848858:A:G	4.63897e-25	-2.01553	-0.262386
160848871	chr6:160848871:A:G	4.99398e-25	-2.02058	-0.183595
160848919	chr6:160848919:A:G	4.70695e-25	-2.05441	-0.208955
160849038	chr6:160849038:A:G	5.41513e-25	-2.02592	-0.0972874
160849392	chr6:160849392:C:A	1.55406e-24	-9.89405e-10	-1.06895
160849473	chr6:160849473:A:G	1.11089e-25	-2.26718	-1.44006
160849587	chr6:160849587:G:A	3.24884e-25	-2.05448	-0.579626
160850505	chr6:160850505:C:T	1.04215e-25	-2.27332	-1.4978
160850516	chr6:160850516:C:T	3.69241e-24	-9.89405e-10	-0.20354
160850611	chr6:160850611:C:T	5.3423e-25	-1.9478	-0.188945
160850674	chr6:160850674:T:G	5.96359e-25	-2.02202	-0.00471645
160850745	chr6:160850745:T:C	5.36191e-25	-1.94282	-0.190267
160850751	chr6:160850751:T:G	4.90246e-25	-2.0111	-0.211567
160850819	chr6:160850819:T:C	1.01517e-24	-9.89405e-10	-1.49477
160850928	chr6:160850928:C:T	1.52896e-24	-9.89405e-10	-1.08523
160851369	chr6:160851369:A:G	7.17379e-25	-1.62553	-0.216442
160851723	chr6:160851723:A:G	8.73866e-25	-1.09957	-0.545084
160851781	chr6:160851781:G:A	5.82822e-25	-1.9686	-0.0810938
160851964	chr6:160851964:C:T	5.36436e-25	-1.96154	-0.171086
160851976	chr6:160851976:C:T	9.95303e-25	-9.89405e-10	-1.51453
160852034	chr6:160852034:A:G	1.09963e-25	-2.24098	-1.47645
160852185	chr6:160852185:G:T	1.07029e-24	-9.89405e-10	-1.44189
160852225	chr6:160852225:T:C	5.47921e-25	-2.04656	-0.0648887
160852955	chr6:160852955:C:T	5.15771e-25	-2.04609	-0.125819
160853266	chr6:160853266:C:T	1.33562e-24	-1.22043	-9.24033e-10
160853539	chr6:160853539:TTTCTCTGGGTTCACCATAGTCTTTTCTCTGGGTTCACTGTTGTATA:T	6.33292e-24	-9.89405e-10	0.335941
160853884	chr6:160853884:G:A	3.28374e-24	-1.72433	1.40349
160853930	chr6:160853930:A:G	4.39619e-25	-1.97755	-0.354116
160854229	chr6:160854229:C:T	9.97539e-25	-9.89405e-10	-1.51228
160854484	chr6:160854484:T:C	5.4435e-25	-2.00858	-0.109401
160854703	chr6:160854703:A:G	1.05288e-25	-2.2786	-1.48227
160854708	chr6:160854708:C:G	1.0393e-24	-9.89405e-10	-1.47128
160854792	chr6:160854792:T:C	6.09836e-25	-1.96774	-0.0366507
160854860	chr6:160854860:G:A	4.32712e-25	-1.90682	-0.440677
160854913	chr6:160854913:TC:T	1.24224e-24	-9.89405e-10	-1.2929
160854990	chr6:160854990:C:G	3.64384e-24	-9.89405e-10	-0.216781
160855402	chr6:160855402:C:T	5.43805e-25	-1.80802	-0.310961
160855551	chr6:160855551:C:T	5.20305e-25	-1.29231	-0.870853
160855561	chr6:160855561:G:A	1.30683e-24	-9.89405e-10	-1.24221
160855596	chr6:160855596:CTG:C	6.51881e-25	-1.93251	-0.005199
160855644	chr6:160855644:G:A	7.09731e-25	-1.90004	0.0473506
160855720	chr6:160855720:C:T	7.90885e-25	-1.87909	0.134666
160855746	chr6:160855746:A:T	1.04519e-24	-9.89405e-10	-1.46563
160855838	chr6:160855838:A:T	1.16669e-25	-2.21522	-1.44301
160855879	chr6:160855879:C:T	1.04778e-24	-1.05374	-0.409405
160855893	chr6:160855893:C:T	5.97325e-24	-9.89405e-10	0.277471
160855933	chr6:160855933:C:T	3.20909e-25	-1.67553	-0.970892
160855964	chr6:160855964:G:T	2.44839e-23	-9.89405e-10	1.6882
160855967	chr6:160855967:T:C	9.96434e-25	-9.89405e-10	-1.51339
160856204	chr6:160856204:G:A	5.52282e-25	-1.92231	-0.181202
160856318	chr6:160856318:T:C	6.07119e-25	-1.86432	-0.144534
160856321	chr6:160856321:C:G	7.06763e-25	-1.87272	0.0158405
160856404	chr6:160856404:C:A	6.29135e-24	-9.89405e-10	0.329355
160856547	chr6:160856547:C:T	5.41759e-25	-1.9648	-0.157959
160856635	chr6:160856635:G:A	5.65456e-25	-1.90488	-0.175069
160856674	chr6:160856674:C:T	5.44836e-25	-1.87965	-0.237439
160856818	chr6:160856818:T:C	3.76975e-25	-2.11806	-0.367337
160856886	chr6:160856886:C:T	5.10452e-25	-2.00756	-0.174722
160856907	chr6:160856907:G:T	5.62026e-25	-1.99411	-0.0919151
160857276	chr6:160857276:C:T	7.41986e-25	-1.77765	-0.0305957
160857360	chr6:160857360:T:A	1.97286e-24	-1.84586	1.01553
160857397	chr6:160857397:T:C	9.93722e-25	-9.89405e-10	-1.51612
160857737	chr6:160857737:A:G	1.96175e-25	-1.94818	-1.19039
160857781	chr6:160857781:C:T	1.88306e-24	-9.89405e-10	-0.876921
160857829	chr6:160857829:G:A	5.57337e-24	-9.89405e-10	0.208179
160857878	chr6:160857878:A:G	4.54794e-25	-2.07281	-0.224917
160857906	chr6:160857906:T:C	5.49413e-25	-2.01883	-0.0898919
160858060	chr6:160858060:T:C	4.35143e-25	-1.95694	-0.38496
160858244	chr6:160858244:A:G	1.01928e-25	-2.33198	-1.46133
160858251	chr6:160858251:C:T	1.00048e-25	-2.32113	-1.49079
160858278	chr6:160858278:T:C	1.01839e-25	-2.28281	-1.51137
160858358	chr6:160858358:CA:C	5.63748e-25	-1.97397	-0.109
160858363	chr6:160858363:A:G	1.24855e-25	-2.10862	-1.4818
160858446	chr6:160858446:T:C	5.49986e-25	-1.98652	-0.121158
160858507	chr6:160858507:G:A	5.68105e-25	-1.96755	-0.107715
160858567	chr6:160858567:G:A	5.63722e-25	-1.96076	-0.122252
160858653	chr6:160858653:A:G	1.50223e-24	-0.950255	-0.152613
160858658	chr6:160858658:C:T	5.7042e-25	-1.95917	-0.112028
160858702	chr6:160858702:A:G	4.77258e-25	-2.13505	-0.11447
160858991	chr6:160858991:C:T	5.04622e-25	-2.10254	-0.0912253
160859135	chr6:160859135:C:T	5.03967e-25	-2.0627	-0.132366
160859213	chr6:160859213:T:C	2.61487e-25	-1.83365	-1.01754
160860143	chr6:160860143:T:C	5.18998e-25	-1.90891	-0.256764
160860174	chr6:160860174:T:G	3.10696e-24	-1.71157	1.3354
160860306	chr6:160860306:C:T	3.16391e-23	-9.89405e-10	1.94457
160860646	chr6:160860646:T:C	5.55568e-24	-9.89405e-10	0.205001
160860720	chr6:160860720:T:C	1.05194e-24	-9.89405e-10	-1.45918
160861070	chr6:160861070:T:C	1.79413e-25	-1.71656	-1.51133
160861319	chr6:160861319:T:C	1.14109e-24	-9.89405e-10	-1.37784
160861468	chr6:160861468:C:T	2.46516e-25	-1.98918	-0.920973
160861940	chr6:160861940:T:TTC	2.50676e-25	-1.97812	-0.915295
160862019	chr6:160862019:A:G	2.6261e-25	-1.97684	-0.870067
160862032	chr6:160862032:A:G	2.57442e-25	-1.96965	-0.897126
160862039	chr6:160862039:A:T	2.58097e-25	-1.96711	-0.897126
160862101	chr6:160862101:T:A	1.72387e-25	-2.20701	-1.06082
160862319	chr6:160862319:C:G	1.04131e-24	-9.89405e-10	-1.46934
160862402	chr6:160862402:C:T	1.05219e-24	-9.89405e-10	-1.45895
160862554	chr6:160862554:C:G	1.13005e-25	-2.21218	-1.47797
160862568	chr6:160862568:T:C	1.44484e-25	-2.19885	-1.24556
160862797	chr6:160862797:T:C	2.75506e-25	-1.83276	-0.966205
160863441	chr6:160863441:C:G	1.30309e-25	-2.34453	-1.20313
160863546	chr6:160863546:T:G	1.26601e-24	-9.89405e-10	-1.27395
160863671	chr6:160863671:C:T	2.2635e-24	-9.89405e-10	-0.692909
160863747	chr6:160863747:T:C	1.39187e-25	-2.35986	-1.12189
160863863	chr6:160863863:A:G	1.28138e-25	-2.26498	-1.29949
160863979	chr6:160863979:G:A	1.98435e-24	-9.89405e-10	-0.824529
160864207	chr6:160864207:G:C	1.89572e-24	-9.89405e-10	-0.870224
160864544	chr6:160864544:A:G	2.442e-24	-9.89405e-10	-0.617002
160864728	chr6:160864728:A:G	2.1393e-25	-1.89417	-1.15776
160864970	chr6:160864970:G:A	1.23653e-24	-9.89405e-10	-1.29752
160865531	chr6:160865531:C:G	1.00589e-24	-9.89405e-10	-1.50394
160865918	chr6:160865918:T:C	2.4749e-25	-2.35775	-0.548456
160865934	chr6:160865934:T:C	1.00634e-24	-9.89405e-10	-1.5035
160866195	chr6:160866195:G:A	1.09902e-24	-9.89405e-10	-1.4154
160866301	chr6:160866301:C:T	9.61761e-26	-2.34365	-1.50775
160867246	chr6:160867246:C:G	1.22237e-24	-9.89405e-10	-1.30903
160867318	chr6:160867318:TG:T	1.16382e-25	-2.16462	-1.49608
160867323	chr6:160867323:G:A	2.59549e-24	-9.89405e-10	-0.556043
160867608	chr6:160867608:C:T	2.02013e-25	-2.34912	-0.760121
160867939	chr6:160867939:G:T	1.14341e-24	-9.89405e-10	-1.3758
160868032	chr6:160868032:C:G	1.63449e-24	-9.89405e-10	-1.01849
160868086	chr6:160868086:T:C	9.97569e-25	-9.89405e-10	-1.51225
160868687	chr6:160868687:T:C	2.88915e-24	-9.89405e-10	-0.448858
160868705	chr6:160868705:A:C	1.00397e-24	-9.89405e-10	-1.50586
160868794	chr6:160868794:T:C	1.04897e-24	-9.89405e-10	-1.46202
160868863	chr6:160868863:G:A	1.92311e-25	-2.35066	-0.807807
160868900	chr6:160868900:T:C	1.66467e-25	-1.91349	-1.38929
160869101	chr6:160869101:G:A	1.37655e-22	-9.89405e-10	3.41493
160869293	chr6:160869293:T:A	2.40801e-24	-9.89405e-10	-0.631018
160869780	chr6:160869780:T:C	2.15291e-25	-2.35114	-0.694443
160869828	chr6:160869828:A:G	4.53266e-25	-2.3011	-9.24033e-10
160869838	chr6:160869838:T:C	2.67691e-23	-9.89405e-10	1.77743
160869894	chr6:160869894:C:T	2.46694e-25	-1.91245	-0.996979
160869915	chr6:160869915:G:T	1.09902e-24	-9.89405e-10	-1.4154
160870398	chr6:160870398:G:A	3.15683e-24	-9.89405e-10	-0.360251
160870404	chr6:160870404:A:G	6.80612e-25	-1.89458	-9.24033e-10
160870425	chr6:160870425:G:T	9.55153e-24	-9.89405e-10	0.746881
160870451	chr6:160870451:G:A	2.07111e-24	-9.89405e-10	-0.781738
160870475	chr6:160870475:G:T	1.74261e-24	-9.89405e-10	-0.954435
160870511	chr6:160870511:T:A	5.05209e-25	-2.1926	-9.24033e-10
160870512	chr6:160870512:G:T	5.05528e-25	-2.19197	-9.24033e-10
160870585	chr6:160870585:C:G	2.18036e-25	-2.33947	-0.693448
160871043	chr6:160871043:A:G	4.8289e-25	-2.23779	-9.24033e-10
160871765	chr6:160871765:AT:A	8.01613e-25	-1.96392	0.232967
160871931	chr6:160871931:C:A	1.2077e-24	-9.89405e-10	-1.3211
160872119	chr6:160872119:A:G	2.35444e-25	-1.76863	-1.18747
160872251	chr6:160872251:G:A	4.75883e-25	-2.2524	-9.24033e-10
160873359	chr6:160873359:A:G	9.93167e-25	-9.89405e-10	-1.51668
160873387	chr6:160873387:G:A	1.43623e-24	-9.89405e-10	-1.1478
160873608	chr6:160873608:ATAT:A	1.93177e-23	-9.89405e-10	1.4512
160874185	chr6:160874185:C:CTT	2.92086e-25	-1.22564	-1.51488
160874548	chr6:160874548:A:G	1.73683e-24	-9.89405e-10	-0.957758
160874566	chr6:160874566:G:A	2.86813e-25	-1.24397	-1.51478
160874574	chr6:160874574:A:G	9.9316e-25	-9.89405e-10	-1.51668
160874823	chr6:160874823:T:C	1.36669e-23	-9.89405e-10	1.10515
160875380	chr6:160875380:G:A	2.43448e-25	-1.72804	-1.19463
160875438	chr6:160875438:G:A	1.03753e-24	-9.89405e-10	-1.47298
160875448	chr6:160875448:T:C	3.6105e-25	-1.58817	-0.940393
160875628	chr6:160875628:A:G	2.92686e-25	-1.22613	-1.51235
160875759	chr6:160875759:TA:T	3.91905e-25	-1.86883	-0.577726
160875920	chr6:160875920:T:C	1.60067e-24	-9.89405e-10	-1.0394
160875994	chr6:160875994:G:C	1.27036e-24	-0.0958302	-1.17469
160876180	chr6:160876180:C:T	1.0437e-24	-9.89405e-10	-1.46705
160876340	chr6:160876340:G:C	2.34333e-25	-1.84654	-1.11429
160876381	chr6:160876381:C:T	4.34134e-24	-2.35984	2.31821
160876894	chr6:160876894:A:T	2.30292e-25	-1.85474	-1.12349
160877372	chr6:160877372:A:T	3.11741e-25	-1.16229	-1.51311
160877454	chr6:160877454:C:G	2.88954e-24	-9.89405e-10	-0.448724
160877560	chr6:160877560:G:T	3.149e-25	-1.15072	-1.5146
160877772	chr6:160877772:C:G	3.00081e-24	-9.89405e-10	-0.410939
160878082	chr6:160878082:T:C	3.23354e-24	-2.33814	2.0019
160878208	chr6:160878208:T:C	1.28189e-23	-9.89405e-10	1.0411
160878404	chr6:160878404:T:C	5.99638e-23	2.58392	-9.24033e-10
160878415	chr6:160878415:G:A	2.88616e-24	-9.89405e-10	-0.449894
160878560	chr6:160878560:C:T	2.90016e-24	-9.89405e-10	-0.445054
160878779	chr6:160878779:A:G	6.11563e-25	-2.00156	-9.24033e-10
160878940	chr6:160878940:A:G	2.33167e-25	-1.84679	-1.11903
160879055	chr6:160879055:G:A	2.8791e-24	-9.89405e-10	-0.452343
160879056	chr6:160879056:T:C	3.08719e-25	-1.17048	-1.51466
160879132	chr6:160879132:C:T	1.00951e-24	-9.89405e-10	-1.50036
160879204	chr6:160879204:G:A	1.62371e-24	-9.89405e-10	-1.02511
160879210	chr6:160879210:G:T	3.46499e-24	-2.3389	2.07179
160879735	chr6:160879735:G:A	4.98508e-25	-2.20596	-9.24033e-10
160879818	chr6:160879818:C:T	3.72147e-25	-1.55289	-0.9454
160880071	chr6:160880071:A:G	1.63618e-24	-1.93181	0.914353
160880081	chr6:160880081:A:G	2.31347e-25	-1.84844	-1.12522
160880167	chr6:160880167:A:T	1.62274e-24	-9.89405e-10	-1.02571
160880647	chr6:160880647:A:G	1.07482e-24	-9.89405e-10	-1.43766
160880836	chr6:160880836:T:C	2.41028e-25	-1.81295	-1.11971
160880933	chr6:160880933:A:G	2.34634e-25	-1.77498	-1.18457
160881235	chr6:160881235:A:T	1.18036e-23	-2.18651	3.1451
160881366	chr6:160881366:AT:A	1.39737e-24	-9.89405e-10	-1.17523
160881851	chr6:160881851:G:A	1.66287e-23	-2.25647	3.55778
160882248	chr6:160882248:C:T	2.88616e-24	-9.89405e-10	-0.449894
160882371	chr6:160882371:T:C	1.08862e-24	-9.89405e-10	-1.42491
160882649	chr6:160882649:A:T	7.22719e-24	-9.89405e-10	0.46803
160882688	chr6:160882688:A:T	1.32124e-25	-2.14112	-1.39271
160882689	chr6:160882689:A:T	7.3446e-24	-9.89405e-10	0.484145
160882806	chr6:160882806:T:C	9.95774e-25	-9.89405e-10	-1.51406
160883040	chr6:160883040:C:G	8.37973e-25	-1.68659	-9.24033e-10
160883210	chr6:160883210:A:T	5.7893e-25	-2.21513	0.158731
160883291	chr6:160883291:C:T	2.12668e-25	-1.85529	-1.20255
160883526	chr6:160883526:T:C	1.64266e-24	-9.89405e-10	-1.0135
160883959	chr6:160883959:C:T	1.64674e-24	-9.89405e-10	-1.01102
160884019	chr6:160884019:A:T	1.76052e-24	-2.20054	1.25633
160884198	chr6:160884198:G:A	1.03277e-24	-9.89405e-10	-1.47758
160884243	chr6:160884243:G:A	1.06531e-24	-9.89405e-10	-1.44656
160884683	chr6:160884683:G:A	1.16671e-25	-2.21261	-1.44561
160884731	chr6:160884731:T:G	3.91043e-24	-9.89405e-10	-0.146173
160884755	chr6:160884755:T:C	7.37592e-25	-1.81418	-9.24033e-10
160885569	chr6:160885569:A:G	9.90481e-24	-9.89405e-10	0.7832
160885699	chr6:160885699:G:A	1.03045e-24	-9.89405e-10	-1.47983
160885950	chr6:160885950:GTTAAA:G	1.07207e-24	-9.89405e-10	-1.44023
160886153	chr6:160886153:T:C	5.7155e-25	-2.06922	-9.24033e-10
160886225	chr6:160886225:T:C	2.87236e-24	-2.35172	1.89703
160886563	chr6:160886563:T:C	1.01404e-24	-9.89405e-10	-1.49588
160886567	chr6:160886567:A:AG	1.27178e-24	-9.89405e-10	-1.26941
160886568	chr6:160886568:C:CCTCATCTTCAGGCCCTGTAGAAGATGCCAATCAAAATAA	1.18045e-24	-9.89405e-10	-1.34393
160887176	chr6:160887176:C:T	2.70574e-24	-2.35584	1.8414
160887437	chr6:160887437:A:G	1.02565e-23	-9.89405e-10	0.818087
160887612	chr6:160887612:C:T	1.06373e-24	-9.89405e-10	-1.44804
160888037	chr6:160888037:G:A	1.64461e-24	-9.89405e-10	-1.01232
160888123	chr6:160888123:T:C	1.04707e-23	-2.28479	3.12356
160888160	chr6:160888160:T:A	1.07769e-24	-9.89405e-10	-1.435
160888385	chr6:160888385:C:T	5.10203e-25	-2.18277	-9.24033e-10
160888778	chr6:160888778:TC:T	1.05247e-24	-9.89405e-10	-1.45868
160888860	chr6:160888860:A:G	1.02816e-24	-9.89405e-10	-1.48205
160889376	chr6:160889376:T:C	1.14281e-24	-9.89405e-10	-1.37633
160889692	chr6:160889692:T:C	1.00704e-24	-9.89405e-10	-1.50281
160889782	chr6:160889782:A:G	2.24847e-24	-9.89405e-10	-0.69957
160889878	chr6:160889878:G:A	6.04922e-25	-1.88059	-0.131885
160889971	chr6:160889971:G:A	5.44118e-24	-9.89405e-10	0.184175
160890817	chr6:160890817:T:C	1.13855e-25	-2.23415	-1.4485
160891268	chr6:160891268:A:G	1.57721e-24	-9.89405e-10	-1.05416
160891312	chr6:160891312:T:A	1.25682e-25	-2.17847	-1.40535
160891623	chr6:160891623:T:C	1.20507e-25	-2.2392	-1.38667
160892286	chr6:160892286:T:G	1.04086e-24	-9.89405e-10	-1.46977
160892587	chr6:160892587:A:T	8.64384e-25	-1.65556	-9.24033e-10
160892784	chr6:160892784:T:C	1.38867e-24	0.187103	-1.36857
160892931	chr6:160892931:G:A	1.0738e-24	-9.89405e-10	-1.43861
160892941	chr6:160892941:T:C	1.04096e-24	-9.89405e-10	-1.46967
160892978	chr6:160892978:G:A	2.98116e-24	-0.417507	-9.24033e-10
160893350	chr6:160893350:A:G	1.2961e-25	-2.07503	-1.47802
160893417	chr6:160893417:G:A	5.45046e-25	-2.11671	-9.24033e-10
160893427	chr6:160893427:C:T	1.17066e-25	-2.16586	-1.48898
160893429	chr6:160893429:C:A	2.39065e-24	-9.89405e-10	-0.638256
160893898	chr6:160893898:C:T	7.59326e-25	-1.78514	-9.24033e-10
160893907	chr6:160893907:A:G	5.79144e-25	-2.05602	-9.24033e-10
160893934	chr6:160893934:A:G	3.7805e-23	-9.89405e-10	2.12262
160893943	chr6:160893943:G:C	9.94882e-26	-2.35906	-1.45847
160893952	chr6:160893952:T:C	1.83727e-25	-1.87635	-1.32777
160894098	chr6:160894098:T:C	1.46181e-24	-1.8764	0.746251
160894184	chr6:160894184:A:C	1.21606e-25	-2.1772	-1.43959
160894315	chr6:160894315:C:T	3.6247e-25	-2.30439	-0.22024
160894368	chr6:160894368:T:G	1.12627e-25	-2.17661	-1.51689
160894429	chr6:160894429:CA:C	1.21862e-24	-2.35538	1.04328
160894559	chr6:160894559:C:G	6.7512e-24	-9.89405e-10	0.3999
160894645	chr6:160894645:C:A	4.29215e-25	-2.31762	-0.0379942
160894646	chr6:160894646:A:G	4.22544e-25	-2.32516	-0.0461226
160894692	chr6:160894692:A:G	3.59616e-24	1.10203	-1.33198
160894725	chr6:160894725:C:A	2.53803e-25	-2.32051	-0.560509
160894763	chr6:160894763:G:A	2.56441e-25	-2.30719	-0.563484
160894863	chr6:160894863:C:T	1.39545e-25	-2.20812	-1.27107
160895031	chr6:160895031:G:A	2.75137e-25	-2.31427	-0.486037
160895096	chr6:160895096:A:G	2.76445e-24	0.812629	-1.30561
160895177	chr6:160895177:T:C	2.32972e-24	-9.89405e-10	-0.664071
160895343	chr6:160895343:G:C	2.7785e-25	-2.32686	-0.463631
160895887	chr6:160895887:A:G	2.94403e-25	-2.32478	-0.407848
160895938	chr6:160895938:C:T	3.07623e-25	-2.32421	-0.364494
160896121	chr6:160896121:C:A	1.42222e-24	-2.32069	1.16309
160896273	chr6:160896273:A:T	3.02093e-25	-2.32334	-0.3835
160896408	chr6:160896408:T:C	2.51329e-24	-9.89405e-10	-0.588229
160896583	chr6:160896583:G:A	2.97695e-25	-2.32562	-0.395887
160896662	chr6:160896662:T:G	1.1719e-24	-9.89405e-10	-1.35119
160896713	chr6:160896713:A:G	1.28919e-25	-2.25666	-1.30172
160896914	chr6:160896914:T:C	1.01388e-24	-9.89405e-10	-1.49603
160896929	chr6:160896929:C:T	3.05747e-25	-2.32648	-0.368338
160896977	chr6:160896977:T:G	3.19177e-25	-2.32667	-0.325162
160897039	chr6:160897039:T:A	5.14394e-24	-9.89405e-10	0.127999
160897095	chr6:160897095:C:CA	2.41084e-24	-9.89405e-10	-0.629844
160897260	chr6:160897260:C:T	2.55613e-24	-9.89405e-10	-0.571328
160897476	chr6:160897476:C:T	1.33005e-23	-9.89405e-10	1.07798
160897493	chr6:160897493:A:G	6.66972e-25	-1.91483	-9.24033e-10
160897499	chr6:160897499:C:G	1.49173e-23	-9.89405e-10	1.1927
160897673	chr6:160897673:A:C	8.72324e-24	-9.89405e-10	0.656171
160897779	chr6:160897779:A:T	3.17468e-25	-2.32867	-0.328531
160897931	chr6:160897931:G:A	1.07913e-24	-9.89405e-10	-1.43366
160898084	chr6:160898084:A:G	2.64219e-24	-9.89405e-10	-0.53821
160898151	chr6:160898151:C:T	3.07425e-25	-2.33256	-0.356787
160898191	chr6:160898191:C:T	1.28831e-25	-2.25337	-1.3057
160898219	chr6:160898219:C:T	3.06516e-25	-2.33137	-0.360932
160898308	chr6:160898308:AAG:A	3.01114e-25	-2.3234	-0.386686
160898406	chr6:160898406:G:A	1.03304e-24	-9.89405e-10	-1.47732
160898471	chr6:160898471:G:A	1.11501e-24	-9.89405e-10	-1.40096
160898536	chr6:160898536:ATT:A	1.20134e-25	-2.24422	-1.38475
160898541	chr6:160898541:T:A	1.19943e-25	-2.24623	-1.38433
160898762	chr6:160898762:A:G	1.42098e-25	-2.17458	-1.28648
160898767	chr6:160898767:G:A	1.59871e-25	-2.19354	-1.14967
160898770	chr6:160898770:G:A	4.28208e-25	-2.35797	-9.24033e-10
160898872	chr6:160898872:A:C	5.20068e-25	-2.34292	0.179306
160898903	chr6:160898903:T:C	3.28381e-24	0.925401	-1.24622
160899028	chr6:160899028:G:T	5.38289e-25	-2.3367	0.207523
160899040	chr6:160899040:T:C	1.00716e-24	-9.89405e-10	-1.50268
160899132	chr6:160899132:G:T	1.22044e-25	-2.11921	-1.49399
160899178	chr6:160899178:G:A	1.53081e-24	-0.0260373	-1.05798
160899591	chr6:160899591:A:G	2.55173e-24	-9.89405e-10	-0.573049
160899802	chr6:160899802:C:T	2.86975e-25	-2.06366	-0.694523
160899899	chr6:160899899:T:C	5.35244e-25	-1.16072	-0.974136
160900062	chr6:160900062:G:A	9.7946e-26	-2.35917	-1.47399
160900520	chr6:160900520:C:A	1.04324e-25	-2.2633	-1.50677
160901238	chr6:160901238:G:C	1.94524e-24	-9.89405e-10	-0.844437
160901552	chr6:160901552:C:T	4.77691e-25	-2.1535	-0.0951136
160901618	chr6:160901618:C:G	8.19439e-24	-9.89405e-10	0.593629
160901889	chr6:160901889:G:A	1.09966e-24	-9.89405e-10	-1.41482
160901895	chr6:160901895:G:A	1.0151e-25	-2.29208	-1.50534
160902000	chr6:160902000:A:G	2.0691e-24	-9.89405e-10	-0.782708
160902256	chr6:160902256:T:G	3.68037e-24	1.08808	-1.29489
160902357	chr6:160902357:C:T	1.9489e-24	-9.89405e-10	-0.842557
160902694	chr6:160902694:A:G	2.0592e-24	-9.89405e-10	-0.787502
160903350	chr6:160903350:T:C	1.04138e-25	-2.28528	-1.48658
160903399	chr6:160903399:G:A	6.28332e-25	-1.97451	-9.24033e-10
160903544	chr6:160903544:G:A	1.33225e-25	-2.26707	-1.25846
160903845	chr6:160903845:T:C	1.04002e-24	-9.89405e-10	-1.47058
160904064	chr6:160904064:C:T	1.1201e-25	-2.26827	-1.43071
160905570	chr6:160905570:T:C	4.49199e-25	-2.21351	-0.096596
160905788	chr6:160905788:G:A	1.02874e-24	-9.89405e-10	-1.48149
160905925	chr6:160905925:T:G	1.01893e-24	-9.89405e-10	-1.49107
160905927	chr6:160905927:T:C	5.59315e-24	-9.89405e-10	0.211722
160906263	chr6:160906263:C:T	1.04004e-25	-2.2676	-1.50554
160906725	chr6:160906725:C:T	1.15071e-25	-2.17428	-1.49775
160906944	chr6:160906944:A:G	1.25005e-25	-2.2526	-1.33661
160906991	chr6:160906991:G:A	1.04698e-25	-2.26848	-1.49802
160907039	chr6:160907039:A:T	1.15215e-25	-2.17443	-1.49634
160907267	chr6:160907267:T:C	1.03106e-25	-2.27668	-1.50514
160907333	chr6:160907333:A:G	1.91373e-24	-0.860766	-9.24033e-10
160907445	chr6:160907445:A:G	1.72185e-25	-1.9618	-1.30721
160907638	chr6:160907638:C:T	4.48855e-25	-2.31088	-9.24033e-10
160907813	chr6:160907813:A:C	5.25968e-24	-9.89405e-10	0.15025
160908370	chr6:160908370:C:A	1.00884e-24	-9.89405e-10	-1.50102
160908486	chr6:160908486:A:T	5.11156e-24	-9.89405e-10	0.121684
160908491	chr6:160908491:G:A	5.26513e-24	-9.89405e-10	0.151286
160908659	chr6:160908659:T:C	1.74608e-24	0.10416	-1.05661
160908735	chr6:160908735:C:T	1.14198e-25	-2.3513	-1.32834
160908797	chr6:160908797:A:T	1.03446e-25	-2.27874	-1.49979
160908902	chr6:160908902:TA:T	1.0099e-25	-2.28907	-1.51348
160908977	chr6:160908977:A:C	1.4772e-24	-9.89405e-10	-1.11967
160908981	chr6:160908981:G:A	1.16646e-25	-2.15532	-1.50312
160909054	chr6:160909054:A:G	1.83284e-24	-9.89405e-10	-0.903953
160909689	chr6:160909689:G:C	1.05786e-25	-2.25482	-1.50134
160909726	chr6:160909726:G:A	1.01948e-24	-9.89405e-10	-1.49053
160909945	chr6:160909945:C:T	1.01387e-24	-9.89405e-10	-1.49605
160910770	chr6:160910770:C:T	1.05738e-24	-9.89405e-10	-1.45402
160910976	chr6:160910976:T:G	4.7663e-24	-9.89405e-10	0.0517503
160911178	chr6:160911178:G:A	1.00784e-25	-2.29016	-1.51443
160911218	chr6:160911218:A:G	2.20611e-24	-9.89405e-10	-0.718589
160911407	chr6:160911407:CAG:C	5.50757e-24	-9.89405e-10	0.196304
160911692	chr6:160911692:G:A	2.23742e-24	-9.89405e-10	-0.704495
160911727	chr6:160911727:C:T	1.1371e-25	-2.35314	-1.33078
160911813	chr6:160911813:A:T	5.89498e-25	-2.03831	-9.24033e-10
160912086	chr6:160912086:C:T	9.93185e-25	-9.89405e-10	-1.51666
160912151	chr6:160912151:A:G	1.00463e-24	-9.89405e-10	-1.5052
160912367	chr6:160912367:G:A	1.03567e-25	-2.26217	-1.51518
160912588	chr6:160912588:G:A	1.287e-25	-2.21094	-1.34914
160912726	chr6:160912726:T:C	1.51292e-24	-9.89405e-10	-1.09578
160912749	chr6:160912749:T:C	1.1655e-25	-2.15793	-1.50132
160912799	chr6:160912799:C:T	1.01948e-24	-9.89405e-10	-1.49053
160912828	chr6:160912828:T:C	1.14932e-25	-2.16538	-1.50785
160912905	chr6:160912905:G:C	1.15757e-25	-2.17201	-1.49407
160912938	chr6:160912938:C:T	1.50186e-24	-9.89405e-10	-1.10311
160913382	chr6:160913382:G:T	1.13767e-25	-2.17121	-1.51221
160913475	chr6:160913475:T:C	1.21734e-25	-2.35988	-1.25586
160913530	chr6:160913530:A:G	1.03139e-25	-2.27006	-1.51144
160913731	chr6:160913731:C:T	1.2532e-25	-2.23252	-1.35419
160913823	chr6:160913823:T:C	5.0132e-25	-1.43958	-0.760748
160914113	chr6:160914113:G:A	1.22558e-25	-2.10815	-1.50084
160914221	chr6:160914221:A:G	1.17532e-25	-2.14923	-1.50164
160914228	chr6:160914228:G:A	9.90249e-25	-0.0740067	-1.44561
160914591	chr6:160914591:C:T	1.05941e-24	-9.89405e-10	-1.45211
160914959	chr6:160914959:C:A	5.50757e-24	-9.89405e-10	0.196304
160914988	chr6:160914988:T:C	1.17917e-25	-2.1378	-1.50979
160915159	chr6:160915159:G:A	1.1519e-25	-2.16295	-1.50805
160915204	chr6:160915204:A:G	3.05674e-24	-9.89405e-10	-0.392472
160915253	chr6:160915253:T:G	2.29124e-24	-9.89405e-10	-0.680729
160915522	chr6:160915522:T:C	5.60475e-24	-9.89405e-10	0.213793
160915540	chr6:160915540:T:C	1.28102e-23	-9.89405e-10	1.04042
160915604	chr6:160915604:A:C	1.07242e-25	-2.26813	-1.47436
160915619	chr6:160915619:T:C	6.10013e-25	-2.0041	-9.24033e-10
160915718	chr6:160915718:A:G	3.37552e-24	-9.89405e-10	-0.293271
160915738	chr6:160915738:T:A	1.21746e-25	-2.26145	-1.35419
160915839	chr6:160915839:C:T	1.11718e-24	-9.89405e-10	-1.39902
160916011	chr6:160916011:A:G	2.011e-24	-9.89405e-10	-0.81119
160916161	chr6:160916161:A:AT	4.75602e-25	-2.07619	-0.176809
160916170	chr6:160916170:A:G	1.74679e-25	-2.05003	-1.2046
160916184	chr6:160916184:G:A	1.48927e-24	-9.89405e-10	-1.11153
160916225	chr6:160916225:A:G	2.26442e-24	-9.89405e-10	-0.692501
160916379	chr6:160916379:A:T	4.94568e-25	-2.21389	-9.24033e-10
160916843	chr6:160916843:A:G	1.58445e-25	-2.28923	-1.06293
160916844	chr6:160916844:C:T	1.47132e-24	-9.89405e-10	-1.12366
160916861	chr6:160916861:T:C	3.35768e-24	-9.89405e-10	-0.298571
160916864	chr6:160916864:G:A	1.01603e-24	-9.89405e-10	-1.49392
160916938	chr6:160916938:A:G	9.90225e-24	-9.89405e-10	0.782942
160916969	chr6:160916969:T:G	1.1738e-25	-2.14662	-1.50553
160916970	chr6:160916970:A:G	1.45712e-24	-9.89405e-10	-1.13336
160916973	chr6:160916973:G:A	1.43815e-24	-9.89405e-10	-1.14646
160917020	chr6:160917020:A:G	1.46289e-24	-9.89405e-10	-1.12941
160917099	chr6:160917099:T:C	4.23875e-24	-9.89405e-10	-0.0655531
160917171	chr6:160917171:C:A	1.54739e-25	-2.29754	-1.07829
160917239	chr6:160917239:T:G	1.46919e-24	-9.89405e-10	-1.12511
160917322	chr6:160917322:T:C	1.00917e-24	-9.89405e-10	-1.50069
160917397	chr6:160917397:G:A	1.46919e-24	-9.89405e-10	-1.12511
160917532	chr6:160917532:T:C	1.45138e-24	-9.89405e-10	-1.1373
160917713	chr6:160917713:C:T	9.94935e-25	-9.89405e-10	-1.5149
160917846	chr6:160917846:C:T	2.50906e-24	-9.89405e-10	-0.589912
160917870	chr6:160917870:A:G	1.50187e-24	-9.89405e-10	-1.10311
160917986	chr6:160917986:C:T	1.36185e-25	-2.21744	-1.28612
160918088	chr6:160918088:C:T	1.48221e-24	-9.89405e-10	-1.11629
160918233	chr6:160918233:A:G	1.05217e-25	-2.27697	-1.48458
160918240	chr6:160918240:AG:A	1.05663e-25	-2.24396	-1.51337
160918255	chr6:160918255:AG:A	4.7153e-25	-2.26159	-9.24033e-10
160918404	chr6:160918404:G:T	5.95324e-24	-9.89405e-10	0.274116
160918487	chr6:160918487:G:A	1.47469e-24	-9.89405e-10	-1.12137
160918610	chr6:160918610:T:C	1.47786e-24	-9.89405e-10	-1.11923
160918619	chr6:160918619:A:G	1.25149e-25	-2.23286	-1.35521
160918625	chr6:160918625:A:G	1.47718e-24	-9.89405e-10	-1.11968
160918745	chr6:160918745:T:C	1.47408e-24	-9.89405e-10	-1.12179
160918746	chr6:160918746:T:C	1.44626e-24	-9.89405e-10	-1.14084
160918748	chr6:160918748:A:C	1.43877e-24	-9.89405e-10	-1.14603
160918749	chr6:160918749:T:A	1.41329e-24	-9.89405e-10	-1.1639
160918871	chr6:160918871:A:G	8.13972e-25	-0.263132	-1.45252
160918915	chr6:160918915:G:A	1.34107e-25	-2.22713	-1.2918
160918961	chr6:160918961:T:C	1.47967e-24	-9.89405e-10	-1.118
160919202	chr6:160919202:T:A	4.05874e-24	-9.89405e-10	-0.108947
160919263	chr6:160919263:CACA:C	1.72804e-24	-9.89405e-10	-0.962834
160919270	chr6:160919270:C:G	1.71527e-24	-9.89405e-10	-0.970252
160919514	chr6:160919514:A:T	5.53259e-24	-9.89405e-10	0.200835
160919515	chr6:160919515:G:T	3.07358e-24	-9.89405e-10	-0.386977
160919650	chr6:160919650:C:G	4.22664e-25	-1.12376	-1.24723
160919768	chr6:160919768:C:T	1.4749e-24	-9.89405e-10	-1.12123
160920022	chr6:160920022:G:A	1.43174e-24	-9.89405e-10	-1.15093
160920176	chr6:160920176:A:G	1.17072e-25	-2.14273	-1.51206
160920246	chr6:160920246:A:T	1.46919e-24	-9.89405e-10	-1.12511
160920281	chr6:160920281:C:T	1.96679e-24	-9.89405e-10	-0.833418
160920411	chr6:160920411:G:A	1.47852e-24	-9.89405e-10	-1.11878
160920449	chr6:160920449:C:T	6.1651e-25	-1.9935	-9.24033e-10
160920582	chr6:160920582:G:A	1.39875e-24	-9.89405e-10	-1.17424
160920679	chr6:160920679:G:C	2.46558e-24	-9.89405e-10	-0.607394
160920697	chr6:160920697:T:C	1.70461e-24	0.521929	-1.49841
160920710	chr6:160920710:C:A	1.42811e-24	-9.89405e-10	-1.15347
160921187	chr6:160921187:G:A	1.26421e-23	-9.89405e-10	1.02721
160921246	chr6:160921246:C:T	1.36994e-24	-9.89405e-10	-1.19505
160921334	chr6:160921334:T:C	1.44544e-25	-1.98392	-1.46007
160921336	chr6:160921336:G:T	5.82888e-24	-9.89405e-10	0.253004
160921403	chr6:160921403:CT:C	1.18693e-25	-2.13622	-1.50481
160921449	chr6:160921449:A:G	1.08677e-24	-0.0843745	-1.34224
160921567	chr6:160921567:A:G	1.48551e-24	-9.89405e-10	-1.11406
160921628	chr6:160921628:A:C	1.22169e-25	-2.13707	-1.47511
160921658	chr6:160921658:G:A	1.20665e-25	-2.13661	-1.48795
160921706	chr6:160921706:G:C	1.15917e-25	-2.15471	-1.50999
160921788	chr6:160921788:C:T	1.47981e-24	-9.89405e-10	-1.11791
160921796	chr6:160921796:T:G	5.87439e-23	-9.89405e-10	2.56337
160921888	chr6:160921888:T:C	1.47683e-24	-9.89405e-10	-1.11992
160921933	chr6:160921933:T:C	1.73515e-24	-9.89405e-10	-0.958724
160922020	chr6:160922020:T:G	1.13419e-25	-2.31751	-1.36897
160922231	chr6:160922231:T:C	1.47697e-24	-9.89405e-10	-1.11983
160923007	chr6:160923007:G:C	1.51106e-24	-9.89405e-10	-1.09701
160923127	chr6:160923127:T:C	2.50689e-24	-9.89405e-10	-0.590776
160923424	chr6:160923424:T:C	1.64969e-24	-9.89405e-10	-1.00923
160923685	chr6:160923685:G:A	1.06644e-24	-0.738088	-0.707409
160924002	chr6:160924002:C:T	1.60373e-24	-9.89405e-10	-1.03749
160924008	chr6:160924008:C:T	1.64917e-24	-9.89405e-10	-1.00955
160924055	chr6:160924055:C:A	1.01721e-24	-9.89405e-10	-1.49276
160924115	chr6:160924115:C:T	1.69009e-24	-0.985041	-9.24033e-10
160924172	chr6:160924172:A:G	1.46237e-24	-0.0942183	-1.03554
160924271	chr6:160924271:G:A	1.87361e-24	-9.89405e-10	-0.881954
160924290	chr6:160924290:A:G	1.64104e-24	-9.89405e-10	-1.01449
160924370	chr6:160924370:TC:T	1.41848e-24	-9.89405e-10	-1.16023
160924495	chr6:160924495:A:G	1.63892e-24	-9.89405e-10	-1.01578
160924496	chr6:160924496:C:CA	5.99422e-24	-9.89405e-10	0.280976
160924745	chr6:160924745:G:A	9.92848e-25	-9.89405e-10	-1.517
160924923	chr6:160924923:T:G	4.34753e-25	-2.3428	-9.24033e-10
160925004	chr6:160925004:A:T	1.61566e-24	-9.89405e-10	-1.03008
160925053	chr6:160925053:G:A	1.65164e-24	-9.89405e-10	-1.00805
160925121	chr6:160925121:A:C	1.02882e-24	-9.89405e-10	-1.48141
160925134	chr6:160925134:T:C	4.25506e-24	-9.89405e-10	-0.0617123
160925297	chr6:160925297:C:T	2.0897e-24	-9.89405e-10	-0.7728
160925314	chr6:160925314:C:A	4.08336e-24	0.82169	-0.92459
160925412	chr6:160925412:C:A	1.23225e-25	-2.10776	-1.49581
160925448	chr6:160925448:A:G	3.20267e-24	0.803128	-1.14896
160925798	chr6:160925798:G:A	1.05768e-25	-2.28291	-1.47341
160926147	chr6:160926147:G:C	2.06941e-24	0.105185	-0.887744
160926196	chr6:160926196:G:C	1.59481e-24	-9.89405e-10	-1.04306
160926437	chr6:160926437:A:G	3.06394e-25	-2.2974	-0.395301
160926464	chr6:160926464:C:T	3.6915e-25	-2.33749	-0.168887
160926657	chr6:160926657:G:A	9.87336e-26	-2.30876	-1.51639
160926775	chr6:160926775:ATGT:A	1.01721e-24	-9.89405e-10	-1.49276
160926906	chr6:160926906:T:C	5.34785e-24	1.00738	-0.840503
160927037	chr6:160927037:T:C	2.37425e-25	-2.30655	-0.641178
160927099	chr6:160927099:C:T	9.87802e-26	-2.30842	-1.51626
160927102	chr6:160927102:C:A	1.37189e-25	-2.31065	-1.18557
160927142	chr6:160927142:A:C	2.57689e-25	-2.29509	-0.570734
160927208	chr6:160927208:C:T	2.23306e-24	-9.89405e-10	-0.706446
160927235	chr6:160927235:G:A	2.43668e-25	-2.30037	-0.621398
160927243	chr6:160927243:C:G	6.30679e-24	-9.89405e-10	0.331807
160927307	chr6:160927307:G:A	1.64764e-24	-9.89405e-10	-1.01048
160927361	chr6:160927361:A:G	2.81148e-25	-2.26826	-0.510432
160927372	chr6:160927372:T:C	6.30253e-24	-9.89405e-10	0.331131
160927637	chr6:160927637:G:A	7.71332e-25	-1.76946	-9.24033e-10
160927676	chr6:160927676:A:G	1.40932e-25	-2.23558	-1.23372
160928074	chr6:160928074:AT:A	1.3925e-25	-2.28978	-1.19152
160928263	chr6:160928263:C:A	9.92889e-25	-9.89405e-10	-1.51696
160928276	chr6:160928276:T:C	6.30679e-24	-9.89405e-10	0.331807
160928294	chr6:160928294:T:C	7.01134e-25	-0.385309	-1.47957
160928522	chr6:160928522:T:C	2.47696e-25	-2.28846	-0.616919
160928690	chr6:160928690:T:C	2.95117e-24	-9.89405e-10	-0.427618
160928852	chr6:160928852:C:G	1.42324e-24	-9.89405e-10	-1.15689
160929070	chr6:160929070:A:G	1.00536e-24	-9.89405e-10	-1.50447
160929144	chr6:160929144:C:T	2.48707e-25	-2.28155	-0.619752
160929242	chr6:160929242:A:G	2.47803e-25	-2.28802	-0.616919
160929260	chr6:160929260:C:T	2.46669e-25	-2.28734	-0.622182
160929447	chr6:160929447:A:C	1.0648e-25	-2.24184	-1.50777
160929750	chr6:160929750:T:C	2.36791e-25	-2.28948	-0.660917
160929758	chr6:160929758:A:G	5.63604e-24	0.999691	-0.78033
160930139	chr6:160930139:G:A	4.38254e-24	-9.89405e-10	-0.0321927
160930400	chr6:160930400:AG:A	2.76997e-24	-9.89405e-10	-0.490983
160930492	chr6:160930492:C:T	1.37432e-24	-0.160157	-1.0317
160930923	chr6:160930923:G:A	1.12156e-24	-9.89405e-10	-1.3951
160931113	chr6:160931113:C:T	1.42933e-24	-9.89405e-10	-1.15261
160931181	chr6:160931181:T:C	2.87037e-24	-1.62486	1.16948
160931202	chr6:160931202:G:A	1.48988e-24	-1.11112	-9.24033e-10
160931224	chr6:160931224:A:G	1.1371e-25	-2.18094	-1.50298
160931384	chr6:160931384:C:G	1.33936e-24	-9.89405e-10	-1.21763
160931485	chr6:160931485:G:T	6.9838e-24	-9.89405e-10	0.433773
160931521	chr6:160931521:T:C	1.66457e-24	-9.89405e-10	-1.00026
160931638	chr6:160931638:A:G	1.02435e-24	-9.89405e-10	-1.48576
160931655	chr6:160931655:T:C	1.26735e-24	-9.89405e-10	-1.27289
160931666	chr6:160931666:G:A	1.01613e-24	-9.89405e-10	-1.49382
160931805	chr6:160931805:G:A	1.00987e-24	-9.89405e-10	-1.5
160931961	chr6:160931961:G:A	7.00936e-24	-9.89405e-10	0.437426
160932370	chr6:160932370:A:G	1.06785e-25	-2.2336	-1.51316
160932542	chr6:160932542:C:T	9.28814e-24	1.13388	-0.414958
160932608	chr6:160932608:C:A	3.88099e-24	-9.89405e-10	-0.15373
160932619	chr6:160932619:A:G	2.23511e-24	-9.89405e-10	-0.705532
160932752	chr6:160932752:A:G	9.27592e-24	1.14352	-0.425914
160932998	chr6:160932998:G:A	2.30386e-24	-9.89405e-10	-0.675235
160933103	chr6:160933103:G:A	2.09087e-24	-9.89405e-10	-0.772239
160933236	chr6:160933236:G:T	1.91502e-24	-9.89405e-10	-0.860092
160933771	chr6:160933771:T:C	1.11911e-24	-9.89405e-10	-1.39729
160934173	chr6:160934173:C:T	1.4471e-24	-1.14026	-9.24033e-10
160934430	chr6:160934430:G:A	1.06095e-24	-9.89405e-10	-1.45066
160934457	chr6:160934457:C:G	1.80537e-24	-9.89405e-10	-0.919057
160934499	chr6:160934499:C:T	6.93517e-24	-9.89405e-10	0.426786
160934624	chr6:160934624:A:G	6.20367e-25	-1.98727	-9.24033e-10
160934696	chr6:160934696:T:A	1.02435e-24	-9.89405e-10	-1.48576
160935049	chr6:160935049:G:A	1.06821e-24	-9.89405e-10	-1.44384
160935260	chr6:160935260:A:C	1.30047e-25	-2.25072	-1.29896
160935313	chr6:160935313:T:C	2.30609e-24	-9.89405e-10	-0.674265
160935518	chr6:160935518:A:AT	1.59795e-24	-0.0235395	-1.01756
160935723	chr6:160935723:T:C	1.0497e-24	-9.89405e-10	-1.46131
160935816	chr6:160935816:G:A	1.46344e-24	-9.89405e-10	-1.12903
160935987	chr6:160935987:T:TTCC	2.32697e-24	-9.89405e-10	-0.665255
160936003	chr6:160936003:G:A	2.44561e-24	-9.89405e-10	-0.615527
160936113	chr6:160936113:T:G	2.46157e-24	-9.89405e-10	-0.609022
160936485	chr6:160936485:T:C	1.0531e-24	-9.89405e-10	-1.45808
160936876	chr6:160936876:G:A	9.94558e-25	-9.89405e-10	-1.51528
160936983	chr6:160936983:G:A	1.02069e-24	-9.89405e-10	-1.48934
160937776	chr6:160937776:C:T	1.86685e-25	-1.8015	-1.38666
160938023	chr6:160938023:A:G	1.00895e-24	-0.69411	-0.806804
160938100	chr6:160938100:AT:A	1.26973e-25	-2.25263	-1.32096
160938352	chr6:160938352:T:C	9.94673e-25	-9.89405e-10	-1.51516
160938516	chr6:160938516:G:A	1.76933e-24	-9.89405e-10	-0.939218
160938526	chr6:160938526:G:A	3.87329e-25	-1.99296	-0.465344
160939346	chr6:160939346:C:T	2.19206e-25	-2.31755	-0.710012
160939474	chr6:160939474:A:G	5.89171e-25	-2.03886	-9.24033e-10
160939550	chr6:160939550:C:G	6.10396e-25	-2.00347	-9.24033e-10
160939590	chr6:160939590:T:C	3.1458e-24	1.14894	-1.51269
160939659	chr6:160939659:A:G	9.94338e-25	-9.89405e-10	-1.5155
160939915	chr6:160939915:T:G	1.03397e-24	-9.89405e-10	-1.47641
160939950	chr6:160939950:C:T	1.01163e-24	-9.89405e-10	-1.49825
160940067	chr6:160940067:T:C	3.17151e-24	-9.89405e-10	-0.355612
160940152	chr6:160940152:A:G	1.02589e-24	-9.89405e-10	-1.48426
160940307	chr6:160940307:C:T	1.38157e-25	-2.2278	-1.26139
160940382	chr6:160940382:C:G	1.00746e-24	-9.89405e-10	-1.50239
160940481	chr6:160940481:A:G	2.8235e-23	-9.89405e-10	1.83074
160941010	chr6:160941010:A:G	9.27327e-25	-0.194268	-1.391
160941215	chr6:160941215:C:T	1.03326e-24	-9.89405e-10	-1.4771
160941245	chr6:160941245:T:C	3.11151e-24	-9.89405e-10	-0.374714
160941570	chr6:160941570:AT:A	1.02799e-24	-9.89405e-10	-1.48221
160941646	chr6:160941646:G:A	7.04176e-25	-0.348319	-1.51223
160941841	chr6:160941841:T:G	1.03004e-24	-9.89405e-10	-1.48022
160941910	chr6:160941910:C:T	9.99707e-25	-9.89405e-10	-1.51011
160942062	chr6:160942062:C:T	1.00053e-24	-9.89405e-10	-1.50929
160942139	chr6:160942139:G:A	7.08895e-24	-9.89405e-10	0.448716
160942199	chr6:160942199:T:G	1.03273e-25	-2.26451	-1.51569
160942371	chr6:160942371:G:A	9.99144e-25	-9.89405e-10	-1.51068
160942418	chr6:160942418:G:A	1.78675e-24	-9.89405e-10	-0.929422
160942477	chr6:160942477:C:A	1.71555e-24	-9.89405e-10	-0.970088
160942876	chr6:160942876:C:T	8.44165e-25	-0.163246	-1.51598
160942887	chr6:160942887:T:C	3.77999e-24	0.905046	-1.08515
160943113	chr6:160943113:G:GTC	1.12004e-25	-2.33646	-1.36258
160943131	chr6:160943131:A:G	2.92684e-24	-9.89405e-10	-0.435898
160943434	chr6:160943434:C:T	1.00807e-24	-9.89405e-10	-1.50179
160943448	chr6:160943448:C:T	1.00426e-24	-9.89405e-10	-1.50557
160943709	chr6:160943709:G:A	5.89854e-25	-0.547595	-1.49011
160943721	chr6:160943721:CA:C	1.47853e-25	-2.2154	-1.20596
160943752	chr6:160943752:C:T	2.24257e-25	-1.80217	-1.20261
160943758	chr6:160943758:T:C	9.93289e-25	-9.89405e-10	-1.51655
160943921	chr6:160943921:C:A	1.00709e-24	-9.89405e-10	-1.50276
160943938	chr6:160943938:T:C	8.18997e-25	-1.7095	-9.24033e-10
160943960	chr6:160943960:C:T	4.0963e-24	0.895309	-0.995046
160944211	chr6:160944211:A:T	1.70803e-24	-9.89405e-10	-0.97448
160944240	chr6:160944240:G:A	1.90572e-24	-0.864961	-9.24033e-10
160944404	chr6:160944404:A:T	4.25946e-24	0.932327	-0.993004
160944505	chr6:160944505:C:T	2.34455e-22	-9.89405e-10	3.94744
160944597	chr6:160944597:T:A	1.6124e-25	-1.82675	-1.50792
160945020	chr6:160945020:A:G	1.09714e-24	-9.89405e-10	-1.41712
160945124	chr6:160945124:A:G	2.06161e-24	-9.89405e-10	-0.786332
160946926	chr6:160946926:G:A	1.07392e-24	-9.89405e-10	-1.43851
160947236	chr6:160947236:G:T	5.6932e-25	-1.10874	-0.964395
160947321	chr6:160947321:G:A	1.35953e-24	-1.20268	-9.24033e-10
160947797	chr6:160947797:T:C	8.17274e-25	-0.194703	-1.5169
160947802	chr6:160947802:T:A	1.80985e-24	0.539679	-1.45626
160948319	chr6:160948319:A:G	2.24284e-24	-9.89405e-10	-0.702075
160948545	chr6:160948545:T:C	2.07438e-24	-0.140192	-0.639968
160948555	chr6:160948555:C:T	3.63707e-25	-1.21521	-1.30602
160948774	chr6:160948774:G:A	1.67383e-24	0.504222	-1.49893
160948780	chr6:160948780:C:G	1.04829e-24	-9.89405e-10	-1.46266
160948870	chr6:160948870:T:G	7.89651e-25	-1.74599	-9.24033e-10
160948913	chr6:160948913:A:G	9.50077e-26	-2.35688	-1.50674
160949187	chr6:160949187:T:C	1.04829e-24	-9.89405e-10	-1.46266
160949384	chr6:160949384:GC:G	1.10127e-23	-9.89405e-10	0.889231
160949573	chr6:160949573:A:G	1.04856e-24	-9.89405e-10	-1.4624
160949731	chr6:160949731:A:G	3.49955e-25	-1.89301	-0.666763
160949921	chr6:160949921:G:A	4.31654e-25	-2.34995	-9.24033e-10
160950385	chr6:160950385:G:C	1.38473e-24	-0.466497	-0.717815
160950472	chr6:160950472:G:A	1.7803e-25	-1.83147	-1.40415
160950589	chr6:160950589:T:C	2.45248e-24	0.42932	-1.04204
160950768	chr6:160950768:G:A	8.03351e-25	-0.219582	-1.5092
160951059	chr6:160951059:G:A	1.62579e-24	-9.89405e-10	-1.02383
160951432	chr6:160951432:G:A	1.01195e-25	-2.34754	-1.45299
160951434	chr6:160951434:G:A	1.25466e-24	-9.89405e-10	-1.28295
160951712	chr6:160951712:A:G	1.08078e-24	-9.89405e-10	-1.43214
160951762	chr6:160951762:T:C	4.02832e-25	-0.99619	-1.42287
160951820	chr6:160951820:G:A	9.71318e-25	-0.0294267	-1.5095
160951899	chr6:160951899:C:T	1.28954e-25	-2.35437	-1.20375
160952145	chr6:160952145:A:C	4.29656e-25	-2.35459	-9.24033e-10
160952257	chr6:160952257:C:T	9.45781e-26	-2.3591	-1.50905
160952339	chr6:160952339:G:A	2.42908e-25	-1.70636	-1.21853
160952698	chr6:160952698:G:A	1.09762e-24	0.0579588	-1.47464
160952751	chr6:160952751:C:T	8.8263e-25	-1.03544	-0.599232
160953026	chr6:160953026:G:C	7.02697e-25	-1.86265	-9.24033e-10
160953386	chr6:160953386:A:G	1.11413e-24	-9.89405e-10	-1.40175
160953757	chr6:160953757:T:C	1.20187e-25	-2.30875	-1.31978
160953862	chr6:160953862:T:C	6.57034e-25	-0.520522	-1.40932
160954057	chr6:160954057:A:G	8.69838e-25	-0.251211	-1.39806
160954363	chr6:160954363:A:G	1.0241e-24	-9.89405e-10	-1.48601
160954690	chr6:160954690:G:C	1.99055e-23	-9.89405e-10	1.48118
160954691	chr6:160954691:T:C	1.7836e-23	-9.89405e-10	1.3714
160954858	chr6:160954858:A:G	9.95956e-25	-9.89405e-10	-1.51387
160955131	chr6:160955131:G:T	5.45827e-25	-0.598284	-1.51699
160955147	chr6:160955147:A:T	1.23984e-25	-2.08249	-1.51494
160955292	chr6:160955292:G:A	2.49047e-24	-9.89405e-10	-0.597347
160955310	chr6:160955310:C:A	9.54654e-26	-2.35868	-1.50013
160955390	chr6:160955390:G:A	1.0814e-24	-9.89405e-10	-1.43156
160955727	chr6:160955727:A:G	4.68966e-25	-2.26704	-9.24033e-10
160955819	chr6:160955819:A:T	2.02296e-23	-9.89405e-10	1.49732
160956031	chr6:160956031:C:T	1.01768e-24	-9.89405e-10	-1.4923
160956251	chr6:160956251:G:A	1.55991e-24	-1.06519	-9.24033e-10
160956254	chr6:160956254:G:T	1.04403e-24	-9.89405e-10	-1.46673
160956525	chr6:160956525:TG:CG	1.04833e-25	-2.26246	-1.50275
160956619	chr6:160956619:AGG:A	4.48166e-25	-2.31241	-9.24033e-10
160956621	chr6:160956621:G:A	1.06319e-25	-2.26124	-1.48989
160956819	chr6:160956819:CATGCTGGTAAG:C	9.55352e-25	-1.5555	-9.24033e-10
160956957	chr6:160956957:G:C	9.67918e-26	-2.35752	-1.48749
160957160	chr6:160957160:A:G	1.12911e-25	-2.17697	-1.51401
160957256	chr6:160957256:G:A	1.06382e-24	-9.89405e-10	-1.44795
160957278	chr6:160957278:T:C	1.12352e-24	-9.89405e-10	-1.39335
160957388	chr6:160957388:G:A	5.15348e-25	-2.17273	-9.24033e-10
160957431	chr6:160957431:T:C	3.53006e-25	-1.68091	-0.870179
160957904	chr6:160957904:T:C	1.57213e-24	-0.375633	-0.681754
160958294	chr6:160958294:T:C	1.382e-24	-9.89405e-10	-1.18629
160958325	chr6:160958325:T:C	8.5074e-25	-0.219686	-1.45178
160958411	chr6:160958411:A:G	4.44344e-25	-2.32098	-9.24033e-10
160958523	chr6:160958523:T:C	1.22954e-24	-9.89405e-10	-1.30318
160958610	chr6:160958610:G:T	9.83348e-26	-2.3538	-1.4754
160958623	chr6:160958623:A:AT	1.04115e-24	-9.89405e-10	-1.46949
160958625	chr6:160958625:C:A	1.03765e-24	-9.89405e-10	-1.47286
160958988	chr6:160958988:C:T	3.24254e-25	-1.30248	-1.33357
160959076	chr6:160959076:A:G	4.53915e-25	-2.29967	-9.24033e-10
160959183	chr6:160959183:A:G	7.63683e-25	-0.329045	-1.45038
160959336	chr6:160959336:C:T	7.66651e-25	-0.274488	-1.50106
160959393	chr6:160959393:G:A	1.15781e-25	-2.32648	-1.33939
160959604	chr6:160959604:A:G	1.1517e-25	-2.17982	-1.49135
160959693	chr6:160959693:C:G	1.01788e-24	-9.89405e-10	-1.4921
160959810	chr6:160959810:C:T	3.75306e-24	1.25834	-1.44559
160960121	chr6:160960121:T:G	3.54432e-24	0.331723	-0.576198
160961014	chr6:160961014:T:C	2.03562e-24	-0.200763	-0.598257
160961604	chr6:160961604:A:C	3.31331e-25	-1.28083	-1.33363
160961685	chr6:160961685:A:C	2.285e-25	-1.78846	-1.19757
160961687	chr6:160961687:A:G	9.27877e-25	-0.160648	-1.42403
160962015	chr6:160962015:A:C	1.23065e-25	-2.16443	-1.44044
160962025	chr6:160962025:C:T	1.10167e-24	-9.89405e-10	-1.413
160962047	chr6:160962047:A:G	6.78372e-23	2.70729	-9.24033e-10
160962376	chr6:160962376:A:C	2.02946e-24	-9.89405e-10	-0.802053
160962447	chr6:160962447:C:T	4.45654e-25	-0.802342	-1.51569
160962706	chr6:160962706:T:A	1.12034e-24	-9.89405e-10	-1.39619
160962915	chr6:160962915:G:C	1.2767e-24	-9.89405e-10	-1.26554
160962925	chr6:160962925:T:C	2.00335e-25	-1.64372	-1.47387
160962945	chr6:160962945:G:C	1.0476e-24	-9.89405e-10	-1.46332
160963171	chr6:160963171:C:A	1.07307e-24	-9.89405e-10	-1.43929
160963386	chr6:160963386:G:A	2.33561e-25	-1.46584	-1.49829
160963397	chr6:160963397:G:A	9.52721e-26	-2.35275	-1.50809
160963414	chr6:160963414:T:C	2.24024e-25	-1.4944	-1.51142
160964058	chr6:160964058:T:C	2.11344e-24	-9.89405e-10	-0.761505
160964092	chr6:160964092:G:A	1.18702e-24	-9.89405e-10	-1.33838
160964126	chr6:160964126:T:C	3.01842e-24	-9.89405e-10	-0.405085
160964370	chr6:160964370:T:G	9.80658e-26	-2.3426	-1.48934
160964725	chr6:160964725:A:G	1.6095e-25	-1.84046	-1.49602
160964784	chr6:160964784:G:A	2.77434e-25	-2.02715	-0.764842
160965027	chr6:160965027:G:A	3.5605e-25	-1.8116	-0.730903
160965078	chr6:160965078:A:G	1.96857e-24	-9.89405e-10	-0.832513
160965098	chr6:160965098:G:A	1.04521e-25	-2.28058	-1.4876
160965174	chr6:160965174:A:G	7.40574e-25	-2.08317	0.27302
160965740	chr6:160965740:G:A	1.20556e-25	-2.20285	-1.42261
160965956	chr6:160965956:A:G	5.39868e-24	-9.89405e-10	0.176334
160966060	chr6:160966060:G:A	1.2029e-24	-9.89405e-10	-1.32508
160966377	chr6:160966377:T:C	2.23856e-25	-2.08441	-0.922162
160966438	chr6:160966438:T:G	1.8636e-25	-1.99821	-1.19168
160966473	chr6:160966473:A:T	2.70674e-25	-2.00392	-0.812745
160966711	chr6:160966711:A:G	2.79646e-24	-9.89405e-10	-0.481466
160966978	chr6:160966978:G:A	1.26517e-24	-9.89405e-10	-1.27461
160966980	chr6:160966980:G:A	1.79274e-25	-1.72505	-1.50361
160967072	chr6:160967072:G:A	1.28188e-24	-9.89405e-10	-1.26149
160967233	chr6:160967233:G:T	1.04722e-25	-2.26916	-1.49711
160967341	chr6:160967341:G:C	7.32631e-24	-9.89405e-10	0.481651
160967946	chr6:160967946:C:T	1.64153e-25	-1.80719	-1.50958
160968428	chr6:160968428:TATC:T	1.22962e-24	-9.89405e-10	-1.30312
160968451	chr6:160968451:ATAAT:A	2.13426e-24	-9.89405e-10	-0.751699
160968538	chr6:160968538:T:G	1.57739e-24	-9.89405e-10	-1.05405
160968815	chr6:160968815:G:A	1.75397e-25	-1.74249	-1.50804
160968823	chr6:160968823:C:T	2.02674e-25	-1.80251	-1.30346
160968906	chr6:160968906:T:A	1.89497e-25	-1.66013	-1.51307
160968954	chr6:160968954:G:A	1.03638e-24	-9.89405e-10	-1.47409
160969018	chr6:160969018:A:G	1.89073e-25	-1.66577	-1.50968
160969184	chr6:160969184:C:T	1.02924e-25	-2.27013	-1.51345
160969515	chr6:160969515:T:C	4.94997e-25	-2.21302	-9.24033e-10
160969735	chr6:160969735:G:T	1.11515e-25	-2.21089	-1.49253
160970045	chr6:160970045:G:A	1.79145e-25	-1.71578	-1.5136
160970157	chr6:160970157:G:A	1.53234e-24	-9.89405e-10	-1.08302
160970204	chr6:160970204:G:T	1.0145e-24	-9.89405e-10	-1.49542
160970207	chr6:160970207:G:A	1.79063e-24	-9.89405e-10	-0.927254
160970316	chr6:160970316:A:T	1.06905e-24	-9.89405e-10	-1.44305
160970344	chr6:160970344:T:C	1.0836e-25	-2.24035	-1.49177
160970360	chr6:160970360:A:G	2.04329e-25	-1.58213	-1.51571
160970436	chr6:160970436:G:C	1.01176e-24	-9.89405e-10	-1.49813
160970514	chr6:160970514:G:A	1.14401e-25	-2.35821	-1.31966
160970762	chr6:160970762:A:G	2.20665e-24	-9.89405e-10	-0.718345
160970770	chr6:160970770:A:G	9.93967e-25	-9.89405e-10	-1.51587
160971348	chr6:160971348:C:T	4.47901e-25	-2.313	-9.24033e-10
160971813	chr6:160971813:A:G	2.19669e-25	-1.84251	-1.18294
160971821	chr6:160971821:C:T	3.53532e-24	-9.89405e-10	-0.247016
160971903	chr6:160971903:C:T	1.03537e-25	-2.33365	-1.444
160972108	chr6:160972108:T:C	1.4591e-24	-9.89405e-10	-1.132
160972184	chr6:160972184:CCAATACAAACATCT:C	6.76558e-24	-9.89405e-10	0.402027
160972279	chr6:160972279:T:C	1.4808e-25	-2.19612	-1.2237
160972676	chr6:160972676:C:T	2.04812e-24	-9.89405e-10	-0.792899
160972864	chr6:160972864:T:C	2.14233e-25	-2.35988	-0.690634
160972913	chr6:160972913:C:T	2.51876e-25	-2.20381	-0.684825
160973021	chr6:160973021:T:C	1.55743e-25	-1.88326	-1.48611
160973083	chr6:160973083:G:C	2.03078e-25	-1.75906	-1.34493
160973157	chr6:160973157:T:C	1.06637e-25	-2.23574	-1.5124
160973224	chr6:160973224:T:G	5.42643e-25	-2.12112	-9.24033e-10
160974242	chr6:160974242:G:A	1.35105e-24	-9.89405e-10	-1.20894
160974285	chr6:160974285:C:T	1.30298e-25	-2.16976	-1.37799
160974286	chr6:160974286:G:A	1.34501e-24	-9.89405e-10	-1.21342
160974706	chr6:160974706:C:T	1.05524e-25	-2.32469	-1.43395
160974825	chr6:160974825:A:G	3.82896e-25	-2.12409	-0.345717
160975106	chr6:160975106:C:T	1.25946e-25	-2.1865	-1.39522
160975126	chr6:160975126:A:G	2.81425e-25	-2.35753	-0.420176
160975346	chr6:160975346:T:C	2.30605e-24	-9.89405e-10	-0.674284
160975459	chr6:160975459:A:G	2.44255e-25	-1.57955	-1.33981
160975665	chr6:160975665:A:G	1.4329e-24	-9.89405e-10	-1.15012
160976144	chr6:160976144:G:A	1.59776e-24	-9.89405e-10	-1.04122
160976521	chr6:160976521:G:A	1.4371e-24	-9.89405e-10	-1.1472
160976712	chr6:160976712:T:A	7.42127e-25	-1.80806	-9.24033e-10
160976849	chr6:160976849:C:T	1.0208e-24	-9.89405e-10	-1.48923
160976945	chr6:160976945:G:GT	1.4774e-25	-2.14409	-1.27803
160977196	chr6:160977196:G:A	1.29922e-25	-2.31866	-1.23198
160977664	chr6:160977664:TG:T	3.51416e-25	-1.41532	-1.14029
160977771	chr6:160977771:C:T	5.44217e-25	-2.11823	-9.24033e-10
160977991	chr6:160977991:A:G	2.09523e-25	-1.89698	-1.17576
160978050	chr6:160978050:C:T	3.34569e-24	-9.89405e-10	-0.302148
160978161	chr6:160978161:G:A	4.20578e-25	-0.955143	-1.4208
160978172	chr6:160978172:C:G	1.01985e-24	-9.89405e-10	-1.49017
160978458	chr6:160978458:A:G	2.5968e-25	-1.84634	-1.01179
160978507	chr6:160978507:G:A	1.01985e-24	-9.89405e-10	-1.49017
160978635	chr6:160978635:G:T	1.40736e-24	-9.89405e-10	-1.1681
160978848	chr6:160978848:T:C	1.32957e-25	-2.01084	-1.51672
160979323	chr6:160979323:T:C	1.75562e-24	-9.89405e-10	-0.946998
160979870	chr6:160979870:G:C	4.28425e-25	-2.35746	-9.24033e-10
160980176	chr6:160980176:C:G	1.641e-24	-9.89405e-10	-1.01451
160980584	chr6:160980584:T:G	1.50623e-24	-9.89405e-10	-1.10021
160980589	chr6:160980589:T:C	1.46622e-25	-2.03159	-1.39813
160980598	chr6:160980598:C:T	1.13022e-25	-2.32349	-1.3665
160980791	chr6:160980791:G:C	3.78091e-24	-9.89405e-10	-0.179857
160981010	chr6:160981010:T:G	1.2452e-25	-2.2135	-1.37961
160981289	chr6:160981289:A:G	1.02833e-25	-2.27959	-1.50488
160981583	chr6:160981583:G:A	2.76364e-23	-9.89405e-10	1.80931
160981780	chr6:160981780:C:T	3.43523e-25	-2.33705	-0.24127
160982030	chr6:160982030:T:C	1.61623e-24	-1.02972	-9.24033e-10
160982241	chr6:160982241:G:A	1.28265e-25	-2.20487	-1.35861
160982932	chr6:160982932:C:G	3.1675e-25	-1.31327	-1.3462
160983150	chr6:160983150:A:G	1.23168e-24	-9.89405e-10	-1.30144
160983185	chr6:160983185:A:T	1.05896e-25	-2.24022	-1.5149
160983338	chr6:160983338:C:T	3.73711e-24	-9.89405e-10	-0.191509
160983351	chr6:160983351:C:A	4.34685e-25	-1.62756	-0.715391
160983732	chr6:160983732:C:T	1.19561e-24	-9.89405e-10	-1.33116
160983749	chr6:160983749:C:T	2.41031e-24	-9.89405e-10	-0.630065
160983938	chr6:160983938:C:A	3.99999e-25	-1.56106	-0.865057
160984135	chr6:160984135:G:A	3.77321e-24	-9.89405e-10	-0.181894
160984252	chr6:160984252:T:C	1.47369e-24	-9.89405e-10	-1.12205
160984260	chr6:160984260:C:T	1.60354e-25	-2.17958	-1.16062
160984469	chr6:160984469:G:T	3.45741e-25	-1.59213	-0.979758
160984872	chr6:160984872:T:G	1.1187e-25	-2.35485	-1.34539
160985674	chr6:160985674:A:G	3.37256e-25	-2.3292	-0.26753
160985839	chr6:160985839:A:G	8.16004e-25	-1.58779	-0.125368
160986025	chr6:160986025:C:T	1.68181e-24	-9.89405e-10	-0.989948
160986199	chr6:160986199:C:T	2.14465e-24	0.747061	-1.49391
160986277	chr6:160986277:A:G	9.95297e-25	-9.89405e-10	-1.51453
160986397	chr6:160986397:A:G	1.5779e-25	-2.3511	-1.00521
160986787	chr6:160986787:C:T	2.40962e-25	-1.49924	-1.4337
160987805	chr6:160987805:A:G	2.40992e-24	0.83394	-1.46417
160988355	chr6:160988355:T:C	1.0855e-25	-2.2295	-1.50086
160988504	chr6:160988504:G:C	9.96501e-25	-9.89405e-10	-1.51333
160988712	chr6:160988712:C:T	1.33773e-24	-9.89405e-10	-1.21885
160988838	chr6:160988838:A:C	1.27997e-25	-2.07117	-1.49441
160989013	chr6:160989013:T:A	1.374e-24	-9.89405e-10	-1.1921
160989109	chr6:160989109:T:C	1.5919e-24	-9.89405e-10	-1.04489
160989125	chr6:160989125:T:C	1.03791e-24	-9.89405e-10	-1.47261
160989879	chr6:160989879:A:G	1.40554e-25	-2.34152	-1.13046
160990439	chr6:160990439:T:G	1.28917e-24	-9.89405e-10	-1.25582
160990510	chr6:160990510:T:C	1.06517e-24	-9.89405e-10	-1.44669
160990592	chr6:160990592:C:T	1.01561e-24	-9.89405e-10	-1.49433
160990941	chr6:160990941:C:T	2.03705e-25	-2.19979	-0.901118
160991128	chr6:160991128:AG:A	3.67482e-25	-1.08526	-1.42564
160991288	chr6:160991288:A:G	9.93026e-25	-2.3419	0.825081
160991552	chr6:160991552:C:T	1.83299e-23	-9.89405e-10	1.39871
160991601	chr6:160991601:G:A	1.13696e-24	-9.89405e-10	-1.38146
160991902	chr6:160991902:C:T	9.93541e-25	-9.89405e-10	-1.5163
160992359	chr6:160992359:A:G	1.4701e-24	-9.89405e-10	-1.12449
160992401	chr6:160992401:C:T	3.12373e-24	-9.89405e-10	-0.370793
160993015	chr6:160993015:G:A	2.06226e-25	-1.65306	-1.43555
160993360	chr6:160993360:C:G	1.29477e-24	-9.89405e-10	-1.25149
160993509	chr6:160993509:T:G	3.47397e-25	-1.98783	-0.579276
160993537	chr6:160993537:C:G	1.04009e-24	-9.89405e-10	-1.47052
160993646	chr6:160993646:G:A	6.12429e-25	-2.00014	-9.24033e-10
160993813	chr6:160993813:C:T	9.98698e-25	-9.89405e-10	-1.51112
160993857	chr6:160993857:C:CA	1.01603e-25	-2.30519	-1.49131
160994138	chr6:160994138:ATTTTC:A	1.07027e-24	-9.89405e-10	-1.44191
160994145	chr6:160994145:TTTTTA:T	1.22073e-24	-9.89405e-10	-1.31037
160994307	chr6:160994307:C:T	9.95873e-25	-9.89405e-10	-1.51396
160994313	chr6:160994313:T:C	1.36032e-25	-2.23515	-1.26954
160994314	chr6:160994314:T:C	9.95101e-26	-2.32733	-1.48999
160994580	chr6:160994580:C:T	1.67494e-24	-9.89405e-10	-0.994043
160994661	chr6:160994661:G:T	1.26025e-25	-2.33543	-1.24566
160994727	chr6:160994727:G:A	3.56722e-25	-1.79365	-0.746967
160994774	chr6:160994774:C:T	4.49909e-25	-2.30853	-9.24033e-10
160994906	chr6:160994906:G:A	8.36769e-25	-1.68803	-9.24033e-10
160994915	chr6:160994915:T:G	1.44577e-25	-1.93492	-1.50885
160995357	chr6:160995357:A:G	1.0715e-25	-2.30112	-1.44223
160995779	chr6:160995779:A:G	1.0784e-25	-2.2936	-1.44333
160996117	chr6:160996117:CT:C	3.87021e-25	-1.54579	-0.913303
160996121	chr6:160996121:T:A	3.78696e-25	-1.56754	-0.913303
160996122	chr6:160996122:ATGT:A	3.93709e-25	-1.5408	-0.90116
160996284	chr6:160996284:C:G	1.67178e-24	-9.89405e-10	-0.995932
160996589	chr6:160996589:T:C	6.19228e-25	-1.9891	-9.24033e-10
160996594	chr6:160996594:C:T	1.31603e-25	-2.03211	-1.50568
160996619	chr6:160996619:A:G	1.51904e-25	-2.31587	-1.07845
160996622	chr6:160996622:G:A	1.62633e-25	-1.83291	-1.49317
160997610	chr6:160997610:T:C	3.1704e-25	-1.80314	-0.855406
160997652	chr6:160997652:G:A	1.07651e-25	-2.2951	-1.44358
160998048	chr6:160998048:A:G	1.34777e-24	-9.89405e-10	-1.21137
160998281	chr6:160998281:A:G	1.15591e-24	-9.89405e-10	-1.36493
160998520	chr6:160998520:T:C	3.35866e-25	-1.30242	-1.29844
160998789	chr6:160998789:A:G	1.05843e-25	-2.31058	-1.44504
160998795	chr6:160998795:A:G	9.92958e-25	-9.89405e-10	-1.51689
160999021	chr6:160999021:A:C	5.23004e-25	-2.15799	-9.24033e-10
160999396	chr6:160999396:T:C	1.78021e-24	-9.89405e-10	-0.933087
160999838	chr6:160999838:C:T	3.49809e-24	-9.89405e-10	-0.257603
161002016	chr6:161002016:C:T	1.91793e-24	-9.89405e-10	-0.858575
161002198	chr6:161002198:T:G	1.29257e-25	-2.31617	-1.2396
161002354	chr6:161002354:A:G	1.27165e-23	-9.89405e-10	1.03308
161003650	chr6:161003650:A:G	3.87848e-25	-1.69591	-0.76105
161003941	chr6:161003941:TAA:T	4.08552e-25	-1.73121	-0.673749
161004113	chr6:161004113:GA:G	3.95395e-25	-1.7518	-0.685891
161004240	chr6:161004240:G:A	1.72575e-25	-1.78135	-1.4854
161005088	chr6:161005088:A:G	1.62716e-24	-9.89405e-10	-1.02298
161005233	chr6:161005233:G:A	1.61028e-24	-9.89405e-10	-1.03341
161005286	chr6:161005286:A:T	1.0488e-24	-9.89405e-10	-1.46217
161005351	chr6:161005351:A:G	3.09763e-25	-1.97649	-0.70528
161005376	chr6:161005376:G:A	4.10958e-24	-9.89405e-10	-0.0964997
161005435	chr6:161005435:C:G	3.50757e-24	-9.89405e-10	-0.254896
161005436	chr6:161005436:A:C	1.75577e-24	-9.89405e-10	-0.946914
161005513	chr6:161005513:T:A	2.96651e-25	-1.54513	-1.17989
161005549	chr6:161005549:C:T	1.08006e-25	-2.28176	-1.45363
161005746	chr6:161005746:G:A	6.25256e-25	-1.97941	-9.24033e-10
161005869	chr6:161005869:CCTCTGCCTCCGAGGTT:C	4.40706e-25	-1.16844	-1.16076
161005893	chr6:161005893:T:TTC	1.01598e-24	-9.89405e-10	-1.49397
161005977	chr6:161005977:G:A	6.31508e-25	-1.96947	-9.24033e-10
161006585	chr6:161006585:C:T	1.0904e-25	-2.28644	-1.43943
161006754	chr6:161006754:A:G	1.11615e-25	-2.2824	-1.42012
161007009	chr6:161007009:A:G	2.59584e-24	-0.555909	-9.24033e-10
161007480	chr6:161007480:T:C	4.3585e-25	-1.44271	-0.897564
161007701	chr6:161007701:T:C	1.09113e-25	-2.28712	-1.43807
161007821	chr6:161007821:G:A	3.45828e-25	-2.02968	-0.541951
161007940	chr6:161007940:T:G	1.07889e-25	-2.30465	-1.43182
161008013	chr6:161008013:G:A	1.04964e-24	-9.89405e-10	-1.46137
161008384	chr6:161008384:A:G	1.07478e-25	-2.29083	-1.44946
161008603	chr6:161008603:A:G	1.45965e-25	-2.31571	-1.1185
161008613	chr6:161008613:A:G	1.2471e-25	-2.07643	-1.51516
161008673	chr6:161008673:T:C	1.63678e-25	-1.87788	-1.44179
161008795	chr6:161008795:A:G	1.28654e-24	-9.89405e-10	-1.25786
161008978	chr6:161008978:C:T	1.16089e-25	-2.16553	-1.49769
161009436	chr6:161009436:G:T	2.02311e-25	-1.7075	-1.40027
161009490	chr6:161009490:G:A	3.56196e-25	-1.69255	-0.849549
161009554	chr6:161009554:A:G	9.94138e-25	-9.89405e-10	-1.5157
161009605	chr6:161009605:G:A	1.04757e-24	-9.89405e-10	-1.46334
161009724	chr6:161009724:C:T	2.10726e-25	-1.74153	-1.32549
161009810	chr6:161009810:T:C	2.2139e-25	-1.73548	-1.28216
161009952	chr6:161009952:G:A	1.40378e-25	-2.06144	-1.4118
161010008	chr6:161010008:C:A	2.33316e-25	-1.68622	-1.27896
161010071	chr6:161010071:G:A	1.52327e-24	-9.89405e-10	-1.08896
161010162	chr6:161010162:A:G	1.39951e-24	-9.89405e-10	-1.1737
161010175	chr6:161010175:A:G	4.69973e-25	-2.2649	-9.24033e-10
161010226	chr6:161010226:C:T	2.20556e-25	-1.78623	-1.2352
161010248	chr6:161010248:G:A	1.67438e-24	-9.89405e-10	-0.994379
161010498	chr6:161010498:GT:G	2.11867e-25	-1.79153	-1.27009
161010856	chr6:161010856:T:C	1.10694e-25	-2.33115	-1.37966
161011176	chr6:161011176:G:A	9.92946e-25	-9.89405e-10	-1.5169
161011330	chr6:161011330:T:C	1.0476e-24	-9.89405e-10	-1.46332
161011438	chr6:161011438:T:C	2.97758e-24	-9.89405e-10	-0.418708
161011835	chr6:161011835:C:T	1.71335e-25	-1.82304	-1.45091
161011952	chr6:161011952:C:T	2.60296e-25	-2.06191	-0.793847
161012002	chr6:161012002:C:G	3.16814e-25	-2.01427	-0.644986
161012198	chr6:161012198:G:C	1.1834e-25	-2.32836	-1.31565
161012442	chr6:161012442:G:A	2.77803e-25	-2.08538	-0.70528
161012841	chr6:161012841:T:TA	1.09782e-25	-2.26553	-1.45355
161012949	chr6:161012949:T:C	1.0037e-25	-2.33113	-1.47758
161013229	chr6:161013229:A:G	9.92675e-26	-2.32868	-1.49107
161013256	chr6:161013256:C:T	9.85371e-26	-2.33369	-1.49345
161013304	chr6:161013304:G:A	2.83133e-25	-2.15693	-0.614725
161013531	chr6:161013531:G:C	1.02826e-24	-9.89405e-10	-1.48195
161013555	chr6:161013555:T:C	1.79952e-25	-1.78833	-1.43656
161013556	chr6:161013556:G:A	2.01365e-25	-1.7754	-1.33706
161013570	chr6:161013570:GGT:G	1.03118e-24	-9.89405e-10	-1.47912
161013975	chr6:161013975:G:T	1.03468e-24	-9.89405e-10	-1.47572
161013987	chr6:161013987:T:A	6.5994e-25	-1.92543	-9.24033e-10
161014050	chr6:161014050:T:C	1.11904e-25	-2.3232	-1.37674
161014363	chr6:161014363:C:T	1.70355e-24	-9.89405e-10	-0.977104
161014536	chr6:161014536:C:T	1.16044e-25	-2.33385	-1.32976
161014824	chr6:161014824:A:G	1.73495e-24	-9.89405e-10	-0.95884
161014845	chr6:161014845:CA:C	1.0962e-25	-2.2411	-1.47946
161014946	chr6:161014946:C:A	2.67795e-24	-9.89405e-10	-0.524767
161015018	chr6:161015018:G:T	1.40401e-24	-9.89405e-10	-1.17049
161015249	chr6:161015249:C:T	8.69506e-25	-0.736648	-0.913003
161015565	chr6:161015565:G:C	1.92545e-25	-1.72393	-1.43332
161015728	chr6:161015728:A:G	1.67177e-24	-9.89405e-10	-0.99594
161016246	chr6:161016246:A:C	2.80766e-24	-9.89405e-10	-0.477468
161016743	chr6:161016743:T:C	5.42661e-25	-2.12109	-9.24033e-10
161017045	chr6:161017045:G:A	9.19139e-24	-9.89405e-10	0.708447
161017094	chr6:161017094:T:A	1.12049e-25	-2.3083	-1.39034
161017232	chr6:161017232:C:T	1.23554e-24	-1.29831	-9.24033e-10
161017326	chr6:161017326:C:G	1.64276e-24	-9.89405e-10	-1.01344
161017625	chr6:161017625:G:T	6.3491e-25	-1.96409	-9.24033e-10
161017963	chr6:161017963:C:T	9.79762e-26	-2.35127	-1.48158
161018076	chr6:161018076:A:G	1.12702e-25	-2.31609	-1.37674
161018234	chr6:161018234:C:T	1.614e-24	-9.89405e-10	-1.0311
161018254	chr6:161018254:A:G	1.03331e-24	-9.89405e-10	-1.47705
161018375	chr6:161018375:G:T	1.09999e-25	-2.25936	-1.45775
161018639	chr6:161018639:G:A	2.85627e-25	-2.08349	-0.6794
161019334	chr6:161019334:T:C	1.71884e-24	-9.89405e-10	-0.96817
161019422	chr6:161019422:C:T	1.16867e-25	-2.29911	-1.35743
161019617	chr6:161019617:T:C	1.17967e-25	-2.30141	-1.34576
161019618	chr6:161019618:T:A	1.18858e-25	-2.30613	-1.33351
161020029	chr6:161020029:T:C	1.18362e-25	-2.29426	-1.34956
161020077	chr6:161020077:T:C	2.14405e-25	-1.97429	-1.07542
161020317	chr6:161020317:C:G	1.10253e-25	-2.32573	-1.38907
161020382	chr6:161020382:G:A	1.61513e-24	-9.89405e-10	-1.03041
161020717	chr6:161020717:C:T	1.13308e-25	-2.31131	-1.37616
161020801	chr6:161020801:T:C	1.16236e-25	-2.29754	-1.36442
161020896	chr6:161020896:C:T	5.85741e-24	-9.89405e-10	0.257887
161021246	chr6:161021246:A:G	1.97482e-24	-9.89405e-10	-0.829342
161021393	chr6:161021393:C:G	1.64065e-24	-9.89405e-10	-1.01473
161021575	chr6:161021575:G:A	1.1276e-24	-9.89405e-10	-1.38973
161021753	chr6:161021753:C:T	1.02838e-24	-9.89405e-10	-1.48183
161021754	chr6:161021754:T:A	1.02882e-24	-9.89405e-10	-1.4814
161022070	chr6:161022070:C:T	1.02927e-24	-9.89405e-10	-1.48097
161022078	chr6:161022078:G:A	1.0288e-24	-9.89405e-10	-1.48143
161022270	chr6:161022270:A:T	1.0022e-24	-9.89405e-10	-1.50762
161022424	chr6:161022424:A:G	1.18416e-25	-2.33285	-1.31052
161022946	chr6:161022946:T:G	1.0022e-24	-9.89405e-10	-1.50762
161022975	chr6:161022975:G:C	1.1023e-25	-2.29774	-1.41727
161023120	chr6:161023120:A:G	1.06035e-25	-2.27435	-1.47946
161023754	chr6:161023754:C:T	5.80922e-24	-9.89405e-10	0.249627
161023906	chr6:161023906:A:G	1.27534e-23	-9.89405e-10	1.03598
161024028	chr6:161024028:G:A	1.0728e-25	-2.26402	-1.47811
161024255	chr6:161024255:C:T	1.0892e-24	-9.89405e-10	-1.42438
161024346	chr6:161024346:C:G	1.02838e-24	-9.89405e-10	-1.48183
161024398	chr6:161024398:T:TA	5.19282e-25	-2.16513	-9.24033e-10
161024519	chr6:161024519:C:G	6.32202e-25	-1.96837	-9.24033e-10
161024695	chr6:161024695:A:G	1.012e-24	-9.89405e-10	-1.49789
161024716	chr6:161024716:G:A	2.89544e-25	-1.23228	-1.51699
161024725	chr6:161024725:A:G	6.06716e-25	-2.00951	-9.24033e-10
161024739	chr6:161024739:T:G	1.71931e-24	-9.89405e-10	-0.967895
161024820	chr6:161024820:G:A	1.03457e-25	-2.35241	-1.426
161024931	chr6:161024931:G:T	6.12217e-25	-2.00049	-9.24033e-10
161025413	chr6:161025413:G:T	1.10151e-25	-2.32324	-1.39248
161025417	chr6:161025417:G:A	8.96522e-24	-9.89405e-10	0.683532
161026015	chr6:161026015:G:A	1.44484e-24	-1.34254	0.200714
161026189	chr6:161026189:G:A	3.0975e-24	-9.89405e-10	-0.379225
161026191	chr6:161026191:C:T	2.9156e-25	-1.39975	-1.34258
161026217	chr6:161026217:G:T	2.37597e-24	-9.89405e-10	-0.644416
161026223	chr6:161026223:T:C	1.21751e-24	-1.31302	-9.24033e-10
161026226	chr6:161026226:G:A	9.93706e-25	-9.89405e-10	-1.51613
161026321	chr6:161026321:A:G	1.74483e-24	-9.89405e-10	-0.953165
161026377	chr6:161026377:T:C	1.34342e-24	-9.89405e-10	-1.2146
161026433	chr6:161026433:T:C	2.3068e-25	-2.1756	-0.80094
161027175	chr6:161027175:G:A	1.05556e-24	-9.89405e-10	-1.45574
161027202	chr6:161027202:C:T	1.02256e-24	-9.89405e-10	-1.48751
161028018	chr6:161028018:C:T	1.52806e-24	-9.89405e-10	-1.08582
161028269	chr6:161028269:TC:T	9.51073e-26	-2.35957	-1.503
161028292	chr6:161028292:CTAAAT:C	1.5718e-25	-1.87166	-1.48852
161028356	chr6:161028356:T:TG	2.89006e-25	-1.23427	-1.51686
161028544	chr6:161028544:A:G	1.57889e-25	-1.85493	-1.50075
161028638	chr6:161028638:T:C	1.11738e-25	-2.32745	-1.37398
161029007	chr6:161029007:G:A	1.10648e-24	-9.89405e-10	-1.40864
161029008	chr6:161029008:C:T	1.10675e-24	-9.89405e-10	-1.40839
161029010	chr6:161029010:A:G	7.18288e-24	-9.89405e-10	0.46188
161029158	chr6:161029158:C:T	1.10066e-24	-1.41391	-9.24033e-10
161029496	chr6:161029496:C:T	3.17322e-25	-2.07046	-0.587194
161029635	chr6:161029635:C:A	1.05614e-25	-2.34905	-1.40874
161029810	chr6:161029810:CT:C	2.32639e-25	-1.99053	-0.977553
161030066	chr6:161030066:G:A	6.55386e-25	-1.93235	-9.24033e-10
161030525	chr6:161030525:G:A	6.6177e-25	-1.92266	-9.24033e-10
161031113	chr6:161031113:T:C	1.25706e-24	-9.89405e-10	-1.28104
161031182	chr6:161031182:A:T	4.32196e-25	-2.3487	-9.24033e-10
161031242	chr6:161031242:T:C	1.26716e-24	-9.89405e-10	-1.27304
161031602	chr6:161031602:C:T	2.98271e-25	-2.05871	-0.660864
161031673	chr6:161031673:T:G	7.0071e-25	-1.86548	-9.24033e-10
161031717	chr6:161031717:ATTACT:A	2.69081e-24	-9.89405e-10	-0.519978
161031764	chr6:161031764:G:T	1.00222e-24	-9.89405e-10	-1.5076
161032362	chr6:161032362:A:G	1.27276e-25	-2.13558	-1.43563
161032475	chr6:161032475:C:T	2.15643e-25	-2.35965	-0.684301
161032577	chr6:161032577:G:C	3.07774e-25	-2.18229	-0.505922
161032606	chr6:161032606:T:A	1.11958e-25	-2.31573	-1.38372
161032904	chr6:161032904:ACT:A	8.66054e-24	-9.89405e-10	0.648957
161033073	chr6:161033073:G:A	1.28318e-25	-2.14138	-1.42168
161033137	chr6:161033137:T:G	1.10228e-25	-2.34054	-1.37449
161033430	chr6:161033430:G:A	1.10977e-25	-2.22555	-1.4827
161033589	chr6:161033589:T:G	1.70239e-24	-9.89405e-10	-0.977789
161034296	chr6:161034296:C:T	2.50252e-24	-9.89405e-10	-0.592521
161034846	chr6:161034846:G:A	1.05199e-24	-9.89405e-10	-1.45914
161035176	chr6:161035176:C:T	6.6592e-25	-1.91641	-9.24033e-10
161035459	chr6:161035459:A:G	1.01078e-24	-9.89405e-10	-1.4991
161035735	chr6:161035735:A:G	1.04492e-24	-9.89405e-10	-1.46588
161035830	chr6:161035830:T:C	1.04199e-24	-9.89405e-10	-1.46869
161036032	chr6:161036032:G:A	6.60128e-25	-1.92514	-9.24033e-10
161036203	chr6:161036203:A:G	2.32967e-24	-9.89405e-10	-0.664095
161037011	chr6:161037011:C:T	1.56425e-24	-9.89405e-10	-1.06241
161037204	chr6:161037204:G:A	6.70742e-25	-1.90919	-9.24033e-10
161037504	chr6:161037504:C:T	4.44389e-25	-2.32088	-9.24033e-10
161037579	chr6:161037579:C:T	9.98888e-25	-9.89405e-10	-1.51093
161037876	chr6:161037876:G:T	1.5346e-24	-9.89405e-10	-1.08155
161037899	chr6:161037899:G:A	1.06234e-25	-2.24036	-1.51156
161037944	chr6:161037944:T:C	1.224e-24	-9.89405e-10	-1.3077
161038432	chr6:161038432:T:A	1.04714e-24	-9.89405e-10	-1.46375
161038633	chr6:161038633:A:G	1.26474e-25	-2.12819	-1.44935
161038830	chr6:161038830:A:G	1.09174e-25	-2.32434	-1.4003
161039263	chr6:161039263:C:T	1.09529e-24	-9.89405e-10	-1.4188
161039480	chr6:161039480:A:G	1.07901e-25	-2.34938	-1.38699
161039905	chr6:161039905:T:C	2.07556e-25	-2.23304	-0.849138
161040037	chr6:161040037:G:T	1.1505e-25	-2.21147	-1.46074
161041471	chr6:161041471:G:A	3.65072e-24	-9.89405e-10	-0.214897
161041805	chr6:161041805:C:T	1.10743e-25	-2.32094	-1.38942
161041811	chr6:161041811:G:T	1.12315e-25	-2.19854	-1.49773
161041979	chr6:161041979:A:C	1.20428e-24	-9.89405e-10	-1.32394
161042040	chr6:161042040:G:A	1.06003e-24	-9.89405e-10	-1.45152
161042112	chr6:161042112:A:G	1.00668e-24	-9.89405e-10	-1.50316
161042148	chr6:161042148:G:A	1.55167e-24	-9.89405e-10	-1.07049
161042167	chr6:161042167:A:C	1.06124e-23	-9.89405e-10	0.852204
161042209	chr6:161042209:A:G	1.7469e-24	-9.89405e-10	-0.95198
161042560	chr6:161042560:C:T	1.51172e-24	-9.89405e-10	-1.09657
161042627	chr6:161042627:T:C	1.07974e-24	-9.89405e-10	-1.4331
161042830	chr6:161042830:C:T	1.10131e-24	-9.89405e-10	-1.41332
161043600	chr6:161043600:T:C	1.99059e-25	-2.16822	-0.955755
161043720	chr6:161043720:C:T	2.68652e-24	-9.89405e-10	-0.521575
161044265	chr6:161044265:A:G	1.48587e-25	-1.96752	-1.44889
161044271	chr6:161044271:C:G	3.68066e-24	-9.89405e-10	-0.206729
161044392	chr6:161044392:A:G	1.37206e-24	-9.89405e-10	-1.19351
161044776	chr6:161044776:CAAG:C	1.53571e-24	-9.89405e-10	-1.08083
161045148	chr6:161045148:G:A	1.71681e-25	-2.24523	-1.02671
161045270	chr6:161045270:C:T	4.31589e-25	-2.3501	-9.24033e-10
161045339	chr6:161045339:T:G	1.33114e-24	-9.89405e-10	-1.22379
161045357	chr6:161045357:T:C	1.45426e-24	-9.89405e-10	-1.13532
161045499	chr6:161045499:G:A	1.03552e-24	-9.89405e-10	-1.47491
161045500	chr6:161045500:T:A	1.03493e-24	-9.89405e-10	-1.47548
161045820	chr6:161045820:A:G	3.56735e-24	-9.89405e-10	-0.237999
161045983	chr6:161045983:T:A	4.43581e-25	-2.3227	-9.24033e-10
161046031	chr6:161046031:T:C	1.03752e-25	-2.30136	-1.47421
161046150	chr6:161046150:C:CAGTG	2.14359e-24	-9.89405e-10	-0.747339
161046558	chr6:161046558:A:G	3.88296e-24	-9.89405e-10	-0.153224
161046672	chr6:161046672:A:G	8.03454e-25	-1.72866	-9.24033e-10
161046862	chr6:161046862:T:C	4.58546e-25	-2.28952	-9.24033e-10
161046969	chr6:161046969:G:C	3.63582e-24	-9.89405e-10	-0.218984
161047391	chr6:161047391:G:A	1.42164e-24	-9.89405e-10	-1.15801
161047478	chr6:161047478:G:A	1.72968e-24	-9.89405e-10	-0.961882
161047722	chr6:161047722:T:C	7.15127e-25	-1.84512	-9.24033e-10
161047785	chr6:161047785:A:G	1.41438e-25	-2.33936	-1.12635
161047802	chr6:161047802:A:T	3.03292e-24	-9.89405e-10	-0.400293
161047862	chr6:161047862:A:G	7.10199e-25	-1.85203	-9.24033e-10
161048572	chr6:161048572:A:G	1.19718e-24	-9.89405e-10	-1.32985
161048742	chr6:161048742:G:A	4.3626e-25	-2.33934	-9.24033e-10
161049275	chr6:161049275:G:A	1.3446e-24	-9.89405e-10	-1.21372
161050836	chr6:161050836:G:A	1.24683e-24	-9.89405e-10	-1.28922
161050996	chr6:161050996:A:G	1.3681e-24	-1.1964	-9.24033e-10
161051154	chr6:161051154:T:C	5.39886e-25	-2.12622	-9.24033e-10
161051576	chr6:161051576:T:C	4.36729e-25	-2.33826	-9.24033e-10
161052110	chr6:161052110:G:A	6.68783e-25	-1.91212	-9.24033e-10
161052359	chr6:161052359:TGTA:T	1.45844e-24	-9.89405e-10	-1.13245
161052787	chr6:161052787:A:G	1.04355e-24	-9.89405e-10	-1.46719
161053499	chr6:161053499:A:G	4.86542e-24	-9.89405e-10	0.0723323
161053546	chr6:161053546:G:C	4.63456e-23	-9.89405e-10	2.32631
161053563	chr6:161053563:T:G	1.31616e-24	-9.89405e-10	-1.2351
161053628	chr6:161053628:G:A	3.33716e-25	-2.03499	-0.5723
161053934	chr6:161053934:A:C	2.55334e-25	-1.97202	-0.902982
161053951	chr6:161053951:C:T	1.13691e-25	-2.32384	-1.36025
161053967	chr6:161053967:C:T	1.46807e-24	-9.89405e-10	-1.12587
161054211	chr6:161054211:A:G	7.95509e-24	-9.89405e-10	0.563991
161054231	chr6:161054231:T:G	2.00269e-24	-9.89405e-10	-0.815327
161054278	chr6:161054278:C:T	1.05354e-24	-9.89405e-10	-1.45766
161054496	chr6:161054496:A:C	3.89961e-25	-2.03105	-0.420476
161055213	chr6:161055213:A:C	2.60392e-24	-9.89405e-10	-0.552802
161055564	chr6:161055564:C:T	2.13739e-24	-9.89405e-10	-0.750234
161055609	chr6:161055609:C:T	1.47415e-24	-9.89405e-10	-1.12174
161055648	chr6:161055648:A:G	2.5908e-25	-2.14982	-0.710623
161055899	chr6:161055899:A:G	7.37497e-25	-1.81431	-9.24033e-10
161056632	chr6:161056632:A:G	4.87176e-25	-2.18612	-0.0428354
161056656	chr6:161056656:A:G	2.13485e-24	-9.89405e-10	-0.751423
161056718	chr6:161056718:A:G	2.0132e-24	-9.89405e-10	-0.810096
161056848	chr6:161056848:C:G	1.15398e-24	-9.89405e-10	-1.3666
161056928	chr6:161056928:G:A	1.21617e-24	-9.89405e-10	-1.31412
161057200	chr6:161057200:T:C	7.36223e-25	-1.81604	-9.24033e-10
161057406	chr6:161057406:A:G	1.46187e-24	-9.89405e-10	-1.1301
161057414	chr6:161057414:A:G	1.23598e-25	-2.35877	-1.24178
161057478	chr6:161057478:G:C	1.20487e-25	-2.20629	-1.41974
161057773	chr6:161057773:C:T	2.71553e-24	-9.89405e-10	-0.510831
161057901	chr6:161057901:T:G	1.27439e-24	-9.89405e-10	-1.26735
161058058	chr6:161058058:A:G	1.2538e-24	-9.89405e-10	-1.28364
161058063	chr6:161058063:G:A	1.25302e-24	-9.89405e-10	-1.28426
161058315	chr6:161058315:C:T	1.31552e-24	-9.89405e-10	-1.23559
161058803	chr6:161058803:A:G	1.47533e-24	-9.89405e-10	-1.12094
161058969	chr6:161058969:A:G	1.68532e-25	-2.31412	-0.976325
161059088	chr6:161059088:T:G	1.29499e-24	-9.89405e-10	-1.25132
161059100	chr6:161059100:A:G	5.03322e-25	-2.1819	-0.0144472
161059260	chr6:161059260:T:C	2.66867e-25	-2.17883	-0.651998
161059538	chr6:161059538:G:A	4.86436e-24	-9.89405e-10	0.0721139
161059599	chr6:161059599:A:G	2.33972e-25	-2.09248	-0.869892
161060958	chr6:161060958:C:T	3.33094e-25	-2.14785	-0.461302
161060999	chr6:161060999:C:A	6.64915e-23	-9.89405e-10	2.68725
161061019	chr6:161061019:C:T	1.24778e-24	-9.89405e-10	-1.28846
161061091	chr6:161061091:G:A	1.46372e-24	-9.89405e-10	-1.12884
161061436	chr6:161061436:A:G	1.0171e-24	-9.89405e-10	-1.49287
161061462	chr6:161061462:T:C	1.44187e-25	-1.93087	-1.51559
161062555	chr6:161062555:C:A	2.15935e-25	-2.13023	-0.912363
161062674	chr6:161062674:C:T	1.93823e-24	-9.89405e-10	-0.848046
161062917	chr6:161062917:C:CT	1.11994e-25	-2.33321	-1.36592
161062977	chr6:161062977:A:G	2.05428e-24	-9.89405e-10	-0.789897
161063021	chr6:161063021:A:G	1.34713e-24	-9.89405e-10	-1.21185
161063341	chr6:161063341:C:G	2.23267e-25	-2.02298	-0.986233
161063431	chr6:161063431:A:G	1.31945e-24	-9.89405e-10	-1.23261
161063479	chr6:161063479:G:A	3.08512e-24	-9.89405e-10	-0.383231
161063770	chr6:161063770:A:G	2.75417e-24	-9.89405e-10	-0.496703
161064476	chr6:161064476:C:A	1.8669e-25	-2.32195	-0.866177
161064564	chr6:161064564:G:A	1.4881e-24	-9.89405e-10	-1.11232
161064848	chr6:161064848:A:G	2.77349e-25	-2.06483	-0.727468
161064911	chr6:161064911:G:T	7.16329e-25	-1.84344	-9.24033e-10
161065104	chr6:161065104:C:T	1.1417e-24	-9.89405e-10	-1.3773
161065130	chr6:161065130:G:A	1.18654e-24	-9.89405e-10	-1.33878
161065221	chr6:161065221:G:A	5.03276e-25	-2.19644	-9.24033e-10
161065665	chr6:161065665:A:G	3.57452e-25	-2.11637	-0.422206
161065720	chr6:161065720:T:C	2.54351e-24	-9.89405e-10	-0.576274
161065870	chr6:161065870:G:A	1.12654e-24	-9.89405e-10	-1.39067
161065887	chr6:161065887:G:A	9.58013e-26	-2.35765	-1.49765
161065892	chr6:161065892:C:T	1.10133e-25	-2.35247	-1.36342
161065919	chr6:161065919:A:C	1.01246e-25	-2.34851	-1.45151
161065921	chr6:161065921:G:C	4.28459e-25	-2.35738	-9.24033e-10
161066121	chr6:161066121:T:C	2.47663e-24	-9.89405e-10	-0.602921
161066762	chr6:161066762:G:T	6.56877e-25	-1.4626	-0.467482
161066862	chr6:161066862:C:T	4.42127e-25	-2.32598	-9.24033e-10
161066863	chr6:161066863:G:A	1.38522e-24	-9.89405e-10	-1.18396
161067051	chr6:161067051:T:G	3.65614e-25	-2.11315	-0.402845
161067528	chr6:161067528:G:A	2.1762e-24	-9.89405e-10	-0.732241
161067594	chr6:161067594:AAATT:A	1.38436e-25	-2.25983	-1.22734
161067717	chr6:161067717:C:T	7.78342e-25	-1.76041	-9.24033e-10
161068300	chr6:161068300:A:T	1.01038e-25	-2.35963	-1.44245
161068456	chr6:161068456:G:A	1.20321e-25	-2.17263	-1.45478
161069188	chr6:161069188:C:T	5.57024e-25	-2.09497	-9.24033e-10
161069227	chr6:161069227:A:C	1.06933e-25	-2.27523	-1.47015
161069957	chr6:161069957:T:G	1.78786e-24	-9.89405e-10	-0.928799
161069987	chr6:161069987:G:A	1.10602e-24	-9.89405e-10	-1.40905
161070091	chr6:161070091:A:G	1.00997e-24	-9.89405e-10	-1.4999
161070182	chr6:161070182:G:A	1.85045e-24	-9.89405e-10	-0.894392
161070564	chr6:161070564:C:T	1.19674e-24	-9.89405e-10	-1.33022
161070874	chr6:161070874:A:T	1.74965e-24	-9.89405e-10	-0.950403
161071208	chr6:161071208:G:T	1.00022e-24	-9.89405e-10	-1.5096
161071485	chr6:161071485:T:C	1.01427e-24	-9.89405e-10	-1.49566
161071959	chr6:161071959:A:C	1.36264e-24	-9.89405e-10	-1.20039
161072323	chr6:161072323:C:T	1.67074e-24	-9.89405e-10	-0.996553
161072858	chr6:161072858:C:T	1.49712e-24	-9.89405e-10	-1.10627
161073056	chr6:161073056:A:G	1.0992e-24	-9.89405e-10	-1.41524
161073411	chr6:161073411:C:T	3.32432e-24	-9.89405e-10	-0.308555
161073734	chr6:161073734:A:T	1.35341e-24	-9.89405e-10	-1.20719
161073796	chr6:161073796:G:T	9.98393e-25	-9.89405e-10	-1.51143
161073811	chr6:161073811:CAG:C	7.82445e-25	-1.75515	-9.24033e-10
161074061	chr6:161074061:G:A	3.03207e-24	-9.89405e-10	-0.400575
161074137	chr6:161074137:G:A	1.48767e-25	-2.34643	-1.06876
161074352	chr6:161074352:T:C	1.36264e-24	-9.89405e-10	-1.20039
161075258	chr6:161075258:G:A	1.76008e-24	-9.89405e-10	-0.944462
161075703	chr6:161075703:C:T	6.67872e-23	-9.89405e-10	2.69169
161075753	chr6:161075753:G:A	1.39988e-25	-2.14962	-1.3264
161075851	chr6:161075851:T:C	1.36264e-24	-9.89405e-10	-1.20039
161075871	chr6:161075871:G:A	3.4313e-25	-1.99546	-0.58401
161075879	chr6:161075879:A:C	4.57401e-24	-9.89405e-10	0.0105706
161075931	chr6:161075931:G:A	2.24357e-25	-2.00079	-1.00355
161076150	chr6:161076150:A:G	4.29678e-25	-2.35454	-9.24033e-10
161076667	chr6:161076667:A:G	1.05422e-24	-1.45702	-9.24033e-10
161076861	chr6:161076861:G:A	1.25576e-25	-2.08799	-1.49667
161077027	chr6:161077027:G:T	1.36264e-24	-9.89405e-10	-1.20039
161077080	chr6:161077080:A:C	1.89184e-24	-9.89405e-10	-0.872272
161077295	chr6:161077295:G:A	2.03029e-25	-2.35984	-0.744385
161077440	chr6:161077440:G:C	5.71811e-25	-0.985373	-1.08339
161077876	chr6:161077876:T:A	4.51857e-25	-1.9889	-0.315311
161078138	chr6:161078138:G:T	1.2874e-24	-9.89405e-10	-1.25719
161078230	chr6:161078230:A:G	1.18334e-24	-9.89405e-10	-1.34148
161078403	chr6:161078403:A:T	1.78349e-24	-9.89405e-10	-0.93125
161078461	chr6:161078461:G:A	1.51966e-25	-2.22582	-1.1681
161078850	chr6:161078850:G:A	1.05136e-25	-2.33198	-1.43034
161078970	chr6:161078970:T:C	1.78935e-24	-9.89405e-10	-0.92797
161079299	chr6:161079299:C:T	1.54696e-24	-9.89405e-10	-1.07353
161079842	chr6:161079842:C:G	5.16046e-25	-2.17138	-9.24033e-10
161080008	chr6:161080008:C:T	7.88366e-25	-1.74761	-9.24033e-10
161080287	chr6:161080287:T:C	1.16636e-25	-2.25668	-1.40185
161080418	chr6:161080418:C:G	1.42256e-24	-9.89405e-10	-1.15736
161081062	chr6:161081062:C:T	1.3309e-25	-2.16072	-1.36583
161081413	chr6:161081413:C:T	4.2739e-25	-2.35988	-9.24033e-10
161081738	chr6:161081738:A:G	1.08736e-24	-9.89405e-10	-1.42607
161081990	chr6:161081990:T:C	2.1624e-24	-9.89405e-10	-0.738602
161082052	chr6:161082052:G:A	2.76469e-24	-9.89405e-10	-0.49289
161082438	chr6:161082438:CT:C	2.11339e-25	-2.34287	-0.721239
161083307	chr6:161083307:G:A	1.16216e-24	-9.89405e-10	-1.35954
161083665	chr6:161083665:A:G	9.64191e-25	-1.54629	-9.24033e-10
161084035	chr6:161084035:A:C	7.0637e-25	-1.85744	-9.24033e-10
161084171	chr6:161084171:A:G	1.23662e-25	-2.28523	-1.3148
161084427	chr6:161084427:T:C	6.84076e-24	-9.89405e-10	0.413078
161085667	chr6:161085667:T:C	1.23878e-24	-9.89405e-10	-1.2957
161085807	chr6:161085807:C:T	4.51462e-25	-2.30509	-9.24033e-10
161085907	chr6:161085907:G:T	9.59111e-26	-2.35947	-1.49468
161085938	chr6:161085938:T:C	1.28503e-24	-9.89405e-10	-1.25904
161087217	chr6:161087217:C:A	1.25622e-24	-9.89405e-10	-1.28171
161087406	chr6:161087406:G:A	2.97081e-25	-2.26885	-0.454716
161087848	chr6:161087848:A:C	4.68635e-25	-2.26775	-9.24033e-10
161087971	chr6:161087971:T:A	1.01283e-25	-2.35462	-1.44504
161088445	chr6:161088445:C:T	1.55989e-24	-9.89405e-10	-1.0652
161088511	chr6:161088511:T:C	1.41987e-25	-2.19628	-1.26556
161088566	chr6:161088566:G:A	1.63301e-24	-9.89405e-10	-1.01939
161088815	chr6:161088815:T:A	1.16769e-24	-9.89405e-10	-1.35479
161089814	chr6:161089814:A:G	2.60415e-25	-2.02977	-0.825525
161089942	chr6:161089942:A:G	1.75516e-25	-2.02383	-1.22601
161090183	chr6:161090183:A:G	1.55989e-24	-9.89405e-10	-1.0652
161090393	chr6:161090393:C:T	4.16718e-25	-2.3598	-0.0253702
161090526	chr6:161090526:T:G	5.5905e-25	-2.09134	-9.24033e-10
161091003	chr6:161091003:G:A	1.08341e-24	-1.4297	-9.24033e-10
161091360	chr6:161091360:C:G	1.23336e-24	-9.89405e-10	-1.30008
161092640	chr6:161092640:A:ATTTGCTG	2.39435e-24	-9.89405e-10	-0.636708
161093141	chr6:161093141:G:A	1.46692e-25	-2.03358	-1.39567
161094006	chr6:161094006:A:G	3.03509e-25	-2.29164	-0.410522
161094351	chr6:161094351:A:C	6.27642e-25	-1.49854	-0.477067
161094478	chr6:161094478:A:G	1.9426e-24	-9.89405e-10	-0.845792
161095043	chr6:161095043:A:G	1.56468e-24	-9.89405e-10	-1.06214
161095271	chr6:161095271:G:A	2.051e-24	-9.89405e-10	-0.791494
161095683	chr6:161095683:G:A	2.16253e-24	-9.89405e-10	-0.738542
161095799	chr6:161095799:T:G	4.16674e-25	-1.25523	-1.13004
161096087	chr6:161096087:A:G	2.12642e-24	-9.89405e-10	-0.755381
161096258	chr6:161096258:AT:A	1.23488e-24	-9.89405e-10	-1.29884
161096362	chr6:161096362:T:G	2.26681e-24	-9.89405e-10	-0.691448
161096816	chr6:161096816:AT:A	1.23668e-24	-9.89405e-10	-1.29739
161096928	chr6:161096928:T:C	1.93017e-24	-9.89405e-10	-0.852211
161096932	chr6:161096932:T:C	2.58037e-25	-2.34438	-0.520096
161097349	chr6:161097349:A:G	2.58463e-25	-2.33421	-0.528614
161097482	chr6:161097482:A:G	9.71147e-26	-2.35423	-1.48746
161097853	chr6:161097853:C:T	5.06192e-25	-2.19066	-9.24033e-10
161098154	chr6:161098154:A:G	1.56517e-24	-9.89405e-10	-1.06183
161098216	chr6:161098216:A:G	1.07046e-24	-1.44173	-9.24033e-10
161098543	chr6:161098543:G:A	2.06744e-24	-9.89405e-10	-0.783509
161098768	chr6:161098768:A:G	3.29683e-25	-2.10162	-0.517819
161099116	chr6:161099116:A:G	4.15335e-25	-1.8817	-0.506792
161099194	chr6:161099194:A:G	1.04181e-25	-2.33197	-1.43948
161099711	chr6:161099711:T:C	2.6532e-25	-1.77049	-1.06614
161099805	chr6:161099805:G:A	4.51504e-25	-2.30499	-9.24033e-10
161100007	chr6:161100007:A:G	4.41763e-25	-1.21812	-1.10868
161100096	chr6:161100096:G:A	1.24534e-24	-9.89405e-10	-1.29041
161100208	chr6:161100208:G:A	1.55989e-24	-9.89405e-10	-1.0652
161100648	chr6:161100648:A:G	2.43078e-25	-2.29768	-0.626508
161100741	chr6:161100741:G:A	1.25787e-24	-9.89405e-10	-1.2804
161100747	chr6:161100747:AT:A	1.27949e-24	-9.89405e-10	-1.26336
161100832	chr6:161100832:A:G	1.08083e-24	-1.43209	-9.24033e-10
161101333	chr6:161101333:G:A	9.51514e-26	-2.35855	-1.50356
161101364	chr6:161101364:G:C	1.88297e-25	-2.35699	-0.822566
161101376	chr6:161101376:TTAAATG:T	1.44337e-24	-9.89405e-10	-1.14284
161101446	chr6:161101446:A:G	4.98091e-25	-1.32595	-0.880841
161102067	chr6:161102067:A:G	1.27742e-24	-9.89405e-10	-1.26498
161102450	chr6:161102450:A:G	6.87922e-24	-9.89405e-10	0.418685
161103328	chr6:161103328:G:A	1.64481e-24	-9.89405e-10	-1.0122
161103512	chr6:161103512:G:A	4.81493e-25	-2.24068	-9.24033e-10
161103678	chr6:161103678:G:A	1.26178e-24	-9.89405e-10	-1.27729
161103771	chr6:161103771:G:C	3.80274e-24	-9.89405e-10	-0.174098
161103817	chr6:161103817:A:G	1.08847e-24	-1.42504	-9.24033e-10
161104057	chr6:161104057:A:T	1.1184e-24	-9.89405e-10	-1.39792
161104199	chr6:161104199:G:GA	1.89976e-24	-0.868091	-9.24033e-10
161104213	chr6:161104213:A:G	1.05971e-25	-2.33777	-1.41664
161104299	chr6:161104299:G:A	1.75475e-25	-2.23839	-1.01169
161104630	chr6:161104630:A:G	1.07461e-25	-2.32696	-1.41349
161105146	chr6:161105146:A:G	1.232e-24	-9.89405e-10	-1.30118
161105403	chr6:161105403:T:C	7.69331e-24	-9.89405e-10	0.530531
161105409	chr6:161105409:A:G	4.88262e-25	-2.22672	-9.24033e-10
161105424	chr6:161105424:A:T	1.31177e-24	-9.89405e-10	-1.23844
161105454	chr6:161105454:T:C	1.17002e-24	-9.89405e-10	-1.3528
161105475	chr6:161105475:G:A	1.11572e-24	-1.40032	-9.24033e-10
161105477	chr6:161105477:G:A	3.68621e-23	-9.89405e-10	2.09736
161106362	chr6:161106362:A:G	1.31398e-24	-9.89405e-10	-1.23676
161106956	chr6:161106956:C:G	1.46719e-25	-2.33931	-1.08975
161107073	chr6:161107073:CACACACGCAGAA:C	2.02685e-24	-9.89405e-10	-0.803338
161107499	chr6:161107499:A:G	1.3563e-24	-9.89405e-10	-1.20506
161107537	chr6:161107537:G:A	2.11516e-24	-9.89405e-10	-0.760692
161107545	chr6:161107545:T:G	3.38544e-24	1.22614	-1.51648
161107547	chr6:161107547:T:C	5.31184e-25	-2.14247	-9.24033e-10
161107804	chr6:161107804:G:A	1.58353e-24	-9.89405e-10	-1.05016
161107912	chr6:161107912:T:C	1.44733e-24	-9.89405e-10	-1.1401
161108154	chr6:161108154:G:A	2.30892e-24	-9.89405e-10	-0.673039
161108285	chr6:161108285:A:G	9.59201e-26	-2.34082	-1.51324
161108503	chr6:161108503:G:A	9.9743e-25	-9.89405e-10	-1.51239
161108512	chr6:161108512:T:TC	1.36641e-24	-9.89405e-10	-1.19763
161109101	chr6:161109101:A:G	3.894e-24	-9.89405e-10	-0.150385
161109272	chr6:161109272:T:C	1.79682e-25	-1.73437	-1.49202
161109481	chr6:161109481:T:G	2.81546e-24	-9.89405e-10	-0.474695
161110532	chr6:161110532:G:C	2.20296e-24	-9.89405e-10	-0.720018
161111316	chr6:161111316:A:G	1.29796e-24	-9.89405e-10	-1.24903
161111615	chr6:161111615:G:A	1.35246e-24	-9.89405e-10	-1.20789
161111823	chr6:161111823:CT:C	1.1427e-25	-2.3095	-1.36951
161112182	chr6:161112182:CTT:C	1.27175e-24	-9.89405e-10	-1.26943
161112267	chr6:161112267:T:C	1.48406e-24	-9.89405e-10	-1.11504
161112295	chr6:161112295:C:T	2.51723e-25	-2.27597	-0.613277
161112442	chr6:161112442:A:G	2.46645e-24	-9.89405e-10	-0.60704
161112851	chr6:161112851:ATTAT:A	1.05436e-24	-1.45688	-9.24033e-10
161113297	chr6:161113297:T:C	2.33527e-24	-9.89405e-10	-0.661693
161113515	chr6:161113515:A:G	1.25811e-24	-9.89405e-10	-1.28021
161113583	chr6:161113583:C:T	8.80715e-25	-2.3184	0.681561
161114055	chr6:161114055:G:A	1.41446e-25	-2.35945	-1.10621
161114119	chr6:161114119:C:G	1.42934e-24	-9.89405e-10	-1.15261
161114159	chr6:161114159:C:T	1.43575e-24	-9.89405e-10	-1.14813
161114288	chr6:161114288:G:A	1.85634e-24	-9.89405e-10	-0.891213
161114299	chr6:161114299:A:G	1.43847e-24	-9.89405e-10	-1.14624
161115014	chr6:161115014:T:C	1.24944e-24	-9.89405e-10	-1.28712
161115509	chr6:161115509:G:A	2.21888e-24	-9.89405e-10	-0.712816
161115658	chr6:161115658:A:T	1.75581e-24	-9.89405e-10	-0.946889
161115898	chr6:161115898:G:C	1.34778e-24	-9.89405e-10	-1.21136
161116715	chr6:161116715:G:A	1.81484e-24	-9.89405e-10	-0.913823
161117218	chr6:161117218:G:A	3.88243e-24	-0.830441	0.677082
161117548	chr6:161117548:A:G	1.66312e-24	-9.89405e-10	-1.00113
161117710	chr6:161117710:T:A	1.05076e-25	-2.34429	-1.4186
161118163	chr6:161118163:G:T	1.46303e-24	-9.89405e-10	-1.12931
161118168	chr6:161118168:A:C	1.46303e-24	-9.89405e-10	-1.12931
161118343	chr6:161118343:G:A	1.02658e-24	-1.48358	-9.24033e-10
161118387	chr6:161118387:TC:T	1.46303e-24	-9.89405e-10	-1.12931
161118488	chr6:161118488:G:A	1.05823e-24	-1.45322	-9.24033e-10
161118640	chr6:161118640:C:T	1.33328e-24	-9.89405e-10	-1.22218
161119291	chr6:161119291:T:C	2.29894e-24	-9.89405e-10	-0.677371
161119433	chr6:161119433:C:T	2.03211e-24	-9.89405e-10	-0.800745
161119685	chr6:161119685:A:G	7.09951e-24	-9.89405e-10	0.450205
161120041	chr6:161120041:G:A	1.52349e-24	-9.89405e-10	-1.08881
161120614	chr6:161120614:A:G	1.37036e-24	-9.89405e-10	-1.19475
161120877	chr6:161120877:A:G	2.07149e-25	-2.35652	-0.727612
161121160	chr6:161121160:A:G	1.12868e-25	-2.30807	-1.38329
161121166	chr6:161121166:T:C	1.16156e-25	-2.24484	-1.4178
161121221	chr6:161121221:C:T	1.38487e-25	-2.34898	-1.13782
161121262	chr6:161121262:G:A	1.11352e-24	-9.89405e-10	-1.4023
161121264	chr6:161121264:T:C	5.85652e-25	-2.04485	-9.24033e-10
161121363	chr6:161121363:A:G	1.11801e-25	-2.30725	-1.39361
161121643	chr6:161121643:G:T	1.23161e-25	-2.08903	-1.51505
161121709	chr6:161121709:C:A	1.10823e-25	-2.32725	-1.38239
161122040	chr6:161122040:A:G	1.44717e-24	-9.89405e-10	-1.14021
161122222	chr6:161122222:T:C	1.36262e-24	-9.89405e-10	-1.20041
161122343	chr6:161122343:T:C	1.42064e-24	-9.89405e-10	-1.15871
161122573	chr6:161122573:A:G	1.3525e-24	-9.89405e-10	-1.20787
161122810	chr6:161122810:A:G	1.05411e-24	-9.89405e-10	-1.45712
161122897	chr6:161122897:G:A	1.89986e-24	-9.89405e-10	-0.868038
161122927	chr6:161122927:T:G	9.93214e-26	-2.30981	-1.5094
161123003	chr6:161123003:G:A	9.16846e-23	3.00853	-9.24033e-10
161123186	chr6:161123186:G:C	1.19125e-22	-9.89405e-10	3.27035
161123397	chr6:161123397:T:C	1.0011e-25	-2.30166	-1.50964
161123409	chr6:161123409:T:C	1.12995e-25	-2.31285	-1.37738
161123972	chr6:161123972:A:G	1.00226e-25	-2.30257	-1.50758
161124071	chr6:161124071:A:G	1.33693e-24	-9.89405e-10	-1.21945
161124325	chr6:161124325:T:G	1.11427e-25	-2.30995	-1.39425
161124965	chr6:161124965:T:A	1.09767e-25	-2.31972	-1.39949
161125075	chr6:161125075:A:G	1.11134e-25	-2.3123	-1.39454
161125472	chr6:161125472:T:C	1.44422e-25	-2.35052	-1.09431
161125574	chr6:161125574:T:G	1.32696e-24	-9.89405e-10	-1.22693
161125600	chr6:161125600:T:C	1.00929e-24	-1.50058	-9.24033e-10
161125739	chr6:161125739:G:C	1.11673e-25	-2.30807	-1.39393
161126276	chr6:161126276:C:T	2.52296e-24	-9.89405e-10	-0.584388
161126462	chr6:161126462:A:G	1.00241e-25	-2.30258	-1.50742
161126513	chr6:161126513:T:G	1.00172e-25	-2.3025	-1.50819
161126548	chr6:161126548:C:T	2.30972e-24	-9.89405e-10	-0.672696
161126871	chr6:161126871:G:A	1.95762e-24	-9.89405e-10	-0.838089
161127173	chr6:161127173:G:A	2.12596e-24	-9.89405e-10	-0.755597
161127180	chr6:161127180:A:G	1.95681e-24	-9.89405e-10	-0.838505
161127280	chr6:161127280:A:G	1.37539e-25	-2.3506	-1.14307
161127346	chr6:161127346:TC:T	1.096e-25	-2.31207	-1.40867
161127349	chr6:161127349:T:C	1.09192e-25	-2.31242	-1.41205
161127417	chr6:161127417:T:C	2.32234e-25	-2.22883	-0.740995
161127418	chr6:161127418:CTGAGAGGGAGCTG:C	2.33526e-25	-2.22687	-0.737413
161127581	chr6:161127581:T:C	2.81349e-23	-9.89405e-10	1.82719
161127827	chr6:161127827:G:A	3.45481e-24	-9.89405e-10	-0.270052
161128016	chr6:161128016:G:A	9.93559e-25	-1.51628	-9.24033e-10
161128219	chr6:161128219:C:T	1.61126e-24	-9.89405e-10	-1.03281
161128224	chr6:161128224:T:C	1.03214e-25	-2.34265	-1.43813
161128320	chr6:161128320:G:A	1.88976e-24	-9.89405e-10	-0.873372
161128435	chr6:161128435:T:C	2.00494e-24	-9.89405e-10	-0.814205
161128724	chr6:161128724:G:A	1.38371e-24	-9.89405e-10	-1.18505
161128828	chr6:161128828:C:T	1.20259e-24	-9.89405e-10	-1.32534
161129119	chr6:161129119:C:T	1.90928e-24	-9.89405e-10	-0.863093
161129238	chr6:161129238:G:A	1.8445e-25	-1.70399	-1.4962
161129313	chr6:161129313:G:A	1.55804e-25	-1.96916	-1.39982
161129324	chr6:161129324:C:T	1.72958e-25	-1.91991	-1.34462
161129375	chr6:161129375:C:T	1.10333e-25	-2.29945	-1.41462
161129708	chr6:161129708:A:G	1.99983e-24	-9.89405e-10	-0.816756
161129847	chr6:161129847:C:T	1.05399e-25	-2.30571	-1.45412
161129887	chr6:161129887:C:T	4.88945e-24	0.497171	-0.419911
161129935	chr6:161129935:A:C	1.29983e-24	-9.89405e-10	-1.24759
161129967	chr6:161129967:T:C	4.10893e-25	-1.34935	-1.04989
161130067	chr6:161130067:C:G	1.09826e-24	-9.89405e-10	-1.41609
161130144	chr6:161130144:A:G	1.54587e-24	-1.07423	-9.24033e-10
161130186	chr6:161130186:G:A	2.01314e-25	-1.66806	-1.44465
161130407	chr6:161130407:G:A	4.09174e-25	-2.23476	-0.16868
161130435	chr6:161130435:G:A	9.94607e-26	-2.30409	-1.51373
161130484	chr6:161130484:A:G	9.7113e-26	-2.35434	-1.48737
161130821	chr6:161130821:C:T	1.59249e-25	-1.87271	-1.4744
161130844	chr6:161130844:G:A	4.53667e-25	-2.30021	-9.24033e-10
161131414	chr6:161131414:T:C	9.92978e-25	-9.89405e-10	-1.51687
161131976	chr6:161131976:A:G	1.92394e-24	-9.89405e-10	-0.855447
161132473	chr6:161132473:G:A	9.99443e-25	-9.89405e-10	-1.51038
161132519	chr6:161132519:C:T	1.94335e-22	3.75976	-9.24033e-10
161132711	chr6:161132711:A:C	1.74752e-24	-9.89405e-10	-0.95162
161132805	chr6:161132805:T:C	1.59933e-25	-2.26643	-1.07639
161132879	chr6:161132879:G:A	1.16236e-24	-1.35936	-9.24033e-10
161133692	chr6:161133692:A:G	4.97628e-25	-2.20772	-9.24033e-10
161133776	chr6:161133776:G:A	1.02831e-24	-1.4819	-9.24033e-10
161134194	chr6:161134194:G:A	1.35607e-25	-2.31162	-1.1962
161134531	chr6:161134531:T:C	2.34895e-24	-9.89405e-10	-0.655851
161134797	chr6:161134797:T:C	1.1498e-24	-9.89405e-10	-1.37023
161134808	chr6:161134808:C:T	1.58807e-25	-2.17525	-1.17464
161134955	chr6:161134955:T:C	1.00364e-24	-9.89405e-10	-1.50618
161135110	chr6:161135110:C:CAAAT	1.75531e-24	-9.89405e-10	-0.947175
161135127	chr6:161135127:A:G	1.72078e-25	-1.91703	-1.3526
161135246	chr6:161135246:G:T	2.17843e-24	-9.89405e-10	-0.731216
161135379	chr6:161135379:T:A	3.88996e-25	-1.05176	-1.40225
161135561	chr6:161135561:G:A	9.38181e-25	-1.57363	-9.24033e-10
161135820	chr6:161135820:C:T	6.00489e-25	-2.01983	-9.24033e-10
161136476	chr6:161136476:AAGG:A	1.87145e-25	-2.26739	-0.918301
161136630	chr6:161136630:G:A	3.17569e-25	-1.23124	-1.42564
161136697	chr6:161136697:C:T	1.15085e-24	-9.89405e-10	-1.36932
161136975	chr6:161136975:A:G	1.97724e-25	-1.91374	-1.21696
161137004	chr6:161137004:A:G	2.40336e-25	-1.45857	-1.47697
161137011	chr6:161137011:T:C	1.27527e-24	-9.89405e-10	-1.26666
161137066	chr6:161137066:C:A	1.03747e-25	-2.3036	-1.47202
161137745	chr6:161137745:G:A	4.44132e-25	-2.32145	-9.24033e-10
161137994	chr6:161137994:T:G	3.12845e-24	-9.89405e-10	-0.369282
161138008	chr6:161138008:C:T	1.17041e-25	-2.29435	-1.3607
161138012	chr6:161138012:C:G	4.29174e-25	-2.35571	-9.24033e-10
161138143	chr6:161138143:C:T	1.64816e-25	-2.33478	-0.977961
161138148	chr6:161138148:C:G	1.21676e-25	-2.28661	-1.3296
161138775	chr6:161138775:A:G	1.27901e-25	-2.34279	-1.22352
161138890	chr6:161138890:A:C	1.08544e-24	-9.89405e-10	-1.42783
161139050	chr6:161139050:G:A	1.8209e-25	-2.31234	-0.900731
161139167	chr6:161139167:C:T	1.01434e-24	-9.89405e-10	-1.49558
161139187	chr6:161139187:G:A	1.8351e-25	-2.30457	-0.900731
161139429	chr6:161139429:G:A	1.04764e-24	-1.46328	-9.24033e-10
161139649	chr6:161139649:C:T	4.12713e-24	-9.89405e-10	-0.092237
161139933	chr6:161139933:C:T	7.31682e-24	-9.89405e-10	0.480356
161140137	chr6:161140137:C:T	1.46152e-25	-2.06895	-1.36397
161140224	chr6:161140224:G:T	1.08702e-25	-2.24017	-1.4888
161140391	chr6:161140391:C:T	1.02373e-24	-9.89405e-10	-1.48636
161140853	chr6:161140853:G:A	8.92078e-24	-9.89405e-10	0.678563
161140876	chr6:161140876:A:G	7.86381e-24	-9.89405e-10	0.552451
161140901	chr6:161140901:A:G	1.4551e-24	-9.89405e-10	-1.13475
161140992	chr6:161140992:T:C	2.61864e-24	-9.89405e-10	-0.547165
161141293	chr6:161141293:T:C	4.48073e-24	-9.89405e-10	-0.0100341
161141365	chr6:161141365:C:T	4.2952e-25	-1.77298	-0.581932
161141503	chr6:161141503:G:A	9.80978e-26	-2.32801	-1.50361
161141590	chr6:161141590:A:T	5.11765e-25	-2.17971	-9.24033e-10
161141786	chr6:161141786:T:C	1.7915e-24	-9.89405e-10	-0.926769
161141958	chr6:161141958:G:A	9.97159e-25	-9.89405e-10	-1.51267
161142179	chr6:161142179:C:T	9.93885e-25	-9.89405e-10	-1.51595
161142318	chr6:161142318:C:T	2.76642e-25	-2.22668	-0.568167
161142509	chr6:161142509:G:A	1.2742e-24	-9.89405e-10	-1.2675
161142684	chr6:161142684:G:A	2.26565e-25	-1.51097	-1.48357
161142734	chr6:161142734:TAGTC:T	9.94167e-25	-9.89405e-10	-1.51567
161142890	chr6:161142890:T:C	1.16641e-24	-9.89405e-10	-1.35589
161143072	chr6:161143072:C:T	1.16363e-25	-2.17543	-1.48543
161143158	chr6:161143158:C:G	2.91853e-25	-2.00781	-0.733519
161143357	chr6:161143357:T:C	1.94948e-25	-1.68625	-1.4586
161143520	chr6:161143520:G:A	1.03255e-24	-9.89405e-10	-1.47779
161143538	chr6:161143538:T:C	1.08349e-24	-9.89405e-10	-1.42963
161144126	chr6:161144126:T:C	4.12259e-25	-2.29025	-0.105674
161144273	chr6:161144273:G:A	1.53119e-25	-1.88604	-1.50032
161144539	chr6:161144539:C:T	1.09219e-24	-9.89405e-10	-1.42164
161144543	chr6:161144543:G:A	9.97678e-25	-9.89405e-10	-1.51215
161144593	chr6:161144593:GC:G	9.14455e-25	-1.59925	-9.24033e-10
161144700	chr6:161144700:T:C	1.44872e-25	-1.94486	-1.49687
161144720	chr6:161144720:T:C	9.92953e-25	-9.89405e-10	-1.51689
161144853	chr6:161144853:T:C	1.78285e-25	-2.2094	-1.02479
161144864	chr6:161144864:C:G	1.33176e-25	-2.02619	-1.49971
161144930	chr6:161144930:G:A	1.08849e-24	-9.89405e-10	-1.42503
161144935	chr6:161144935:C:T	1.63378e-25	-1.87228	-1.44923
161144994	chr6:161144994:A:T	1.55218e-25	-1.93775	-1.43499
161145373	chr6:161145373:T:G	1.06187e-25	-2.24348	-1.50889
161145481	chr6:161145481:T:C	2.12972e-25	-1.80377	-1.25264
161145556	chr6:161145556:A:G	1.02166e-24	-9.89405e-10	-1.48839
161145653	chr6:161145653:T:A	2.20976e-22	3.88823	-9.24033e-10
161146301	chr6:161146301:G:A	2.038e-25	-2.32092	-0.779517
161146493	chr6:161146493:T:G	6.84544e-24	-9.89405e-10	0.413762
161146569	chr6:161146569:G:A	1.41861e-24	-9.89405e-10	-1.16014
161146663	chr6:161146663:G:C	1.05789e-24	-9.89405e-10	-1.45354
161146817	chr6:161146817:G:A	2.3061e-24	-9.89405e-10	-0.674265
161147322	chr6:161147322:A:G	1.80291e-25	-2.22259	-1.00041
161147323	chr6:161147323:G:A	1.03731e-24	-9.89405e-10	-1.47319
161147520	chr6:161147520:C:T	1.93756e-24	-9.89405e-10	-0.848392
161148606	chr6:161148606:A:C	4.1072e-24	-9.89405e-10	-0.097079
161148846	chr6:161148846:T:G	9.9286e-25	-9.89405e-10	-1.51699
161149635	chr6:161149635:G:A	1.16464e-23	-9.89405e-10	0.945178
161149762	chr6:161149762:G:T	2.05207e-24	-9.89405e-10	-0.790971
161149958	chr6:161149958:A:G	4.51701e-25	-2.30456	-9.24033e-10
161149994	chr6:161149994:G:C	1.29218e-25	-2.05118	-1.50489
161150290	chr6:161150290:C:T	9.95126e-24	-9.89405e-10	0.787879
161150314	chr6:161150314:T:G	1.51257e-25	-1.97693	-1.42167
161150528	chr6:161150528:T:C	1.62172e-25	-2.08264	-1.24628
161150606	chr6:161150606:A:C	6.64809e-24	-9.89405e-10	0.384509
161150819	chr6:161150819:T:C	8.6976e-24	-9.89405e-10	0.653227
161150934	chr6:161150934:G:A	4.59655e-24	-9.89405e-10	0.0154859
161151052	chr6:161151052:G:C	4.06585e-25	-0.981644	-1.42814
161151112	chr6:161151112:G:A	3.5531e-25	-2.04184	-0.502744
161151228	chr6:161151228:A:G	5.16431e-24	-9.89405e-10	0.13195
161151704	chr6:161151704:C:T	3.01872e-24	-9.89405e-10	-0.404986
161151844	chr6:161151844:G:A	1.25777e-24	-9.89405e-10	-1.28048
161151945	chr6:161151945:G:A	1.8407e-24	-9.89405e-10	-0.899676
161152076	chr6:161152076:T:G	2.55853e-24	-9.89405e-10	-0.570387
161152104	chr6:161152104:C:T	1.07267e-24	-9.89405e-10	-1.43967
161152446	chr6:161152446:A:C	1.39695e-25	-2.31947	-1.15865
161152543	chr6:161152543:A:G	1.03462e-24	-9.89405e-10	-1.47579
161152720	chr6:161152720:C:T	1.0497e-24	-9.89405e-10	-1.46131
161152804	chr6:161152804:G:A	1.19948e-25	-2.25961	-1.3709
161153078	chr6:161153078:A:G	1.06594e-24	-9.89405e-10	-1.44596
161153104	chr6:161153104:C:A	1.04991e-24	-9.89405e-10	-1.46112
161153283	chr6:161153283:C:T	2.96991e-24	-9.89405e-10	-0.421289
161153776	chr6:161153776:C:T	2.5699e-25	-1.50607	-1.36247
161154065	chr6:161154065:G:A	1.26889e-24	-9.89405e-10	-1.27168
161154511	chr6:161154511:T:C	1.17236e-25	-2.17136	-1.48202
161154559	chr6:161154559:C:T	1.16952e-24	-9.89405e-10	-1.35323
161155220	chr6:161155220:G:A	4.2821e-25	-2.35796	-9.24033e-10
161155740	chr6:161155740:G:A	1.16932e-24	-9.89405e-10	-1.3534
161155758	chr6:161155758:T:C	1.01152e-25	-2.29273	-1.50823
161155763	chr6:161155763:C:T	1.55447e-25	-1.98288	-1.3884
161155887	chr6:161155887:A:G	1.41159e-25	-2.02594	-1.44174
161156207	chr6:161156207:C:G	1.38009e-25	-2.02186	-1.4684
161156482	chr6:161156482:C:A	1.62026e-24	-1.02723	-9.24033e-10
161156536	chr6:161156536:T:C	9.9676e-25	-9.89405e-10	-1.51307
161156548	chr6:161156548:A:G	1.01811e-25	-2.30189	-1.49257
161156873	chr6:161156873:C:CAG	3.9072e-24	-9.89405e-10	-0.146999
161156874	chr6:161156874:C:CCTAT	3.9072e-24	-9.89405e-10	-0.146999
161156876	chr6:161156876:G:C	3.9072e-24	-9.89405e-10	-0.146999
161156878	chr6:161156878:TGCAG:T	3.9072e-24	-9.89405e-10	-0.146999
161156886	chr6:161156886:ACT:A	3.9072e-24	-9.89405e-10	-0.146999
161156957	chr6:161156957:A:G	1.20331e-24	-9.89405e-10	-1.32474
161156961	chr6:161156961:C:T	1.20631e-24	-9.89405e-10	-1.32225
161157041	chr6:161157041:G:A	9.92955e-25	-9.89405e-10	-1.51689
161157065	chr6:161157065:T:C	1.26418e-24	-9.89405e-10	-1.2754
161157127	chr6:161157127:T:C	1.02156e-25	-2.33573	-1.45534
161157391	chr6:161157391:C:A	9.92922e-25	-9.89405e-10	-1.51692
161157538	chr6:161157538:G:C	1.63967e-25	-1.97919	-1.33872
161157705	chr6:161157705:A:T	1.52864e-25	-1.87816	-1.50987
161158022	chr6:161158022:A:G	1.03521e-24	-9.89405e-10	-1.47521
161158452	chr6:161158452:T:C	1.01886e-25	-2.29659	-1.49713
161158466	chr6:161158466:G:A	3.16264e-25	-1.93447	-0.72653
161158660	chr6:161158660:C:T	1.05249e-24	-9.89405e-10	-1.45866
161158722	chr6:161158722:G:A	2.93823e-24	-9.89405e-10	-0.432013
161158985	chr6:161158985:G:A	2.70151e-24	-9.89405e-10	-0.516009
161159016	chr6:161159016:T:C	1.46124e-25	-1.91952	-1.5136
161159678	chr6:161159678:T:C	1.01132e-24	-9.89405e-10	-1.49856
161160192	chr6:161160192:C:T	3.80573e-24	-9.89405e-10	-0.173312
161160214	chr6:161160214:G:A	9.93447e-25	-9.89405e-10	-1.51639
161160631	chr6:161160631:G:A	1.00028e-24	-9.89405e-10	-1.50954
161161503	chr6:161161503:T:C	1.36377e-25	-2.07549	-1.42666
161161561	chr6:161161561:G:A	1.12876e-24	-9.89405e-10	-1.3887
161161836	chr6:161161836:C:T	1.42348e-24	-9.89405e-10	-1.15672
161162253	chr6:161162253:C:A	1.24499e-24	-9.89405e-10	-1.2907
161162336	chr6:161162336:A:G	2.18037e-25	-1.95272	-1.08019
161162449	chr6:161162449:C:T	3.2278e-24	-9.89405e-10	-0.338021
161162631	chr6:161162631:T:C	9.96267e-26	-2.32182	-1.49433
161162898	chr6:161162898:G:A	9.90479e-26	-2.31692	-1.50505
161163113	chr6:161163113:G:A	9.94895e-25	-9.89405e-10	-1.51494
161163236	chr6:161163236:T:C	2.52897e-24	-9.89405e-10	-0.582009
161163351	chr6:161163351:C:T	3.95708e-25	-1.6809	-0.756002
161164295	chr6:161164295:C:G	1.82909e-24	-9.89405e-10	-0.905999
161164349	chr6:161164349:C:T	9.93054e-25	-9.89405e-10	-1.51679
161164640	chr6:161164640:A:G	1.20978e-24	-9.89405e-10	-1.31938
161164647	chr6:161164647:G:C	3.17958e-25	-2.1353	-0.520357
161164824	chr6:161164824:C:T	1.53302e-24	-9.89405e-10	-1.08258
161164999	chr6:161164999:G:A	4.19202e-24	-9.89405e-10	-0.0766387
161165218	chr6:161165218:C:A	9.94065e-25	-9.89405e-10	-1.51577
161165325	chr6:161165325:C:T	2.26693e-25	-1.73426	-1.25972
161165474	chr6:161165474:C:A	1.63092e-24	-9.89405e-10	-1.02067
161165769	chr6:161165769:ACT:A	2.15874e-25	-1.77402	-1.26886
161166582	chr6:161166582:C:T	1.57045e-24	-9.89405e-10	-1.05846
161166723	chr6:161166723:C:T	4.29184e-25	-2.35569	-9.24033e-10
161166902	chr6:161166902:C:T	1.03619e-24	-9.89405e-10	-1.47427
161167027	chr6:161167027:C:G	1.76254e-25	-2.29842	-0.947234
161167313	chr6:161167313:C:T	6.50241e-25	-1.94023	-9.24033e-10
161167340	chr6:161167340:C:T	4.77461e-25	-2.24909	-9.24033e-10
161167676	chr6:161167676:CTT:C	1.33472e-25	-2.01292	-1.51077
161168087	chr6:161168087:C:T	1.0105e-24	-9.89405e-10	-1.49937
161168157	chr6:161168157:G:A	3.2196e-24	-9.89405e-10	-0.340562
161168335	chr6:161168335:A:G	1.39281e-24	-9.89405e-10	-1.1785
161168432	chr6:161168432:G:A	9.94468e-25	-9.89405e-10	-1.51537
161168445	chr6:161168445:C:T	1.24913e-25	-2.08507	-1.50488
161168563	chr6:161168563:C:T	1.21151e-25	-2.1081	-1.51244
161168774	chr6:161168774:G:A	1.23452e-24	-9.89405e-10	-1.29914
161169152	chr6:161169152:T:C	1.26268e-25	-2.15023	-1.42894
161169667	chr6:161169667:T:G	2.42175e-24	-9.89405e-10	-0.62533
161169679	chr6:161169679:A:G	2.06119e-25	-1.74982	-1.3393
161169777	chr6:161169777:C:T	1.00214e-24	-9.89405e-10	-1.50768
161169987	chr6:161169987:G:A	1.09209e-24	-9.89405e-10	-1.42173
161170359	chr6:161170359:C:T	1.09004e-24	-9.89405e-10	-1.4236
161171068	chr6:161171068:C:T	1.37449e-25	-2.23868	-1.25564
161171139	chr6:161171139:T:C	1.36654e-25	-2.18069	-1.31943
161171242	chr6:161171242:G:T	4.67669e-25	-2.0781	-0.191712
161171384	chr6:161171384:CCTT:C	1.52395e-24	-9.89405e-10	-1.08852
161171688	chr6:161171688:G:C	2.12987e-25	-1.73012	-1.32622
161171730	chr6:161171730:A:T	4.39439e-25	-2.33208	-9.24033e-10
161171942	chr6:161171942:C:T	1.22294e-25	-2.11176	-1.49939
161171968	chr6:161171968:A:T	9.92872e-25	-9.89405e-10	-1.51697
161172068	chr6:161172068:T:A	1.07212e-24	-9.89405e-10	-1.44018
161172156	chr6:161172156:G:C	6.61061e-25	-2.11353	0.189799
161172486	chr6:161172486:A:G	4.35053e-23	-9.89405e-10	2.26306
161172815	chr6:161172815:C:T	1.23839e-25	-2.09507	-1.50353
161173154	chr6:161173154:T:C	1.63526e-24	-9.89405e-10	-1.01802
161173164	chr6:161173164:C:T	1.05604e-25	-2.32972	-1.42816
161173496	chr6:161173496:A:AT	9.92941e-25	-9.89405e-10	-1.5169
161174118	chr6:161174118:T:G	1.36606e-25	-2.02226	-1.47822
161176056	chr6:161176056:A:T	2.32719e-24	-9.89405e-10	-0.66516
161176327	chr6:161176327:G:A	7.8717e-25	-1.74913	-9.24033e-10
161176439	chr6:161176439:T:C	9.98388e-25	-9.89405e-10	-1.51143
161176444	chr6:161176444:G:A	2.06255e-25	-1.62651	-1.46196
161176750	chr6:161176750:A:G	2.0018e-25	-1.7806	-1.33775
161176891	chr6:161176891:T:C	1.41722e-24	-9.89405e-10	-1.16112
161177154	chr6:161177154:C:T	9.9498e-25	-9.89405e-10	-1.51485
161177847	chr6:161177847:C:T	2.19937e-25	-1.6477	-1.37654
161178297	chr6:161178297:C:T	2.34533e-24	-9.89405e-10	-0.657395
161178335	chr6:161178335:G:A	1.6666e-25	-2.06387	-1.23775
161178474	chr6:161178474:G:A	1.15453e-24	-9.89405e-10	-1.36613
161178622	chr6:161178622:G:A	1.03423e-24	-9.89405e-10	-1.47616
161178641	chr6:161178641:A:C	1.06482e-24	-9.89405e-10	-1.44701
161178701	chr6:161178701:C:T	1.10483e-25	-2.21837	-1.49435
161179576	chr6:161179576:C:T	1.47699e-24	-9.89405e-10	-1.11981
161179654	chr6:161179654:C:A	2.18223e-25	-1.65588	-1.37617
161179696	chr6:161179696:T:C	1.25534e-24	-9.89405e-10	-1.28241
161179967	chr6:161179967:TA:T	1.20405e-24	-9.89405e-10	-1.32413
161180004	chr6:161180004:T:C	1.72399e-25	-2.1288	-1.13896
161180047	chr6:161180047:A:G	2.14959e-25	-1.76701	-1.28012
161180130	chr6:161180130:A:G	1.72707e-25	-2.15584	-1.11014
161180183	chr6:161180183:T:C	1.11126e-24	-9.89405e-10	-1.40432
161180263	chr6:161180263:T:C	1.71791e-25	-2.26598	-1.00532
161180804	chr6:161180804:A:G	1.02745e-24	-2.19864	0.715902
161181116	chr6:161181116:C:T	9.97745e-25	-9.89405e-10	-1.51208
161181640	chr6:161181640:C:T	9.93182e-25	-9.89405e-10	-1.51666
161181687	chr6:161181687:G:A	1.18786e-24	-9.89405e-10	-1.33767
161181836	chr6:161181836:A:G	2.93314e-24	-9.89405e-10	-0.433745
161182655	chr6:161182655:C:T	1.12831e-24	-2.35968	0.970575
161182948	chr6:161182948:G:A	1.10454e-25	-2.22287	-1.4901
161183197	chr6:161183197:T:C	2.97126e-24	-9.89405e-10	-0.420833
161183488	chr6:161183488:C:T	1.29563e-25	-2.23885	-1.31456
161184014	chr6:161184014:C:T	2.46041e-24	-9.89405e-10	-0.609493
161184233	chr6:161184233:C:T	1.64806e-24	-1.01022	-9.24033e-10
161184565	chr6:161184565:C:T	1.91006e-25	-1.69045	-1.47482
161184571	chr6:161184571:C:A	1.69496e-25	-1.92049	-1.36425
161184793	chr6:161184793:C:T	1.66471e-25	-2.19081	-1.11195
161184912	chr6:161184912:T:C	2.46557e-25	-1.41771	-1.49228
161185326	chr6:161185326:C:T	7.52029e-25	-1.7948	-9.24033e-10
161185631	chr6:161185631:A:G	1.52651e-24	-9.89405e-10	-1.08684
161185676	chr6:161185676:C:CA	1.52933e-24	-9.89405e-10	-1.08499
161185685	chr6:161185685:T:C	1.7053e-25	-1.84365	-1.43501
161185724	chr6:161185724:C:T	3.72908e-24	-9.89405e-10	-0.193658
161186098	chr6:161186098:T:C	6.91837e-25	-1.87822	-9.24033e-10
161186306	chr6:161186306:C:T	4.79979e-25	-2.24383	-9.24033e-10
161186340	chr6:161186340:C:T	2.11826e-25	-2.26633	-0.795477
161186363	chr6:161186363:C:T	1.125e-24	-9.89405e-10	-1.39204
161186620	chr6:161186620:G:A	2.13401e-25	-2.30273	-0.751672
161186720	chr6:161186720:C:T	3.35498e-25	-2.26439	-0.337568
161186733	chr6:161186733:A:G	1.26835e-24	-9.89405e-10	-1.2721
161186817	chr6:161186817:T:C	1.11015e-24	-9.89405e-10	-1.40533
161187057	chr6:161187057:T:C	5.28694e-25	-2.24073	0.0935616
161187390	chr6:161187390:G:C	1.00879e-25	-2.28665	-1.51701
161187425	chr6:161187425:C:G	1.52781e-25	-1.97655	-1.41203
161187639	chr6:161187639:G:A	9.97887e-25	-9.89405e-10	-1.51194
161187660	chr6:161187660:C:T	1.7356e-25	-2.14432	-1.11673
161188115	chr6:161188115:T:C	2.49648e-25	-2.25357	-0.643954
161188167	chr6:161188167:T:C	1.81999e-24	-9.89405e-10	-0.910987
161188267	chr6:161188267:C:T	9.94238e-25	-9.89405e-10	-1.5156
161188571	chr6:161188571:G:A	8.14479e-24	-9.89405e-10	0.587559
161188752	chr6:161188752:A:G	1.14601e-24	-9.89405e-10	-1.37354
161188757	chr6:161188757:G:A	2.13918e-25	-2.12379	-0.928188
161188868	chr6:161188868:C:T	1.08473e-23	-9.89405e-10	0.8741
161189192	chr6:161189192:C:A	3.06065e-24	-9.89405e-10	-0.391193
161189354	chr6:161189354:G:A	9.49733e-24	-9.89405e-10	0.74119
161189600	chr6:161189600:G:A	1.46521e-25	-2.26159	-1.16882
161189996	chr6:161189996:C:T	2.56733e-25	-1.42964	-1.4399
161190126	chr6:161190126:G:C	1.70715e-25	-2.10436	-1.17323
161190229	chr6:161190229:T:C	1.43201e-24	-9.89405e-10	-1.15074
161190461	chr6:161190461:G:A	4.72516e-25	-2.2595	-9.24033e-10
161190710	chr6:161190710:A:G	1.16233e-23	-9.89405e-10	0.94319
161191060	chr6:161191060:C:T	3.03889e-25	-2.1835	-0.517417
161191171	chr6:161191171:G:A	7.18537e-24	-9.89405e-10	0.462226
161191271	chr6:161191271:A:C	1.00506e-25	-2.34873	-1.45863
161192291	chr6:161192291:C:T	3.26483e-25	-2.16932	-0.459881
161192597	chr6:161192597:G:A	1.10121e-25	-2.29366	-1.42234
161193008	chr6:161193008:A:T	3.00752e-25	-2.17409	-0.537197
161193241	chr6:161193241:C:G	2.92685e-25	-2.1597	-0.578777
161193364	chr6:161193364:A:G	1.03577e-24	-9.89405e-10	-1.47468
161193704	chr6:161193704:G:A	1.1065e-24	-9.89405e-10	-1.40862
161193852	chr6:161193852:T:TAAG	3.10522e-25	-2.15971	-0.519611
161194321	chr6:161194321:C:T	3.02536e-25	-2.19648	-0.508898
161194478	chr6:161194478:G:A	1.02008e-24	-9.89405e-10	-1.48994
161194605	chr6:161194605:T:C	1.00016e-24	-9.89405e-10	-1.50966
161194659	chr6:161194659:T:C	1.01628e-24	-9.89405e-10	-1.49367
161194707	chr6:161194707:G:A	3.10488e-25	-2.16386	-0.515573
161194806	chr6:161194806:C:CT	9.93556e-25	-9.89405e-10	-1.51629
161195373	chr6:161195373:G:A	2.01272e-24	-9.89405e-10	-0.810332
161195497	chr6:161195497:CCA:C	3.19398e-25	-2.19528	-0.455856
161195591	chr6:161195591:T:C	3.03013e-25	-2.199	-0.504799
161195612	chr6:161195612:G:T	3.90127e-24	-9.89405e-10	-0.148518
161195814	chr6:161195814:T:C	1.21833e-24	-9.89405e-10	-1.31234
161196167	chr6:161196167:A:T	4.20088e-25	-2.25445	-0.122663
161196356	chr6:161196356:T:C	2.22842e-25	-2.20656	-0.804557
161196469	chr6:161196469:C:T	9.93688e-25	-9.89405e-10	-1.51615
161196911	chr6:161196911:C:G	2.56244e-25	-2.23493	-0.636516
161196930	chr6:161196930:C:A	9.96493e-25	-9.89405e-10	-1.51333
161197513	chr6:161197513:GCT:G	9.99435e-25	-9.89405e-10	-1.51039
161197584	chr6:161197584:T:G	3.63451e-24	-9.89405e-10	-0.219347
161197761	chr6:161197761:A:C	1.00809e-24	-9.89405e-10	-1.50176
161197803	chr6:161197803:G:A	7.51493e-25	-1.79551	-9.24033e-10
161198087	chr6:161198087:T:C	2.32692e-25	-2.24533	-0.722529
161198330	chr6:161198330:G:C	1.17043e-23	-9.89405e-10	0.950138
161198720	chr6:161198720:C:T	1.02027e-24	-9.89405e-10	-1.48975
161198778	chr6:161198778:G:A	1.19018e-25	-2.22476	-1.41354
161199255	chr6:161199255:C:T	2.57935e-24	-9.89405e-10	-0.562283
161199388	chr6:161199388:C:A	2.05759e-24	-9.89405e-10	-0.788284
161199613	chr6:161199613:A:G	1.04798e-24	-9.89405e-10	-1.46295
161199653	chr6:161199653:G:A	2.6474e-24	-9.89405e-10	-0.536244
161199966	chr6:161199966:GAAC:G	5.47835e-25	-2.1116	-9.24033e-10
161200174	chr6:161200174:C:G	1.19479e-24	-9.89405e-10	-1.33185
161200274	chr6:161200274:T:A	9.92848e-25	-9.89405e-10	-1.517
161200355	chr6:161200355:G:A	1.21685e-25	-2.25088	-1.36526
161200371	chr6:161200371:A:T	6.9454e-24	-9.89405e-10	0.42826
161200752	chr6:161200752:A:G	1.71792e-25	-2.35942	-0.911871
161200761	chr6:161200761:G:A	2.76395e-25	-2.22837	-0.567371
161200991	chr6:161200991:C:T	3.20293e-25	-1.58023	-1.06811
161201065	chr6:161201065:C:T	1.20648e-25	-2.33447	-1.29023
161201447	chr6:161201447:C:G	9.46348e-26	-2.35332	-1.51423
161201465	chr6:161201465:G:C	1.5122e-24	-0.118933	-0.97732
161201593	chr6:161201593:A:G	1.72617e-25	-2.35893	-0.907576
161201917	chr6:161201917:G:T	6.79108e-25	-2.20063	0.303831
161201959	chr6:161201959:T:C	2.10455e-25	-2.06887	-0.999432
161202145	chr6:161202145:C:T	6.04617e-25	-1.80668	-0.206301
161202514	chr6:161202514:C:T	3.28582e-25	-2.08813	-0.534658
161202580	chr6:161202580:A:C	2.90287e-24	-9.89405e-10	-0.44412
161202656	chr6:161202656:G:T	1.03275e-24	-9.89405e-10	-1.4776
161202715	chr6:161202715:C:T	9.97154e-25	-9.89405e-10	-1.51267
161202790	chr6:161202790:C:G	1.13381e-24	-9.89405e-10	-1.38424
161202828	chr6:161202828:T:C	1.11111e-24	-9.89405e-10	-1.40446
161203117	chr6:161203117:G:A	3.50046e-25	-2.11031	-0.449201
161203317	chr6:161203317:C:T	3.94904e-24	-9.89405e-10	-0.136347
161203534	chr6:161203534:G:A	3.65888e-25	-2.07685	-0.438397
161203536	chr6:161203536:C:T	1.08037e-24	-9.89405e-10	-1.43252
161203646	chr6:161203646:C:T	4.37202e-25	-2.33718	-9.24033e-10
161203764	chr6:161203764:G:C	1.15565e-25	-2.15337	-1.51437
161204138	chr6:161204138:T:TA	2.97103e-23	-9.89405e-10	1.88167
161204307	chr6:161204307:C:T	2.77376e-24	-9.89405e-10	-0.489617
161204676	chr6:161204676:A:G	1.33157e-25	-2.03334	-1.49271
161204791	chr6:161204791:G:A	1.03679e-24	-9.89405e-10	-1.47369
161204946	chr6:161204946:G:C	1.12512e-25	-2.18386	-1.51065
161205145	chr6:161205145:C:T	5.00942e-25	-2.08967	-0.111417
161206028	chr6:161206028:T:C	2.30741e-25	-2.06669	-0.909594
161206370	chr6:161206370:C:T	1.70058e-24	-9.89405e-10	-0.978853
161206591	chr6:161206591:G:A	1.0607e-24	-9.89405e-10	-1.45089
161206846	chr6:161206846:G:T	1.1315e-24	-9.89405e-10	-1.38628
161207001	chr6:161207001:C:T	9.92886e-25	-9.89405e-10	-1.51696
161207079	chr6:161207079:T:C	1.99536e-25	-1.61292	-1.50867
161207589	chr6:161207589:A:G	1.93648e-25	-1.64046	-1.51107
161207628	chr6:161207628:G:A	1.51368e-25	-2.29868	-1.09918
161207671	chr6:161207671:G:T	1.2066e-25	-2.24346	-1.38113
161208237	chr6:161208237:C:T	1.0937e-24	-9.89405e-10	-1.42025
161208757	chr6:161208757:A:G	1.03275e-24	-9.89405e-10	-1.4776
161209135	chr6:161209135:T:C	1.05752e-24	-9.89405e-10	-1.4539
161209140	chr6:161209140:A:T	2.90287e-24	-9.89405e-10	-0.44412
161209348	chr6:161209348:A:T	1.9225e-25	-1.694	-1.46478
161209427	chr6:161209427:C:T	1.16283e-25	-2.23739	-1.42415
161209931	chr6:161209931:T:C	3.58967e-25	-1.46698	-1.06737
161210017	chr6:161210017:G:A	3.34656e-24	-9.89405e-10	-0.301886
161210123	chr6:161210123:T:C	1.57396e-25	-2.31521	-1.0436
161210144	chr6:161210144:T:C	1.81533e-25	-2.35258	-0.863563
161210185	chr6:161210185:T:C	1.22387e-25	-2.17991	-1.43048
161210190	chr6:161210190:T:C	1.00669e-24	-9.89405e-10	-1.50316
161210302	chr6:161210302:A:C	1.96566e-24	-9.89405e-10	-0.833992
161210446	chr6:161210446:C:T	3.22388e-25	-1.94456	-0.697261
161210451	chr6:161210451:G:A	1.25677e-24	-9.89405e-10	-1.28128
161210700	chr6:161210700:C:T	1.12647e-24	-9.89405e-10	-1.39073
161210794	chr6:161210794:A:C	9.55943e-24	-9.89405e-10	0.747707
161211320	chr6:161211320:A:G	1.71266e-24	-9.89405e-10	-0.971775
161211390	chr6:161211390:T:C	1.0448e-24	-9.89405e-10	-1.46599
161211589	chr6:161211589:A:T	3.13626e-25	-1.56812	-1.10126
161211630	chr6:161211630:A:T	8.54181e-25	-2.0387	0.371271
161211704	chr6:161211704:T:C	4.27779e-25	-2.35897	-9.24033e-10
161212379	chr6:161212379:T:A	1.48926e-25	-2.35863	-1.0555
161212719	chr6:161212719:T:C	7.378e-25	-1.7699	-0.0440009
161212743	chr6:161212743:T:C	1.04878e-25	-2.27193	-1.49285
161212822	chr6:161212822:A:C	5.97944e-25	-2.02408	-9.24033e-10
161212835	chr6:161212835:T:C	1.13863e-24	-9.89405e-10	-1.38
161212962	chr6:161212962:T:C	5.68607e-25	-2.2752	0.200815
161213388	chr6:161213388:A:G	1.80803e-24	-0.917585	-9.24033e-10
161213642	chr6:161213642:C:T	2.54675e-23	-9.89405e-10	1.72758
161213898	chr6:161213898:C:A	1.40806e-24	-9.89405e-10	-1.16761
161213907	chr6:161213907:A:C	6.61992e-25	-1.92232	-9.24033e-10
161214102	chr6:161214102:A:G	1.22168e-24	-9.89405e-10	-1.30959
161214126	chr6:161214126:C:G	7.33498e-25	-2.21895	0.3992
161214274	chr6:161214274:C:G	5.8825e-25	-2.02444	-0.0159851
161214493	chr6:161214493:T:C	1.64973e-25	-2.35861	-0.953188
161214494	chr6:161214494:G:A	2.30117e-25	-1.47407	-1.50492
161214531	chr6:161214531:C:G	1.08315e-24	-9.89405e-10	-1.42994
161214912	chr6:161214912:A:G	3.06734e-24	-9.89405e-10	-0.389011
161214923	chr6:161214923:C:T	1.00788e-24	-9.89405e-10	-1.50197
161215207	chr6:161215207:T:C	4.28394e-25	-2.35753	-9.24033e-10
161215294	chr6:161215294:G:A	1.29586e-23	-9.89405e-10	1.05194
161215842	chr6:161215842:G:A	2.92093e-25	-1.59371	-1.1468
161215909	chr6:161215909:T:C	5.54346e-25	-1.84972	-0.250067
161215930	chr6:161215930:G:A	1.05941e-25	-2.33413	-1.42056
161216575	chr6:161216575:T:C	1.34672e-24	-9.89405e-10	-1.21215
161216840	chr6:161216840:T:A	1.37723e-24	-9.89405e-10	-1.18974
161217044	chr6:161217044:G:A	9.94562e-25	-9.89405e-10	-1.51527
161217092	chr6:161217092:C:T	1.18938e-24	-9.89405e-10	-1.33639
161217293	chr6:161217293:C:G	1.57583e-24	-9.89405e-10	-1.05504
161217717	chr6:161217717:C:T	2.37733e-24	-9.89405e-10	-0.643843
161217720	chr6:161217720:G:A	2.8566e-24	-9.89405e-10	-0.460187
161217787	chr6:161217787:G:A	1.92061e-23	-9.89405e-10	1.44541
161218201	chr6:161218201:A:G	9.92849e-25	-9.89405e-10	-1.517
161218464	chr6:161218464:C:T	1.02175e-24	-9.89405e-10	-1.4883
161218674	chr6:161218674:C:A	2.99268e-24	-9.89405e-10	-0.41365
161219604	chr6:161219604:C:T	3.00322e-24	-9.89405e-10	-0.410135
161219770	chr6:161219770:C:T	8.94345e-25	-1.62148	-9.24033e-10
161220029	chr6:161220029:G:A	6.38422e-25	-1.95858	-9.24033e-10
161220175	chr6:161220175:C:T	1.01852e-24	-1.49147	-9.24033e-10
161220448	chr6:161220448:A:G	9.27552e-25	-0.967964	-0.617064
161220586	chr6:161220586:C:T	3.31615e-25	-1.31221	-1.30139
161220657	chr6:161220657:T:C	1.04798e-23	-9.89405e-10	0.839626
161220749	chr6:161220749:G:A	1.24373e-24	-9.89405e-10	-1.2917
161221142	chr6:161221142:A:G	1.66272e-24	-9.89405e-10	-1.00136
161221193	chr6:161221193:C:A	2.23016e-24	-9.89405e-10	-0.707746
161221453	chr6:161221453:G:A	2.92958e-25	-1.98557	-0.751973
161221479	chr6:161221479:A:G	1.61199e-25	-2.35988	-0.975053
161221757	chr6:161221757:G:A	1.18086e-24	-9.89405e-10	-1.34358
161221789	chr6:161221789:G:A	3.84101e-24	-9.89405e-10	-0.164084
161222364	chr6:161222364:GATA:G	1.69881e-24	-9.89405e-10	-0.979891
161223174	chr6:161223174:G:A	1.59279e-24	-9.89405e-10	-1.04433
161223508	chr6:161223508:C:T	4.88527e-25	-1.28163	-0.944552
161223552	chr6:161223552:T:G	1.27275e-24	-9.89405e-10	-1.26864
161224016	chr6:161224016:A:G	3.55691e-25	-1.03706	-1.50645
161224377	chr6:161224377:C:T	1.64799e-24	-9.89405e-10	-1.01026
161224487	chr6:161224487:T:C	1.27599e-24	-9.89405e-10	-1.2661
161224981	chr6:161224981:A:G	1.25613e-24	-9.89405e-10	-1.28179
161225017	chr6:161225017:C:T	4.3394e-25	-2.34467	-9.24033e-10
161225227	chr6:161225227:T:C	9.52669e-26	-2.34979	-1.5111
161225286	chr6:161225286:T:C	1.10302e-23	-9.89405e-10	0.89082
161225466	chr6:161225466:T:G	1.11588e-25	-2.34587	-1.35689
161225497	chr6:161225497:C:T	1.7538e-24	-9.89405e-10	-0.948036
161225682	chr6:161225682:G:A	2.3724e-25	-2.33663	-0.611868
161226448	chr6:161226448:A:G	1.5825e-24	-9.89405e-10	-1.05081
161226930	chr6:161226930:A:G	2.85573e-25	-2.26529	-0.497792
161227076	chr6:161227076:C:T	1.3623e-24	-9.89405e-10	-1.20065
161227209	chr6:161227209:A:C	1.07023e-24	-9.89405e-10	-1.44194
161227253	chr6:161227253:C:T	4.66467e-25	-2.27239	-9.24033e-10
161227329	chr6:161227329:A:G	9.98884e-25	-9.89405e-10	-1.51094
161227814	chr6:161227814:T:G	1.05012e-24	-9.89405e-10	-1.46092
161228105	chr6:161228105:C:G	2.85133e-24	-9.89405e-10	-0.462037
161228181	chr6:161228181:A:T	7.56293e-25	-0.703503	-1.08564
161228471	chr6:161228471:G:A	1.48387e-24	-9.89405e-10	-1.11516
161228894	chr6:161228894:C:A	2.41549e-24	-9.89405e-10	-0.627916
161228988	chr6:161228988:C:T	1.24837e-24	-9.89405e-10	-1.28798
161229081	chr6:161229081:C:G	1.2371e-24	-9.89405e-10	-1.29705
161229427	chr6:161229427:C:T	1.0054e-24	-9.89405e-10	-1.50444
161230079	chr6:161230079:G:C	3.45213e-24	-1.14539	0.874565
161230133	chr6:161230133:C:A	2.66103e-24	-9.89405e-10	-0.531108
161230451	chr6:161230451:G:C	5.63771e-25	-1.18809	-0.894838
161230661	chr6:161230661:A:G	1.06579e-24	-9.89405e-10	-1.4461
161230773	chr6:161230773:A:G	1.64903e-23	-9.89405e-10	1.29295
161230836	chr6:161230836:A:G	5.60638e-25	-1.19299	-0.895512
161230971	chr6:161230971:T:C	1.37517e-25	-2.35949	-1.13434
161231203	chr6:161231203:C:T	1.23905e-24	-9.89405e-10	-1.29548
161231644	chr6:161231644:G:A	1.00382e-24	-9.89405e-10	-1.506
161231653	chr6:161231653:T:C	1.26967e-24	-9.89405e-10	-1.27106
161232026	chr6:161232026:A:G	9.92966e-25	-9.89405e-10	-1.51688
161232407	chr6:161232407:T:C	1.0796e-25	-2.34476	-1.39105
161232591	chr6:161232591:A:C	8.76599e-24	-9.89405e-10	0.661059
161232704	chr6:161232704:C:T	1.42777e-24	-9.89405e-10	-1.1537
161233083	chr6:161233083:G:C	1.44135e-25	-2.33699	-1.10983
161233797	chr6:161233797:A:C	1.07708e-25	-2.22203	-1.51612
161233912	chr6:161233912:C:T	2.32253e-23	-9.89405e-10	1.63542
161233979	chr6:161233979:C:T	1.13035e-24	-0.552949	-0.83434
161234190	chr6:161234190:C:T	1.16208e-24	-0.599811	-0.759801
161234325	chr6:161234325:G:A	1.17587e-24	-0.59564	-0.752175
161234923	chr6:161234923:G:A	1.08101e-24	-9.89405e-10	-1.43192
161234964	chr6:161234964:A:G	4.50145e-25	-1.40803	-0.899972
161235091	chr6:161235091:G:T	1.21639e-25	-2.31383	-1.30268
161235280	chr6:161235280:T:C	1.33112e-24	-9.89405e-10	-1.2238
161235877	chr6:161235877:G:C	1.71944e-25	-1.95569	-1.31471
161236155	chr6:161236155:C:T	3.46659e-25	-1.66694	-0.902291
161236625	chr6:161236625:C:T	4.31024e-25	-2.35141	-9.24033e-10
161236653	chr6:161236653:T:C	1.42284e-24	-9.89405e-10	-1.15717
161236727	chr6:161236727:T:A	1.29582e-23	-0.487413	1.53932
161236769	chr6:161236769:G:A	3.58281e-24	-9.89405e-10	-0.233672
161236784	chr6:161236784:C:A	1.08101e-25	-2.22158	-1.51292
161237096	chr6:161237096:G:A	1.2593e-25	-2.0656	-1.51625
161237290	chr6:161237290:T:C	1.19371e-24	-9.89405e-10	-1.33275
161237312	chr6:161237312:C:T	6.98999e-25	-1.03368	-0.834251
161237348	chr6:161237348:A:G	4.48018e-25	-0.903857	-1.40889
161237522	chr6:161237522:A:T	1.47922e-24	-9.89405e-10	-1.11831
161237535	chr6:161237535:G:A	2.37487e-24	0.264153	-0.909029
161237619	chr6:161237619:G:A	4.90659e-25	-2.17333	-0.0484964
161237689	chr6:161237689:T:A	2.77243e-25	-1.27836	-1.51432
161237755	chr6:161237755:T:C	1.15102e-24	-9.89405e-10	-1.36917
161237793	chr6:161237793:A:G	2.60975e-25	-1.34141	-1.51174
161238129	chr6:161238129:C:T	1.11857e-24	-9.89405e-10	-1.39777
161238715	chr6:161238715:A:G	1.9697e-25	-2.35843	-0.776092
161239068	chr6:161239068:C:T	4.30447e-25	-2.35275	-9.24033e-10
161239275	chr6:161239275:A:G	4.60142e-24	-9.89405e-10	0.0165456
161239467	chr6:161239467:C:A	1.03862e-24	-9.89405e-10	-1.47193
161240171	chr6:161240171:G:A	3.99938e-25	-1.08318	-1.34309
161240387	chr6:161240387:G:A	8.74746e-25	-1.64364	-9.24033e-10
161240453	chr6:161240453:A:G	4.80262e-25	-2.24324	-9.24033e-10
161241098	chr6:161241098:A:G	1.04786e-24	-9.89405e-10	-1.46307
161241604	chr6:161241604:G:A	9.61094e-25	-0.0504423	-1.49906
161242180	chr6:161242180:G:A	3.15401e-24	-9.89405e-10	-0.361146
161242512	chr6:161242512:A:G	1.04436e-24	-1.64611	0.179695
161242935	chr6:161242935:G:A	1.22538e-24	-9.89405e-10	-1.30657
161243168	chr6:161243168:C:T	3.75069e-24	-9.89405e-10	-0.187881
161243325	chr6:161243325:G:C	1.08863e-24	-9.89405e-10	-1.4249
161243571	chr6:161243571:A:G	1.78504e-24	-9.89405e-10	-0.930377
161243658	chr6:161243658:G:A	2.7413e-23	-9.89405e-10	1.8012
161243834	chr6:161243834:A:G	3.63968e-23	-9.89405e-10	2.08466
161243988	chr6:161243988:A:G	9.90168e-26	-2.32443	-1.49785
161244435	chr6:161244435:G:A	1.34363e-24	-9.89405e-10	-1.21444
161244491	chr6:161244491:G:A	9.31043e-25	-0.75206	-0.829209
161244706	chr6:161244706:A:G	5.99605e-24	-0.0457451	0.327026
161244870	chr6:161244870:G:C	1.13361e-24	-9.89405e-10	-1.38441
161245114	chr6:161245114:G:A	4.50898e-24	-9.89405e-10	-0.00374831
161245245	chr6:161245245:A:G	1.60094e-25	-2.02668	-1.31513
161245689	chr6:161245689:A:C	1.69674e-24	-1.93172	0.950609
161245733	chr6:161245733:T:C	1.90085e-25	-2.16409	-1.00602
161246254	chr6:161246254:C:T	9.99564e-25	-9.89405e-10	-1.51026
161246310	chr6:161246310:G:A	7.38119e-24	-9.89405e-10	0.489114
161246431	chr6:161246431:CAG:C	1.73146e-25	-1.76584	-1.4976
161246513	chr6:161246513:G:A	4.55463e-25	-2.29626	-9.24033e-10
161247561	chr6:161247561:A:T	1.28441e-24	-9.89405e-10	-1.25952
161247673	chr6:161247673:G:A	1.67194e-24	-0.995834	-9.24033e-10
161247713	chr6:161247713:G:A	1.73696e-25	-2.16417	-1.0961
161248118	chr6:161248118:C:A	1.00904e-25	-2.31622	-1.48719
161248199	chr6:161248199:C:G	2.04906e-25	-2.03103	-1.064
161248276	chr6:161248276:A:G	5.80074e-25	-1.98901	-0.0654147
161248340	chr6:161248340:C:T	1.48484e-24	-9.89405e-10	-1.11451
161248401	chr6:161248401:C:T	7.03408e-25	-0.885231	-0.976407
161248468	chr6:161248468:T:C	5.62128e-25	-2.02838	-0.0574672
161248518	chr6:161248518:G:A	5.57104e-25	-2.09482	-9.24033e-10
161248703	chr6:161248703:C:T	4.17078e-24	-9.89405e-10	-0.0817163
161248721	chr6:161248721:A:G	3.44264e-24	0.946036	-1.21962
161249235	chr6:161249235:C:T	2.85781e-25	-2.34382	-0.418534
161249798	chr6:161249798:C:A	1.37398e-24	-9.89405e-10	-1.19211
161250108	chr6:161250108:ACG:A	3.6546e-24	-1.81926	1.60542
161250196	chr6:161250196:C:T	1.667e-23	-1.55393	2.85772
161250371	chr6:161250371:G:A	1.5779e-25	-2.17048	-1.18583
161250562	chr6:161250562:G:A	1.19043e-25	-2.1387	-1.49939
161250759	chr6:161250759:C:T	1.1883e-23	0.965288	-9.24033e-10
161250792	chr6:161250792:T:C	7.33909e-25	-1.14058	-0.678606
161251411	chr6:161251411:T:G	5.22344e-25	-2.02067	-0.138578
161251580	chr6:161251580:G:C	6.38338e-23	-9.89405e-10	2.64646
161251656	chr6:161251656:T:C	6.93023e-25	-0.868654	-1.00786
161252197	chr6:161252197:T:C	3.12027e-25	-2.06097	-0.613512
161252507	chr6:161252507:T:C	1.15304e-24	-1.6358	0.268384
161252509	chr6:161252509:T:G	7.2255e-25	-0.850712	-0.984076
161253139	chr6:161253139:G:A	9.94846e-25	-9.89405e-10	-1.51499
161253291	chr6:161253291:G:T	6.17394e-24	-1.65503	1.96554
161253316	chr6:161253316:G:A	3.08275e-24	-9.89405e-10	-0.383999
161253416	chr6:161253416:A:G	1.11998e-25	-2.21233	-1.48676
161253544	chr6:161253544:G:A	1.05795e-24	-9.89405e-10	-1.45349
161253768	chr6:161253768:G:A	1.18663e-24	-9.89405e-10	-1.3387
161254039	chr6:161254039:A:T	4.52859e-24	-9.89405e-10	0.000590829
161254459	chr6:161254459:T:C	1.25349e-24	-2.1131	0.829211
161254918	chr6:161254918:C:T	3.21042e-25	-1.94285	-0.70315
161254984	chr6:161254984:G:A	1.61406e-23	-9.89405e-10	1.27152
161255899	chr6:161255899:T:G	1.16029e-24	-9.89405e-10	-1.36115
161255947	chr6:161255947:A:G	8.87499e-25	-1.8295	0.200332
161256017	chr6:161256017:G:C	1.15396e-24	-9.89405e-10	-1.36662
161256052	chr6:161256052:G:A	1.06537e-23	-0.865789	1.72188
161256069	chr6:161256069:C:T	8.90185e-25	-1.80147	0.17532
161256372	chr6:161256372:A:G	1.64374e-25	-1.87812	-1.43731
161256629	chr6:161256629:G:A	6.99125e-25	-2.26029	0.392544
161257065	chr6:161257065:G:A	2.66135e-25	-2.29849	-0.535082
161257087	chr6:161257087:A:T	2.76794e-23	-9.89405e-10	1.81087
161257194	chr6:161257194:G:A	8.44878e-25	-2.13739	0.459009
161257709	chr6:161257709:T:C	1.60646e-25	-2.34339	-0.994979
161257719	chr6:161257719:A:C	4.36029e-25	-1.14597	-1.19389
161257775	chr6:161257775:C:G	1.2838e-23	-9.89405e-10	1.04259
161258156	chr6:161258156:C:T	4.06321e-24	-9.89405e-10	-0.107847
161258481	chr6:161258481:G:A	1.10168e-24	-9.89405e-10	-1.41298
161258833	chr6:161258833:A:G	1.20919e-24	-9.89405e-10	-1.31987
161259004	chr6:161259004:G:C	4.34739e-25	-2.34283	-9.24033e-10
161259434	chr6:161259434:A:G	1.998e-24	-2.08899	1.27132
161259812	chr6:161259812:G:A	1.07072e-25	-2.22707	-1.517
161259975	chr6:161259975:A:G	1.88247e-25	-1.87893	-1.30089
161260132	chr6:161260132:A:T	5.43649e-25	-1.50241	-0.616861
161260281	chr6:161260281:A:G	1.03847e-24	-9.89405e-10	-1.47207
161260313	chr6:161260313:T:G	1.37131e-24	-9.89405e-10	-1.19406
161260434	chr6:161260434:C:T	1.03099e-24	-9.89405e-10	-1.4793
161260724	chr6:161260724:A:G	3.2838e-25	-2.26257	-0.360834
161261404	chr6:161261404:C:T	1.08959e-23	-9.89405e-10	0.878567
161261483	chr6:161261483:T:C	1.2196e-23	-9.89405e-10	0.991285
161261537	chr6:161261537:T:C	4.90728e-25	-2.22169	-9.24033e-10
161261607	chr6:161261607:A:G	5.17495e-25	-2.16858	-9.24033e-10
161261791	chr6:161261791:C:T	1.71847e-24	-9.89405e-10	-0.968384
161262027	chr6:161262027:C:T	1.0007e-24	-9.89405e-10	-1.50912
161262268	chr6:161262268:T:G	1.38772e-24	-1.18216	-9.24033e-10
161262330	chr6:161262330:G:A	1.02896e-24	-9.89405e-10	-1.48127
161262378	chr6:161262378:G:A	1.93313e-24	-9.89405e-10	-0.850681
161262390	chr6:161262390:C:T	1.68289e-24	-9.89405e-10	-0.989309
161262467	chr6:161262467:T:G	2.16892e-24	-9.89405e-10	-0.735591
161262775	chr6:161262775:G:A	6.99318e-25	-2.12249	0.255017
161262879	chr6:161262879:G:A	1.17494e-24	-9.89405e-10	-1.3486
161262942	chr6:161262942:G:T	3.02423e-25	-1.63057	-1.07518
161263530	chr6:161263530:T:C	5.42088e-25	-1.3256	-0.796545
161263574	chr6:161263574:G:T	2.1817e-24	-9.89405e-10	-0.729717
161263613	chr6:161263613:T:G	5.66544e-25	-2.10268	0.024656
161264105	chr6:161264105:A:G	3.90792e-24	-0.146816	-9.24033e-10
161264188	chr6:161264188:T:C	1.38989e-24	-9.89405e-10	-1.1806
161264331	chr6:161264331:G:A	1.14576e-24	-9.89405e-10	-1.37375
161264377	chr6:161264377:T:C	1.36414e-25	-2.3589	-1.14298
161264742	chr6:161264742:G:A	1.28494e-24	-9.89405e-10	-1.25911
161264790	chr6:161264790:G:A	2.07476e-24	0.126033	-0.906009
161265711	chr6:161265711:C:T	3.60231e-24	-0.228244	-9.24033e-10
161265778	chr6:161265778:T:G	2.77033e-24	0.0538195	-0.544675
161265825	chr6:161265825:A:T	1.93031e-24	-9.89405e-10	-0.852138
161266001	chr6:161266001:G:A	1.02514e-24	-9.89405e-10	-1.48499
161266010	chr6:161266010:G:A	1.88644e-24	-9.89405e-10	-0.875131
161266398	chr6:161266398:G:A	1.49884e-24	0.169752	-1.27488
161266632	chr6:161266632:G:T	2.79785e-25	-2.04641	-0.737145
161266758	chr6:161266758:T:C	6.20211e-25	-0.47422	-1.5133
161267051	chr6:161267051:C:T	1.36424e-25	-2.07128	-1.43053
161267404	chr6:161267404:G:A	1.66505e-24	-9.89405e-10	-0.999967
161267433	chr6:161267433:A:G	2.38604e-24	0.402529	-1.04272
161267534	chr6:161267534:G:A	1.95821e-24	0.231677	-1.06947
161267927	chr6:161267927:T:C	1.00251e-25	-2.29394	-1.51597
161268068	chr6:161268068:C:A	1.04167e-24	-9.89405e-10	-1.46899
161268173	chr6:161268173:A:C	1.12662e-24	-9.89405e-10	-1.3906
161268442	chr6:161268442:C:T	2.31983e-24	0.445237	-1.11357
161268645	chr6:161268645:G:A	5.0472e-25	-2.19357	-9.24033e-10
161268724	chr6:161268724:C:T	5.91384e-24	0.267475	-9.24033e-10
161268784	chr6:161268784:A:G	2.50357e-25	-2.1292	-0.765491
161268881	chr6:161268881:C:T	1.55912e-24	-9.89405e-10	-1.0657
161269535	chr6:161269535:G:A	3.45137e-25	-2.18222	-0.391413
161269706	chr6:161269706:G:T	1.56669e-24	-9.89405e-10	-1.06085
161270139	chr6:161270139:A:G	9.9421e-25	-9.89405e-10	-1.51563
161270152	chr6:161270152:C:T	4.04454e-25	-2.13462	-0.280422
161270160	chr6:161270160:T:C	9.99876e-25	-9.89405e-10	-1.50994
161270324	chr6:161270324:G:A	1.65987e-24	-9.89405e-10	-1.00308
161270675	chr6:161270675:G:A	1.43314e-24	-9.89405e-10	-1.14995
161271007	chr6:161271007:C:A	1.40189e-25	-2.27919	-1.1954
161271016	chr6:161271016:G:A	4.82254e-25	-2.23911	-9.24033e-10
161271162	chr6:161271162:C:T	1.65375e-24	-9.89405e-10	-1.00677
161271254	chr6:161271254:A:G	1.80861e-25	-1.99216	-1.22769
161271353	chr6:161271353:G:A	1.43023e-24	-9.89405e-10	-1.15198
161271441	chr6:161271441:G:A	5.31985e-25	-1.32309	-0.817871
161271468	chr6:161271468:C:G	1.13082e-24	-9.89405e-10	-1.38687
161271512	chr6:161271512:A:G	1.38343e-24	-9.89405e-10	-1.18526
161271736	chr6:161271736:C:T	3.75126e-24	-9.89405e-10	-0.187728
161271959	chr6:161271959:C:T	1.00786e-24	-9.89405e-10	-1.50199
161272231	chr6:161272231:AC:A	1.22694e-25	-2.34345	-1.26443
161272388	chr6:161272388:T:C	9.92997e-25	-9.89405e-10	-1.51685
161272606	chr6:161272606:A:T	1.58549e-25	-1.84815	-1.50336
161272907	chr6:161272907:A:G	1.01245e-24	-9.89405e-10	-1.49744
161273147	chr6:161273147:T:G	1.60598e-25	-2.24178	-1.0969
161273163	chr6:161273163:T:G	1.91336e-24	-0.860959	-9.24033e-10
161273220	chr6:161273220:T:C	5.03129e-25	-1.84107	-0.355662
161273580	chr6:161273580:C:G	1.69113e-25	-2.23695	-1.05006
161273900	chr6:161273900:C:G	1.08183e-25	-2.35971	-1.37405
161274705	chr6:161274705:G:A	1.00475e-24	-9.89405e-10	-1.50508
161274718	chr6:161274718:G:A	3.50654e-25	-1.66577	-0.892002
161274827	chr6:161274827:G:A	1.05558e-24	-9.89405e-10	-1.45573
161275131	chr6:161275131:A:G	1.17442e-24	-0.856636	-0.492406
161275189	chr6:161275189:G:C	1.40196e-25	-2.16605	-1.30849
161275737	chr6:161275737:A:C	1.47448e-25	-2.3338	-1.0903
161276166	chr6:161276166:T:C	1.56036e-25	-2.14624	-1.22125
161276368	chr6:161276368:A:G	1.00605e-24	-0.769831	-0.733959
161276533	chr6:161276533:G:T	1.82588e-24	-0.859791	-0.047965
161276558	chr6:161276558:C:A	3.35475e-24	-9.89405e-10	-0.299443
161276577	chr6:161276577:G:C	3.49826e-25	-1.68776	-0.872376
161277137	chr6:161277137:A:T	2.46545e-24	-0.606318	-0.00112679
161277226	chr6:161277226:C:T	7.28106e-25	-1.6405	-0.186633
161277962	chr6:161277962:G:A	1.31519e-24	-9.89405e-10	-1.23584
161278056	chr6:161278056:C:T	1.67403e-24	-1.19462	0.200034
161278106	chr6:161278106:A:T	1.3194e-24	-9.89405e-10	-1.23264
161278293	chr6:161278293:A:C	8.73624e-25	-0.913867	-0.731059
161279145	chr6:161279145:A:G	2.87607e-24	-0.453396	-9.24033e-10
161279802	chr6:161279802:CA:C	1.77568e-23	-9.89405e-10	1.36695
161279842	chr6:161279842:C:T	1.34786e-25	-2.05823	-1.45566
161280601	chr6:161280601:C:T	7.92409e-25	-2.3597	0.617202
161280725	chr6:161280725:G:T	3.80888e-24	-9.89405e-10	-0.172486
161281085	chr6:161281085:A:C	5.12239e-25	-2.17878	-9.24033e-10
161281238	chr6:161281238:G:A	1.37759e-25	-2.15763	-1.33444
161281542	chr6:161281542:A:T	4.1187e-25	-1.45132	-0.945544
161281722	chr6:161281722:T:C	1.33443e-25	-2.35427	-1.16963
161281764	chr6:161281764:C:A	4.76536e-24	-9.89405e-10	0.0515531
161282003	chr6:161282003:A:G	3.02647e-25	-1.3272	-1.37781
161282110	chr6:161282110:T:C	1.10708e-25	-2.19738	-1.5133
161282301	chr6:161282301:C:G	5.08136e-25	-2.18683	-9.24033e-10
161282396	chr6:161282396:G:A	1.14816e-25	-2.16341	-1.51084
161282528	chr6:161282528:G:A	1.03199e-24	-9.89405e-10	-1.47834
161283459	chr6:161283459:A:G	1.14504e-25	-2.2493	-1.42767
161283501	chr6:161283501:T:C	1.08214e-25	-2.35973	-1.37373
161283585	chr6:161283585:T:G	1.11339e-25	-2.23578	-1.46922
161283653	chr6:161283653:C:T	1.29174e-24	-9.89405e-10	-1.25383
161284023	chr6:161284023:G:T	1.15318e-25	-2.35908	-1.3108
161284032	chr6:161284032:G:A	3.14389e-24	-9.89405e-10	-0.36436
161284323	chr6:161284323:A:G	1.14679e-24	-9.89405e-10	-1.37285
161284362	chr6:161284362:C:T	2.35814e-24	-9.89405e-10	-0.651948
161284405	chr6:161284405:C:T	1.03687e-24	-9.89405e-10	-1.47361
161284482	chr6:161284482:G:A	1.54932e-25	-2.20863	-1.16596
161284793	chr6:161284793:C:G	1.04479e-25	-2.30736	-1.46123
161284854	chr6:161284854:A:C	3.20735e-25	-2.21332	-0.43364
161285239	chr6:161285239:C:A	1.90243e-25	-2.3019	-0.867374
161285422	chr6:161285422:G:A	1.86546e-25	-2.33878	-0.850117
161285523	chr6:161285523:C:T	1.29679e-24	-9.89405e-10	-1.24993
161285910	chr6:161285910:A:G	3.88663e-25	-2.26754	-0.187323
161286020	chr6:161286020:T:C	4.29236e-25	-2.35557	-9.24033e-10
161286088	chr6:161286088:A:G	1.10519e-25	-2.29319	-1.4192
161286255	chr6:161286255:T:C	3.50901e-25	-2.25744	-0.299632
161286315	chr6:161286315:T:C	2.12008e-25	-2.32994	-0.731015
161286430	chr6:161286430:G:A	3.46804e-25	-2.18354	-0.385276
161286606	chr6:161286606:T:C	1.0903e-25	-2.35652	-1.36943
161287048	chr6:161287048:T:C	1.60661e-25	-2.2431	-1.09518
161287325	chr6:161287325:C:T	2.57937e-25	-2.30645	-0.55841
161287354	chr6:161287354:TG:T	3.73367e-25	-2.2648	-0.23021
161287939	chr6:161287939:G:A	1.97253e-24	-9.89405e-10	-0.830505
161288246	chr6:161288246:G:A	9.3717e-25	-1.57471	-9.24033e-10
161288467	chr6:161288467:C:T	1.69359e-24	-9.89405e-10	-0.98297
161289005	chr6:161289005:G:A	9.29377e-25	-1.58306	-9.24033e-10
161289128	chr6:161289128:C:T	1.35059e-24	-9.89405e-10	-1.20928
161289129	chr6:161289129:G:A	1.00685e-25	-2.33373	-1.47185
161289300	chr6:161289300:C:G	3.67817e-25	-2.27751	-0.23248
161289319	chr6:161289319:C:A	3.19327e-25	-1.99366	-0.657705
161289427	chr6:161289427:T:C	2.20542e-25	-2.34654	-0.674945
161289517	chr6:161289517:T:C	2.44102e-25	-2.3526	-0.567393
161289631	chr6:161289631:A:G	3.21201e-25	-2.14473	-0.500779
161289645	chr6:161289645:A:T	1.83681e-24	-9.89405e-10	-0.901788
161289658	chr6:161289658:G:A	2.93979e-25	-2.16369	-0.570383
161289850	chr6:161289850:A:C	1.07532e-24	-9.89405e-10	-1.4372
161290075	chr6:161290075:C:T	6.99743e-25	-1.81599	-0.0508703
161290081	chr6:161290081:A:G	1.10324e-25	-2.28542	-1.42874
161290101	chr6:161290101:C:T	5.94335e-25	-2.03013	-9.24033e-10
161290131	chr6:161290131:T:C	3.58357e-25	-2.35308	-0.182966
161290155	chr6:161290155:G:C	4.73662e-25	-2.29956	0.0424769
161290386	chr6:161290386:T:A	1.11465e-25	-2.33873	-1.36514
161290417	chr6:161290417:A:C	1.54918e-24	-9.89405e-10	-1.07209
161290825	chr6:161290825:G:A	1.24639e-24	-9.89405e-10	-1.28957
161290826	chr6:161290826:A:G	1.23893e-24	-9.89405e-10	-1.29557
161291003	chr6:161291003:T:G	1.98927e-25	-2.35987	-0.764766
161291059	chr6:161291059:G:T	5.07728e-25	-2.18763	-9.24033e-10
161291203	chr6:161291203:C:T	1.12017e-25	-2.30653	-1.39239
161291282	chr6:161291282:G:A	1.79988e-25	-2.35936	-0.865323
161291287	chr6:161291287:T:C	1.64802e-24	-9.89405e-10	-1.01025
161291523	chr6:161291523:C:T	5.03679e-25	-2.35791	0.162272
161291572	chr6:161291572:C:T	5.12276e-25	-2.17871	-9.24033e-10
161291848	chr6:161291848:T:G	1.03638e-25	-2.30362	-1.47305
161292122	chr6:161292122:G:A	3.81903e-25	-1.64219	-0.830218
161292330	chr6:161292330:C:T	1.14001e-24	-9.89405e-10	-1.37878
161292335	chr6:161292335:A:G	1.01008e-24	-9.89405e-10	-1.49979
161292419	chr6:161292419:CCATTA:C	9.96609e-25	-9.89405e-10	-1.51322
161292935	chr6:161292935:G:A	5.11384e-25	-2.35681	0.17636
161293838	chr6:161293838:G:A	7.80274e-25	-1.75793	-9.24033e-10
161294624	chr6:161294624:C:T	1.39447e-25	-2.02645	-1.45344
161294812	chr6:161294812:G:C	1.25323e-25	-2.10797	-1.47871
161295128	chr6:161295128:T:C	7.54085e-25	-1.79207	-9.24033e-10
161295513	chr6:161295513:T:C	6.0007e-25	-2.02053	-9.24033e-10
161295624	chr6:161295624:T:C	4.56691e-25	-2.29357	-9.24033e-10
161295640	chr6:161295640:G:A	1.26357e-25	-2.0917	-1.48677
161295695	chr6:161295695:T:C	1.10455e-24	-9.89405e-10	-1.41039
161295736	chr6:161295736:A:G	1.29355e-25	-2.34704	-1.20798
161295827	chr6:161295827:A:G	1.89313e-24	-0.871588	-9.24033e-10
161296272	chr6:161296272:G:A	1.04263e-24	-9.89405e-10	-1.46808
161296559	chr6:161296559:C:T	1.63274e-24	-9.89405e-10	-1.01956
161296573	chr6:161296573:C:T	1.08185e-24	-9.89405e-10	-1.43114
161296626	chr6:161296626:C:T	3.2706e-24	-9.89405e-10	-0.324847
161297255	chr6:161297255:C:T	1.29769e-25	-2.07613	-1.47569
161297268	chr6:161297268:T:A	1.39353e-25	-2.35833	-1.12224
161297500	chr6:161297500:G:A	1.00858e-25	-2.34223	-1.46164
161298199	chr6:161298199:A:G	1.28523e-24	-9.89405e-10	-1.25889
161298609	chr6:161298609:T:C	1.14006e-25	-2.34894	-1.33239
161298656	chr6:161298656:G:C	2.50972e-24	-9.89405e-10	-0.58965
161298810	chr6:161298810:G:C	1.26607e-25	-2.17189	-1.4046
161298841	chr6:161298841:C:T	2.51153e-24	-9.89405e-10	-0.588928
161298854	chr6:161298854:GC:G	1.0029e-24	-9.89405e-10	-1.50693
161299150	chr6:161299150:T:C	1.07624e-24	-9.89405e-10	-1.43634
161299243	chr6:161299243:G:C	1.27598e-25	-2.35882	-1.20988
161299264	chr6:161299264:A:C	2.90234e-24	-9.89405e-10	-0.444303
161299642	chr6:161299642:A:G	9.77875e-26	-2.33936	-1.49542
161299914	chr6:161299914:A:T	1.28367e-25	-2.05086	-1.51183
161300182	chr6:161300182:T:G	9.98276e-25	-9.89405e-10	-1.51155
161300196	chr6:161300196:G:A	1.06699e-24	-9.89405e-10	-1.44498
161300222	chr6:161300222:G:A	4.93089e-25	-2.32861	0.111726
161300379	chr6:161300379:A:G	9.94612e-25	-9.89405e-10	-1.51522
161300598	chr6:161300598:A:G	9.92949e-25	-9.89405e-10	-1.5169
161300762	chr6:161300762:C:T	1.00448e-24	-9.89405e-10	-1.50535
161301025	chr6:161301025:A:G	9.44514e-26	-2.35507	-1.51442
161301362	chr6:161301362:G:A	1.11365e-24	-9.89405e-10	-1.40218
161301383	chr6:161301383:T:G	1.00056e-24	-9.89405e-10	-1.50926
161301764	chr6:161301764:T:C	1.14606e-25	-2.35742	-1.31866
161301839	chr6:161301839:A:G	4.03528e-24	-9.89405e-10	-0.114744
161301977	chr6:161301977:AAAAG:A	1.07903e-24	0.0817045	-1.51546
161302023	chr6:161302023:A:G	1.48393e-25	-1.90725	-1.51046
161302083	chr6:161302083:C:T	9.37881e-26	-2.35956	-1.51697
161302416	chr6:161302416:C:T	2.71284e-24	-9.89405e-10	-0.511826
161302494	chr6:161302494:T:C	1.21439e-25	-2.27384	-1.34432
161302584	chr6:161302584:G:A	1.5125e-24	-9.89405e-10	-1.09606
161302673	chr6:161302673:C:T	1.58412e-25	-2.2912	-1.06117
161302803	chr6:161302803:TC:T	9.78356e-26	-2.33679	-1.4975
161302805	chr6:161302805:C:T	9.87424e-26	-2.32821	-1.49685
161303182	chr6:161303182:G:A	2.1035e-25	-2.22903	-0.839777
161303205	chr6:161303205:A:G	4.52572e-24	-9.89405e-10	-4.44873e-05
161303340	chr6:161303340:T:C	1.11106e-24	-9.89405e-10	-1.40451
161303348	chr6:161303348:A:G	1.314e-25	-2.21564	-1.32369
161303419	chr6:161303419:C:A	4.40061e-25	-2.33066	-9.24033e-10
161303477	chr6:161303477:C:T	2.88535e-25	-1.97527	-0.777488
161304265	chr6:161304265:A:G	1.20164e-25	-2.12405	-1.50466
161304298	chr6:161304298:AC:A	2.05108e-24	-9.89405e-10	-0.791453
161304342	chr6:161304342:G:A	1.22637e-24	-9.89405e-10	-1.30576
161304659	chr6:161304659:C:G	4.47644e-25	-2.32888	0.0152985
161304769	chr6:161304769:A:C	2.44572e-25	-2.11711	-0.80096
161304806	chr6:161304806:G:T	2.74765e-25	-2.08636	-0.715296
161305266	chr6:161305266:A:C	1.15858e-24	-2.06208	0.699455
161305278	chr6:161305278:C:T	1.73533e-25	-1.89263	-1.36858
161305392	chr6:161305392:G:A	1.61866e-24	-9.89405e-10	-1.02822
161305396	chr6:161305396:C:T	9.94287e-25	-9.89405e-10	-1.51555
161305477	chr6:161305477:A:T	3.7522e-24	-9.89405e-10	-0.187477
161305489	chr6:161305489:G:A	1.1635e-22	-9.89405e-10	3.24678
161305582	chr6:161305582:C:T	1.25811e-24	-9.89405e-10	-1.28021
161306151	chr6:161306151:T:C	5.6958e-24	-9.89405e-10	0.229909
161306376	chr6:161306376:T:C	9.96208e-25	-9.89405e-10	-1.51362
161306383	chr6:161306383:T:C	1.97736e-24	-9.89405e-10	-0.828055
161306694	chr6:161306694:G:C	4.28906e-24	-9.89405e-10	-0.0537539
161306760	chr6:161306760:T:A	1.30699e-23	-9.89405e-10	1.06049
161306805	chr6:161306805:A:G	9.55221e-26	-2.34833	-1.50988
161306854	chr6:161306854:G:A	4.53833e-24	-9.89405e-10	0.00273907
161306905	chr6:161306905:T:C	1.2574e-25	-2.35867	-1.22468
161307395	chr6:161307395:T:C	1.32831e-25	-2.35375	-1.17475
161307711	chr6:161307711:G:C	6.52441e-24	-9.89405e-10	0.36573
161308036	chr6:161308036:C:T	1.57313e-25	-2.30453	-1.05481
161308089	chr6:161308089:G:A	2.04668e-25	-2.35533	-0.740859
161308244	chr6:161308244:C:T	1.23376e-24	-9.89405e-10	-1.29976
161308314	chr6:161308314:C:G	8.07944e-25	-1.72308	-9.24033e-10
161308486	chr6:161308486:C:T	1.21798e-25	-2.3067	-1.30852
161308950	chr6:161308950:G:A	7.27508e-24	-2.12789	2.60252
161309311	chr6:161309311:G:A	1.62364e-25	-2.35982	-0.967911
161309529	chr6:161309529:T:C	2.6278e-25	-2.35882	-0.487442
161309534	chr6:161309534:G:A	3.10739e-25	-2.29318	-0.385444
161309546	chr6:161309546:A:G	1.09667e-24	-9.89405e-10	-1.41755
161309564	chr6:161309564:G:T	4.2682e-25	-2.23652	-0.124692
161309572	chr6:161309572:A:G	1.41878e-24	-9.89405e-10	-1.16002
161309677	chr6:161309677:A:G	3.26971e-25	-2.28775	-0.339954
161309936	chr6:161309936:G:A	2.91443e-25	-2.28482	-0.457913
161309978	chr6:161309978:A:G	2.48964e-25	-2.28618	-0.614089
161310240	chr6:161310240:T:C	1.58421e-25	-2.33594	-1.01638
161310374	chr6:161310374:C:T	1.09048e-24	-9.89405e-10	-1.4232
161310389	chr6:161310389:G:A	1.69396e-25	-2.34935	-0.93598
161310416	chr6:161310416:A:T	1.75935e-25	-2.35865	-0.888811
161310542	chr6:161310542:G:A	1.50717e-24	-2.24407	1.14448
161310654	chr6:161310654:G:A	1.37794e-24	-2.11577	0.92654
161310897	chr6:161310897:G:A	1.6424e-24	-2.11246	1.0988
161310983	chr6:161310983:G:A	1.62314e-25	-2.32767	-1.00037
161311014	chr6:161311014:G:A	1.64032e-24	-1.01493	-9.24033e-10
161311108	chr6:161311108:T:C	1.79527e-25	-2.29706	-0.93019
161311111	chr6:161311111:G:T	1.04532e-24	-9.89405e-10	-1.4655
161311191	chr6:161311191:C:A	2.61698e-24	-9.89405e-10	-0.547801
161311237	chr6:161311237:G:A	1.16664e-24	-2.23955	0.883862
161311302	chr6:161311302:C:T	5.83199e-24	-9.89405e-10	0.253537
161311531	chr6:161311531:G:A	1.01422e-24	-9.89405e-10	-1.4957
161312227	chr6:161312227:C:A	1.77031e-24	-9.89405e-10	-0.938666
161312265	chr6:161312265:G:T	1.04972e-24	-9.89405e-10	-1.4613
161312344	chr6:161312344:A:G	9.81205e-26	-2.34702	-1.48436
161312357	chr6:161312357:C:T	1.33284e-25	-2.3548	-1.17029
161312358	chr6:161312358:C:T	2.14397e-25	-2.3491	-0.700643
161312477	chr6:161312477:A:G	6.73815e-24	-9.89405e-10	0.397964
161312622	chr6:161312622:G:A	2.41067e-25	-2.16452	-0.767977
161312633	chr6:161312633:G:A	1.45258e-24	-9.89405e-10	-1.13648
161312784	chr6:161312784:T:C	1.34e-25	-2.32147	-1.19826
161313011	chr6:161313011:C:T	1.07972e-25	-2.35422	-1.38149
161313217	chr6:161313217:T:C	2.23257e-25	-2.3496	-0.659652
161313800	chr6:161313800:C:T	1.06905e-24	-9.89405e-10	-1.44305
161313820	chr6:161313820:T:C	1.62702e-24	-1.02307	-9.24033e-10
161313886	chr6:161313886:G:A	1.07826e-25	-2.35785	-1.37921
161314045	chr6:161314045:C:T	1.34134e-24	-9.89405e-10	-1.21615
161314285	chr6:161314285:TCTCTCTCTCTGC:T	1.26788e-24	-9.89405e-10	-1.27248
161314331	chr6:161314331:C:T	1.6386e-24	-9.89405e-10	-1.01598
161314518	chr6:161314518:T:G	2.17929e-25	-2.3531	-0.680301
161314700	chr6:161314700:T:A	1.06639e-24	-9.89405e-10	-1.44554
161314784	chr6:161314784:A:C	1.47779e-24	-9.89405e-10	-1.11927
161314974	chr6:161314974:A:G	6.72154e-24	-9.89405e-10	0.395497
161314982	chr6:161314982:G:A	1.12746e-25	-2.31753	-1.37491
161315190	chr6:161315190:T:G	1.13946e-25	-2.21471	-1.46714
161315305	chr6:161315305:A:G	1.21731e-25	-2.26381	-1.35195
161315312	chr6:161315312:C:T	2.07437e-25	-1.65237	-1.43038
161315346	chr6:161315346:C:T	2.19915e-25	-2.3464	-0.677931
161315358	chr6:161315358:G:A	2.20887e-25	-2.34432	-0.675606
161315364	chr6:161315364:T:C	1.11583e-24	-9.89405e-10	-1.40022
161316233	chr6:161316233:A:G	1.354e-24	-9.89405e-10	-1.20675
161316262	chr6:161316262:A:G	2.29e-25	-2.34973	-0.634123
161316503	chr6:161316503:C:A	2.20141e-25	-2.34614	-0.677168
161316660	chr6:161316660:T:A	1.08543e-24	-9.89405e-10	-1.42785
161316800	chr6:161316800:A:C	9.14468e-24	-9.89405e-10	0.703352
161316909	chr6:161316909:T:C	2.15314e-25	-2.35323	-0.692249
161316971	chr6:161316971:T:G	2.36997e-25	-2.31098	-0.638548
161316995	chr6:161316995:G:A	2.02807e-25	-2.35309	-0.752226
161317081	chr6:161317081:G:C	7.73512e-25	-1.76663	-9.24033e-10
161317128	chr6:161317128:G:A	1.17455e-24	-9.89405e-10	-1.34893
161317134	chr6:161317134:C:T	1.08747e-25	-2.2333	-1.49526
161317195	chr6:161317195:A:G	1.42574e-25	-2.21905	-1.23866
161317300	chr6:161317300:A:T	2.32961e-25	-2.3546	-0.612102
161317934	chr6:161317934:G:A	9.62081e-24	-9.89405e-10	0.754108
161317969	chr6:161317969:C:A	4.4434e-25	-2.32099	-9.24033e-10
161317986	chr6:161317986:A:G	2.20336e-25	-2.35592	-0.666503
161318070	chr6:161318070:G:C	2.18365e-25	-2.3558	-0.675609
161318262	chr6:161318262:C:T	2.0983e-24	-9.89405e-10	-0.768695
161318352	chr6:161318352:T:C	1.13446e-25	-2.3171	-1.36915
161318586	chr6:161318586:T:C	2.2848e-25	-2.35441	-0.631717
161318989	chr6:161318989:T:C	1.35703e-25	-2.21146	-1.29565
161319041	chr6:161319041:C:T	1.28731e-24	-9.89405e-10	-1.25727
161319452	chr6:161319452:G:T	1.13603e-25	-2.20058	-1.48429
161319597	chr6:161319597:T:A	9.98045e-25	-9.89405e-10	-1.51178
161320026	chr6:161320026:GAT:G	1.33058e-24	-9.89405e-10	-1.2242
161320410	chr6:161320410:G:A	9.92279e-26	-2.34813	-1.47203
161320628	chr6:161320628:C:T	1.91919e-25	-2.30623	-0.85427
161320657	chr6:161320657:G:A	1.00199e-24	-9.89405e-10	-1.50783
161320777	chr6:161320777:A:G	1.35269e-25	-2.20561	-1.30469
161320890	chr6:161320890:AAAG:A	1.45591e-25	-2.15747	-1.2793
161320962	chr6:161320962:C:T	2.12705e-24	-9.89405e-10	-0.755084
161320996	chr6:161320996:G:T	1.43795e-25	-2.156	-1.29319
161321121	chr6:161321121:T:A	1.19088e-24	-9.89405e-10	-1.33513
161321355	chr6:161321355:C:T	1.32255e-25	-2.22438	-1.30847
161321723	chr6:161321723:T:C	1.38266e-25	-2.17186	-1.31654
161321728	chr6:161321728:G:A	1.61135e-25	-2.17338	-1.16196
161321749	chr6:161321749:C:T	3.67066e-24	-9.89405e-10	-0.209449
161321826	chr6:161321826:G:T	1.41026e-25	-2.18683	-1.2818
161321873	chr6:161321873:A:T	1.4767e-25	-2.12272	-1.29987
161322005	chr6:161322005:T:C	1.43605e-25	-2.14438	-1.30613
161322128	chr6:161322128:C:T	1.28923e-22	-9.89405e-10	3.34939
161322175	chr6:161322175:T:C	1.52336e-24	-9.89405e-10	-1.0889
161322210	chr6:161322210:A:C	4.28469e-25	-2.35736	-9.24033e-10
161322378	chr6:161322378:T:G	2.23571e-24	-9.89405e-10	-0.70526
161322385	chr6:161322385:A:AT	1.04305e-24	-9.89405e-10	-1.46767
161322648	chr6:161322648:A:G	1.34735e-24	-9.89405e-10	-1.21168
161322689	chr6:161322689:T:C	1.46941e-24	-9.89405e-10	-1.12496
161322854	chr6:161322854:A:G	1.24586e-24	-9.89405e-10	-1.29
161322909	chr6:161322909:C:G	1.1724e-24	-9.89405e-10	-1.35077
161322979	chr6:161322979:G:A	2.02569e-25	-2.32158	-0.784913
161323006	chr6:161323006:T:C	9.51465e-26	-2.35717	-1.50498
161323054	chr6:161323054:A:G	9.49557e-26	-2.35951	-1.50466
161323170	chr6:161323170:G:A	1.07354e-24	-9.89405e-10	-1.43886
161323209	chr6:161323209:A:G	1.50033e-25	-2.2005	-1.20622
161323244	chr6:161323244:T:A	1.56389e-25	-2.20582	-1.15941
161323381	chr6:161323381:C:T	1.02445e-24	-9.89405e-10	-1.48567
161323394	chr6:161323394:A:G	2.97275e-25	-2.35849	-0.364424
161323585	chr6:161323585:C:T	1.58016e-25	-2.19548	-1.15941
161323610	chr6:161323610:C:T	1.57425e-25	-2.19922	-1.15941
161323717	chr6:161323717:C:T	1.71682e-25	-2.19601	-1.07593
161323885	chr6:161323885:A:G	9.53611e-26	-2.35577	-1.50413
161323948	chr6:161323948:G:T	1.02657e-24	-9.89405e-10	-1.4836
161324243	chr6:161324243:C:A	1.04734e-24	-9.89405e-10	-1.46356
161324578	chr6:161324578:T:G	1.19319e-25	-2.35267	-1.2831
161324684	chr6:161324684:C:G	1.18452e-24	-9.89405e-10	-1.34048
161324753	chr6:161324753:T:C	2.28021e-25	-2.33355	-0.65459
161324990	chr6:161324990:G:A	1.63681e-25	-2.19844	-1.12121
161325030	chr6:161325030:C:CAGAGGTAAAA	1.02525e-24	-9.89405e-10	-1.48488
161325032	chr6:161325032:T:A	1.01459e-24	-9.89405e-10	-1.49534
161325033	chr6:161325033:CTGCTCTG:C	1.02525e-24	-9.89405e-10	-1.48488
161325057	chr6:161325057:G:A	1.06943e-24	-9.89405e-10	-1.4427
161325118	chr6:161325118:A:G	3.43888e-25	-2.35952	-0.21774
161325181	chr6:161325181:A:G	2.93037e-24	-2.16755	1.73286
161325293	chr6:161325293:T:C	1.59171e-25	-2.18921	-1.15838
161325302	chr6:161325302:T:C	1.35024e-24	-9.89405e-10	-1.20954
161325455	chr6:161325455:C:T	1.57326e-25	-2.19985	-1.15941
161325481	chr6:161325481:T:C	1.59032e-25	-2.21518	-1.13329
161325500	chr6:161325500:C:A	1.51407e-25	-2.21075	-1.18686
161325553	chr6:161325553:C:T	1.65763e-25	-2.17934	-1.12767
161325639	chr6:161325639:C:T	1.28454e-25	-2.29171	-1.27029
161325650	chr6:161325650:T:C	1.29879e-24	-9.89405e-10	-1.24839
161325883	chr6:161325883:G:GC	1.56484e-25	-2.20522	-1.15941
161326018	chr6:161326018:G:A	1.58766e-25	-2.19073	-1.15941
161326274	chr6:161326274:T:G	1.52593e-25	-2.2304	-1.15941
161326287	chr6:161326287:G:A	2.20817e-25	-2.33349	-0.686749
161326288	chr6:161326288:G:A	3.19755e-25	-2.35906	-0.290961
161326365	chr6:161326365:T:C	2.13177e-25	-2.33775	-0.717701
161326583	chr6:161326583:C:T	9.7744e-26	-2.35682	-1.4784
161326647	chr6:161326647:G:A	5.04834e-25	-2.19335	-9.24033e-10
161326685	chr6:161326685:A:G	3.57459e-25	-2.35821	-0.180341
161326762	chr6:161326762:T:C	1.00911e-24	-9.89405e-10	-1.50075
161326779	chr6:161326779:A:G	9.71587e-26	-2.35793	-1.4833
161326967	chr6:161326967:T:C	1.06018e-24	-9.89405e-10	-1.45138
161327295	chr6:161327295:G:C	1.59194e-24	-9.89405e-10	-1.04487
161327559	chr6:161327559:T:C	1.49846e-25	-2.25083	-1.15713
161327581	chr6:161327581:T:G	1.42716e-25	-2.25086	-1.20586
161327597	chr6:161327597:C:A	1.21135e-24	-9.89405e-10	-1.31809
161327598	chr6:161327598:C:G	1.12426e-24	-9.89405e-10	-1.39269
161327970	chr6:161327970:C:T	1.7717e-25	-2.19441	-1.04605
161328101	chr6:161328101:C:A	1.53511e-25	-2.23251	-1.1513
161328233	chr6:161328233:T:TA	1.22398e-25	-2.34608	-1.26422
161328361	chr6:161328361:A:G	4.50001e-25	-2.30833	-9.24033e-10
161328409	chr6:161328409:G:A	1.00884e-25	-2.34795	-1.45565
161328489	chr6:161328489:C:T	1.42742e-24	-9.89405e-10	-1.15395
161328512	chr6:161328512:G:A	1.67404e-25	-2.32064	-0.976523
161328570	chr6:161328570:C:T	1.56681e-25	-2.23025	-1.13312
161328580	chr6:161328580:A:G	1.17519e-24	-9.89405e-10	-1.34839
161328637	chr6:161328637:C:T	1.80148e-25	-2.1966	-1.0272
161328766	chr6:161328766:C:A	3.04045e-25	-2.35967	-0.340728
161328824	chr6:161328824:A:G	1.13578e-25	-2.35365	-1.33143
161328835	chr6:161328835:C:T	3.37461e-25	-2.35793	-0.238193
161329091	chr6:161329091:A:T	1.08579e-24	-9.89405e-10	-1.42752
161329116	chr6:161329116:T:C	1.27114e-25	-2.35633	-1.21616
161329236	chr6:161329236:A:G	1.82136e-24	-9.89405e-10	-0.910237
161329313	chr6:161329313:A:G	2.63016e-24	-9.89405e-10	-0.542775
161329316	chr6:161329316:T:G	1.15416e-24	-9.89405e-10	-1.36645
161329447	chr6:161329447:G:A	1.58199e-25	-2.32448	-1.02924
161329474	chr6:161329474:AG:A	8.74991e-25	-2.35824	0.714874
161329548	chr6:161329548:CACACACAT:C	2.33717e-24	-9.89405e-10	-0.660881
161329700	chr6:161329700:C:T	2.5935e-24	-9.89405e-10	-0.556813
161329788	chr6:161329788:G:C	9.62593e-26	-2.34805	-1.50248
161329856	chr6:161329856:A:T	2.62237e-24	-9.89405e-10	-0.545743
161329990	chr6:161329990:T:A	2.33079e-24	-9.89405e-10	-0.663615
161329998	chr6:161329998:A:G	1.47908e-25	-2.33548	-1.0855
161330057	chr6:161330057:T:TC	1.8823e-25	-2.28798	-0.891925
161330161	chr6:161330161:G:T	2.58866e-24	-9.89405e-10	-0.55868
161330247	chr6:161330247:C:T	1.45756e-25	-2.32918	-1.10647
161330452	chr6:161330452:G:A	4.54925e-25	-2.28285	-0.0145944
161330625	chr6:161330625:G:C	9.83383e-26	-2.35459	-1.47457
161330638	chr6:161330638:T:C	2.59227e-24	-9.89405e-10	-0.557287
161330714	chr6:161330714:G:A	5.62767e-25	-2.08471	-9.24033e-10
161330878	chr6:161330878:G:A	2.40088e-24	-9.89405e-10	-0.633984
161330890	chr6:161330890:GTGTGTGTGTGTGTGTGTGTGTT:G	1.26743e-24	-9.89405e-10	-1.27283
161331045	chr6:161331045:G:A	6.05232e-25	-2.29544	0.283479
161331053	chr6:161331053:A:G	1.00473e-24	-9.89405e-10	-1.5051
161331522	chr6:161331522:T:C	1.19444e-25	-2.12768	-1.50704
161331758	chr6:161331758:T:C	1.72652e-25	-2.18033	-1.08597
161331783	chr6:161331783:T:G	1.00758e-24	-9.89405e-10	-1.50227
161331820	chr6:161331820:T:C	1.03546e-25	-2.26288	-1.51468
161331943	chr6:161331943:A:G	1.89561e-25	-1.81407	-1.3588
161332626	chr6:161332626:A:T	1.23377e-25	-2.33677	-1.26556
161332727	chr6:161332727:G:A	2.50224e-25	-1.9602	-0.935024
161332802	chr6:161332802:A:G	2.4755e-25	-1.98738	-0.918582
161332919	chr6:161332919:C:T	9.94587e-25	-9.89405e-10	-1.51525
161333050	chr6:161333050:G:A	2.4424e-25	-2.00415	-0.915271
161333208	chr6:161333208:T:G	2.566e-25	-1.95228	-0.917775
161333324	chr6:161333324:C:T	4.40784e-25	-1.58427	-0.744755
161333479	chr6:161333479:C:A	2.75161e-25	-1.87421	-0.92601
161333483	chr6:161333483:C:T	1.43526e-24	-9.89405e-10	-1.14847
161333636	chr6:161333636:G:C	2.38203e-25	-2.00317	-0.941282
161333732	chr6:161333732:G:A	2.31812e-25	-2.08712	-0.884528
161333956	chr6:161333956:C:T	2.21323e-24	-9.89405e-10	-0.715369
161334063	chr6:161334063:G:C	1.01525e-24	-9.89405e-10	-1.49468
161334291	chr6:161334291:C:A	9.92977e-25	-9.89405e-10	-1.51687
161334590	chr6:161334590:C:T	1.24459e-24	-1.29101	-9.24033e-10
161334621	chr6:161334621:T:C	1.86327e-25	-2.04046	-1.14961
161334631	chr6:161334631:A:G	3.91558e-25	-1.60778	-0.839666
161334731	chr6:161334731:T:G	1.66152e-25	-2.20925	-1.09542
161335106	chr6:161335106:A:G	1.84308e-25	-2.07016	-1.13081
161335308	chr6:161335308:T:A	4.31126e-25	-2.35118	-9.24033e-10
161335310	chr6:161335310:AC:A	1.74131e-25	-2.07289	-1.18488
161335311	chr6:161335311:C:A	5.61458e-25	-2.08704	-9.24033e-10
161335361	chr6:161335361:A:T	2.15529e-25	-2.28986	-0.754618
161335685	chr6:161335685:C:T	2.19436e-25	-2.24457	-0.781942
161335877	chr6:161335877:C:T	6.42e-25	-1.95299	-9.24033e-10
161335951	chr6:161335951:C:G	1.90673e-24	-9.89405e-10	-0.864432
161336161	chr6:161336161:G:A	1.74692e-25	-2.05973	-1.19482
161336247	chr6:161336247:C:T	1.93344e-25	-2.02008	-1.13302
161336268	chr6:161336268:G:C	6.40202e-25	-1.95579	-9.24033e-10
161336297	chr6:161336297:GT:AT	1.34572e-25	-2.30365	-1.21183
161336398	chr6:161336398:G:A	1.09584e-24	-9.89405e-10	-1.4183
161336523	chr6:161336523:T:C	8.96128e-25	-1.61949	-9.24033e-10
161336611	chr6:161336611:C:CCTTTT	1.80624e-25	-2.06339	-1.15776
161336674	chr6:161336674:G:A	1.72378e-25	-2.07682	-1.19106
161336735	chr6:161336735:G:A	1.7586e-25	-2.07308	-1.17481
161336793	chr6:161336793:A:G	1.8184e-25	-2.06721	-1.14724
161336972	chr6:161336972:G:A	1.38878e-25	-2.30744	-1.17654
161337014	chr6:161337014:C:T	1.09393e-25	-2.35576	-1.36687
161337109	chr6:161337109:A:G	3.74715e-24	-9.89405e-10	-0.188824
161337113	chr6:161337113:T:G	9.82122e-26	-2.31367	-1.51678
161337608	chr6:161337608:T:C	1.67291e-25	-2.06542	-1.23243
161337630	chr6:161337630:C:T	1.0636e-24	-9.89405e-10	-1.44816
161337653	chr6:161337653:T:C	1.77508e-25	-2.06798	-1.17058
161337730	chr6:161337730:C:T	1.03281e-25	-2.35894	-1.42118
161338569	chr6:161338569:A:T	1.3591e-24	-9.89405e-10	-1.20299
161338616	chr6:161338616:T:TAACA	3.43913e-24	-9.89405e-10	-0.274603
161338857	chr6:161338857:C:T	1.6652e-25	-2.24271	-1.05975
161339055	chr6:161339055:G:T	1.07961e-24	-9.89405e-10	-1.43322
161339150	chr6:161339150:A:G	1.64803e-25	-2.20493	-1.1079
161339205	chr6:161339205:A:G	1.73401e-25	-2.19838	-1.06359
161339237	chr6:161339237:C:T	1.65621e-25	-2.21414	-1.09373
161339248	chr6:161339248:G:A	1.62699e-25	-2.21668	-1.109
161339451	chr6:161339451:C:A	1.15728e-25	-2.34933	-1.317
161339643	chr6:161339643:A:G	1.06026e-24	-9.89405e-10	-1.45131
161339861	chr6:161339861:C:T	4.60094e-25	-1.38134	-0.9048
161339990	chr6:161339990:ATTC:A	4.86876e-25	-2.22957	-9.24033e-10
161340057	chr6:161340057:T:G	4.11209e-25	-1.71537	-0.683107
161340244	chr6:161340244:A:G	1.10227e-25	-2.35602	-1.35901
161340380	chr6:161340380:G:A	9.93983e-25	-9.89405e-10	-1.51586
161340449	chr6:161340449:G:A	9.93983e-25	-9.89405e-10	-1.51586
161340493	chr6:161340493:C:T	1.90577e-25	-1.87433	-1.29319
161340534	chr6:161340534:G:A	1.09805e-24	-1.41628	-9.24033e-10
161340721	chr6:161340721:A:G	4.27846e-25	-1.96258	-0.396234
161340833	chr6:161340833:C:CTCACACCTG	9.93855e-25	-9.89405e-10	-1.51598
161341029	chr6:161341029:C:T	1.07736e-24	-9.89405e-10	-1.43531
161341229	chr6:161341229:C:T	2.39142e-24	-9.89405e-10	-0.637934
161341701	chr6:161341701:G:A	5.91958e-24	-9.89405e-10	0.268446
161342265	chr6:161342265:A:C	1.35201e-24	-9.89405e-10	-1.20823
161342288	chr6:161342288:T:C	9.93969e-25	-9.89405e-10	-1.51587
161342296	chr6:161342296:G:A	1.14931e-24	-9.89405e-10	-1.37066
161342402	chr6:161342402:A:G	9.94083e-25	-9.89405e-10	-1.51576
161342553	chr6:161342553:TGTGTCTCTGAATTCTACTGTG:T	1.34393e-24	-9.89405e-10	-1.21422
161342896	chr6:161342896:G:A	9.94212e-25	-9.89405e-10	-1.51563
161343452	chr6:161343452:G:A	1.0018e-24	-9.89405e-10	-1.50803
161343716	chr6:161343716:T:C	9.92982e-25	-9.89405e-10	-1.51686
161343841	chr6:161343841:C:T	9.92885e-25	-9.89405e-10	-1.51696
161343867	chr6:161343867:G:A	8.07783e-25	-1.72328	-9.24033e-10
161343921	chr6:161343921:T:A	4.41291e-25	-2.32787	-9.24033e-10
161344472	chr6:161344472:A:C	9.93268e-25	-9.89405e-10	-1.51658
161345168	chr6:161345168:G:A	2.07528e-25	-2.22147	-0.860844
161345688	chr6:161345688:C:G	1.64011e-25	-2.24875	-1.06889
161345746	chr6:161345746:C:T	5.15976e-25	-2.17152	-9.24033e-10
161345874	chr6:161345874:C:T	1.13137e-24	-9.89405e-10	-1.38639
161346505	chr6:161346505:G:A	6.44691e-25	-1.15624	-0.792563
161346972	chr6:161346972:G:A	4.52019e-25	-2.21124	-0.0926067
161347309	chr6:161347309:G:A	5.28826e-25	-2.14692	-9.24033e-10
161347333	chr6:161347333:G:A	1.6968e-24	-9.89405e-10	-0.981074
161347581	chr6:161347581:T:C	2.67068e-24	-9.89405e-10	-0.527488
161347745	chr6:161347745:G:A	1.00419e-24	-9.89405e-10	-1.50564
161347882	chr6:161347882:C:T	1.10772e-24	-9.89405e-10	-1.40752
161347912	chr6:161347912:G:A	1.00277e-24	-9.89405e-10	-1.50705
161348149	chr6:161348149:ACTGTGTGCT:A	1.96509e-24	-9.89405e-10	-0.834283
161348190	chr6:161348190:C:T	1.10828e-24	-9.89405e-10	-1.40701
161348404	chr6:161348404:C:T	1.59698e-24	-9.89405e-10	-1.04171
161348692	chr6:161348692:G:A	9.93175e-25	-9.89405e-10	-1.51667
161348803	chr6:161348803:T:C	1.51141e-25	-2.15336	-1.246
161349279	chr6:161349279:T:A	1.52378e-24	-9.89405e-10	-1.08863
161350005	chr6:161350005:T:C	1.03779e-24	-0.678616	-0.794112
161350083	chr6:161350083:C:T	9.93044e-25	-9.89405e-10	-1.5168
161350380	chr6:161350380:T:C	5.12485e-25	-2.1783	-9.24033e-10
161350448	chr6:161350448:G:A	1.81254e-24	-9.89405e-10	-0.915093
161351707	chr6:161351707:T:C	2.33158e-25	-1.5588	-1.40706
161351866	chr6:161351866:A:T	4.57736e-25	-2.20816	-0.0831177
161351917	chr6:161351917:A:G	2.35395e-25	-2.26317	-0.693141
161352037	chr6:161352037:G:C	2.54177e-24	-9.89405e-10	-0.576959
161352205	chr6:161352205:G:A	1.55775e-25	-2.35565	-1.01351
161352275	chr6:161352275:T:C	1.00634e-24	-9.89405e-10	-1.5035
161352824	chr6:161352824:A:C	5.49549e-24	-9.89405e-10	0.194108
161353194	chr6:161353194:A:C	9.96185e-25	-9.89405e-10	-1.51364
161353250	chr6:161353250:A:G	1.02609e-24	-9.89405e-10	-1.48406
161353637	chr6:161353637:C:T	1.84846e-25	-2.31918	-0.878868
161353943	chr6:161353943:G:C	4.00083e-25	-2.32204	-0.10386
161354256	chr6:161354256:A:G	1.50944e-24	-1.09808	-9.24033e-10
161354383	chr6:161354383:C:T	9.93982e-25	-9.89405e-10	-1.51586
161354694	chr6:161354694:C:T	9.97388e-25	-9.89405e-10	-1.51244
161355172	chr6:161355172:C:T	4.6223e-25	-2.28151	-9.24033e-10
161355276	chr6:161355276:T:G	1.03673e-24	-9.89405e-10	-1.47375
161355356	chr6:161355356:A:G	1.08794e-24	-9.89405e-10	-1.42553
161355376	chr6:161355376:T:C	3.03224e-25	-2.3121	-0.391005
161355468	chr6:161355468:C:T	9.9284e-25	-9.89405e-10	-1.51701
161355805	chr6:161355805:C:A	1.33829e-25	-2.34138	-1.17964
161356010	chr6:161356010:T:C	1.59944e-25	-2.25109	-1.09166
161356057	chr6:161356057:C:T	3.21593e-25	-2.3345	-0.309793
161356247	chr6:161356247:G:GC	1.09705e-24	-9.89405e-10	-1.4172
161356468	chr6:161356468:C:T	7.5118e-25	-1.79593	-9.24033e-10
161356688	chr6:161356688:G:A	1.97402e-25	-2.01441	-1.11792
161357125	chr6:161357125:C:T	1.18575e-24	-9.89405e-10	-1.33944
161357295	chr6:161357295:G:A	1.24161e-24	-9.89405e-10	-1.29341
161357336	chr6:161357336:G:A	1.00196e-24	-9.89405e-10	-1.50786
161357373	chr6:161357373:G:A	2.22932e-25	-2.19466	-0.816051
161357728	chr6:161357728:G:C	1.21329e-24	-9.89405e-10	-1.31648
161357733	chr6:161357733:A:G	9.97017e-25	-9.89405e-10	-1.51281
161357890	chr6:161357890:A:C	9.94851e-25	-9.89405e-10	-1.51498
161358060	chr6:161358060:G:A	4.36975e-25	-2.3377	-9.24033e-10
161358107	chr6:161358107:T:C	2.70889e-24	-9.89405e-10	-0.513282
161358362	chr6:161358362:CTTG:C	2.22379e-25	-2.35986	-0.65333
161358366	chr6:161358366:G:A	2.23088e-25	-2.35987	-0.650136
161358674	chr6:161358674:T:C	1.51284e-25	-2.1993	-1.19911
161359174	chr6:161359174:G:A	1.05373e-24	-9.89405e-10	-1.45749
161359199	chr6:161359199:G:T	1.92346e-24	-9.89405e-10	-0.855697
161359438	chr6:161359438:G:A	3.352e-25	-1.85605	-0.746798
161360193	chr6:161360193:C:T	6.32196e-25	-1.96838	-9.24033e-10
161360370	chr6:161360370:G:A	3.71343e-24	-9.89405e-10	-0.197863
161360792	chr6:161360792:G:T	1.31012e-24	-9.89405e-10	-1.2397
161361410	chr6:161361410:T:C	2.43497e-24	-9.89405e-10	-0.619886
161361572	chr6:161361572:G:A	1.39973e-25	-2.10255	-1.37357
161362621	chr6:161362621:C:A	6.59971e-24	-9.89405e-10	0.377205
161362625	chr6:161362625:G:A	1.3809e-23	-9.89405e-10	1.1155
161362736	chr6:161362736:G:A	1.66567e-24	-9.89405e-10	-0.999591
161363124	chr6:161363124:C:T	1.09784e-24	-9.89405e-10	-1.41647
161363431	chr6:161363431:G:C	9.94261e-25	-9.89405e-10	-1.51558
161363554	chr6:161363554:A:T	2.09507e-24	-9.89405e-10	-0.770235
161363881	chr6:161363881:C:T	9.99297e-25	-9.89405e-10	-1.51052
161364042	chr6:161364042:G:A	1.00564e-24	-9.89405e-10	-1.5042
161364230	chr6:161364230:G:A	1.04844e-25	-2.35933	-1.40578
161364879	chr6:161364879:C:T	1.30888e-24	-9.89405e-10	-1.24065
161365011	chr6:161365011:C:T	1.55199e-25	-2.19843	-1.17444
161365609	chr6:161365609:C:T	1.32826e-25	-2.22542	-1.30312
161365662	chr6:161365662:C:T	1.00846e-25	-2.30208	-1.5019
161365689	chr6:161365689:G:A	1.06054e-24	-9.89405e-10	-1.45104
161365965	chr6:161365965:C:A	1.06199e-24	-9.89405e-10	-1.44968
161366801	chr6:161366801:C:T	4.73783e-25	-2.25683	-9.24033e-10
161366852	chr6:161366852:G:A	1.03712e-24	-9.89405e-10	-1.47337
161367039	chr6:161367039:G:A	1.00343e-24	-9.89405e-10	-1.5064
161367745	chr6:161367745:A:G	9.99903e-26	-2.3499	-1.4626
161367979	chr6:161367979:C:A	1.90305e-24	-9.89405e-10	-0.866361
161368123	chr6:161368123:C:T	1.16326e-24	-9.89405e-10	-1.3586
161368760	chr6:161368760:G:A	9.9612e-25	-9.89405e-10	-1.51371
161368821	chr6:161368821:G:A	1.00737e-24	-9.89405e-10	-1.50248
161368972	chr6:161368972:C:T	1.49368e-24	-9.89405e-10	-1.10858
161369065	chr6:161369065:C:T	1.306e-25	-2.07146	-1.47398
161369229	chr6:161369229:A:G	2.16811e-24	-0.735963	-9.24033e-10
161369546	chr6:161369546:C:T	3.78187e-23	-9.89405e-10	2.12298
161369738	chr6:161369738:G:A	1.06964e-25	-2.30163	-1.44345
161370017	chr6:161370017:A:G	1.00167e-24	-9.89405e-10	-1.50815
161370044	chr6:161370044:C:T	1.08406e-25	-2.21958	-1.51211
161370159	chr6:161370159:C:T	1.03854e-25	-2.28375	-1.49084
161370350	chr6:161370350:C:T	1.29516e-24	-9.89405e-10	-1.25118
161370366	chr6:161370366:C:T	5.09586e-25	-2.18398	-9.24033e-10
161370734	chr6:161370734:A:C	1.15813e-23	-1.82875	2.76832
161371625	chr6:161371625:G:A	1.01134e-24	-9.89405e-10	-1.49855
161372015	chr6:161372015:C:T	1.07721e-24	-9.89405e-10	-1.43545
161372287	chr6:161372287:T:G	1.23412e-25	-2.22126	-1.38079
161372597	chr6:161372597:C:T	1.27877e-24	-9.89405e-10	-1.26392
161372598	chr6:161372598:C:T	1.27877e-24	-9.89405e-10	-1.26392
161373052	chr6:161373052:C:T	5.07073e-25	-2.18892	-9.24033e-10
161373807	chr6:161373807:C:T	3.33707e-25	-1.30772	-1.29959
161374248	chr6:161374248:C:A	1.44905e-24	-9.89405e-10	-1.13892
161374960	chr6:161374960:C:A	2.4835e-24	-9.89405e-10	-0.600153
161375055	chr6:161375055:C:G	8.43318e-25	-1.68023	-9.24033e-10
161375116	chr6:161375116:C:T	1.59603e-23	-9.89405e-10	1.26028
161375389	chr6:161375389:T:C	3.39821e-25	-1.96921	-0.619947
161375483	chr6:161375483:T:C	1.51402e-25	-2.29604	-1.10159
161375768	chr6:161375768:C:T	1.16074e-25	-2.14863	-1.51471
161376070	chr6:161376070:C:T	1.21425e-24	-9.89405e-10	-1.31569
161376117	chr6:161376117:A:G	1.40414e-25	-2.13653	-1.33645
161376604	chr6:161376604:T:G	2.95838e-24	-9.89405e-10	-0.42518
161376649	chr6:161376649:G:A	1.36414e-25	-2.00182	-1.50006
161376658	chr6:161376658:G:T	1.4024e-25	-1.96874	-1.50548
161376942	chr6:161376942:C:T	3.46056e-24	-0.268391	-9.24033e-10
161377055	chr6:161377055:C:T	1.24605e-24	-9.89405e-10	-1.28984
161377136	chr6:161377136:A:G	1.28908e-25	-2.28929	-1.26918
161377237	chr6:161377237:G:A	1.25515e-24	-9.89405e-10	-1.28257
161377375	chr6:161377375:C:T	1.77212e-24	-9.89405e-10	-0.937643
161377583	chr6:161377583:C:T	1.59524e-24	-9.89405e-10	-1.0428
161377707	chr6:161377707:G:A	1.80886e-25	-1.70567	-1.51404
161377965	chr6:161377965:G:A	1.34618e-25	-2.18053	-1.3346
161377983	chr6:161377983:G:C	1.59571e-25	-2.14655	-1.19854
161378357	chr6:161378357:C:T	1.3684e-25	-2.06306	-1.4357
161378417	chr6:161378417:C:T	1.0708e-24	-9.89405e-10	-1.44141
161378470	chr6:161378470:G:C	1.49038e-23	-9.89405e-10	1.1918
161378512	chr6:161378512:T:C	1.37652e-25	-2.05098	-1.44186
161378772	chr6:161378772:T:C	1.58096e-24	-9.89405e-10	-1.05179
161379131	chr6:161379131:C:T	1.1248e-24	-9.89405e-10	-1.39222
161379304	chr6:161379304:C:T	2.83678e-23	-1.12895	2.96438
161379559	chr6:161379559:C:T	1.41615e-25	-2.05554	-1.40892
161379560	chr6:161379560:A:T	1.5261e-25	-2.1805	-1.20919
161379791	chr6:161379791:A:T	7.23403e-25	-0.424239	-1.40937
161380011	chr6:161380011:C:T	4.37582e-25	-2.33631	-9.24033e-10
161380157	chr6:161380157:C:A	9.9451e-25	-9.89405e-10	-1.51533
161380849	chr6:161380849:G:A	9.93007e-25	-9.89405e-10	-1.51684
161380856	chr6:161380856:T:C	8.04867e-25	-1.93505	0.208154
161380921	chr6:161380921:C:T	2.60878e-23	-1.21829	2.96994
161381416	chr6:161381416:A:G	2.75387e-25	-1.53038	-1.26902
161382270	chr6:161382270:G:A	9.99619e-25	-9.89405e-10	-1.5102
161382375	chr6:161382375:CT:C	2.04973e-25	-1.65215	-1.44255
161382920	chr6:161382920:T:C	1.51421e-24	-0.19022	-0.904705
161383017	chr6:161383017:G:A	1.80938e-24	-9.89405e-10	-0.916838
161383022	chr6:161383022:T:C	1.27257e-25	-2.08204	-1.48933
161383619	chr6:161383619:C:T	1.90255e-25	-1.71323	-1.45598
161383645	chr6:161383645:G:C	1.36648e-25	-2.25985	-1.24032
161383776	chr6:161383776:C:T	1.2404e-24	-9.89405e-10	-1.29439
161383879	chr6:161383879:A:G	4.57498e-23	-1.14719	3.46056
161384101	chr6:161384101:A:G	9.95126e-25	-9.89405e-10	-1.51471
161384303	chr6:161384303:CAG:C	1.97773e-24	-9.89405e-10	-0.827869
161384599	chr6:161384599:A:G	1.54249e-25	-2.03341	-1.3456
161384675	chr6:161384675:A:G	1.40266e-22	-1.24347	4.6772
161384920	chr6:161384920:C:T	1.65954e-24	-9.89405e-10	-1.00328
161385023	chr6:161385023:G:A	1.93152e-25	-1.7007	-1.4534
161385242	chr6:161385242:T:C	3.65947e-24	-9.89405e-10	-0.212502
161385625	chr6:161385625:T:C	1.32978e-25	-2.10795	-1.41944
161386488	chr6:161386488:TGTTAA:T	1.70164e-24	-9.89405e-10	-0.978226
161386602	chr6:161386602:T:C	2.6607e-24	-9.89405e-10	-0.531229
161386620	chr6:161386620:C:A	1.21567e-24	-9.89405e-10	-1.31453
161387216	chr6:161387216:G:A	1.28868e-25	-2.14341	-1.41538
161387265	chr6:161387265:T:C	8.05044e-25	-0.399612	-1.32707
161387450	chr6:161387450:A:G	2.49038e-25	-1.62011	-1.27986
161387872	chr6:161387872:T:C	2.47774e-25	-1.61966	-1.2854
161387995	chr6:161387995:G:A	1.70344e-24	-9.89405e-10	-0.977172
161388051	chr6:161388051:T:C	7.90083e-25	-0.394154	-1.35128
161388059	chr6:161388059:C:T	1.93269e-25	-1.95666	-1.19683
161388295	chr6:161388295:G:A	1.73933e-24	-9.89405e-10	-0.956323
161388350	chr6:161388350:G:A	1.68788e-24	-9.89405e-10	-0.986347
161388681	chr6:161388681:C:A	3.83654e-24	-9.89405e-10	-0.16525
161388725	chr6:161388725:C:T	1.14245e-24	-9.89405e-10	-1.37665
161388981	chr6:161388981:T:C	1.64994e-24	-9.89405e-10	-1.00908
161388990	chr6:161388990:G:C	1.23858e-25	-2.13953	-1.45891
161389051	chr6:161389051:A:G	1.25886e-25	-2.12356	-1.45864
161389250	chr6:161389250:G:A	1.00938e-25	-2.29152	-1.51154
161389444	chr6:161389444:A:C	1.22399e-24	-9.89405e-10	-1.3077
161389511	chr6:161389511:A:C	1.29279e-25	-2.08239	-1.47322
161389876	chr6:161389876:T:C	2.42797e-25	-1.65604	-1.26931
161389935	chr6:161389935:T:C	1.08127e-24	-9.89405e-10	-1.43168
161390045	chr6:161390045:G:C	1.51802e-24	-9.89405e-10	-1.09241
161390389	chr6:161390389:T:G	4.53301e-25	-2.30102	-9.24033e-10
161390634	chr6:161390634:G:A	3.05644e-25	-1.23152	-1.46363
161391111	chr6:161391111:G:A	4.30395e-25	-2.35287	-9.24033e-10
161391329	chr6:161391329:G:T	1.11468e-25	-2.20372	-1.50012
161391594	chr6:161391594:T:C	2.34421e-25	-1.4448	-1.51565
161391696	chr6:161391696:A:G	3.2998e-25	-1.20262	-1.41593
161391973	chr6:161391973:C:T	1.92625e-25	-1.65829	-1.49853
161392127	chr6:161392127:C:T	1.91689e-25	-1.66799	-1.49371
161392178	chr6:161392178:C:T	1.94557e-25	-1.64739	-1.49946
161392230	chr6:161392230:C:CA	1.23825e-25	-2.18968	-1.40903
161393455	chr6:161393455:T:A	3.36381e-25	-1.09984	-1.49949
161393610	chr6:161393610:C:G	1.14706e-24	-9.89405e-10	-1.37262
161393736	chr6:161393736:GAT:G	7.02386e-25	-0.38008	-1.48301
161393875	chr6:161393875:A:G	1.38757e-25	-2.06302	-1.42183
161394097	chr6:161394097:C:T	2.5595e-24	-9.89405e-10	-0.570008
161394159	chr6:161394159:AT:A	1.14428e-22	-1.05806	4.28818
161394247	chr6:161394247:C:T	1.03277e-22	-1.17846	4.30606
161394656	chr6:161394656:G:A	1.03273e-24	-9.89405e-10	-1.47761
161394953	chr6:161394953:T:A	7.86342e-24	-9.89405e-10	0.552401
161395227	chr6:161395227:A:G	2.31152e-24	-9.89405e-10	-0.671913
161395628	chr6:161395628:T:C	1.0911e-25	-2.20841	-1.51681
161395736	chr6:161395736:C:T	1.66329e-24	-9.89405e-10	-1.00102
161396044	chr6:161396044:C:T	2.94602e-24	-9.89405e-10	-0.429366
161396136	chr6:161396136:C:T	3.20483e-25	-1.22939	-1.41835
161396276	chr6:161396276:C:T	1.35626e-24	-9.89405e-10	-1.20509
161396429	chr6:161396429:T:G	1.1073e-24	-1.4079	-9.24033e-10
161396659	chr6:161396659:C:T	4.46913e-25	-0.884467	-1.43074
161396930	chr6:161396930:A:G	1.06431e-25	-2.31859	-1.43149
161396961	chr6:161396961:C:T	6.14098e-25	-0.570528	-1.42689
161396968	chr6:161396968:C:A	2.04118e-24	-9.89405e-10	-0.796293
161396999	chr6:161396999:G:A	2.1338e-24	-9.89405e-10	-0.751914
161397291	chr6:161397291:A:G	3.36202e-25	-1.09493	-1.50493
161397294	chr6:161397294:A:G	4.11635e-25	-2.103	-0.294434
161397375	chr6:161397375:G:A	1.79472e-24	-9.89405e-10	-0.924973
161397657	chr6:161397657:A:T	1.0625e-25	-2.33441	-1.41737
161398240	chr6:161398240:A:T	8.3001e-25	-0.574496	-1.12164
161398606	chr6:161398606:C:T	1.01352e-22	-0.686497	3.79528
161398632	chr6:161398632:G:A	1.10626e-25	-2.32908	-1.38234
161398805	chr6:161398805:G:A	2.14306e-24	-9.89405e-10	-0.747588
161399485	chr6:161399485:G:A	1.20643e-24	-0.705361	-0.616794
161399754	chr6:161399754:A:G	1.59625e-24	-9.89405e-10	-1.04216
161400439	chr6:161400439:C:A	1.06305e-25	-2.24815	-1.50312
161401365	chr6:161401365:C:T	7.15407e-25	-0.458158	-1.38657
161401758	chr6:161401758:A:T	2.76946e-24	-9.89405e-10	-0.491169
161402305	chr6:161402305:C:T	1.01729e-24	-9.89405e-10	-1.49268
161402426	chr6:161402426:C:T	1.46082e-24	-9.89405e-10	-1.13082
161402571	chr6:161402571:C:T	2.83391e-24	-9.89405e-10	-0.468162
161402768	chr6:161402768:A:G	7.81367e-25	-0.548494	-1.20804
161402935	chr6:161402935:G:T	1.03511e-25	-2.28707	-1.49083
161403294	chr6:161403294:C:T	4.27889e-25	-2.35871	-9.24033e-10
161403295	chr6:161403295:G:A	2.09527e-24	-9.89405e-10	-0.770136
161403348	chr6:161403348:T:A	1.81509e-24	-9.89405e-10	-0.913686
161403483	chr6:161403483:G:A	9.75652e-25	-0.245938	-1.28853
161403878	chr6:161403878:C:T	6.36262e-25	-1.96196	-9.24033e-10
161404471	chr6:161404471:C:T	1.17523e-22	-1.03781	4.29463
161404485	chr6:161404485:C:T	8.46118e-25	-0.333318	-1.3436
161404531	chr6:161404531:G:A	2.54019e-24	-0.577583	-9.24033e-10
161404947	chr6:161404947:T:C	4.98297e-25	-0.832757	-1.37362
161405234	chr6:161405234:C:T	3.58908e-24	-9.89405e-10	-0.231924
161405415	chr6:161405415:C:T	1.18092e-25	-2.28589	-1.36022
161406164	chr6:161406164:A:G	9.93161e-25	-9.89405e-10	-1.51668
161406304	chr6:161406304:A:G	1.37329e-25	-2.2169	-1.2783
161407347	chr6:161407347:A:G	6.0089e-25	-0.570973	-1.44819
161407357	chr6:161407357:G:A	5.47843e-25	-2.11159	-9.24033e-10
161407374	chr6:161407374:A:T	2.03851e-24	-9.89405e-10	-0.797601
161407617	chr6:161407617:C:T	1.09601e-23	-9.89405e-10	0.884442
161407666	chr6:161407666:C:T	1.62745e-24	-9.89405e-10	-1.02281
161407832	chr6:161407832:T:C	1.55772e-24	-9.89405e-10	-1.0666
161408177	chr6:161408177:G:A	4.52044e-25	-1.56758	-0.736214
161408425	chr6:161408425:A:G	1.66553e-24	-9.89405e-10	-0.999674
161408692	chr6:161408692:T:A	1.09534e-25	-2.24116	-1.48017
161408787	chr6:161408787:C:T	1.03911e-24	-9.89405e-10	-1.47145
161408911	chr6:161408911:C:G	2.27545e-24	-9.89405e-10	-0.687642
161409146	chr6:161409146:A:G	1.23008e-24	-9.89405e-10	-1.30274
161409239	chr6:161409239:C:T	1.34593e-24	-9.89405e-10	-1.21273
161409240	chr6:161409240:G:A	1.076e-24	-9.89405e-10	-1.43657
161409509	chr6:161409509:T:C	1.0872e-25	-2.22437	-1.50443
161410100	chr6:161410100:G:A	7.3863e-25	-1.81278	-9.24033e-10
161410242	chr6:161410242:T:C	1.13109e-25	-2.18555	-1.50367
161410387	chr6:161410387:G:A	8.24893e-24	-9.89405e-10	0.600263
161411267	chr6:161411267:C:T	1.11308e-24	-9.89405e-10	-1.40269
161412545	chr6:161412545:C:A	1.69482e-24	-9.89405e-10	-0.982245
161412688	chr6:161412688:T:A	1.60916e-25	-2.22135	-1.11534
161412800	chr6:161412800:C:T	4.2742e-25	-2.35981	-9.24033e-10
161412868	chr6:161412868:T:C	1.03583e-24	-9.89405e-10	-1.47462
161413348	chr6:161413348:T:G	1.82354e-25	-2.02726	-1.18436
161413540	chr6:161413540:T:C	1.34467e-25	-2.21955	-1.29671
161414288	chr6:161414288:T:A	4.97969e-25	-2.12276	-0.0842741
161414774	chr6:161414774:G:A	4.32639e-25	-2.34767	-9.24033e-10
161415233	chr6:161415233:C:T	1.31864e-24	-9.89405e-10	-1.23322
161415980	chr6:161415980:G:C	7.34356e-25	-1.98593	0.167346
161416157	chr6:161416157:T:C	1.98898e-24	-9.89405e-10	-0.8222
161416656	chr6:161416656:T:C	4.11772e-25	-2.16805	-0.229053
161416757	chr6:161416757:T:C	1.84444e-25	-1.9352	-1.26503
161416929	chr6:161416929:C:T	5.06238e-25	-2.19057	-9.24033e-10
161417187	chr6:161417187:C:T	5.7553e-25	-2.06228	-9.24033e-10
161418131	chr6:161418131:T:C	1.12433e-25	-2.19653	-1.49869
161419151	chr6:161419151:G:A	7.17151e-24	-9.89405e-10	0.460297
161419302	chr6:161419302:AC:A	1.0113e-24	-9.89405e-10	-1.49858
161419536	chr6:161419536:C:T	3.45502e-25	-1.19867	-1.37391
161419825	chr6:161419825:AT:A	1.0185e-24	-9.89405e-10	-1.49149
161419917	chr6:161419917:C:T	1.29004e-24	-9.89405e-10	-1.25515
161420021	chr6:161420021:G:A	4.38047e-25	-2.33525	-9.24033e-10
161420226	chr6:161420226:C:T	1.68868e-24	-9.89405e-10	-0.985874
161420383	chr6:161420383:G:A	1.01415e-24	-9.89405e-10	-1.49577
161420659	chr6:161420659:G:A	1.34375e-24	-9.89405e-10	-1.21436
161421123	chr6:161421123:G:A	1.01265e-24	-9.89405e-10	-1.49725
161421187	chr6:161421187:G:T	3.33615e-24	-9.89405e-10	-0.305003
161421692	chr6:161421692:A:AG	3.00495e-25	-2.3563	-0.355845
161422074	chr6:161422074:A:T	8.38956e-25	-0.168998	-1.51642
161422148	chr6:161422148:T:C	7.57497e-25	-1.65503	-0.132526
161422172	chr6:161422172:C:T	1.00389e-24	-9.89405e-10	-1.50594
161422390	chr6:161422390:G:C	6.11026e-25	-2.00244	-9.24033e-10
161422877	chr6:161422877:G:A	5.81287e-25	-0.535406	-1.51692
161422935	chr6:161422935:C:G	1.56945e-24	-9.89405e-10	-1.0591
161423215	chr6:161423215:G:A	1.21176e-24	-1.31775	-9.24033e-10
161423285	chr6:161423285:T:A	6.58076e-24	-9.89405e-10	0.37433
161423555	chr6:161423555:A:G	1.2531e-24	-9.89405e-10	-1.2842
161424022	chr6:161424022:T:C	1.28544e-24	-9.89405e-10	-1.25872
161424164	chr6:161424164:G:C	2.33462e-25	-1.94569	-1.01887
161424245	chr6:161424245:G:A	1.18485e-24	-9.89405e-10	-1.3402
161424273	chr6:161424273:G:A	4.9669e-24	-9.89405e-10	0.0929755
161425021	chr6:161425021:T:C	1.04463e-24	-9.89405e-10	-1.46616
161425243	chr6:161425243:C:G	1.34645e-24	-9.89405e-10	-1.21235
161425383	chr6:161425383:C:A	1.57163e-24	-9.89405e-10	-1.05771
161425400	chr6:161425400:C:T	6.90458e-25	-1.88022	-9.24033e-10
161425718	chr6:161425718:A:G	1.00049e-24	-9.89405e-10	-1.50933
161425815	chr6:161425815:T:G	1.12621e-24	-9.89405e-10	-1.39096
161425995	chr6:161425995:G:A	8.08405e-24	-9.89405e-10	0.580073
161426081	chr6:161426081:G:A	1.69877e-25	-1.86856	-1.41394
161426217	chr6:161426217:C:T	2.07185e-24	-9.89405e-10	-0.78138
161426249	chr6:161426249:T:C	1.74514e-25	-1.83975	-1.41582
161426893	chr6:161426893:G:A	2.00263e-24	-9.89405e-10	-0.81536
161426909	chr6:161426909:T:C	2.38393e-24	-9.89405e-10	-0.641068
161426915	chr6:161426915:TTCA:T	1.09351e-25	-2.23287	-1.49014
161427079	chr6:161427079:C:T	1.51227e-25	-2.22788	-1.17091
161427136	chr6:161427136:A:C	5.21002e-24	-9.89405e-10	0.140762
161427164	chr6:161427164:A:G	8.48964e-25	-1.67356	-9.24033e-10
161428166	chr6:161428166:T:C	1.78735e-24	-9.89405e-10	-0.929088
161428799	chr6:161428799:T:G	9.93825e-26	-2.33939	-1.47921
161429036	chr6:161429036:G:A	1.04143e-24	-9.89405e-10	-1.46922
161429305	chr6:161429305:T:C	1.40801e-25	-2.27301	-1.19721
161429545	chr6:161429545:C:T	1.14541e-24	-9.89405e-10	-1.37406
161430070	chr6:161430070:T:C	3.78244e-24	-9.89405e-10	-0.179451
161430305	chr6:161430305:C:T	4.28157e-25	-2.35809	-9.24033e-10
161430312	chr6:161430312:C:T	1.42494e-25	-2.22983	-1.22844
161430565	chr6:161430565:A:C	2.93911e-25	-2.3099	-0.424398
161430683	chr6:161430683:C:T	1.53213e-24	-9.89405e-10	-1.08316
161430731	chr6:161430731:C:T	1.47023e-25	-2.24475	-1.18224
161430910	chr6:161430910:C:T	1.08399e-24	-9.89405e-10	-1.42917
161430919	chr6:161430919:T:C	1.0772e-24	-9.89405e-10	-1.43546
161431300	chr6:161431300:TTAAA:T	2.01263e-24	-9.89405e-10	-0.810377
161431467	chr6:161431467:G:T	1.02783e-25	-2.27972	-1.50524
161431673	chr6:161431673:C:T	1.37931e-25	-2.25485	-1.23597
161431936	chr6:161431936:T:C	1.57641e-25	-1.91664	-1.44062
161431949	chr6:161431949:A:C	1.55799e-24	-9.89405e-10	-1.06642
161432152	chr6:161432152:A:C	1.41681e-24	-9.89405e-10	-1.16142
161432171	chr6:161432171:A:G	1.54727e-25	-1.91278	-1.46314
161432236	chr6:161432236:CCTGA:C	1.09479e-24	-9.89405e-10	-1.41926
161432455	chr6:161432455:C:T	6.22419e-25	-1.98396	-9.24033e-10
161432697	chr6:161432697:T:C	1.49946e-24	-9.89405e-10	-1.10472
161432903	chr6:161432903:G:C	1.31077e-24	-9.89405e-10	-1.2392
161433174	chr6:161433174:G:C	1.45786e-25	-2.10793	-1.32751
161433249	chr6:161433249:G:C	5.142e-24	-9.89405e-10	0.127621
161433375	chr6:161433375:G:T	1.2267e-24	-9.89405e-10	-1.3055
161433395	chr6:161433395:ATAAT:A	1.59204e-25	-2.34303	-1.00436
161433431	chr6:161433431:T:C	1.48495e-24	-9.89405e-10	-1.11444
161433445	chr6:161433445:C:T	1.37241e-24	-9.89405e-10	-1.19326
161433506	chr6:161433506:A:G	6.35002e-25	-2.34876	0.384817
161433678	chr6:161433678:T:C	1.78812e-24	-9.89405e-10	-0.928654
161433693	chr6:161433693:G:T	2.63845e-25	-1.90836	-0.933859
161433778	chr6:161433778:A:ATT	1.78821e-24	-9.89405e-10	-0.928603
161433910	chr6:161433910:G:A	1.12624e-24	-9.89405e-10	-1.39094
161433997	chr6:161433997:A:G	4.37155e-25	-2.33729	-9.24033e-10
161434064	chr6:161434064:C:T	1.34821e-24	-9.89405e-10	-1.21104
161434079	chr6:161434079:G:A	1.99993e-25	-2.04339	-1.0759
161434140	chr6:161434140:T:C	4.43322e-25	-2.32328	-9.24033e-10
161434317	chr6:161434317:TAA:T	1.10586e-25	-2.22761	-1.48417
161434438	chr6:161434438:C:T	1.341e-25	-2.10827	-1.41073
161434570	chr6:161434570:C:T	1.21715e-24	-9.89405e-10	-1.31331
161434723	chr6:161434723:C:T	1.38587e-25	-2.08741	-1.39867
161434753	chr6:161434753:C:T	1.1318e-25	-2.17875	-1.50985
161434810	chr6:161434810:A:T	1.61655e-24	-9.89405e-10	-1.02953
161434824	chr6:161434824:T:C	1.10354e-25	-2.20207	-1.51181
161434883	chr6:161434883:G:A	1.08773e-24	-9.89405e-10	-1.42573
161434933	chr6:161434933:G:A	1.37039e-25	-2.17981	-1.3175
161435033	chr6:161435033:A:T	9.97039e-25	-9.89405e-10	-1.51279
161435056	chr6:161435056:T:G	1.10719e-24	-9.89405e-10	-1.40799
161435100	chr6:161435100:A:G	1.24915e-25	-2.09806	-1.49188
161435525	chr6:161435525:A:C	2.43673e-24	-9.89405e-10	-0.619162
161435530	chr6:161435530:T:C	1.07742e-25	-2.22085	-1.51698
161436904	chr6:161436904:C:T	3.23418e-24	-9.89405e-10	-0.336044
161437062	chr6:161437062:C:T	1.75647e-25	-1.96484	-1.28425
161437819	chr6:161437819:C:T	4.30671e-25	-2.35223	-9.24033e-10
161438303	chr6:161438303:C:T	9.93035e-25	-9.89405e-10	-1.51681
161438325	chr6:161438325:C:A	3.16001e-25	-2.08211	-0.579721
161438458	chr6:161438458:C:T	1.00536e-24	-9.89405e-10	-1.50448
161438539	chr6:161438539:A:G	1.06941e-24	-9.89405e-10	-1.44271
161438579	chr6:161438579:T:G	1.07604e-25	-2.22482	-1.5143
161438596	chr6:161438596:A:G	9.74728e-26	-2.3429	-1.4951
161438623	chr6:161438623:G:A	2.50735e-25	-2.31349	-0.579686
161438702	chr6:161438702:G:C	1.0611e-24	-9.89405e-10	-1.45051
161438785	chr6:161438785:C:T	1.64574e-25	-1.79721	-1.517
161438851	chr6:161438851:T:C	1.08944e-24	-9.89405e-10	-1.42415
161438978	chr6:161438978:T:C	2.22391e-25	-2.30466	-0.708482
161438983	chr6:161438983:G:A	1.40134e-24	-9.89405e-10	-1.17239
161439014	chr6:161439014:T:C	1.46053e-24	-9.89405e-10	-1.13102
161439137	chr6:161439137:C:T	1.73236e-25	-2.32372	-0.939199
161439392	chr6:161439392:G:T	1.8279e-24	-9.89405e-10	-0.906655
161439556	chr6:161439556:C:G	1.06451e-24	-9.89405e-10	-1.44731
161439632	chr6:161439632:C:T	1.03191e-25	-2.34965	-1.43134
161439634	chr6:161439634:T:C	9.93965e-25	-9.89405e-10	-1.51587
161439723	chr6:161439723:G:A	1.20689e-24	-9.89405e-10	-1.32177
161439986	chr6:161439986:T:C	9.98856e-25	-9.89405e-10	-1.51096
161440012	chr6:161440012:G:A	1.25116e-24	-9.89405e-10	-1.28575
161440111	chr6:161440111:C:T	9.92858e-25	-9.89405e-10	-1.51699
161440214	chr6:161440214:A:G	9.9285e-25	-9.89405e-10	-1.517
161440557	chr6:161440557:T:C	7.09636e-25	-0.544722	-1.3081
161441016	chr6:161441016:G:A	1.19895e-24	-9.89405e-10	-1.32837
161441197	chr6:161441197:G:C	9.94456e-25	-9.89405e-10	-1.51538
161441214	chr6:161441214:G:A	1.49964e-24	-9.89405e-10	-1.1046
161441370	chr6:161441370:T:C	1.15353e-24	-0.250425	-1.11657
161441371	chr6:161441371:G:A	1.40518e-24	-9.89405e-10	-1.16965
161441406	chr6:161441406:A:G	1.32472e-24	-9.89405e-10	-1.22862
161441505	chr6:161441505:C:T	1.03498e-24	-9.89405e-10	-1.47544
161441723	chr6:161441723:A:G	1.04294e-24	-0.294621	-1.17315
161441902	chr6:161441902:C:G	1.40442e-24	-0.14602	-1.02417
161442299	chr6:161442299:C:T	1.46779e-24	-9.89405e-10	-1.12606
161442333	chr6:161442333:A:C	9.94937e-25	-9.89405e-10	-1.5149
161442478	chr6:161442478:C:T	3.4602e-25	-2.34564	-0.225442
161442889	chr6:161442889:C:T	1.46779e-24	-9.89405e-10	-1.12606
161442918	chr6:161442918:C:T	4.54691e-25	-2.34852	0.0505617
161442985	chr6:161442985:C:T	2.35375e-25	-2.22349	-0.732903
161443304	chr6:161443304:C:T	1.7051e-25	-2.25016	-1.02862
161443416	chr6:161443416:G:A	2.19596e-25	-2.3359	-0.689886
161443462	chr6:161443462:G:A	1.07664e-24	-9.89405e-10	-1.43598
161443599	chr6:161443599:T:G	2.29726e-25	-2.35988	-0.620806
161443967	chr6:161443967:C:T	1.24097e-24	-9.89405e-10	-1.29393
161444034	chr6:161444034:GCTTAGGC:G	1.46779e-24	-9.89405e-10	-1.12606
161444170	chr6:161444170:A:G	2.11163e-25	-2.11479	-0.950151
161444200	chr6:161444200:C:A	1.26546e-25	-2.35862	-1.21835
161444597	chr6:161444597:T:C	2.29764e-24	-9.89405e-10	-0.677939
161444708	chr6:161444708:G:A	1.54405e-24	-9.89405e-10	-1.07541
161444910	chr6:161444910:A:T	1.84271e-24	-9.89405e-10	-0.898582
161445018	chr6:161445018:TAACC:T	2.02365e-24	-9.89405e-10	-0.804917
161445092	chr6:161445092:G:A	1.83126e-24	-9.89405e-10	-0.904817
161445109	chr6:161445109:C:A	1.21726e-24	-9.89405e-10	-1.31322
161445151	chr6:161445151:C:T	2.03073e-25	-2.16893	-0.935084
161445152	chr6:161445152:G:A	1.00533e-24	-9.89405e-10	-1.50451
161445222	chr6:161445222:T:C	1.00447e-24	-9.89405e-10	-1.50536
161445397	chr6:161445397:C:T	2.85675e-25	-1.49176	-1.27096
161445450	chr6:161445450:C:T	1.0716e-24	-9.89405e-10	-1.44067
161445714	chr6:161445714:C:T	1.098e-24	-9.89405e-10	-1.41633
161446186	chr6:161446186:C:T	1.18601e-24	-9.89405e-10	-1.33922
161446340	chr6:161446340:A:G	1.01212e-24	-9.89405e-10	-1.49777
161446425	chr6:161446425:G:A	1.82512e-25	-2.35682	-0.853942
161447502	chr6:161447502:T:C	1.4302e-25	-2.33381	-1.12079
161447553	chr6:161447553:G:A	1.2752e-25	-2.23425	-1.33505
161447687	chr6:161447687:G:A	9.99e-25	-9.89405e-10	-1.51082
161447991	chr6:161447991:C:T	1.39399e-24	-9.89405e-10	-1.17765
161448018	chr6:161448018:G:A	1.23694e-24	-9.89405e-10	-1.29718
161448280	chr6:161448280:C:T	1.30271e-25	-2.21478	-1.33317
161448283	chr6:161448283:T:C	1.30724e-25	-2.1978	-1.34669
161448580	chr6:161448580:C:G	1.39084e-25	-2.33584	-1.14666
161448998	chr6:161448998:A:T	1.08776e-25	-2.24279	-1.4855
161449052	chr6:161449052:G:C	3.70208e-24	-9.89405e-10	-0.200926
161449078	chr6:161449078:G:C	1.38523e-24	-9.89405e-10	-1.18396
161449142	chr6:161449142:T:A	1.11645e-25	-2.22277	-1.47948
161449329	chr6:161449329:AAAAC:A	1.7871e-24	-9.89405e-10	-0.929224
161449403	chr6:161449403:G:A	2.36686e-25	-2.18991	-0.760933
161449688	chr6:161449688:C:G	2.93864e-25	-2.15584	-0.578623
161449841	chr6:161449841:G:C	1.0611e-24	-9.89405e-10	-1.45051
161449912	chr6:161449912:C:T	5.39974e-25	-2.12605	-9.24033e-10
161450078	chr6:161450078:C:A	1.11249e-24	-9.89405e-10	-1.40322
161450371	chr6:161450371:A:AT	2.29956e-24	-9.89405e-10	-0.677105
161450481	chr6:161450481:A:G	2.53577e-25	-1.90774	-0.974164
161450535	chr6:161450535:A:G	1.66964e-24	-9.89405e-10	-0.997214
161450563	chr6:161450563:C:T	9.6504e-26	-2.33122	-1.51677
161450619	chr6:161450619:T:C	1.07322e-25	-2.3335	-1.40824
161450756	chr6:161450756:T:C	9.86831e-26	-2.35692	-1.46874
161450791	chr6:161450791:G:A	1.4878e-25	-1.90182	-1.51328
161451200	chr6:161451200:C:T	1.00364e-24	-9.89405e-10	-1.50619
161451274	chr6:161451274:C:T	1.21711e-25	-2.3176	-1.29833
161451291	chr6:161451291:A:G	3.42545e-24	-9.89405e-10	-0.278589
161451355	chr6:161451355:A:C	1.09043e-25	-2.34633	-1.3795
161451515	chr6:161451515:T:C	1.2157e-25	-2.23398	-1.3831
161451567	chr6:161451567:C:A	1.2113e-25	-2.14532	-1.47539
161451920	chr6:161451920:TCTTTTTTCTTTTCTTTTCTTTTA:T	1.49985e-24	-9.89405e-10	-1.10446
161452194	chr6:161452194:T:TCCA	1.40598e-25	-2.0556	-1.41607
161452242	chr6:161452242:C:T	1.24692e-24	-9.89405e-10	-1.28915
161452368	chr6:161452368:T:C	1.13175e-25	-2.24788	-1.44076
161452772	chr6:161452772:T:C	1.5789e-25	-1.9923	-1.36338
161452979	chr6:161452979:G:A	1.66201e-25	-1.93893	-1.36544
161452987	chr6:161452987:A:G	1.44934e-25	-2.05475	-1.38655
161453225	chr6:161453225:G:A	2.52897e-24	-9.89405e-10	-0.582006
161453380	chr6:161453380:G:A	1.13737e-24	-9.89405e-10	-1.3811
161453416	chr6:161453416:T:C	1.20971e-25	-2.10907	-1.51295
161453947	chr6:161453947:A:G	1.40085e-25	-2.12764	-1.34769
161454099	chr6:161454099:A:C	1.33398e-24	-9.89405e-10	-1.22165
161454157	chr6:161454157:G:A	1.11285e-24	-9.89405e-10	-1.40289
161454358	chr6:161454358:C:T	9.80192e-26	-2.35987	-1.47254
161454546	chr6:161454546:T:C	1.05654e-24	-9.89405e-10	-1.45483
161454590	chr6:161454590:T:C	1.45825e-25	-2.24791	-1.18726
161455008	chr6:161455008:C:T	9.98107e-25	-9.89405e-10	-1.51171
161455078	chr6:161455078:G:A	1.05417e-24	-9.89405e-10	-1.45706
161455163	chr6:161455163:T:C	1.73091e-25	-1.74731	-1.51645
161455193	chr6:161455193:C:T	1.5414e-24	-9.89405e-10	-1.07713
161455194	chr6:161455194:A:G	1.21653e-24	-9.89405e-10	-1.31382
161455222	chr6:161455222:A:G	1.20097e-24	-9.89405e-10	-1.32669
161455333	chr6:161455333:G:A	9.9763e-26	-2.35981	-1.45497
161455428	chr6:161455428:T:C	1.63768e-24	-9.89405e-10	-1.01654
161455491	chr6:161455491:T:A	4.33263e-25	-2.34623	-9.24033e-10
161455579	chr6:161455579:G:C	1.10906e-24	-9.89405e-10	-1.40631
161455674	chr6:161455674:G:T	9.94451e-25	-9.89405e-10	-1.51538
161455971	chr6:161455971:G:A	1.22002e-24	-9.89405e-10	-1.31095
161456218	chr6:161456218:G:A	1.17081e-24	-9.89405e-10	-1.35213
161456316	chr6:161456316:T:C	1.19138e-24	-9.89405e-10	-1.33471
161456438	chr6:161456438:A:G	1.05167e-24	-9.89405e-10	-1.45944
161456620	chr6:161456620:A:AC	1.27562e-25	-2.24298	-1.32599
161456621	chr6:161456621:A:ATCCAT	1.27649e-25	-2.24231	-1.32599
161456673	chr6:161456673:C:T	1.03119e-24	-9.89405e-10	-1.47911
161456852	chr6:161456852:TC:T	1.05861e-24	-9.89405e-10	-1.45286
161456856	chr6:161456856:A:G	1.52825e-24	-9.89405e-10	-1.0857
161456961	chr6:161456961:G:A	1.27088e-25	-2.23821	-1.33448
161457017	chr6:161457017:C:T	9.63985e-26	-2.35987	-1.48921
161457090	chr6:161457090:C:T	9.67808e-26	-2.35105	-1.49408
161457127	chr6:161457127:T:A	1.0633e-25	-2.24189	-1.50914
161457613	chr6:161457613:C:T	1.54294e-24	-9.89405e-10	-1.07613
161457706	chr6:161457706:C:T	1.16753e-24	-9.89405e-10	-1.35493
161457879	chr6:161457879:T:C	4.99763e-25	-2.20344	-9.24033e-10
161457940	chr6:161457940:G:A	1.19757e-24	-9.89405e-10	-1.32953
161458062	chr6:161458062:T:C	1.25616e-25	-2.2776	-1.30674
161458149	chr6:161458149:T:C	1.08596e-24	-9.89405e-10	-1.42736
161458242	chr6:161458242:A:G	1.17832e-24	-9.89405e-10	-1.34573
161458289	chr6:161458289:G:A	3.21338e-24	-9.89405e-10	-0.342496
161459046	chr6:161459046:T:A	1.11637e-24	-9.89405e-10	-1.39974
161459371	chr6:161459371:T:C	1.31119e-24	-9.89405e-10	-1.23889
161459416	chr6:161459416:A:G	1.10029e-24	-9.89405e-10	-1.41425
161459480	chr6:161459480:G:A	1.23016e-24	-9.89405e-10	-1.30268
161459870	chr6:161459870:A:C	1.39195e-24	-9.89405e-10	-1.17911
161460327	chr6:161460327:T:C	1.27552e-24	-9.89405e-10	-1.26647
161460904	chr6:161460904:C:A	9.93579e-25	-9.89405e-10	-1.51626
161461189	chr6:161461189:T:C	3.62515e-24	0.789195	-1.01112
161461552	chr6:161461552:G:A	1.04256e-24	-9.89405e-10	-1.46814
161461588	chr6:161461588:A:G	1.00966e-24	-9.89405e-10	-1.50021
161461820	chr6:161461820:T:A	1.02992e-24	-9.89405e-10	-1.48034
161461937	chr6:161461937:T:C	1.01278e-24	-9.89405e-10	-1.49712
161461958	chr6:161461958:C:T	1.6884e-25	-2.01086	-1.27777
161462015	chr6:161462015:G:A	1.02494e-24	-9.89405e-10	-1.48519
161462048	chr6:161462048:G:A	1.1752e-24	-9.89405e-10	-1.34838
161462202	chr6:161462202:A:G	2.15607e-24	-9.89405e-10	-0.741531
161462260	chr6:161462260:C:T	1.07098e-24	-9.89405e-10	-1.44124
161462430	chr6:161462430:T:C	4.37537e-25	-2.33641	-9.24033e-10
161462542	chr6:161462542:C:G	1.47526e-24	-9.89405e-10	-1.12099
161462584	chr6:161462584:T:G	1.05795e-24	-9.89405e-10	-1.45348
161462592	chr6:161462592:ATT:A	1.00539e-24	-9.89405e-10	-1.50444
161462761	chr6:161462761:C:T	1.03849e-24	-9.89405e-10	-1.47206
161462771	chr6:161462771:A:G	2.60314e-24	-9.89405e-10	-0.5531
161463154	chr6:161463154:T:C	4.694e-24	0.0364643	-9.24033e-10
161463598	chr6:161463598:C:A	5.6666e-24	0.701677	-0.476909
161464064	chr6:161464064:G:A	1.14644e-24	-1.37316	-9.24033e-10
161464203	chr6:161464203:A:G	9.50037e-26	-2.35598	-1.50768
161464313	chr6:161464313:T:C	9.96952e-25	-9.89405e-10	-1.51287
161464374	chr6:161464374:G:C	9.93472e-25	-9.89405e-10	-1.51637
161464466	chr6:161464466:T:C	1.34541e-25	-2.29433	-1.22138
161464563	chr6:161464563:C:T	1.83661e-25	-1.74099	-1.46349
161464810	chr6:161464810:C:T	1.02926e-24	-9.89405e-10	-1.48098
161465005	chr6:161465005:A:G	1.10067e-25	-2.26785	-1.44864
161465176	chr6:161465176:G:A	1.67361e-25	-1.82195	-1.47547
161465722	chr6:161465722:T:A	1.43968e-25	-2.33762	-1.11037
161466350	chr6:161466350:T:G	9.9284e-25	-9.89405e-10	-1.51701
161466956	chr6:161466956:A:C	4.30529e-25	-2.35256	-9.24033e-10
161467379	chr6:161467379:G:A	1.78536e-25	-2.25087	-0.98192
161469010	chr6:161469010:G:A	5.2757e-24	0.153291	-9.24033e-10
161469079	chr6:161469079:G:A	1.01498e-24	-9.89405e-10	-1.49495
161469132	chr6:161469132:G:A	6.92334e-25	-0.80852	-1.06899
161469347	chr6:161469347:T:C	1.04263e-24	-9.89405e-10	-1.46808
161469530	chr6:161469530:G:A	1.01029e-24	-9.89405e-10	-1.49958
161469545	chr6:161469545:GAA:G	4.389e-25	-2.3333	-9.24033e-10
161469955	chr6:161469955:G:A	1.80088e-25	-2.19544	-1.02869
161469996	chr6:161469996:C:T	1.3838e-25	-2.35639	-1.13118
161470166	chr6:161470166:A:G	1.41639e-25	-2.34883	-1.11547
161470188	chr6:161470188:C:G	4.29202e-25	-2.35565	-9.24033e-10
161470278	chr6:161470278:C:T	1.76664e-25	-1.9774	-1.26592
161470356	chr6:161470356:T:C	1.49504e-25	-2.24741	-1.16284
161470453	chr6:161470453:A:G	4.39443e-25	-0.862421	-1.46965
161470583	chr6:161470583:C:T	1.03981e-24	-9.89405e-10	-1.47078
161470748	chr6:161470748:G:A	1.02459e-24	-9.89405e-10	-1.48553
161470762	chr6:161470762:T:C	2.14991e-25	-2.10957	-0.937407
161470774	chr6:161470774:C:T	2.02765e-24	-9.89405e-10	-0.802944
161470900	chr6:161470900:A:G	1.04498e-24	-9.89405e-10	-1.46583
161470935	chr6:161470935:A:G	8.16968e-25	-1.71198	-9.24033e-10
161471341	chr6:161471341:C:T	1.05233e-24	-9.89405e-10	-1.45881
161471458	chr6:161471458:C:A	9.93814e-25	-9.89405e-10	-1.51603
161471998	chr6:161471998:C:T	9.92874e-25	-9.89405e-10	-1.51697
161472158	chr6:161472158:A:G	9.92888e-25	-9.89405e-10	-1.51696
161472568	chr6:161472568:C:A	1.50587e-24	-9.89405e-10	-1.10045
161472658	chr6:161472658:C:T	3.68069e-25	-1.02837	-1.48093
161472769	chr6:161472769:C:T	9.92874e-25	-9.89405e-10	-1.51697
161472918	chr6:161472918:C:T	9.93191e-25	-9.89405e-10	-1.51665
161473000	chr6:161473000:G:A	9.96026e-25	-9.89405e-10	-1.5138
161473299	chr6:161473299:T:C	1.02007e-24	-9.89405e-10	-1.48995
161473561	chr6:161473561:T:A	1.02639e-24	-9.89405e-10	-1.48377
161473620	chr6:161473620:CA:C	1.05064e-24	-9.89405e-10	-1.46042
161473665	chr6:161473665:T:TC	5.42484e-25	-0.604425	-1.51699
161473669	chr6:161473669:A:G	1.23602e-24	-1.29792	-9.24033e-10
161473772	chr6:161473772:T:C	1.87934e-25	-2.01294	-1.16855
161473942	chr6:161473942:G:A	1.54728e-25	-2.3463	-1.02961
161474084	chr6:161474084:A:C	9.92874e-25	-9.89405e-10	-1.51697
161474157	chr6:161474157:C:T	9.92874e-25	-9.89405e-10	-1.51697
161474518	chr6:161474518:T:C	1.36295e-24	-9.89405e-10	-1.20017
161474666	chr6:161474666:C:T	1.21794e-24	-1.31266	-9.24033e-10
161474853	chr6:161474853:C:A	1.3389e-24	-1.21797	-9.24033e-10
161474856	chr6:161474856:A:C	1.33116e-24	-1.22377	-9.24033e-10
161475023	chr6:161475023:G:A	1.9661e-24	-0.833768	-9.24033e-10
161475062	chr6:161475062:G:A	1.059e-25	-2.23883	-1.51625
161475198	chr6:161475198:C:T	2.01457e-25	-2.35082	-0.761184
161475432	chr6:161475432:G:A	9.92874e-25	-9.89405e-10	-1.51697
161475559	chr6:161475559:C:T	3.78676e-25	-0.976418	-1.50448
161475664	chr6:161475664:A:G	1.04618e-24	-1.46468	-9.24033e-10
161475709	chr6:161475709:A:G	4.28644e-25	-2.35695	-9.24033e-10
161475941	chr6:161475941:T:C	8.75217e-25	-1.6431	-9.24033e-10
161475949	chr6:161475949:G:A	1.09103e-24	-1.4227	-9.24033e-10
161475985	chr6:161475985:G:A	1.10328e-24	-1.41154	-9.24033e-10
161476003	chr6:161476003:G:A	3.11061e-24	-0.375001	-9.24033e-10
161476010	chr6:161476010:G:C	1.59715e-24	0.43819	-1.47979
161476099	chr6:161476099:A:G	1.75633e-25	-2.35926	-0.889915
161476107	chr6:161476107:G:A	2.62744e-25	-2.35937	-0.487028
161476137	chr6:161476137:A:G	1.1259e-24	-1.39124	-9.24033e-10
161476246	chr6:161476246:G:C	1.3219e-24	-9.89405e-10	-1.23075
161476657	chr6:161476657:C:T	1.13008e-25	-2.27329	-1.41683
161476769	chr6:161476769:C:T	1.03951e-24	-9.89405e-10	-1.47107
161477144	chr6:161477144:T:C	9.7258e-26	-2.35845	-1.48176
161477267	chr6:161477267:C:T	1.01116e-24	-9.89405e-10	-1.49872
161477337	chr6:161477337:G:A	1.03897e-24	-9.89405e-10	-1.47159
161477371	chr6:161477371:T:G	1.4439e-25	-2.35438	-1.09067
161477394	chr6:161477394:A:G	9.89464e-26	-2.31589	-1.5071
161477465	chr6:161477465:G:A	1.35911e-24	-9.89405e-10	-1.20299
161477689	chr6:161477689:T:C	1.27337e-25	-2.28034	-1.2904
161477841	chr6:161477841:T:A	1.29622e-25	-2.26541	-1.28755
161478052	chr6:161478052:G:A	1.04081e-24	-9.89405e-10	-1.46982
161478159	chr6:161478159:T:A	1.34886e-25	-2.05526	-1.45789
161478248	chr6:161478248:G:A	1.38723e-25	-2.02756	-1.45754
161478422	chr6:161478422:C:T	1.45017e-25	-1.97045	-1.47027
161478423	chr6:161478423:A:G	1.30769e-25	-2.32349	-1.22066
161478426	chr6:161478426:A:C	1.43565e-25	-1.98263	-1.46816
161478469	chr6:161478469:A:G	1.40945e-25	-2.00119	-1.46802
161478513	chr6:161478513:T:C	1.41166e-25	-1.99225	-1.47539
161478516	chr6:161478516:A:AAAT	1.40281e-25	-1.99995	-1.47398
161478523	chr6:161478523:T:C	1.16428e-24	-9.89405e-10	-1.35772
161478919	chr6:161478919:G:A	2.10167e-24	-9.89405e-10	-0.767088
161479167	chr6:161479167:T:C	1.06706e-25	-2.26477	-1.48273
161479190	chr6:161479190:C:T	1.01813e-24	-9.89405e-10	-1.49186
161479238	chr6:161479238:C:T	1.17817e-24	-9.89405e-10	-1.34586
161479262	chr6:161479262:T:C	1.12514e-25	-2.31416	-1.38034
161479422	chr6:161479422:T:G	7.7132e-25	-0.315483	-1.45399
161479464	chr6:161479464:T:G	1.37815e-25	-2.04624	-1.44542
161479476	chr6:161479476:C:T	1.06963e-24	-9.89405e-10	-1.4425
161479493	chr6:161479493:C:T	1.54812e-25	-1.87282	-1.50254
161479505	chr6:161479505:G:A	1.11492e-25	-2.2264	-1.47723
161479579	chr6:161479579:T:C	9.96755e-25	-9.89405e-10	-1.51307
161479614	chr6:161479614:C:T	1.85106e-24	-9.89405e-10	-0.894063
161479811	chr6:161479811:A:G	1.12701e-25	-2.28979	-1.40305
161479874	chr6:161479874:A:C	8.91027e-25	-1.6252	-9.24033e-10
161480416	chr6:161480416:T:C	3.28509e-24	-9.89405e-10	-0.320426
161480647	chr6:161480647:T:C	1.47435e-25	-1.91026	-1.51393
161480836	chr6:161480836:C:T	3.60528e-24	-9.89405e-10	-0.227421
161481122	chr6:161481122:T:C	1.23026e-25	-2.3583	-1.24688
161481198	chr6:161481198:T:C	1.02439e-24	-9.89405e-10	-1.48573
161481311	chr6:161481311:A:T	1.19022e-24	-9.89405e-10	-1.33568
161481332	chr6:161481332:C:T	2.41079e-24	-9.89405e-10	-0.629868
161481334	chr6:161481334:T:G	1.33757e-25	-2.00882	-1.51273
161481493	chr6:161481493:A:T	9.64612e-25	-1.54585	-9.24033e-10
161481497	chr6:161481497:C:T	1.03249e-24	-9.89405e-10	-1.47784
161481603	chr6:161481603:A:C	1.00736e-24	-9.89405e-10	-1.50249
161481612	chr6:161481612:A:C	9.97866e-25	-9.89405e-10	-1.51196
161481717	chr6:161481717:G:T	9.99032e-25	-9.89405e-10	-1.51079
161481835	chr6:161481835:T:G	1.11825e-24	-9.89405e-10	-1.39805
161482074	chr6:161482074:T:G	1.31359e-25	-2.16776	-1.37188
161482203	chr6:161482203:G:C	1.39508e-25	-2.35868	-1.12078
161482286	chr6:161482286:AC:A	1.48498e-24	-9.89405e-10	-1.11442
161482543	chr6:161482543:C:T	9.96516e-25	-9.89405e-10	-1.51331
161482587	chr6:161482587:G:A	4.27394e-25	-2.35987	-9.24033e-10
161482932	chr6:161482932:T:C	1.05118e-24	-9.89405e-10	-1.45991
161482949	chr6:161482949:T:C	6.64028e-24	-9.89405e-10	0.383333
161483130	chr6:161483130:A:G	1.0336e-24	-9.89405e-10	-1.47677
161483152	chr6:161483152:G:A	1.00018e-24	-9.89405e-10	-1.50964
161483329	chr6:161483329:A:G	1.68517e-24	-0.987953	-9.24033e-10
161483355	chr6:161483355:G:A	1.68328e-24	-0.989073	-9.24033e-10
161483428	chr6:161483428:C:T	1.03417e-24	-9.89405e-10	-1.47622
161483750	chr6:161483750:A:C	1.06635e-24	-9.89405e-10	-1.44558
161483777	chr6:161483777:A:G	9.9591e-25	-9.89405e-10	-1.51392
161484070	chr6:161484070:C:T	2.12085e-25	-2.14502	-0.915572
161484088	chr6:161484088:T:C	1.11345e-24	-9.89405e-10	-1.40236
161484089	chr6:161484089:G:A	9.93209e-25	-9.89405e-10	-1.51663
161484201	chr6:161484201:A:T	1.0805e-25	-2.22098	-1.51401
161484247	chr6:161484247:G:C	3.54641e-24	-9.89405e-10	-0.243885
161484551	chr6:161484551:C:G	1.04965e-24	-1.46137	-9.24033e-10
161485075	chr6:161485075:A:G	1.24638e-25	-2.35158	-1.24058
161485490	chr6:161485490:T:C	1.263e-25	-2.35205	-1.22687
161485536	chr6:161485536:C:T	1.0121e-24	-9.89405e-10	-1.4978
161485560	chr6:161485560:T:C	1.01998e-24	-9.89405e-10	-1.49004
161485754	chr6:161485754:A:C	9.65497e-25	-1.54493	-9.24033e-10
161485891	chr6:161485891:T:C	1.09226e-24	-9.89405e-10	-1.42157
161486067	chr6:161486067:AACAG:A	1.16615e-24	-9.89405e-10	-1.35611
161486069	chr6:161486069:C:T	9.92286e-26	-2.35988	-1.46027
161486284	chr6:161486284:G:T	1.22285e-25	-2.35674	-1.25448
161486387	chr6:161486387:T:C	2.3526e-25	-1.50682	-1.45006
161486472	chr6:161486472:G:A	1.17057e-25	-2.35833	-1.29658
161486642	chr6:161486642:T:C	2.25361e-24	-9.89405e-10	-0.697288
161486860	chr6:161486860:T:A	1.07016e-25	-2.35787	-1.38672
161486883	chr6:161486883:T:G	1.18011e-24	-9.89405e-10	-1.34421
161486976	chr6:161486976:T:C	3.84779e-24	-9.89405e-10	-0.162322
161487103	chr6:161487103:G:C	1.51e-24	-9.89405e-10	-1.09771
161487397	chr6:161487397:C:T	1.36699e-24	-1.19721	-9.24033e-10
161487514	chr6:161487514:C:T	1.42919e-25	-2.29757	-1.15773
161487805	chr6:161487805:A:T	3.06426e-24	-9.89405e-10	-0.390014
161487848	chr6:161487848:C:T	1.19475e-24	-9.89405e-10	-1.33188
161487966	chr6:161487966:A:G	1.06149e-24	-1.45014	-9.24033e-10
161488174	chr6:161488174:C:T	1.05741e-24	-9.89405e-10	-1.454
161488267	chr6:161488267:A:C	1.01525e-24	-1.49469	-9.24033e-10
161488315	chr6:161488315:C:T	1.09071e-24	-9.89405e-10	-1.42299
161488334	chr6:161488334:C:T	1.04746e-24	-9.89405e-10	-1.46346
161488335	chr6:161488335:A:G	1.01708e-24	-1.49289	-9.24033e-10
161488540	chr6:161488540:A:C	1.40445e-24	-9.89405e-10	-1.17018
161488615	chr6:161488615:A:G	1.0506e-24	-9.89405e-10	-1.46046
161488713	chr6:161488713:G:A	1.08266e-24	-9.89405e-10	-1.4304
161488877	chr6:161488877:T:C	1.00858e-25	-2.28688	-1.51698
161489389	chr6:161489389:GTC:G	9.96869e-25	-9.89405e-10	-1.51296
161489569	chr6:161489569:A:G	1.25102e-24	-9.89405e-10	-1.28586
161489739	chr6:161489739:C:T	1.27855e-25	-2.34972	-1.21696
161489827	chr6:161489827:T:C	1.32909e-25	-2.3594	-1.16851
161490045	chr6:161490045:T:G	1.278e-24	-9.89405e-10	-1.26452
161490081	chr6:161490081:C:G	1.278e-24	-9.89405e-10	-1.26452
161490201	chr6:161490201:C:A	1.66191e-24	-9.89405e-10	-1.00185
161490349	chr6:161490349:C:G	2.89771e-24	-9.89405e-10	-0.445899
161490494	chr6:161490494:G:A	9.96636e-25	-9.89405e-10	-1.51319
161490556	chr6:161490556:A:G	1.03005e-24	-1.48022	-9.24033e-10
161490748	chr6:161490748:C:A	9.95423e-25	-9.89405e-10	-1.51441
161490784	chr6:161490784:T:C	1.03406e-25	-2.27618	-1.50274
161490944	chr6:161490944:T:A	9.98577e-25	-9.89405e-10	-1.51124
161491018	chr6:161491018:T:C	1.16541e-25	-2.34041	-1.31892
161491600	chr6:161491600:C:T	9.94232e-25	-9.89405e-10	-1.5156
161491791	chr6:161491791:C:T	1.25174e-25	-2.35616	-1.23171
161491929	chr6:161491929:G:A	1.23948e-24	-9.89405e-10	-1.29513
161492141	chr6:161492141:TTTG:T	1.26758e-25	-2.35402	-1.22127
161492290	chr6:161492290:T:A	1.25154e-25	-2.35402	-1.23401
161492405	chr6:161492405:T:G	1.17581e-25	-2.32078	-1.32967
161492631	chr6:161492631:G:C	1.27712e-25	-2.35178	-1.21601
161493031	chr6:161493031:T:C	1.32921e-24	-9.89405e-10	-1.22524
161493576	chr6:161493576:C:A	4.0631e-25	-0.937264	-1.47319
161493616	chr6:161493616:C:T	1.80457e-25	-2.13696	-1.08512
161493627	chr6:161493627:C:T	1.67207e-25	-2.09097	-1.20737
161493650	chr6:161493650:C:T	1.31028e-25	-2.176	-1.36617
161493848	chr6:161493848:T:C	2.6261e-25	-1.36238	-1.48453
161493961	chr6:161493961:A:C	1.31131e-24	-9.89405e-10	-1.2388
161494201	chr6:161494201:G:GC	3.01669e-25	-1.23689	-1.47135
161494205	chr6:161494205:A:T	3.0045e-25	-1.24236	-1.46993
161494390	chr6:161494390:A:T	3.12949e-25	-1.1656	-1.50593
161494436	chr6:161494436:T:C	9.73852e-26	-2.32577	-1.51313
161494632	chr6:161494632:C:G	1.32391e-25	-2.07729	-1.45453
161494863	chr6:161494863:A:G	2.1478e-25	-1.53589	-1.51208
161494942	chr6:161494942:C:A	1.0963e-24	-9.89405e-10	-1.41788
161494957	chr6:161494957:C:T	1.08457e-24	-9.89405e-10	-1.42863
161495007	chr6:161495007:T:C	6.27649e-25	-1.97559	-9.24033e-10
161495011	chr6:161495011:T:C	3.74116e-25	-0.987547	-1.50546
161495061	chr6:161495061:A:G	1.80204e-24	-9.89405e-10	-0.920901
161495216	chr6:161495216:C:T	1.06953e-25	-2.35986	-1.38533
161495270	chr6:161495270:G:A	3.607e-25	-2.20593	-0.323594
161495448	chr6:161495448:C:T	1.0861e-25	-2.3596	-1.37022
161496362	chr6:161496362:G:A	1.32413e-25	-2.03708	-1.49457
161496475	chr6:161496475:T:C	1.97565e-24	-9.89405e-10	-0.828925
161496519	chr6:161496519:T:C	1.03699e-24	-9.89405e-10	-1.4735
161496650	chr6:161496650:G:T	1.30707e-24	-9.89405e-10	-1.24203
161496830	chr6:161496830:G:C	5.79169e-25	-2.2224	0.166415
161496855	chr6:161496855:T:C	1.85356e-24	-9.89405e-10	-0.892713
161496860	chr6:161496860:G:T	5.2035e-25	-2.11946	-0.0436158
161496919	chr6:161496919:A:G	3.37289e-25	-1.0823	-1.51433
161497036	chr6:161497036:C:A	1.86514e-24	-9.89405e-10	-0.886482
161497060	chr6:161497060:G:A	1.41631e-24	-9.89405e-10	-1.16177
161497097	chr6:161497097:C:T	3.0955e-25	-2.04047	-0.641984
161497102	chr6:161497102:C:G	1.19706e-25	-2.35043	-1.28211
161497292	chr6:161497292:C:T	2.02826e-25	-2.10261	-1.00261
161497374	chr6:161497374:C:G	1.08087e-24	-9.89405e-10	-1.43206
161497908	chr6:161497908:G:T	1.13182e-24	-9.89405e-10	-1.38599
161497958	chr6:161497958:T:C	4.41703e-25	-2.32694	-9.24033e-10
161498182	chr6:161498182:T:C	2.42742e-25	-2.29074	-0.634838
161498377	chr6:161498377:A:T	9.93118e-25	-9.89405e-10	-1.51673
161498480	chr6:161498480:A:G	3.40311e-25	-1.0744	-1.51332
161498494	chr6:161498494:G:C	4.08091e-25	-1.51472	-0.891361
161498935	chr6:161498935:G:GTGTA	1.91858e-24	-9.89405e-10	-0.858237
161499069	chr6:161499069:G:A	1.08172e-24	-9.89405e-10	-1.43126
161499112	chr6:161499112:C:G	1.01331e-25	-2.28285	-1.51633
161499221	chr6:161499221:T:C	1.89106e-24	-9.89405e-10	-0.872685
161499261	chr6:161499261:G:C	6.63805e-24	-9.89405e-10	0.382997
161499372	chr6:161499372:T:C	1.54683e-24	-9.89405e-10	-1.07362
161499466	chr6:161499466:T:G	1.84481e-24	-0.897442	-9.24033e-10
161499526	chr6:161499526:T:C	1.80332e-24	-9.89405e-10	-0.920191
161499712	chr6:161499712:T:C	2.88261e-24	-9.89405e-10	-0.451125
161499833	chr6:161499833:G:A	3.4825e-25	-1.04941	-1.51524
161500023	chr6:161500023:GC:G	1.44302e-24	-9.89405e-10	-1.14308
161500088	chr6:161500088:G:T	2.89554e-24	-9.89405e-10	-0.44665
161500182	chr6:161500182:G:A	1.14086e-24	-9.89405e-10	-1.37803
161500263	chr6:161500263:C:T	1.4424e-25	-2.32167	-1.12443
161500302	chr6:161500302:A:G	9.94009e-25	-9.89405e-10	-1.51583
161500342	chr6:161500342:T:C	1.02262e-24	-1.76493	0.277476
161500482	chr6:161500482:G:C	4.6645e-24	-9.89405e-10	0.0301592
161500853	chr6:161500853:T:C	2.60394e-25	-1.33846	-1.51692
161501218	chr6:161501218:G:A	4.72441e-25	-2.11307	-0.146594
161501668	chr6:161501668:C:T	1.23051e-24	-9.89405e-10	-1.30239
161502171	chr6:161502171:T:C	1.11166e-24	-9.89405e-10	-1.40396
161502295	chr6:161502295:G:A	1.80351e-24	-9.89405e-10	-0.920083
161502373	chr6:161502373:A:G	1.42594e-24	-0.900253	-0.254735
161502506	chr6:161502506:G:A	1.13418e-25	-2.17355	-1.51295
161502745	chr6:161502745:G:A	3.87208e-25	-0.942669	-1.51595
161503608	chr6:161503608:C:T	3.18555e-25	-1.13683	-1.51696
161503751	chr6:161503751:A:T	1.33671e-24	-9.89405e-10	-1.21961
161503874	chr6:161503874:C:A	1.50652e-24	-9.89405e-10	-1.10002
161503923	chr6:161503923:G:A	3.3016e-25	-1.10323	-1.51477
161503993	chr6:161503993:T:C	1.17794e-24	-9.89405e-10	-1.34605
161504083	chr6:161504083:G:A	1.0893e-24	-9.89405e-10	-1.42428
161504087	chr6:161504087:T:A	3.30476e-25	-1.10184	-1.51521
161504112	chr6:161504112:T:C	3.26634e-25	-1.11447	-1.51426
161504120	chr6:161504120:G:T	3.3134e-25	-1.10089	-1.51354
161504253	chr6:161504253:C:T	1.31387e-24	-9.89405e-10	-1.23684
161504306	chr6:161504306:C:T	1.0296e-25	-2.26746	-1.51578
161504307	chr6:161504307:A:G	2.5146e-25	-1.37356	-1.51673
161504379	chr6:161504379:A:G	1.5771e-24	-9.89405e-10	-1.05423
161504406	chr6:161504406:G:A	1.85221e-24	-9.89405e-10	-0.893442
161504583	chr6:161504583:T:C	1.99081e-24	-0.821279	-9.24033e-10
161504589	chr6:161504589:A:ATG	1.33753e-24	-9.89405e-10	-1.21899
161504885	chr6:161504885:T:C	3.9549e-25	-1.84594	-0.591513
161504973	chr6:161504973:T:C	2.29079e-25	-1.46885	-1.51466
161505170	chr6:161505170:A:T	1.981e-24	-0.826217	-9.24033e-10
161505204	chr6:161505204:A:G	1.18213e-24	-9.89405e-10	-1.3425
161505254	chr6:161505254:T:A	2.67024e-25	-1.31343	-1.51681
161505309	chr6:161505309:T:C	3.45508e-25	-1.05723	-1.51533
161505317	chr6:161505317:T:C	3.02352e-25	-1.19561	-1.51037
161505565	chr6:161505565:A:G	1.02949e-25	-2.27015	-1.51319
161505669	chr6:161505669:T:G	2.49486e-24	-9.89405e-10	-0.595589
161506469	chr6:161506469:C:A	3.50649e-25	-1.04083	-1.51696
161506492	chr6:161506492:C:A	9.948e-26	-2.31345	-1.50417
161506501	chr6:161506501:T:C	1.21566e-24	-9.89405e-10	-1.31453
161506641	chr6:161506641:T:C	2.49194e-25	-1.38332	-1.51602
161506692	chr6:161506692:T:C	2.44803e-25	-1.49431	-1.42282
161506736	chr6:161506736:G:A	2.44676e-25	-1.40351	-1.51413
161506762	chr6:161506762:T:C	1.02964e-25	-2.27208	-1.51112
161506799	chr6:161506799:T:C	2.33509e-25	-1.44831	-1.51605
161506827	chr6:161506827:A:G	2.30584e-25	-1.46091	-1.51605
161507002	chr6:161507002:G:A	4.2893e-25	-1.74732	-0.608963
161507108	chr6:161507108:T:C	1.07052e-24	-9.89405e-10	-1.44168
161507277	chr6:161507277:C:T	1.23994e-24	-9.89405e-10	-1.29476
161507375	chr6:161507375:G:A	1.75559e-24	-9.89405e-10	-0.947018
161507463	chr6:161507463:C:T	9.69062e-25	-0.510328	-1.03092
161507514	chr6:161507514:C:T	4.00589e-25	-1.7687	-0.655935
161507586	chr6:161507586:G:A	1.012e-24	-9.89405e-10	-1.49789
161507595	chr6:161507595:C:T	2.87427e-25	-1.24	-1.51661
161507621	chr6:161507621:C:A	2.95321e-25	-1.21499	-1.51452
161507771	chr6:161507771:A:G	1.50527e-25	-2.35464	-1.04879
161507772	chr6:161507772:A:C	1.48914e-25	-2.35487	-1.05934
161507841	chr6:161507841:T:C	2.88411e-25	-1.23863	-1.51456
161507989	chr6:161507989:T:A	3.31949e-25	-1.10576	-1.50683
161508007	chr6:161508007:T:C	3.16724e-25	-1.15037	-1.50918
161508259	chr6:161508259:T:A	3.12208e-25	-1.16224	-1.51167
161508493	chr6:161508493:C:T	3.00765e-25	-1.19627	-1.51497
161508698	chr6:161508698:C:T	1.55731e-24	-9.89405e-10	-1.06686
161508835	chr6:161508835:G:C	1.86311e-24	-0.887571	-9.24033e-10
161508883	chr6:161508883:T:G	1.14832e-24	-9.89405e-10	-1.37152
161508907	chr6:161508907:C:T	2.80653e-25	-1.27083	-1.50963
161508922	chr6:161508922:A:G	2.70224e-25	-1.31456	-1.50376
161508994	chr6:161508994:G:A	1.31024e-24	-9.89405e-10	-1.23961
161509137	chr6:161509137:T:C	3.19783e-25	-1.15437	-1.49556
161509141	chr6:161509141:G:T	1.82874e-24	-9.89405e-10	-0.906193
161509358	chr6:161509358:T:C	3.19294e-25	-1.15239	-1.49908
161509377	chr6:161509377:G:A	1.20311e-24	-9.89405e-10	-1.32491
161509381	chr6:161509381:A:G	3.06831e-25	-1.19074	-1.50054
161509388	chr6:161509388:G:A	1.70885e-25	-2.31211	-0.964477
161509520	chr6:161509520:A:T	3.15546e-25	-1.16106	-1.50221
161509636	chr6:161509636:TGG:T	2.78098e-25	-1.78358	-1.00602
161509641	chr6:161509641:A:G	3.39867e-25	-1.08978	-1.49924
161509652	chr6:161509652:A:C	1.17371e-24	-9.89405e-10	-1.34965
161509815	chr6:161509815:G:A	1.37433e-24	-1.19186	-9.24033e-10
161509896	chr6:161509896:AAAAAAAAG:A	3.63316e-24	-0.219718	-9.24033e-10
161509901	chr6:161509901:AAAG:A	1.11066e-24	-9.89405e-10	-1.40487
161510031	chr6:161510031:C:T	3.17922e-25	-1.1585	-1.49727
161510043	chr6:161510043:G:T	3.57703e-25	-1.03791	-1.49996
161510240	chr6:161510240:T:C	1.20311e-24	-9.89405e-10	-1.32491
161510262	chr6:161510262:T:C	1.29339e-24	-9.89405e-10	-1.25255
161510620	chr6:161510620:C:G	2.59333e-25	-1.95292	-0.906539
161510709	chr6:161510709:T:C	1.26761e-24	-9.89405e-10	-1.27269
161510881	chr6:161510881:T:C	4.28436e-25	-2.35743	-9.24033e-10
161510987	chr6:161510987:G:A	3.14952e-25	-1.16957	-1.49558
161511202	chr6:161511202:T:C	2.37613e-24	-9.89405e-10	-0.644348
161511206	chr6:161511206:C:A	2.79606e-24	-9.89405e-10	-0.48161
161511334	chr6:161511334:T:C	1.05409e-24	-9.89405e-10	-1.45714
161511884	chr6:161511884:C:G	1.06628e-24	-9.89405e-10	-1.44565
161512018	chr6:161512018:T:C	2.6159e-25	-1.34267	-1.50813
161512357	chr6:161512357:A:AAC	2.63274e-25	-1.36889	-1.47549
161512369	chr6:161512369:T:C	1.90674e-24	-9.89405e-10	-0.864425
161512903	chr6:161512903:G:A	2.57017e-25	-2.06313	-0.805306
161513228	chr6:161513228:A:T	2.65813e-25	-2.05115	-0.783633
161513257	chr6:161513257:T:A	1.32645e-25	-2.30503	-1.22488
161513498	chr6:161513498:T:C	1.86487e-25	-1.99775	-1.19146
161513947	chr6:161513947:C:T	1.83642e-24	-9.89405e-10	-0.902003
161514134	chr6:161514134:T:G	1.07532e-25	-2.27913	-1.46066
161514644	chr6:161514644:A:G	2.92382e-25	-1.22428	-1.51523
161514648	chr6:161514648:G:A	1.2638e-24	-9.89405e-10	-1.2757
161514798	chr6:161514798:C:T	3.09829e-25	-1.81134	-0.870217
161514896	chr6:161514896:T:C	3.06496e-25	-1.17862	-1.51375
161514899	chr6:161514899:G:C	3.66698e-24	-9.89405e-10	-0.210452
161515034	chr6:161515034:C:T	1.57211e-25	-2.2768	-1.08318
161515202	chr6:161515202:A:G	2.2772e-25	-1.89456	-1.0949
161515245	chr6:161515245:G:C	1.31188e-25	-2.28561	-1.25534
161515359	chr6:161515359:GT:G	4.28649e-24	-9.89405e-10	-0.0543526
161515365	chr6:161515365:A:C	2.26473e-25	-1.93246	-1.06249
161515498	chr6:161515498:A:G	1.22341e-24	-1.30818	-9.24033e-10
161515592	chr6:161515592:G:A	1.72265e-25	-2.1053	-1.16325
161515654	chr6:161515654:A:G	1.24952e-25	-2.28362	-1.30603
161515748	chr6:161515748:G:A	3.18773e-25	-1.63122	-1.02188
161515766	chr6:161515766:C:T	3.85794e-25	-1.64026	-0.822011
161515802	chr6:161515802:T:C	5.82255e-25	-2.05067	-9.24033e-10
161515856	chr6:161515856:A:G	1.37961e-24	-9.89405e-10	-1.18802
161515966	chr6:161515966:T:C	2.83266e-25	-1.6491	-1.12209
161515980	chr6:161515980:A:C	1.01594e-24	-9.89405e-10	-1.49401
161516098	chr6:161516098:T:C	1.65127e-24	-9.89405e-10	-1.00827
161516100	chr6:161516100:T:C	1.87737e-25	-2.20323	-0.979303
161516174	chr6:161516174:G:A	1.46094e-24	-9.89405e-10	-1.13074
161516599	chr6:161516599:T:A	4.02582e-25	-1.46938	-0.950294
161516644	chr6:161516644:G:A	1.58811e-25	-2.12866	-1.2212
161516657	chr6:161516657:A:G	5.74534e-25	-0.664713	-1.3993
161516923	chr6:161516923:T:A	1.73537e-24	-9.89405e-10	-0.958599
161516945	chr6:161516945:A:G	4.74837e-25	-2.25461	-9.24033e-10
161517166	chr6:161517166:T:C	2.15686e-25	-1.64439	-1.39936
161517176	chr6:161517176:A:G	4.29992e-25	-2.35381	-9.24033e-10
161517187	chr6:161517187:C:T	1.42536e-25	-2.14208	-1.3159
161517454	chr6:161517454:T:C	1.0108e-24	-1.49908	-9.24033e-10
161517462	chr6:161517462:C:T	3.03891e-25	-1.54497	-1.15594
161517478	chr6:161517478:C:T	2.58446e-24	-9.89405e-10	-0.560304
161517564	chr6:161517564:C:A	6.46028e-25	-0.568386	-1.37835
161517855	chr6:161517855:T:C	1.20402e-24	-9.89405e-10	-1.32415
161517980	chr6:161517980:A:ACATGAAAT	4.54119e-24	-9.89405e-10	0.00336967
161518010	chr6:161518010:G:A	1.65558e-24	-9.89405e-10	-1.00567
161518084	chr6:161518084:G:A	7.13175e-24	-9.89405e-10	0.454737
161518535	chr6:161518535:C:T	3.46158e-24	-9.89405e-10	-0.268096
161518539	chr6:161518539:G:A	2.688e-25	-1.31348	-1.51012
161518563	chr6:161518563:C:G	3.00355e-25	-2.17913	-0.533482
161518641	chr6:161518641:C:T	8.54424e-25	-0.30136	-1.36579
161518733	chr6:161518733:C:T	1.905e-25	-2.15053	-1.01739
161518903	chr6:161518903:G:C	3.53896e-24	-0.245988	-9.24033e-10
161518911	chr6:161518911:G:C	7.08763e-25	-0.519006	-1.33505
161519188	chr6:161519188:A:C	2.59629e-24	-0.555738	-9.24033e-10
161519194	chr6:161519194:G:C	4.3016e-25	-2.35342	-9.24033e-10
161519200	chr6:161519200:AGAG:A	6.76064e-25	-0.569833	-1.33145
161519576	chr6:161519576:T:C	2.18847e-25	-1.86375	-1.16545
161520034	chr6:161520034:T:C	4.02374e-25	-1.54861	-0.871584
161520645	chr6:161520645:T:A	2.21292e-25	-1.90724	-1.11086
161520649	chr6:161520649:G:A	2.21471e-25	-1.91348	-1.1038
161520761	chr6:161520761:C:T	1.20306e-25	-2.30792	-1.31961
161521221	chr6:161521221:GA:G	1.44466e-25	-2.08186	-1.36267
161521355	chr6:161521355:C:T	1.14938e-24	-9.89405e-10	-1.3706
161521373	chr6:161521373:T:C	1.17307e-25	-2.3171	-1.33568
161521781	chr6:161521781:A:T	1.38003e-24	-9.89405e-10	-1.18771
161521946	chr6:161521946:A:C	3.28374e-25	-1.15896	-1.46447
161522040	chr6:161522040:G:T	3.50451e-25	-2.22567	-0.332687
161522333	chr6:161522333:G:A	3.47486e-25	-2.19213	-0.374718
161522349	chr6:161522349:C:T	1.27826e-24	-9.89405e-10	-1.26432
161522627	chr6:161522627:T:C	3.35185e-25	-1.16254	-1.44035
161522819	chr6:161522819:T:C	4.27457e-25	-0.909692	-1.45003
161522984	chr6:161522984:C:T	1.35861e-24	-9.89405e-10	-1.20336
161523003	chr6:161523003:T:C	4.83172e-25	-0.905171	-1.33203
161523121	chr6:161523121:TTC:T	1.19972e-24	-9.89405e-10	-1.32773
161523547	chr6:161523547:G:A	3.71137e-25	-2.11725	-0.383757
161523564	chr6:161523564:G:A	2.7225e-24	-9.89405e-10	-0.50827
161523954	chr6:161523954:G:A	3.93181e-24	-9.89405e-10	-0.14072
161524014	chr6:161524014:T:A	7.92217e-25	-0.226823	-1.51592
161524637	chr6:161524637:A:C	2.72256e-24	-9.89405e-10	-0.508247
161524648	chr6:161524648:C:T	3.53171e-25	-1.1123	-1.43833
161524649	chr6:161524649:G:A	3.10017e-24	-9.89405e-10	-0.378364
161524929	chr6:161524929:G:A	2.83643e-24	-9.89405e-10	-0.467272
161525187	chr6:161525187:C:T	2.19871e-24	-9.89405e-10	-0.721952
161525579	chr6:161525579:A:C	1.29981e-24	-9.89405e-10	-1.2476
161526134	chr6:161526134:A:G	1.98983e-25	-2.3581	-0.766254
161526680	chr6:161526680:T:C	2.2762e-25	-2.13687	-0.853028
161526789	chr6:161526789:C:T	5.40587e-25	-0.848989	-1.27593
161527134	chr6:161527134:T:G	1.59793e-24	-9.89405e-10	-1.04111
161527147	chr6:161527147:C:T	1.59793e-24	-9.89405e-10	-1.04111
161527408	chr6:161527408:C:CTT	2.34937e-24	-9.89405e-10	-0.655674
161527466	chr6:161527466:C:T	1.06295e-24	-0.540649	-0.90812
161527472	chr6:161527472:G:C	1.24104e-25	-2.08863	-1.50782
161527570	chr6:161527570:G:A	1.68638e-24	-9.89405e-10	-0.987239
161527594	chr6:161527594:A:G	2.9596e-25	-1.37323	-1.35412
161527771	chr6:161527771:G:C	5.39133e-25	-0.850477	-1.27714
161527790	chr6:161527790:G:A	7.72426e-24	-9.89405e-10	0.534546
161527966	chr6:161527966:T:A	1.55606e-24	-9.89405e-10	-1.06766
161528022	chr6:161528022:C:T	1.64524e-25	-1.83469	-1.47983
161528065	chr6:161528065:A:G	1.14715e-25	-2.16545	-1.50967
161528399	chr6:161528399:A:C	1.80653e-25	-2.187	-1.034
161528458	chr6:161528458:T:C	2.07364e-25	-1.66992	-1.41318
161528676	chr6:161528676:T:C	1.20929e-25	-2.16518	-1.45719
161529145	chr6:161529145:C:G	5.36286e-25	-0.846678	-1.28623
161529157	chr6:161529157:C:T	2.09277e-25	-1.99605	-1.07786
161529415	chr6:161529415:C:T	5.4657e-25	-0.835756	-1.27816
161529467	chr6:161529467:G:A	2.76967e-24	-9.89405e-10	-0.491091
161529604	chr6:161529604:G:A	1.36709e-24	-9.89405e-10	-1.19714
161529702	chr6:161529702:C:T	1.19589e-24	-0.473498	-0.85743
161529738	chr6:161529738:AC:A	2.39583e-24	-9.89405e-10	-0.63609
161529920	chr6:161529920:C:T	1.25263e-24	-9.89405e-10	-1.28458
161529959	chr6:161529959:G:T	1.36446e-24	-9.89405e-10	-1.19906
161529979	chr6:161529979:GA:G	1.59015e-24	-9.89405e-10	-1.04599
161530098	chr6:161530098:C:T	1.15925e-24	-9.89405e-10	-1.36205
161530585	chr6:161530585:C:T	1.86608e-24	-9.89405e-10	-0.885978
161530731	chr6:161530731:C:T	1.58593e-25	-1.84245	-1.50878
161530760	chr6:161530760:C:T	1.47339e-24	-9.89405e-10	-1.12225
161530767	chr6:161530767:A:C	1.71521e-25	-1.94428	-1.32859
161530932	chr6:161530932:A:G	1.20977e-24	-9.89405e-10	-1.31939
161530984	chr6:161530984:A:G	1.41275e-24	-0.171584	-0.992697
161531105	chr6:161531105:G:A	1.09145e-24	-9.89405e-10	-1.42231
161531122	chr6:161531122:C:T	5.10724e-24	-9.89405e-10	0.120839
161531195	chr6:161531195:C:T	1.69242e-25	-2.16104	-1.12521
161531197	chr6:161531197:T:C	6.81123e-25	-0.875466	-1.01837
161531348	chr6:161531348:T:A	6.30881e-25	-1.97046	-9.24033e-10
161531521	chr6:161531521:T:C	7.00826e-25	-1.86532	-9.24033e-10
161531855	chr6:161531855:T:G	5.30867e-25	-0.684502	-1.45856
161531978	chr6:161531978:A:G	5.0839e-25	-0.880343	-1.30598
161531991	chr6:161531991:A:T	1.27183e-24	-9.89405e-10	-1.26937
161532044	chr6:161532044:T:C	1.64709e-25	-1.81582	-1.49758
161532178	chr6:161532178:A:C	4.73547e-25	-2.25732	-9.24033e-10
161532229	chr6:161532229:G:A	1.26071e-25	-2.09436	-1.48636
161532253	chr6:161532253:T:G	1.68007e-25	-1.82133	-1.47224
161532326	chr6:161532326:T:G	2.14325e-25	-1.74255	-1.30754
161532359	chr6:161532359:G:A	1.25263e-24	-9.89405e-10	-1.28458
161532378	chr6:161532378:G:A	7.71472e-25	-0.771484	-0.997791
161532468	chr6:161532468:CCTACTCAGGAGTTTACTCCATACTCTATCTCT:C	1.58203e-24	-0.059883	-0.991228
161532470	chr6:161532470:T:G	1.25625e-24	-9.89405e-10	-1.28169
161532495	chr6:161532495:A:G	5.37862e-24	-9.89405e-10	0.172611
161532512	chr6:161532512:C:A	1.56709e-24	-9.89405e-10	-1.0606
161532545	chr6:161532545:C:T	1.73484e-25	-1.76167	-1.49982
161532588	chr6:161532588:T:C	1.30562e-24	-9.89405e-10	-1.24314
161532664	chr6:161532664:T:C	7.27042e-25	-0.767321	-1.06127
161532670	chr6:161532670:G:A	9.92841e-25	-9.89405e-10	-1.51701
161532708	chr6:161532708:T:C	7.26642e-25	-0.797437	-1.0317
161532709	chr6:161532709:G:A	4.62076e-25	-0.982939	-1.29891
161532727	chr6:161532727:G:A	6.11017e-24	-9.89405e-10	0.300135
161532766	chr6:161532766:A:G	7.17416e-25	-0.737211	-1.10471
161532792	chr6:161532792:G:T	1.27654e-24	-9.89405e-10	-1.26566
161532822	chr6:161532822:T:C	1.68253e-25	-1.80825	-1.48386
161532892	chr6:161532892:G:A	1.30312e-24	-9.89405e-10	-1.24506
161533075	chr6:161533075:A:G	1.31373e-25	-2.03238	-1.50716
161533132	chr6:161533132:CTAAA:C	1.28767e-24	-9.89405e-10	-1.25699
161533382	chr6:161533382:C:G	1.27873e-24	-9.89405e-10	-1.26395
161533414	chr6:161533414:A:G	1.63612e-25	-1.92294	-1.39714
161533461	chr6:161533461:A:G	4.01078e-25	-1.12577	-1.29765
161533772	chr6:161533772:A:G	1.75516e-24	0.090214	-1.03747
161533822	chr6:161533822:G:A	1.50905e-25	-2.19787	-1.20306
161533834	chr6:161533834:G:T	1.26459e-24	-9.89405e-10	-1.27507
161533950	chr6:161533950:C:T	1.27064e-24	-9.89405e-10	-1.2703
161533974	chr6:161533974:A:C	7.30825e-25	-0.693681	-1.12972
161533975	chr6:161533975:G:C	7.35941e-25	-0.686706	-1.12972
161534012	chr6:161534012:C:G	8.6502e-24	-9.89405e-10	0.647762
161534042	chr6:161534042:T:C	1.35647e-25	-2.21044	-1.29708
161534111	chr6:161534111:A:G	7.70867e-25	-0.652482	-1.11758
161534287	chr6:161534287:T:C	7.63345e-25	-0.731336	-1.04853
161534393	chr6:161534393:C:A	8.36733e-25	-0.708055	-0.980015
161534405	chr6:161534405:A:G	1.60265e-25	-1.93055	-1.4102
161534461	chr6:161534461:G:A	3.11661e-24	-0.373074	-9.24033e-10
161534561	chr6:161534561:G:A	6.39428e-25	-0.669195	-1.28781
161534608	chr6:161534608:G:A	8.33076e-25	-0.624336	-1.06812
161534648	chr6:161534648:T:C	8.37503e-25	-0.881374	-0.805777
161534973	chr6:161534973:T:C	1.17726e-25	-2.13635	-1.51287
161534985	chr6:161534985:G:A	2.47026e-24	0.410388	-1.01588
161535120	chr6:161535120:G:T	1.06683e-24	-9.89405e-10	-1.44513
161535180	chr6:161535180:T:A	1.77876e-24	-9.89405e-10	-0.933906
161535320	chr6:161535320:C:A	6.00673e-25	-0.734265	-1.28526
161535361	chr6:161535361:T:TA	1.34836e-25	-2.18728	-1.32624
161535554	chr6:161535554:G:A	1.20081e-24	-9.89405e-10	-1.32683
161535572	chr6:161535572:C:T	1.1032e-24	-9.89405e-10	-1.4116
161535643	chr6:161535643:A:G	2.50229e-25	-1.86939	-1.02581
161536894	chr6:161536894:T:C	1.31796e-24	-9.89405e-10	-1.23374
161537133	chr6:161537133:T:G	3.54677e-25	-2.15138	-0.394991
161537346	chr6:161537346:A:G	9.93227e-25	-9.89405e-10	-1.51662
161537391	chr6:161537391:A:T	9.93247e-25	-9.89405e-10	-1.5166
161537674	chr6:161537674:A:G	2.00097e-24	-9.89405e-10	-0.816189
161537699	chr6:161537699:C:T	1.37407e-24	-9.89405e-10	-1.19204
161537702	chr6:161537702:T:C	1.29285e-25	-2.06063	-1.49493
161537722	chr6:161537722:A:G	4.32289e-25	-2.34848	-9.24033e-10
161537733	chr6:161537733:G:A	1.00593e-24	-9.89405e-10	-1.5039
161537866	chr6:161537866:G:A	1.62461e-25	-2.25938	-1.06776
161538000	chr6:161538000:G:A	9.69543e-26	-2.33726	-1.50608
161538077	chr6:161538077:T:C	2.09179e-25	-1.55756	-1.51682
161538162	chr6:161538162:T:C	1.16598e-24	-1.35626	-9.24033e-10
161538171	chr6:161538171:T:G	1.47162e-24	-9.89405e-10	-1.12346
161538763	chr6:161538763:C:T	1.39791e-25	-2.23347	-1.24396
161538796	chr6:161538796:A:T	3.61398e-24	-9.89405e-10	-0.225011
161538973	chr6:161538973:T:G	1.02187e-25	-2.27459	-1.51618
161538989	chr6:161538989:G:A	4.65379e-25	-1.05553	-1.21919
161539050	chr6:161539050:T:A	3.97377e-25	-1.01902	-1.41366
161539159	chr6:161539159:G:A	1.07513e-24	-9.89405e-10	-1.43738
161539183	chr6:161539183:T:C	1.65045e-25	-2.30991	-1.00145
161539356	chr6:161539356:A:G	1.42372e-24	-9.89405e-10	-1.15655
161539559	chr6:161539559:TA:T	3.72607e-25	-2.26181	-0.235244
161539569	chr6:161539569:T:C	9.96707e-25	-9.89405e-10	-1.51312
161539760	chr6:161539760:C:A	1.01857e-24	-9.89405e-10	-1.49142
161540487	chr6:161540487:A:C	1.33028e-25	-2.34624	-1.18077
161540488	chr6:161540488:T:C	1.26274e-24	-9.89405e-10	-1.27654
161541089	chr6:161541089:T:C	3.15426e-25	-2.17532	-0.488335
161541300	chr6:161541300:C:T	1.35387e-24	-9.89405e-10	-1.20685
161541337	chr6:161541337:C:T	1.55242e-24	-9.89405e-10	-1.07001
161541436	chr6:161541436:T:G	2.80494e-24	-9.89405e-10	-0.478438
161541714	chr6:161541714:A:G	1.14234e-24	-9.89405e-10	-1.37674
161542383	chr6:161542383:G:A	1.10915e-24	-1.33166	-0.07456
161542546	chr6:161542546:G:A	1.48892e-24	-9.89405e-10	-1.11177
161542674	chr6:161542674:C:A	1.48868e-24	-1.11193	-9.24033e-10
161542860	chr6:161542860:A:G	1.0519e-25	-2.29618	-1.46563
161543121	chr6:161543121:T:C	1.6813e-24	-9.89405e-10	-0.990253
161543428	chr6:161543428:A:G	1.64575e-24	-9.89405e-10	-1.01163
161543855	chr6:161543855:T:C	1.21714e-24	-9.89405e-10	-1.31331
161543906	chr6:161543906:C:T	1.08655e-25	-2.23011	-1.49929
161544286	chr6:161544286:T:C	1.06196e-24	-9.89405e-10	-1.4497
161544363	chr6:161544363:T:C	4.42379e-24	-9.89405e-10	-0.0228243
161544522	chr6:161544522:A:G	1.44275e-24	-9.89405e-10	-1.14327
161544953	chr6:161544953:A:G	1.07797e-24	-9.89405e-10	-1.43474
161545004	chr6:161545004:T:C	1.68455e-24	-0.866677	-0.121642
161545012	chr6:161545012:C:T	1.27544e-24	-9.89405e-10	-1.26653
161545427	chr6:161545427:C:T	1.00463e-24	-9.89405e-10	-1.5052
161545851	chr6:161545851:G:C	1.16215e-24	-9.89405e-10	-1.35955
161545913	chr6:161545913:A:G	3.84935e-24	-9.89405e-10	-0.161915
161546057	chr6:161546057:A:G	1.06481e-24	-9.89405e-10	-1.44703
161546265	chr6:161546265:T:C	1.14104e-24	-9.89405e-10	-1.37788
161546367	chr6:161546367:A:T	1.16261e-24	-9.89405e-10	-1.35915
161546495	chr6:161546495:G:A	1.37616e-24	-9.89405e-10	-1.19052
161546641	chr6:161546641:C:T	1.14892e-24	-9.89405e-10	-1.371
161546752	chr6:161546752:A:G	1.15517e-24	-9.89405e-10	-1.36558
161546869	chr6:161546869:C:T	4.14001e-25	-1.12834	-1.26336
161547375	chr6:161547375:T:G	1.31216e-24	-1.23814	-9.24033e-10
161547440	chr6:161547440:A:G	1.1592e-24	-9.89405e-10	-1.36209
161547508	chr6:161547508:G:T	1.05402e-24	-9.89405e-10	-1.45721
161547557	chr6:161547557:A:G	4.8581e-25	-2.23176	-9.24033e-10
161547880	chr6:161547880:T:C	4.87244e-25	-2.22881	-9.24033e-10
161548045	chr6:161548045:A:C	2.22464e-24	-9.89405e-10	-0.710226
161548147	chr6:161548147:G:A	1.40495e-24	-9.89405e-10	-1.16982
161548233	chr6:161548233:C:G	9.92871e-25	-9.89405e-10	-1.51698
161548249	chr6:161548249:T:C	1.12817e-24	-9.89405e-10	-1.38922
161548681	chr6:161548681:T:G	1.12279e-24	-9.89405e-10	-1.394
161548729	chr6:161548729:T:C	1.01436e-24	-9.89405e-10	-1.49556
161548730	chr6:161548730:G:A	1.40621e-24	-9.89405e-10	-1.16892
161548980	chr6:161548980:A:G	1.41361e-24	-9.89405e-10	-1.16367
161549161	chr6:161549161:C:T	1.44221e-24	-9.89405e-10	-1.14365
161549198	chr6:161549198:G:A	1.03235e-24	-9.89405e-10	-1.47798
161549199	chr6:161549199:T:A	1.35641e-24	-0.428825	-0.77615
161549209	chr6:161549209:C:A	5.3208e-25	-2.00876	-0.132022
161549456	chr6:161549456:T:C	1.19703e-24	-9.89405e-10	-1.32998
161549604	chr6:161549604:T:C	9.97416e-25	-9.89405e-10	-1.51241
161549619	chr6:161549619:G:T	1.00059e-24	-9.89405e-10	-1.50923
161549720	chr6:161549720:C:T	2.6345e-25	-1.32677	-1.51694
161549935	chr6:161549935:A:G	1.30172e-24	-9.89405e-10	-1.24613
161550044	chr6:161550044:T:C	1.84593e-25	-2.07134	-1.12808
161550211	chr6:161550211:A:T	2.6894e-24	-9.89405e-10	-0.520501
161550239	chr6:161550239:G:C	2.82375e-24	-9.89405e-10	-0.471753
161550366	chr6:161550366:G:A	1.00221e-25	-2.32924	-1.48096
161550566	chr6:161550566:G:A	1.28969e-25	-2.09106	-1.46694
161550599	chr6:161550599:A:C	4.34456e-25	-2.34348	-9.24033e-10
161550663	chr6:161550663:C:T	2.60805e-25	-1.43763	-1.41617
161550668	chr6:161550668:C:T	2.42673e-24	-1.21189	0.588619
161550934	chr6:161550934:C:T	4.37325e-25	-2.3369	-9.24033e-10
161551033	chr6:161551033:AAAGAGGTCT:A	1.03934e-24	-9.89405e-10	-1.47124
161551114	chr6:161551114:C:T	1.23176e-24	-9.89405e-10	-1.30138
161551154	chr6:161551154:G:A	3.5529e-25	-1.24634	-1.2983
161551461	chr6:161551461:G:A	1.39514e-24	-9.89405e-10	-1.17682
161551822	chr6:161551822:G:A	1.03733e-24	-9.89405e-10	-1.47317
161551896	chr6:161551896:G:C	1.38243e-25	-2.18548	-1.30307
161551908	chr6:161551908:G:A	1.07631e-24	-9.89405e-10	-1.43628
161552105	chr6:161552105:A:G	2.78702e-24	-9.89405e-10	-0.484848
161552264	chr6:161552264:C:T	1.07013e-24	-9.89405e-10	-1.44204
161552288	chr6:161552288:T:C	4.56608e-25	-2.29375	-9.24033e-10
161552462	chr6:161552462:C:A	1.10961e-25	-2.35407	-1.35432
161552468	chr6:161552468:CTG:C	1.18474e-25	-2.32121	-1.32167
161552482	chr6:161552482:ACG:A	1.18745e-25	-2.33873	-1.30187
161552488	chr6:161552488:A:T	1.22653e-25	-2.34086	-1.26736
161552517	chr6:161552517:C:A	1.01991e-24	-9.89405e-10	-1.49011
161552519	chr6:161552519:T:C	1.024e-24	-9.89405e-10	-1.48611
161552598	chr6:161552598:AAAAAAC:A	1.017e-24	-9.89405e-10	-1.49296
161552639	chr6:161552639:A:G	1.43785e-25	-2.35104	-1.09821
161552711	chr6:161552711:G:A	1.05166e-24	-9.89405e-10	-1.45945
161552875	chr6:161552875:T:C	9.86157e-26	-2.35719	-1.46915
161552894	chr6:161552894:G:A	9.63813e-26	-2.35177	-1.4975
161552922	chr6:161552922:C:G	1.00129e-24	-9.89405e-10	-1.50853
161553127	chr6:161553127:G:A	1.32768e-24	-9.89405e-10	-1.22639
161553272	chr6:161553272:G:T	9.80959e-26	-2.35272	-1.47891
161553317	chr6:161553317:T:C	1.04814e-23	-0.232821	1.07261
161553400	chr6:161553400:A:T	9.83685e-26	-2.35606	-1.47279
161553674	chr6:161553674:A:T	9.52848e-26	-2.35801	-1.50269
161553924	chr6:161553924:G:A	9.72767e-26	-2.33581	-1.50421
161554059	chr6:161554059:C:T	9.37942e-26	-2.35986	-1.51661
161554300	chr6:161554300:C:T	1.00996e-24	-9.89405e-10	-1.49991
161554346	chr6:161554346:T:C	1.05504e-25	-2.35657	-1.40226
161555170	chr6:161555170:C:T	9.66973e-26	-2.33777	-1.50822
161555265	chr6:161555265:A:G	1.41397e-24	-9.89405e-10	-1.16342
161555360	chr6:161555360:C:G	1.55746e-24	-9.89405e-10	-1.06676
161555423	chr6:161555423:TCA:T	9.70279e-26	-2.33751	-1.50507
161555481	chr6:161555481:A:G	9.52658e-26	-2.35716	-1.50374
161555533	chr6:161555533:C:A	1.32878e-24	-9.89405e-10	-1.22556
161555942	chr6:161555942:A:G	2.41965e-25	-2.35869	-0.570087
161555986	chr6:161555986:C:T	1.00713e-25	-2.29737	-1.50792
161555991	chr6:161555991:C:T	1.04347e-24	-9.89405e-10	-1.46727
161556365	chr6:161556365:T:C	1.02871e-25	-2.35975	-1.42435
161556391	chr6:161556391:A:G	7.97598e-25	-1.73597	-9.24033e-10
161556477	chr6:161556477:C:T	1.03116e-24	-9.89405e-10	-1.47914
161556802	chr6:161556802:T:C	1.23369e-24	-9.89405e-10	-1.29981
161557430	chr6:161557430:G:A	2.01249e-24	-9.89405e-10	-0.810449
161557486	chr6:161557486:C:T	1.63055e-24	-9.89405e-10	-1.0209
161557708	chr6:161557708:T:C	2.01249e-24	-9.89405e-10	-0.810449
161557753	chr6:161557753:G:A	1.9403e-24	-9.89405e-10	-0.846976
161557853	chr6:161557853:G:C	1.00007e-24	-9.89405e-10	-1.50975
161557911	chr6:161557911:C:T	9.63994e-26	-2.33652	-1.51256
161558232	chr6:161558232:A:G	1.09596e-25	-2.20378	-1.51699
161558234	chr6:161558234:T:C	9.94631e-25	-9.89405e-10	-1.5152
161558407	chr6:161558407:A:T	1.19314e-25	-2.24105	-1.39476
161558410	chr6:161558410:A:G	1.26104e-24	-9.89405e-10	-1.27789
161558627	chr6:161558627:T:C	1.32935e-25	-2.22644	-1.30128
161558649	chr6:161558649:T:C	1.29786e-24	-9.89405e-10	-1.24911
161558867	chr6:161558867:C:T	2.3466e-24	-9.89405e-10	-0.656854
161559129	chr6:161559129:T:G	3.68725e-24	-9.89405e-10	-0.204939
161559481	chr6:161559481:T:C	3.63515e-24	-0.137345	-0.0818245
161559875	chr6:161559875:A:G	1.56127e-24	-9.89405e-10	-1.06432
161560257	chr6:161560257:T:G	3.09696e-24	-0.486641	0.107242
161560370	chr6:161560370:G:A	1.27633e-24	-9.89405e-10	-1.26583
161560371	chr6:161560371:C:T	9.97761e-25	-9.89405e-10	-1.51206
161560502	chr6:161560502:C:T	4.56068e-25	-1.84144	-0.453492
161560545	chr6:161560545:G:A	5.95804e-25	-2.34448	0.316818
161560607	chr6:161560607:C:T	7.92544e-25	-2.3332	0.590867
161560750	chr6:161560750:A:G	1.89903e-24	-9.89405e-10	-0.868479
161560790	chr6:161560790:C:T	1.46073e-24	-9.89405e-10	-1.13088
161561076	chr6:161561076:T:C	1.06958e-24	-9.89405e-10	-1.44256
161561132	chr6:161561132:A:G	1.4886e-24	-9.89405e-10	-1.11198
161561567	chr6:161561567:C:A	2.64557e-24	-9.89405e-10	-0.536933
161561719	chr6:161561719:A:G	1.00518e-24	-9.89405e-10	-1.50465
161561852	chr6:161561852:A:G	1.08348e-24	-9.89405e-10	-1.42964
161561956	chr6:161561956:T:C	1.53393e-25	-1.92783	-1.45674
161562312	chr6:161562312:A:T	1.62024e-25	-1.93673	-1.3931
161562556	chr6:161562556:C:T	2.6413e-24	-9.89405e-10	-0.538548
161563153	chr6:161563153:G:A	1.0652e-24	-9.89405e-10	-1.44666
161563326	chr6:161563326:G:T	3.69162e-24	-9.89405e-10	-0.203755
161563345	chr6:161563345:A:G	1.71821e-25	-1.76345	-1.50768
161563373	chr6:161563373:G:A	1.26477e-24	-9.89405e-10	-1.27493
161563662	chr6:161563662:T:C	2.17779e-25	-1.63379	-1.4003
161563907	chr6:161563907:A:G	2.3337e-24	-9.89405e-10	-0.662364
161563950	chr6:161563950:G:A	2.63547e-24	-9.89405e-10	-0.540759
161563990	chr6:161563990:C:T	3.36868e-24	-9.89405e-10	-0.295298
161564022	chr6:161564022:T:TA	1.21884e-24	-9.89405e-10	-1.31192
161564245	chr6:161564245:T:C	4.04751e-24	-0.491792	0.380073
161565049	chr6:161565049:C:T	2.2474e-24	-9.89405e-10	-0.700045
161565246	chr6:161565246:A:T	1.17534e-24	-9.89405e-10	-1.34826
161565411	chr6:161565411:G:A	1.04899e-24	-9.89405e-10	-1.46199
161565440	chr6:161565440:C:T	6.90505e-24	0.114871	0.307561
161565525	chr6:161565525:G:A	9.94269e-26	-2.32392	-1.49424
161565970	chr6:161565970:A:G	1.75828e-24	-9.89405e-10	-0.945482
161566018	chr6:161566018:C:T	2.11242e-25	-1.78522	-1.27935
161567429	chr6:161567429:T:C	2.53842e-25	-2.31108	-0.569789
161567481	chr6:161567481:G:A	1.38051e-25	-2.32165	-1.1683
161567507	chr6:161567507:A:G	2.699e-25	-2.29657	-0.522957
161567546	chr6:161567546:A:C	3.42709e-24	-9.89405e-10	-0.278108
161567633	chr6:161567633:A:G	9.94101e-25	-9.89405e-10	-1.51574
161567735	chr6:161567735:A:G	2.8727e-25	-2.3018	-0.455356
161567993	chr6:161567993:T:A	1.04006e-23	0.00799503	0.824046
161568215	chr6:161568215:A:C	1.52835e-24	-9.89405e-10	-1.08563
161568509	chr6:161568509:C:T	1.887e-24	-9.89405e-10	-0.87483
161568586	chr6:161568586:CCTT:C	1.03027e-25	-2.35177	-1.43082
161568642	chr6:161568642:C:G	6.16932e-24	-0.0288528	0.338621
161568678	chr6:161568678:T:C	1.68762e-25	-2.35988	-0.929204
161568871	chr6:161568871:A:C	9.92764e-26	-2.33466	-1.48501
161569031	chr6:161569031:T:C	2.30826e-25	-2.25976	-0.716153
161569118	chr6:161569118:C:T	3.36868e-24	-9.89405e-10	-0.295298
161569254	chr6:161569254:A:G	1.13625e-24	-9.89405e-10	-1.38209
161569262	chr6:161569262:G:A	3.36868e-24	-9.89405e-10	-0.295298
161569272	chr6:161569272:C:T	1.12671e-24	-9.89405e-10	-1.39052
161569288	chr6:161569288:C:A	9.94892e-25	-9.89405e-10	-1.51494
161569307	chr6:161569307:G:A	9.53037e-26	-2.34637	-1.51414
161569312	chr6:161569312:T:C	1.00008e-24	-9.89405e-10	-1.50974
161569451	chr6:161569451:C:T	1.18018e-25	-2.35469	-1.29204
161569474	chr6:161569474:T:C	4.21945e-24	-9.89405e-10	-0.0701163
161569476	chr6:161569476:C:G	3.3451e-24	-9.89405e-10	-0.302324
161569484	chr6:161569484:G:C	1.79722e-25	-1.75928	-1.46689
161569512	chr6:161569512:C:T	1.42977e-24	-9.89405e-10	-1.15231
161569597	chr6:161569597:C:T	1.88606e-25	-2.35561	-0.822306
161569646	chr6:161569646:C:T	2.98295e-25	-2.35863	-0.360869
161569812	chr6:161569812:A:G	1.16157e-25	-2.3218	-1.34083
161570064	chr6:161570064:A:C	1.00311e-24	-9.89405e-10	-1.50672
161570232	chr6:161570232:T:C	1.41113e-25	-2.16398	-1.30404
161570927	chr6:161570927:T:G	1.00252e-24	-9.89405e-10	-1.5073
161571192	chr6:161571192:G:A	1.03445e-24	-9.89405e-10	-1.47595
161571356	chr6:161571356:A:C	1.52659e-24	0.26896	-1.35575
161571359	chr6:161571359:C:T	9.93191e-25	-9.89405e-10	-1.51665
161571605	chr6:161571605:T:A	1.35548e-24	-1.20567	-9.24033e-10
161571633	chr6:161571633:T:C	1.10903e-24	-9.89405e-10	-1.40634
161571677	chr6:161571677:T:A	1.3195e-24	-9.89405e-10	-1.23257
161571826	chr6:161571826:G:A	1.09011e-24	-9.89405e-10	-1.42354
161571951	chr6:161571951:A:G	9.61374e-26	-2.3378	-1.514
161572007	chr6:161572007:A:G	9.68006e-26	-2.34784	-1.49708
161572056	chr6:161572056:A:G	1.00861e-25	-2.31665	-1.48719
161572070	chr6:161572070:G:A	1.28337e-24	-9.89405e-10	-1.26033
161572324	chr6:161572324:A:G	2.66621e-24	-9.89405e-10	-0.529163
161572485	chr6:161572485:C:T	1.16719e-24	-9.89405e-10	-1.35522
161572893	chr6:161572893:C:T	1.09133e-24	-9.89405e-10	-1.42242
161573100	chr6:161573100:G:T	1.1045e-24	-9.89405e-10	-1.41043
161573167	chr6:161573167:G:A	1.06191e-24	-9.89405e-10	-1.44975
161573253	chr6:161573253:TAAAATGACAGC:T	1.7126e-25	-1.75753	-1.51686
161573334	chr6:161573334:A:G	1.71285e-25	-1.75726	-1.51699
161573434	chr6:161573434:C:T	1.84272e-25	-1.68546	-1.5157
161573502	chr6:161573502:C:T	1.45302e-24	-9.89405e-10	-1.13618
161573570	chr6:161573570:A:G	1.04539e-25	-2.3065	-1.46152
161574128	chr6:161574128:A:C	2.21604e-25	-1.70848	-1.3082
161574142	chr6:161574142:C:T	1.94126e-25	-1.63633	-1.51273
161574291	chr6:161574291:G:A	1.54437e-24	-9.89405e-10	-1.0752
161574381	chr6:161574381:A:C	6.85943e-25	-0.388759	-1.49802
161574980	chr6:161574980:T:C	9.93026e-25	-9.89405e-10	-1.51682
161575338	chr6:161575338:C:T	1.36279e-25	-1.99501	-1.50785
161576684	chr6:161576684:A:T	1.40432e-25	-1.97875	-1.4941
161577181	chr6:161577181:A:G	2.28081e-25	-2.35489	-0.632986
161577639	chr6:161577639:G:T	4.44598e-25	-2.3204	-9.24033e-10
161577661	chr6:161577661:C:T	1.49945e-25	-2.02469	-1.38261
161577959	chr6:161577959:A:G	1.71235e-25	-2.24169	-1.03285
161578214	chr6:161578214:T:C	1.08964e-25	-2.23064	-1.49592
161578366	chr6:161578366:C:G	1.69257e-25	-1.96029	-1.32586
161578603	chr6:161578603:A:G	1.67569e-24	-9.89405e-10	-0.993594
161578625	chr6:161578625:T:C	1.15753e-24	-9.89405e-10	-1.36353
161578691	chr6:161578691:T:G	1.07379e-24	-9.89405e-10	-1.43863
161578712	chr6:161578712:C:T	1.63351e-25	-1.91786	-1.40382
161579197	chr6:161579197:T:G	1.27041e-24	-9.89405e-10	-1.27048
161579547	chr6:161579547:T:G	1.01538e-24	-9.89405e-10	-1.49456
161579728	chr6:161579728:TG:T	1.28928e-24	-9.89405e-10	-1.25574
161580030	chr6:161580030:A:G	1.05841e-24	-9.89405e-10	-1.45305
161580093	chr6:161580093:G:A	1.03758e-24	-9.89405e-10	-1.47293
161580138	chr6:161580138:A:G	1.00216e-24	-9.89405e-10	-1.50766
161580404	chr6:161580404:T:C	1.07186e-25	-2.35827	-1.38474
161580407	chr6:161580407:C:T	5.23014e-25	-2.15797	-9.24033e-10
161580700	chr6:161580700:A:C	1.03307e-24	-9.89405e-10	-1.47728
161582457	chr6:161582457:C:T	1.00435e-24	-9.89405e-10	-1.50548
161582528	chr6:161582528:G:A	1.28838e-24	-9.89405e-10	-1.25644
161582811	chr6:161582811:G:A	4.35912e-25	-0.823451	-1.51668
161583013	chr6:161583013:CACACACACAT:C	1.21645e-24	-9.89405e-10	-1.31388
161583015	chr6:161583015:CACACACAT:C	6.06208e-25	-2.01035	-9.24033e-10
161583017	chr6:161583017:CACACAT:C	4.72945e-25	-2.2586	-9.24033e-10
161583699	chr6:161583699:G:A	9.89598e-26	-2.34796	-1.47491
161584026	chr6:161584026:C:T	4.59167e-25	-0.783565	-1.5046
161584064	chr6:161584064:G:A	1.41203e-24	-9.89405e-10	-1.16479
161584541	chr6:161584541:T:C	1.03644e-24	-9.89405e-10	-1.47403
161585310	chr6:161585310:T:C	1.17172e-24	-9.89405e-10	-1.35135
161585316	chr6:161585316:G:A	1.0722e-24	-9.89405e-10	-1.44011
161585358	chr6:161585358:G:A	9.96057e-25	-9.89405e-10	-1.51377
161585724	chr6:161585724:CT:C	5.2955e-25	-2.14555	-9.24033e-10
161585727	chr6:161585727:G:A	5.29145e-25	-2.14631	-9.24033e-10
161585771	chr6:161585771:C:T	1.10453e-24	-9.89405e-10	-1.4104
161585804	chr6:161585804:C:T	1.2128e-25	-2.27176	-1.34772
161586219	chr6:161586219:C:T	9.45345e-26	-2.35902	-1.50959
161586316	chr6:161586316:C:G	1.5644e-24	-9.89405e-10	-1.06232
161586381	chr6:161586381:G:T	1.66088e-24	-9.89405e-10	-1.00247
161586790	chr6:161586790:A:C	1.07715e-25	-2.22341	-1.51468
161587583	chr6:161587583:T:A	1.12613e-25	-2.29151	-1.40211
161587642	chr6:161587642:A:T	9.7859e-26	-2.33702	-1.49702
161587697	chr6:161587697:C:T	1.33538e-25	-2.02924	-1.49394
161588359	chr6:161588359:A:C	1.45929e-24	-9.89405e-10	-1.13187
161588360	chr6:161588360:A:G	1.0611e-24	-9.89405e-10	-1.45052
161589147	chr6:161589147:C:T	1.00662e-24	-9.89405e-10	-1.50323
161589296	chr6:161589296:C:T	1.20886e-24	-9.89405e-10	-1.32014
161589841	chr6:161589841:G:A	1.18795e-24	-9.89405e-10	-1.33759
161589990	chr6:161589990:T:C	5.98478e-24	-9.89405e-10	0.279399
161590004	chr6:161590004:G:A	1.12812e-24	-9.89405e-10	-1.38926
161590192	chr6:161590192:C:T	1.55692e-24	-9.89405e-10	-1.06711
161590426	chr6:161590426:C:T	9.97991e-25	-1.51183	-9.24033e-10
161590689	chr6:161590689:T:C	1.39155e-24	-9.89405e-10	-1.1794
161591350	chr6:161591350:C:G	1.69938e-25	-1.76656	-1.51558
161592479	chr6:161592479:T:C	1.06241e-25	-2.27425	-1.47762
161592807	chr6:161592807:C:T	1.02451e-24	-9.89405e-10	-1.48561
161593189	chr6:161593189:A:G	1.20014e-24	-9.89405e-10	-1.32739
161593556	chr6:161593556:G:C	1.72168e-24	-9.89405e-10	-0.966521
161593748	chr6:161593748:G:C	1.19057e-24	-9.89405e-10	-1.33539
161594059	chr6:161594059:G:A	9.63932e-26	-2.3518	-1.49734
161594157	chr6:161594157:C:T	5.94938e-25	-2.02912	-9.24033e-10
161594685	chr6:161594685:A:G	1.13594e-24	-1.38236	-9.24033e-10
161596142	chr6:161596142:T:C	1.14223e-25	-2.35594	-1.32348
161596172	chr6:161596172:C:T	3.37765e-24	-9.89405e-10	-0.29264
161596556	chr6:161596556:G:A	2.07419e-25	-1.77151	-1.31133
161596612	chr6:161596612:C:T	1.77052e-24	-9.89405e-10	-0.938546
161597104	chr6:161597104:T:C	1.32034e-25	-2.02046	-1.51405
161597163	chr6:161597163:G:A	1.93624e-24	-9.89405e-10	-0.849071
161597336	chr6:161597336:G:C	2.28277e-24	-9.89405e-10	-0.684432
161597474	chr6:161597474:T:C	1.0979e-24	-9.89405e-10	-1.41642
161598330	chr6:161598330:T:C	1.4431e-24	-9.89405e-10	-1.14303
161598393	chr6:161598393:A:G	1.34469e-24	-9.89405e-10	-1.21366
161598412	chr6:161598412:T:C	1.3264e-25	-2.35588	-1.17405
161598453	chr6:161598453:T:C	1.74795e-24	-9.89405e-10	-0.951374
161599197	chr6:161599197:G:T	7.02075e-25	-1.86354	-9.24033e-10
161599208	chr6:161599208:T:A	1.87874e-24	-9.89405e-10	-0.879218
161599243	chr6:161599243:A:G	1.21398e-25	-2.13105	-1.48745
161599292	chr6:161599292:C:T	2.21665e-24	-9.89405e-10	-0.713822
161600086	chr6:161600086:T:C	1.84418e-24	-9.89405e-10	-0.897785
161600608	chr6:161600608:T:C	1.21129e-25	-2.22474	-1.39597
161600709	chr6:161600709:G:A	1.02776e-24	-9.89405e-10	-1.48244
161600906	chr6:161600906:T:C	2.22075e-24	-9.89405e-10	-0.711978
161600975	chr6:161600975:T:C	1.81786e-25	-1.69775	-1.51699
161601011	chr6:161601011:A:G	1.18214e-24	-9.89405e-10	-1.3425
161601416	chr6:161601416:A:G	9.92918e-25	-9.89405e-10	-1.51693
161601460	chr6:161601460:C:T	1.32067e-25	-2.35981	-1.17446
161601577	chr6:161601577:T:C	5.36749e-25	-2.13205	-9.24033e-10
161601647	chr6:161601647:A:G	1.59332e-24	-9.89405e-10	-1.044
161601683	chr6:161601683:C:T	1.07894e-24	-9.89405e-10	-1.43384
161601727	chr6:161601727:C:T	2.12786e-25	-1.66817	-1.38912
161601772	chr6:161601772:C:T	3.03376e-25	-1.94218	-0.760419
161601824	chr6:161601824:C:T	2.12056e-24	-9.89405e-10	-0.758138
161602072	chr6:161602072:C:T	1.22897e-24	-9.89405e-10	-1.30365
161602571	chr6:161602571:G:A	1.2273e-25	-2.27518	-1.33241
161602893	chr6:161602893:T:C	2.1344e-24	-9.89405e-10	-0.751637
161603539	chr6:161603539:C:T	1.30828e-24	-9.89405e-10	-1.24111
161603717	chr6:161603717:T:C	2.96674e-24	-9.89405e-10	-0.422358
161603843	chr6:161603843:C:G	1.67231e-24	-9.89405e-10	-0.995613
161603941	chr6:161603941:A:T	5.56616e-25	-2.0957	-9.24033e-10
161604341	chr6:161604341:G:A	1.66247e-25	-2.35669	-0.94741
161604356	chr6:161604356:G:T	2.00931e-24	-9.89405e-10	-0.812028
161605573	chr6:161605573:G:A	1.00056e-24	-9.89405e-10	-1.50926
161605888	chr6:161605888:T:C	9.92954e-25	-9.89405e-10	-1.51689
161607938	chr6:161607938:C:A	2.59496e-24	-9.89405e-10	-0.55625
161608061	chr6:161608061:C:G	1.0133e-24	-9.89405e-10	-1.49661
161608177	chr6:161608177:T:C	5.20433e-24	-9.89405e-10	0.139671
161608997	chr6:161608997:C:G	1.23382e-24	-9.89405e-10	-1.2997
161609139	chr6:161609139:A:G	1.05654e-24	-9.89405e-10	-1.45482
161609537	chr6:161609537:G:A	1.1013e-25	-2.19972	-1.5162
161609977	chr6:161609977:T:C	1.28086e-24	-9.89405e-10	-1.26229
161610357	chr6:161610357:C:T	1.45566e-24	-9.89405e-10	-1.13436
161610425	chr6:161610425:T:C	1.09036e-24	-9.89405e-10	-1.42331
161610893	chr6:161610893:C:T	9.9354e-25	-9.89405e-10	-1.5163
161611095	chr6:161611095:G:T	9.93339e-26	-2.32252	-1.49657
161611206	chr6:161611206:G:A	2.06598e-25	-1.66464	-1.42216
161612111	chr6:161612111:C:T	1.05544e-25	-2.27649	-1.48196
161613024	chr6:161613024:T:C	1.1034e-24	-9.89405e-10	-1.41143
161613276	chr6:161613276:T:C	1.37494e-24	-9.89405e-10	-1.19141
161613300	chr6:161613300:C:T	1.43112e-24	-9.89405e-10	-1.15136
161613416	chr6:161613416:A:G	1.04618e-24	-1.46468	-9.24033e-10
161613545	chr6:161613545:A:T	1.10731e-24	-9.89405e-10	-1.40789
161613577	chr6:161613577:T:C	1.01763e-24	-9.89405e-10	-1.49234
161613869	chr6:161613869:G:A	1.33811e-24	-9.89405e-10	-1.21856
161614216	chr6:161614216:T:C	1.16415e-24	-9.89405e-10	-1.35783
161614290	chr6:161614290:C:T	2.77044e-24	-9.89405e-10	-0.490814
161614788	chr6:161614788:G:A	1.55613e-24	-9.89405e-10	-1.06762
161614894	chr6:161614894:A:C	2.50682e-25	-2.28096	-0.612428
161615009	chr6:161615009:A:C	5.62557e-25	-2.08508	-9.24033e-10
161615624	chr6:161615624:C:T	1.32105e-25	-2.06364	-1.47035
161615634	chr6:161615634:C:G	1.04858e-24	-9.89405e-10	-1.46239
161615676	chr6:161615676:G:A	1.04075e-24	-9.89405e-10	-1.46988
161615747	chr6:161615747:C:A	1.25272e-25	-2.07176	-1.51532
161615777	chr6:161615777:T:C	1.58807e-25	-1.88921	-1.46068
161615845	chr6:161615845:T:C	1.15885e-24	-9.89405e-10	-1.36239
161616265	chr6:161616265:C:T	1.00566e-24	-9.89405e-10	-1.50417
161616563	chr6:161616563:C:T	9.98908e-25	-9.89405e-10	-1.51091
161616710	chr6:161616710:C:G	1.07426e-24	-9.89405e-10	-1.43818
161616752	chr6:161616752:A:C	4.75559e-25	-2.25308	-9.24033e-10
161616867	chr6:161616867:CAT:C	1.35098e-25	-2.10075	-1.41083
161616975	chr6:161616975:G:T	1.27531e-25	-2.11596	-1.45325
161617169	chr6:161617169:G:A	1.06272e-24	-9.89405e-10	-1.44899
161617195	chr6:161617195:C:T	1.19327e-24	-9.89405e-10	-1.33312
161617606	chr6:161617606:T:C	1.50723e-25	-1.95761	-1.44452
161617690	chr6:161617690:T:C	9.93061e-25	-9.89405e-10	-1.51678
161617736	chr6:161617736:A:C	1.51838e-25	-1.88943	-1.50533
161618004	chr6:161618004:T:C	1.08765e-24	-9.89405e-10	-1.4258
161618679	chr6:161618679:T:C	1.37147e-25	-1.99387	-1.50265
161618895	chr6:161618895:A:C	1.20586e-25	-2.20719	-1.41802
161618983	chr6:161618983:A:C	1.11153e-24	-9.89405e-10	-1.40408
161619373	chr6:161619373:A:G	1.565e-25	-2.29774	-1.06678
161619428	chr6:161619428:A:G	1.69905e-25	-2.26848	-1.01386
161619749	chr6:161619749:T:C	1.37283e-25	-2.00039	-1.49514
161620244	chr6:161620244:C:T	1.12211e-24	-9.89405e-10	-1.39461
161620684	chr6:161620684:T:C	1.01793e-24	-9.89405e-10	-1.49205
161620723	chr6:161620723:G:A	9.99517e-25	-9.89405e-10	-1.5103
161620726	chr6:161620726:A:G	1.5562e-25	-2.35985	-1.0103
161621540	chr6:161621540:C:T	9.94157e-25	-9.89405e-10	-1.51568
161621807	chr6:161621807:T:C	1.6812e-25	-2.17198	-1.12092
161621904	chr6:161621904:T:C	3.02554e-25	-2.30178	-0.403537
161622068	chr6:161622068:C:T	1.47293e-25	-2.32944	-1.09571
161622159	chr6:161622159:G:GA	4.7443e-25	-2.25546	-9.24033e-10
161622227	chr6:161622227:A:G	2.86238e-25	-2.18113	-0.579624
161622986	chr6:161622986:G:A	1.00023e-24	-9.89405e-10	-1.50959
161623156	chr6:161623156:A:G	6.86653e-24	-9.89405e-10	0.416839
161623853	chr6:161623853:TA:T	1.10311e-24	-9.89405e-10	-1.41168
161624250	chr6:161624250:A:C	1.14745e-25	-2.19335	-1.48152
161624964	chr6:161624964:T:C	6.51949e-24	-9.89405e-10	0.364976
161625316	chr6:161625316:G:GA	1.14634e-25	-2.34982	-1.32601
161625377	chr6:161625377:C:T	1.54355e-24	-9.89405e-10	-1.07573
161625627	chr6:161625627:C:T	9.93316e-25	-9.89405e-10	-1.51653
161625804	chr6:161625804:C:T	1.32192e-25	-2.04778	-1.48554
161626175	chr6:161626175:C:T	1.31578e-25	-2.35017	-1.18781
161626192	chr6:161626192:G:A	9.93036e-25	-9.89405e-10	-1.51681
161626349	chr6:161626349:C:T	2.50109e-25	-2.32597	-0.569707
161626697	chr6:161626697:C:T	4.28637e-25	-2.35696	-9.24033e-10
161626799	chr6:161626799:G:T	1.54777e-24	-9.89405e-10	-1.073
161627160	chr6:161627160:G:A	9.92883e-25	-9.89405e-10	-1.51696
161627406	chr6:161627406:C:G	1.07346e-24	-9.89405e-10	-1.43894
161627625	chr6:161627625:G:T	1.01931e-24	-9.89405e-10	-1.49069
161627685	chr6:161627685:A:G	1.05089e-24	-9.89405e-10	-1.46018
161627901	chr6:161627901:C:T	4.62178e-25	-2.28163	-9.24033e-10
161627908	chr6:161627908:A:G	1.00649e-24	-9.89405e-10	-1.50335
161628051	chr6:161628051:C:A	9.92883e-25	-9.89405e-10	-1.51696
161628729	chr6:161628729:C:T	3.01759e-25	-1.30452	-1.40342
161629187	chr6:161629187:G:A	6.57753e-25	-1.92875	-9.24033e-10
161629268	chr6:161629268:G:A	1.14961e-25	-2.18666	-1.48632
161629292	chr6:161629292:C:T	1.55173e-25	-2.35413	-1.01891
161629403	chr6:161629403:C:G	1.65235e-25	-2.35143	-0.958775
161629703	chr6:161629703:G:C	1.20085e-25	-2.12635	-1.50303
161629708	chr6:161629708:C:T	2.74804e-25	-2.15331	-0.648205
161629722	chr6:161629722:T:C	2.56472e-24	-9.89405e-10	-0.56797
161630046	chr6:161630046:T:C	4.51804e-25	-2.14047	-0.163857
161630449	chr6:161630449:G:T	4.55114e-25	-2.29703	-9.24033e-10
161630495	chr6:161630495:G:T	1.7285e-25	-2.30056	-0.964592
161630548	chr6:161630548:A:T	3.18207e-25	-2.35499	-0.299883
161630795	chr6:161630795:G:A	1.18662e-25	-2.12438	-1.51692
161630874	chr6:161630874:G:C	1.1027e-24	-9.89405e-10	-1.41206
161630996	chr6:161630996:G:A	1.28136e-24	-9.89405e-10	-1.2619
161631003	chr6:161631003:C:A	1.00361e-24	-9.89405e-10	-1.50621
161631689	chr6:161631689:T:A	1.36625e-25	-1.98393	-1.5164
161632066	chr6:161632066:C:G	4.17823e-24	-9.89405e-10	-0.0799332
161632098	chr6:161632098:C:T	1.01433e-24	-9.89405e-10	-1.49559
161632145	chr6:161632145:C:T	9.92904e-25	-9.89405e-10	-1.51694
161632203	chr6:161632203:A:G	3.16122e-24	-9.89405e-10	-0.358864
161632682	chr6:161632682:A:C	1.33495e-25	-2.01876	-1.50475
161632836	chr6:161632836:AACTC:A	1.03794e-24	-9.89405e-10	-1.47259
161632920	chr6:161632920:T:G	3.28458e-24	-9.89405e-10	-0.320583
161633171	chr6:161633171:C:T	1.02134e-24	-9.89405e-10	-1.48871
161633299	chr6:161633299:T:C	1.05067e-24	-9.89405e-10	-1.46039
161633392	chr6:161633392:C:T	4.4034e-25	-2.33003	-9.24033e-10
161633652	chr6:161633652:T:C	1.11253e-24	-9.89405e-10	-1.40318
161634128	chr6:161634128:T:C	2.14916e-25	-2.35131	-0.696017
161634338	chr6:161634338:G:A	1.90007e-24	-0.867929	-9.24033e-10
161634681	chr6:161634681:G:A	1.06967e-24	-9.89405e-10	-1.44247
161634760	chr6:161634760:T:C	1.08789e-24	-9.89405e-10	-1.42558
161634999	chr6:161634999:C:T	1.06329e-24	-9.89405e-10	-1.44846
161635614	chr6:161635614:G:A	5.76065e-25	-2.06135	-9.24033e-10
161635622	chr6:161635622:T:C	3.11483e-24	-9.89405e-10	-0.373646
161636041	chr6:161636041:T:C	1.75213e-24	-9.89405e-10	-0.948986
161636174	chr6:161636174:G:T	1.17768e-24	-9.89405e-10	-1.34627
161636387	chr6:161636387:C:T	1.12188e-25	-2.35083	-1.34658
161636768	chr6:161636768:A:T	1.6613e-25	-2.30854	-0.996259
161636866	chr6:161636866:C:T	1.07293e-24	-9.89405e-10	-1.43943
161637155	chr6:161637155:G:A	1.43952e-24	-9.89405e-10	-1.14551
161637243	chr6:161637243:A:T	1.01684e-24	-9.89405e-10	-1.49312
161637287	chr6:161637287:G:A	1.01189e-24	-9.89405e-10	-1.498
161637347	chr6:161637347:T:C	1.45568e-24	-9.89405e-10	-1.13435
161637527	chr6:161637527:T:C	1.82558e-25	-2.28829	-0.922216
161637553	chr6:161637553:C:T	3.46268e-25	-2.26989	-0.300475
161637633	chr6:161637633:T:C	1.47126e-24	-9.89405e-10	-1.1237
161637695	chr6:161637695:C:A	1.22883e-25	-2.26302	-1.34332
161637699	chr6:161637699:T:G	5.07125e-25	-2.18882	-9.24033e-10
161637707	chr6:161637707:A:G	2.07717e-25	-2.3403	-0.741102
161637814	chr6:161637814:G:A	1.02234e-24	-9.89405e-10	-1.48772
161637965	chr6:161637965:T:C	2.52899e-25	-2.35623	-0.528358
161638045	chr6:161638045:A:G	1.01707e-24	-9.89405e-10	-1.49289
161638082	chr6:161638082:T:C	2.6483e-25	-2.35046	-0.488028
161638242	chr6:161638242:C:T	1.27249e-25	-2.13565	-1.43578
161638300	chr6:161638300:A:AT	1.01103e-24	-9.89405e-10	-1.49885
161638567	chr6:161638567:G:A	9.99308e-25	-9.89405e-10	-1.51051
161639369	chr6:161639369:C:T	8.83764e-24	-9.89405e-10	0.669199
161639377	chr6:161639377:C:T	1.00084e-24	-9.89405e-10	-1.50898
161639407	chr6:161639407:C:T	9.84464e-24	-9.89405e-10	0.777107
161639436	chr6:161639436:C:T	1.703e-25	-2.35164	-0.928372
161639547	chr6:161639547:C:A	1.19877e-24	-9.89405e-10	-1.32853
161639888	chr6:161639888:T:C	1.02552e-25	-2.29276	-1.49445
161639953	chr6:161639953:A:C	1.02698e-24	-9.89405e-10	-1.4832
161640110	chr6:161640110:A:G	2.94109e-25	-2.35203	-0.381593
161640299	chr6:161640299:T:C	2.37509e-25	-2.35881	-0.588559
161640326	chr6:161640326:T:C	2.77043e-25	-2.35898	-0.434419
161640328	chr6:161640328:C:T	2.76715e-25	-2.35893	-0.435656
161640374	chr6:161640374:T:A	1.12819e-24	-9.89405e-10	-1.38921
161640378	chr6:161640378:G:A	1.14756e-25	-2.27833	-1.39644
161640427	chr6:161640427:G:A	1.05073e-24	-2.31493	0.854593
161640455	chr6:161640455:A:C	1.04198e-25	-2.29864	-1.47265
161640635	chr6:161640635:G:C	1.21347e-24	-9.89405e-10	-1.31634
161640922	chr6:161640922:C:T	2.2713e-25	-1.53187	-1.46018
161640940	chr6:161640940:A:G	5.3909e-25	-2.24364	0.115946
161641080	chr6:161641080:C:T	5.55831e-25	-2.25118	0.154065
161641099	chr6:161641099:C:T	4.71076e-25	-2.26256	-9.24033e-10
161641202	chr6:161641202:A:G	5.29307e-25	-2.2302	0.0841892
161641391	chr6:161641391:A:G	1.05532e-24	-9.89405e-10	-1.45597
161641505	chr6:161641505:T:C	6.52377e-25	-1.93695	-9.24033e-10
161641600	chr6:161641600:G:T	6.6848e-25	-2.31004	0.39747
161641627	chr6:161641627:A:G	6.21466e-25	-2.28848	0.302982
161641637	chr6:161641637:C:T	5.4276e-25	-2.26013	0.139223
161642468	chr6:161642468:T:G	3.93117e-25	-2.3443	-0.0991649
161642643	chr6:161642643:T:A	1.63795e-24	-9.89405e-10	-1.01638
161642854	chr6:161642854:C:A	3.83993e-25	-2.32984	-0.137109
161642917	chr6:161642917:A:G	1.47103e-25	-1.94627	-1.48018
161643196	chr6:161643196:T:C	6.35553e-25	-2.28025	0.317171
161643577	chr6:161643577:G:A	1.20198e-25	-2.2167	-1.41174
161643634	chr6:161643634:T:C	1.49493e-24	-9.89405e-10	-1.10774
161644141	chr6:161644141:TA:T	2.3505e-24	-0.655192	-9.24033e-10
161644230	chr6:161644230:T:C	1.44942e-24	-9.89405e-10	-1.13866
161644335	chr6:161644335:T:C	2.86109e-25	-2.32753	-0.433678
161644342	chr6:161644342:T:G	9.95493e-25	-9.89405e-10	-1.51434
161644353	chr6:161644353:T:C	1.15912e-25	-2.27219	-1.39255
161644415	chr6:161644415:G:A	1.12452e-24	-9.89405e-10	-1.39246
161644670	chr6:161644670:G:A	3.60233e-25	-2.18198	-0.348848
161644676	chr6:161644676:T:C	2.78084e-25	-2.29572	-0.493934
161644784	chr6:161644784:G:A	6.32472e-25	-2.34307	0.375126
161644836	chr6:161644836:G:A	2.8421e-25	-2.3014	-0.466462
161644850	chr6:161644850:G:A	2.91383e-25	-2.29504	-0.447891
161645197	chr6:161645197:A:G	4.12142e-25	-0.915611	-1.4806
161645267	chr6:161645267:G:A	4.83229e-25	-2.23708	-9.24033e-10
161645294	chr6:161645294:T:C	1.16307e-24	-9.89405e-10	-1.35875
161645351	chr6:161645351:C:T	1.05315e-24	-9.89405e-10	-1.45804
161645389	chr6:161645389:A:G	2.82091e-25	-2.29924	-0.476112
161645588	chr6:161645588:T:C	2.32071e-25	-2.35731	-0.613225
161645738	chr6:161645738:T:C	1.07106e-24	-9.89405e-10	-1.44118
161645932	chr6:161645932:T:C	4.33032e-25	-2.28574	-0.0610233
161645940	chr6:161645940:C:T	1.2236e-24	-9.89405e-10	-1.30802
161646917	chr6:161646917:G:A	6.30378e-24	-9.89405e-10	0.331328
161647031	chr6:161647031:T:C	9.55887e-25	-1.55494	-9.24033e-10
161647044	chr6:161647044:T:A	4.10922e-25	-2.34796	-0.0512122
161647053	chr6:161647053:C:G	3.93017e-25	-0.960283	-1.48344
161647189	chr6:161647189:C:T	1.55695e-24	-1.9534	0.886304
161647199	chr6:161647199:T:C	1.04578e-24	-9.89405e-10	-1.46506
161647215	chr6:161647215:C:T	2.05907e-25	-1.61105	-1.4791
161647232	chr6:161647232:T:A	1.43664e-24	-1.95101	0.803492
161647400	chr6:161647400:A:G	3.44781e-25	-2.03288	-0.541788
161647403	chr6:161647403:G:T	9.93416e-25	-9.89405e-10	-1.51643
161647533	chr6:161647533:T:G	1.47465e-24	-1.92616	0.804762
161648033	chr6:161648033:C:T	1.40781e-24	-1.94324	0.77546
161648066	chr6:161648066:G:C	6.79854e-25	-2.22889	0.333194
161648225	chr6:161648225:G:T	3.86479e-25	-0.986634	-1.47386
161648309	chr6:161648309:T:G	1.82873e-24	-9.89405e-10	-0.906196
161648383	chr6:161648383:C:T	1.36579e-24	-1.97076	0.772668
161648537	chr6:161648537:T:G	1.04137e-24	-9.89405e-10	-1.46929
161648721	chr6:161648721:G:A	6.38622e-25	-2.35957	0.401304
161648767	chr6:161648767:G:A	5.81848e-25	-2.05137	-9.24033e-10
161648859	chr6:161648859:A:G	4.27901e-25	-2.35868	-9.24033e-10
161649532	chr6:161649532:T:C	1.55507e-24	-1.94494	0.876641
161649694	chr6:161649694:C:A	1.49447e-24	-9.89405e-10	-1.10805
161649730	chr6:161649730:T:C	2.82318e-24	-9.89405e-10	-0.471956
161649783	chr6:161649783:G:A	1.62485e-24	-1.96335	0.938952
161650102	chr6:161650102:A:G	3.80269e-25	-0.984411	-1.49228
161650255	chr6:161650255:G:A	1.15064e-25	-2.34586	-1.32622
161650282	chr6:161650282:A:G	1.43803e-24	-1.95806	0.811516
161650383	chr6:161650383:A:G	1.58789e-24	-1.93999	0.892581
161650406	chr6:161650406:T:A	1.56952e-24	-1.94519	0.886139
161650545	chr6:161650545:A:T	1.44787e-24	-1.95178	0.812047
161650603	chr6:161650603:C:T	1.40641e-24	-1.96533	0.796552
161650685	chr6:161650685:G:A	4.22192e-25	-2.34451	-0.0276097
161650970	chr6:161650970:C:T	1.19982e-25	-2.12325	-1.50699
161651111	chr6:161651111:T:C	9.57105e-26	-2.33951	-1.51674
161651777	chr6:161651777:G:T	1.09436e-24	-9.89405e-10	-1.41965
161651914	chr6:161651914:A:G	1.84251e-24	-2.03424	1.13555
161652030	chr6:161652030:A:G	1.59072e-24	-1.91664	0.871004
161652246	chr6:161652246:G:A	1.62045e-24	-1.92135	0.894233
161652298	chr6:161652298:C:G	1.56567e-24	-1.94764	0.886139
161652360	chr6:161652360:TAATTTA:T	1.57972e-24	-1.95139	0.898818
161652491	chr6:161652491:C:T	1.55893e-24	-1.94639	0.880572
161652680	chr6:161652680:T:C	2.43485e-25	-2.357	-0.565515
161652690	chr6:161652690:T:G	1.04168e-24	-9.89405e-10	-1.46899
161652707	chr6:161652707:G:A	1.59591e-24	-1.9784	0.936026
161652799	chr6:161652799:G:A	1.46304e-24	-1.94191	0.812614
161652850	chr6:161652850:A:G	1.43516e-24	-1.93649	0.787943
161652983	chr6:161652983:A:G	3.73529e-25	-0.994095	-1.50048
161653068	chr6:161653068:A:C	1.11859e-25	-2.34531	-1.35502
161653134	chr6:161653134:T:C	1.55864e-24	-9.89405e-10	-1.06601
161653197	chr6:161653197:T:C	3.49994e-25	-2.14672	-0.41294
161653276	chr6:161653276:A:G	1.24947e-25	-2.08294	-1.50675
161653283	chr6:161653283:G:A	1.69711e-25	-2.35747	-0.92601
161653909	chr6:161653909:A:C	1.77559e-24	-9.89405e-10	-0.93569
161653942	chr6:161653942:A:G	1.27345e-24	-9.89405e-10	-1.26809
161654105	chr6:161654105:C:T	1.01336e-24	-9.89405e-10	-1.49655
161654199	chr6:161654199:C:A	1.04637e-24	-2.35277	0.888274
161654316	chr6:161654316:G:A	1.11e-24	-9.89405e-10	-1.40546
161654684	chr6:161654684:C:T	1.58518e-24	-1.94876	0.899642
161654877	chr6:161654877:A:G	1.14954e-24	-9.89405e-10	-1.37046
161654887	chr6:161654887:T:A	6.05532e-25	-2.33036	0.318895
161655008	chr6:161655008:G:C	6.15541e-25	-1.99507	-9.24033e-10
161655063	chr6:161655063:G:A	1.02984e-24	-9.89405e-10	-1.48042
161655117	chr6:161655117:T:C	4.29379e-25	-2.35523	-9.24033e-10
161655126	chr6:161655126:ATCACCAGCAAGGTGCCCAGTTACAGAGGCATTCCTGGGCCCACCCAGGCTCTCAGCATCATTAGCATGGG:A	9.96104e-25	-9.89405e-10	-1.51372
161655252	chr6:161655252:C:T	4.34214e-25	-2.34404	-9.24033e-10
161655387	chr6:161655387:C:T	1.32336e-24	-9.89405e-10	-1.22965
161655465	chr6:161655465:G:C	3.5886e-25	-1.49678	-1.03786
161655507	chr6:161655507:C:T	3.20889e-24	-2.2898	1.9459
161655514	chr6:161655514:G:A	1.69448e-25	-1.84998	-1.43505
161655615	chr6:161655615:T:C	4.53376e-24	-9.89405e-10	0.00173141
161655695	chr6:161655695:A:G	1.14423e-24	-1.74609	0.370997
161655698	chr6:161655698:T:C	1.92397e-25	-1.77819	-1.37982
161655762	chr6:161655762:A:G	1.54235e-24	-2.2251	1.14859
161655853	chr6:161655853:T:C	4.36709e-25	-1.76113	-0.577181
161655961	chr6:161655961:G:T	1.01241e-24	-9.89405e-10	-1.49748
161656199	chr6:161656199:T:A	1.14347e-24	-9.89405e-10	-1.37576
161656206	chr6:161656206:C:T	1.03739e-24	-9.89405e-10	-1.47312
161656314	chr6:161656314:T:A	1.12539e-24	-0.998055	-0.393633
161656315	chr6:161656315:T:C	1.35192e-24	-1.61304	0.404742
161656399	chr6:161656399:C:T	5.66963e-25	-2.00278	-0.0744981
161656492	chr6:161656492:C:G	9.7439e-26	-2.32931	-1.50904
161656550	chr6:161656550:G:A	1.34134e-25	-2.05847	-1.46027
161656587	chr6:161656587:G:A	1.02256e-24	-1.75539	0.267875
161657008	chr6:161657008:G:A	1.81489e-24	-9.89405e-10	-0.913795
161657211	chr6:161657211:A:AC	2.12098e-24	-9.89405e-10	-0.757943
161657812	chr6:161657812:G:A	2.04508e-25	-2.1963	-0.900667
161657834	chr6:161657834:T:C	4.0305e-23	-9.89405e-10	2.18666
161658071	chr6:161658071:T:G	1.01557e-24	-9.89405e-10	-1.49437
161658171	chr6:161658171:C:T	5.32854e-25	-2.13933	-9.24033e-10
161658279	chr6:161658279:T:C	1.46952e-24	-9.89405e-10	-1.12488
161658282	chr6:161658282:T:A	1.26105e-24	-9.89405e-10	-1.27787
161659020	chr6:161659020:C:T	1.23221e-24	-9.89405e-10	-1.30101
161659153	chr6:161659153:A:T	9.60646e-24	-2.20982	2.96243
161659517	chr6:161659517:C:G	1.2618e-23	-2.22015	3.24546
161659663	chr6:161659663:G:A	3.14492e-24	-2.20722	1.84319
161660033	chr6:161660033:A:G	1.85461e-24	-9.89405e-10	-0.892145
161660121	chr6:161660121:C:G	1.98696e-24	-9.89405e-10	-0.823213
161660168	chr6:161660168:G:A	2.30429e-24	-0.675049	-9.24033e-10
161660398	chr6:161660398:G:A	1.60304e-24	-9.89405e-10	-1.03792
161660510	chr6:161660510:C:T	2.90735e-25	-2.3377	-0.407462
161660603	chr6:161660603:C:T	1.7788e-25	-2.35894	-0.877525
161660861	chr6:161660861:A:G	1.90286e-24	-9.89405e-10	-0.866462
161660907	chr6:161660907:C:CA	9.95636e-25	-9.89405e-10	-1.51419
161661050	chr6:161661050:G:A	1.57469e-24	-9.89405e-10	-1.05576
161661225	chr6:161661225:G:A	1.01006e-24	-9.89405e-10	-1.49981
161661576	chr6:161661576:A:T	3.25615e-25	-1.72761	-0.904251
161661714	chr6:161661714:G:A	1.03601e-24	-9.89405e-10	-1.47444
161661741	chr6:161661741:C:T	2.53423e-25	-2.35986	-0.522658
161661783	chr6:161661783:G:A	1.66421e-24	-9.89405e-10	-1.00047
161661791	chr6:161661791:C:T	1.81547e-25	-2.34298	-0.87308
161661811	chr6:161661811:T:C	4.60415e-25	-2.28545	-9.24033e-10
161661852	chr6:161661852:G:A	2.49622e-24	-2.32822	1.73318
161661895	chr6:161661895:C:A	1.01738e-24	-9.89405e-10	-1.49259
161661916	chr6:161661916:G:A	1.79893e-24	-9.89405e-10	-0.922626
161662010	chr6:161662010:G:A	1.63806e-25	-2.35329	-0.9656
161662205	chr6:161662205:G:A	4.52833e-25	-2.30205	-9.24033e-10
161662231	chr6:161662231:C:A	1.26968e-24	-9.89405e-10	-1.27105
161662293	chr6:161662293:C:T	6.08897e-25	-2.00593	-9.24033e-10
161662668	chr6:161662668:CTT:C	1.72427e-25	-2.35832	-0.909288
161662815	chr6:161662815:G:A	1.91398e-24	-2.33125	1.47061
161662908	chr6:161662908:C:G	2.00042e-24	-2.34094	1.52448
161663001	chr6:161663001:C:T	1.92163e-24	-2.33494	1.4783
161663239	chr6:161663239:A:G	1.65682e-25	-2.35297	-0.954533
161663308	chr6:161663308:C:A	1.04861e-24	-9.89405e-10	-1.46235
161663322	chr6:161663322:G:A	1.31093e-22	-9.89405e-10	3.36609
161663458	chr6:161663458:T:C	1.17252e-24	-9.89405e-10	-1.35067
161663577	chr6:161663577:A:T	3.1208e-24	-2.32741	1.95567
161663680	chr6:161663680:G:A	1.15569e-24	-9.89405e-10	-1.36512
161663776	chr6:161663776:C:T	1.86005e-25	-2.35958	-0.832221
161664099	chr6:161664099:T:A	2.07334e-24	-9.89405e-10	-0.780657
161664200	chr6:161664200:C:T	5.51132e-25	-2.1056	-9.24033e-10
161664261	chr6:161664261:C:T	2.20827e-25	-1.91643	-1.10376
161664613	chr6:161664613:T:A	1.52602e-24	-9.89405e-10	-1.08716
161665022	chr6:161665022:G:A	8.76786e-25	-1.64131	-9.24033e-10
161665079	chr6:161665079:C:T	1.12781e-24	-9.89405e-10	-1.38954
161665293	chr6:161665293:G:T	4.23011e-25	-2.31696	-0.0532139
161665383	chr6:161665383:T:C	1.30216e-24	-9.89405e-10	-1.24579
161665477	chr6:161665477:C:T	2.46569e-25	-1.82036	-1.08957
161665629	chr6:161665629:A:G	1.22223e-24	-9.89405e-10	-1.30914
161665641	chr6:161665641:C:T	1.0781e-24	-9.89405e-10	-1.43462
161666018	chr6:161666018:C:T	1.04919e-24	-9.89405e-10	-1.4618
161666443	chr6:161666443:T:C	3.47528e-25	-1.73468	-0.832046
161666754	chr6:161666754:T:C	1.04365e-24	-9.89405e-10	-1.4671
161667045	chr6:161667045:T:C	1.93525e-24	-9.89405e-10	-0.849581
161667159	chr6:161667159:C:T	1.35075e-24	-9.89405e-10	-1.20916
161667166	chr6:161667166:T:C	1.06195e-24	-1.44972	-9.24033e-10
161667674	chr6:161667674:G:A	1.20917e-24	-9.89405e-10	-1.31989
161667970	chr6:161667970:T:C	1.72902e-25	-1.79841	-1.46644
161668125	chr6:161668125:G:A	2.89114e-25	-1.92614	-0.824612
161668539	chr6:161668539:A:G	9.94026e-25	-9.89405e-10	-1.51581
161668636	chr6:161668636:A:T	9.98801e-25	-9.89405e-10	-1.51102
161668667	chr6:161668667:T:C	1.74337e-25	-2.06509	-1.19149
161668843	chr6:161668843:C:T	2.01007e-25	-2.30127	-0.812965
161669116	chr6:161669116:T:C	1.37887e-24	-9.89405e-10	-1.18855
161669343	chr6:161669343:CT:C	1.0058e-24	-9.89405e-10	-1.50404
161669949	chr6:161669949:G:A	3.03388e-25	-1.5247	-1.17786
161669989	chr6:161669989:C:T	9.96092e-25	-9.89405e-10	-1.51374
161670105	chr6:161670105:T:C	1.16728e-24	-9.89405e-10	-1.35514
161670122	chr6:161670122:G:GGGT	9.96845e-25	-9.89405e-10	-1.51298
161670233	chr6:161670233:A:G	4.43271e-25	-2.32339	-9.24033e-10
161670455	chr6:161670455:C:T	1.83827e-24	-9.89405e-10	-0.900997
161670733	chr6:161670733:A:G	2.21607e-25	-1.56879	-1.44789
161670740	chr6:161670740:C:T	9.94853e-25	-9.89405e-10	-1.51498
161670780	chr6:161670780:C:A	2.7671e-25	-1.61705	-1.17755
161670987	chr6:161670987:T:A	7.40463e-25	-2.24521	0.434906
161671139	chr6:161671139:G:A	7.04126e-25	-1.86062	-9.24033e-10
161671249	chr6:161671249:A:T	6.40001e-25	-1.95611	-9.24033e-10
161671420	chr6:161671420:C:T	1.43217e-25	-2.0358	-1.41741
161671469	chr6:161671469:A:G	2.77497e-24	-2.29893	1.80975
161671815	chr6:161671815:T:C	1.80323e-23	-9.89405e-10	1.38234
161671994	chr6:161671994:T:A	1.28541e-24	-9.89405e-10	-1.25874
161672108	chr6:161672108:A:G	1.25128e-25	-2.25775	-1.33049
161672395	chr6:161672395:T:C	3.13354e-25	-2.30643	-0.363812
161672526	chr6:161672526:A:G	1.78478e-25	-2.26106	-0.972049
161672569	chr6:161672569:A:G	1.27079e-24	-9.89405e-10	-1.27018
161673081	chr6:161673081:G:A	1.28726e-24	-9.89405e-10	-1.2573
161673091	chr6:161673091:C:T	7.17252e-25	-2.3431	0.500946
161673270	chr6:161673270:G:A	5.01126e-25	-2.20072	-9.24033e-10
161673642	chr6:161673642:G:A	1.43267e-25	-2.15528	-1.29758
161673651	chr6:161673651:C:T	2.27223e-24	-9.89405e-10	-0.689056
161673829	chr6:161673829:G:A	1.2254e-24	-9.89405e-10	-1.30655
161673835	chr6:161673835:A:G	1.34829e-25	-2.35579	-1.15778
161674057	chr6:161674057:A:G	1.20343e-25	-2.32014	-1.3071
161674173	chr6:161674173:G:C	9.96535e-25	-9.89405e-10	-1.51329
161674423	chr6:161674423:T:C	1.06058e-25	-2.33642	-1.41716
161674548	chr6:161674548:C:T	1.32369e-25	-2.35864	-1.17335
161674591	chr6:161674591:C:T	4.28679e-25	-2.35687	-9.24033e-10
161674888	chr6:161674888:A:G	2.77488e-24	-9.89405e-10	-0.489215
161675169	chr6:161675169:A:G	9.80972e-26	-2.35831	-1.4733
161675310	chr6:161675310:C:T	9.79358e-26	-2.35937	-1.4739
161675534	chr6:161675534:T:A	2.82988e-25	-2.34216	-0.430009
161675771	chr6:161675771:A:G	1.34328e-24	-9.89405e-10	-1.2147
161676130	chr6:161676130:C:T	1.03459e-25	-2.28213	-1.49627
161676136	chr6:161676136:T:C	1.48782e-25	-2.19952	-1.21557
161676266	chr6:161676266:C:T	1.04686e-25	-2.25218	-1.51443
161676375	chr6:161676375:T:C	1.41807e-24	-9.89405e-10	-1.16052
161676483	chr6:161676483:T:C	1.06202e-24	-2.22659	0.776938
161676638	chr6:161676638:T:C	5.41752e-25	-2.12277	-9.24033e-10
161676866	chr6:161676866:A:C	1.04927e-25	-2.27242	-1.49189
161677237	chr6:161677237:T:C	1.04436e-24	-9.89405e-10	-1.46642
161677321	chr6:161677321:A:G	1.66182e-25	-2.33401	-0.970482
161677325	chr6:161677325:C:T	1.03089e-24	-1.4794	-9.24033e-10
161677373	chr6:161677373:C:T	1.07583e-24	-9.89405e-10	-1.43672
161677392	chr6:161677392:T:C	1.28759e-24	-9.89405e-10	-1.25704
161677447	chr6:161677447:T:C	4.3732e-25	-2.33691	-9.24033e-10
161678359	chr6:161678359:T:C	1.39964e-24	-9.89405e-10	-1.17361
161678406	chr6:161678406:C:T	1.61065e-24	-9.89405e-10	-1.03318
161678628	chr6:161678628:G:A	9.12795e-25	-1.60106	-9.24033e-10
161678683	chr6:161678683:A:G	9.97269e-25	-1.51255	-9.24033e-10
161678811	chr6:161678811:C:T	4.30283e-25	-2.35313	-9.24033e-10
161679145	chr6:161679145:C:G	1.65475e-24	-9.89405e-10	-1.00617
161679376	chr6:161679376:C:T	1.79898e-24	-9.89405e-10	-0.922603
161679628	chr6:161679628:G:A	6.1383e-24	-9.89405e-10	0.304727
161680135	chr6:161680135:A:G	2.67141e-25	-2.33408	-0.495712
161680146	chr6:161680146:A:C	1.45107e-25	-2.34785	-1.09226
161680259	chr6:161680259:G:A	1.13582e-25	-2.1842	-1.50085
161680296	chr6:161680296:T:C	4.2893e-25	-2.35628	-9.24033e-10
161680548	chr6:161680548:C:G	3.37408e-25	-2.3325	-0.263786
161681381	chr6:161681381:C:A	1.521e-25	-2.33275	-1.06029
161681419	chr6:161681419:C:T	1.01882e-25	-2.33699	-1.45677
161681519	chr6:161681519:C:T	1.38187e-25	-2.06259	-1.42638
161681653	chr6:161681653:T:C	4.27627e-25	-2.35932	-9.24033e-10
161681919	chr6:161681919:G:A	5.7073e-25	-2.07066	-9.24033e-10
161682032	chr6:161682032:A:G	1.03581e-25	-2.35247	-1.42475
161682057	chr6:161682057:G:A	1.08765e-24	-9.89405e-10	-1.4258
161682103	chr6:161682103:G:A	8.78309e-23	-9.89405e-10	2.96559
161682175	chr6:161682175:C:T	1.14578e-24	-9.89405e-10	-1.37374
161682549	chr6:161682549:C:T	1.44762e-25	-1.92877	-1.51372
161683134	chr6:161683134:C:T	2.2444e-24	-9.89405e-10	-0.701382
161683141	chr6:161683141:G:C	2.97221e-25	-1.29046	-1.43264
161683242	chr6:161683242:G:A	1.38131e-24	-9.89405e-10	-1.18679
161683665	chr6:161683665:A:G	2.08066e-25	-1.91116	-1.16857
161683825	chr6:161683825:T:G	1.57181e-25	-2.19748	-1.1627
161683897	chr6:161683897:C:T	1.2508e-24	-9.89405e-10	-1.28604
161684947	chr6:161684947:T:G	3.64864e-24	-9.89405e-10	-0.215466
161684991	chr6:161684991:A:G	1.4602e-24	-9.89405e-10	-1.13125
161685345	chr6:161685345:A:G	9.67119e-24	-9.89405e-10	0.759331
161685377	chr6:161685377:C:A	1.02888e-24	-9.89405e-10	-1.48135
161685407	chr6:161685407:C:T	1.05844e-25	-2.23921	-1.51639
161685922	chr6:161685922:C:T	5.50794e-25	-2.10621	-9.24033e-10
161686014	chr6:161686014:T:C	2.84226e-25	-1.25181	-1.51599
161686302	chr6:161686302:T:TGAC	5.05229e-25	-2.19256	-9.24033e-10
161686427	chr6:161686427:A:G	4.70147e-25	-2.27438	0.00984983
161686428	chr6:161686428:A:G	4.73975e-25	-2.26627	0.00984983
161686497	chr6:161686497:C:A	5.4254e-25	-2.12131	-9.24033e-10
161687009	chr6:161687009:T:C	1.47204e-24	-9.89405e-10	-1.12317
161687572	chr6:161687572:T:TCAGAAAAATTGAGTC	2.60845e-24	-9.89405e-10	-0.551063
161687576	chr6:161687576:CT:C	2.62267e-24	-9.89405e-10	-0.545629
161687734	chr6:161687734:G:A	4.73843e-23	-9.89405e-10	2.34847
161688135	chr6:161688135:T:C	2.92752e-23	-9.89405e-10	1.86692
161688336	chr6:161688336:A:C	1.59294e-24	-9.89405e-10	-1.04424
161689121	chr6:161689121:T:A	2.24641e-24	-9.89405e-10	-0.700486
161689378	chr6:161689378:A:T	2.4481e-24	-9.89405e-10	-0.614507
161689551	chr6:161689551:G:A	2.24033e-24	-9.89405e-10	-0.703196
161689716	chr6:161689716:T:A	1.48045e-24	-9.89405e-10	-1.11747
161689717	chr6:161689717:T:A	9.92857e-25	-9.89405e-10	-1.51699
161689831	chr6:161689831:T:C	3.15683e-25	-1.4345	-1.22834
161689950	chr6:161689950:TAC:T	2.98203e-25	-1.34097	-1.37883
161689964	chr6:161689964:G:A	1.49486e-24	-9.89405e-10	-1.10779
161690249	chr6:161690249:T:C	9.93204e-25	-9.89405e-10	-1.51664
161690535	chr6:161690535:A:G	1.03758e-24	-9.89405e-10	-1.47293
161690753	chr6:161690753:C:A	2.04104e-24	-9.89405e-10	-0.796359
161691277	chr6:161691277:A:T	8.33194e-25	-0.65422	-1.03809
161691281	chr6:161691281:C:T	1.09581e-24	-9.89405e-10	-1.41833
161691774	chr6:161691774:G:A	9.87483e-26	-2.31782	-1.50718
161691778	chr6:161691778:A:G	4.54858e-25	-2.29759	-9.24033e-10
161691849	chr6:161691849:C:T	4.5672e-24	-2.33847	2.34755
161692880	chr6:161692880:T:C	3.10734e-24	-9.89405e-10	-0.376054
161693144	chr6:161693144:A:G	1.15995e-25	-2.33803	-1.326
161693261	chr6:161693261:T:C	2.07972e-24	-9.89405e-10	-0.777586
161693425	chr6:161693425:G:T	1.02393e-25	-2.32458	-1.46418
161693526	chr6:161693526:C:G	2.21697e-24	-9.89405e-10	-0.713677
161693654	chr6:161693654:T:C	1.50689e-25	-2.32993	-1.07243
161693681	chr6:161693681:A:G	1.99001e-24	-9.89405e-10	-0.821682
161693777	chr6:161693777:G:A	6.26134e-24	-2.34747	2.67204
161693816	chr6:161693816:T:C	1.99908e-24	-9.89405e-10	-0.817131
161694033	chr6:161694033:A:G	1.99908e-24	-9.89405e-10	-0.817131
161694098	chr6:161694098:T:C	2.21272e-24	-9.89405e-10	-0.715597
161694277	chr6:161694277:AC:A	4.55239e-25	-2.29675	-9.24033e-10
161694288	chr6:161694288:T:C	1.17714e-24	-9.89405e-10	-1.34673
161694428	chr6:161694428:T:C	4.2765e-25	-2.35927	-9.24033e-10
161694650	chr6:161694650:T:C	1.66675e-24	-9.89405e-10	-0.998945
161694780	chr6:161694780:A:G	2.03344e-24	-1.5382	0.738112
161694890	chr6:161694890:T:A	8.90592e-24	-2.253	2.9299
161695371	chr6:161695371:C:G	1.71727e-24	-9.89405e-10	-0.969087
161695633	chr6:161695633:G:A	7.24232e-25	-0.934539	-0.897925
161695873	chr6:161695873:AT:A	7.46046e-23	-9.89405e-10	2.80238
161695881	chr6:161695881:G:A	1.01643e-24	-9.89405e-10	-1.49352
161695996	chr6:161695996:G:A	1.49791e-24	-9.89405e-10	-1.10575
161696060	chr6:161696060:T:C	1.44016e-25	-1.98099	-1.46667
161696163	chr6:161696163:A:G	1.03384e-24	-9.89405e-10	-1.47654
161696191	chr6:161696191:T:C	1.12473e-24	-9.89405e-10	-1.39228
161696896	chr6:161696896:G:T	1.40016e-23	-9.89405e-10	1.12935
161697221	chr6:161697221:C:T	4.36023e-25	-2.33988	-9.24033e-10
161697457	chr6:161697457:A:G	2.25865e-24	-9.89405e-10	-0.695052
161698170	chr6:161698170:A:T	1.02041e-24	-9.89405e-10	-1.48961
161698517	chr6:161698517:T:C	4.29322e-25	-2.35537	-9.24033e-10
161698611	chr6:161698611:A:AAC	3.56311e-24	0.401363	-0.640551
161698768	chr6:161698768:T:C	1.88648e-24	-9.89405e-10	-0.875109
161698925	chr6:161698925:T:C	1.74269e-25	-1.87711	-1.37987
161699539	chr6:161699539:T:G	1.06106e-24	-9.89405e-10	-1.45055
161699721	chr6:161699721:T:A	2.77605e-25	-2.34146	-0.449912
161699770	chr6:161699770:T:C	2.24528e-24	-9.89405e-10	-0.700988
161699913	chr6:161699913:A:G	1.06487e-24	-9.89405e-10	-1.44697
161700828	chr6:161700828:T:A	9.98966e-25	-9.89405e-10	-1.51085
161701282	chr6:161701282:T:C	1.37086e-24	-9.89405e-10	-1.19439
161701467	chr6:161701467:T:C	1.78202e-24	-9.89405e-10	-0.932073
161701529	chr6:161701529:A:G	1.67291e-24	-9.89405e-10	-0.995254
161702379	chr6:161702379:C:G	9.94966e-25	-9.89405e-10	-1.51487
161703003	chr6:161703003:C:A	6.64218e-25	-0.492253	-1.42671
161703635	chr6:161703635:G:A	1.39058e-24	-9.89405e-10	-1.1801
161703672	chr6:161703672:T:C	3.43578e-25	-1.08693	-1.49123
161703727	chr6:161703727:C:A	1.07106e-24	-9.89405e-10	-1.44117
161704136	chr6:161704136:G:A	3.71457e-24	-9.89405e-10	-0.197558
161704467	chr6:161704467:C:T	1.05636e-24	-9.89405e-10	-1.45499
161704517	chr6:161704517:C:T	4.27938e-25	-2.3586	-9.24033e-10
161704535	chr6:161704535:C:T	1.49637e-23	-9.89405e-10	1.19581
161704659	chr6:161704659:C:T	4.3319e-25	-0.852472	-1.49393
161705001	chr6:161705001:C:T	4.50926e-25	-1.90415	-0.402123
161705233	chr6:161705233:G:A	9.94921e-25	-9.89405e-10	-1.51491
161705253	chr6:161705253:C:T	1.07748e-24	-9.89405e-10	-1.4352
161705870	chr6:161705870:C:T	3.16203e-24	-9.89405e-10	-0.358605
161705908	chr6:161705908:C:T	9.9293e-25	-9.89405e-10	-1.51692
161705961	chr6:161705961:T:C	1.03268e-24	-9.89405e-10	-1.47766
161706173	chr6:161706173:A:G	2.42568e-24	-9.89405e-10	-0.623707
161706389	chr6:161706389:T:C	1.74002e-25	-2.12639	-1.13211
161706410	chr6:161706410:C:T	2.21091e-25	-1.84348	-1.17552
161706445	chr6:161706445:C:A	1.72453e-24	-9.89405e-10	-0.964868
161706482	chr6:161706482:G:T	1.3953e-25	-1.97704	-1.50226
161706538	chr6:161706538:A:G	1.53122e-25	-1.91711	-1.46924
161706787	chr6:161706787:G:A	1.04364e-25	-2.34885	-1.42084
161706955	chr6:161706955:A:T	6.53966e-25	-1.93452	-9.24033e-10
161707104	chr6:161707104:C:A	1.33058e-25	-2.35967	-1.16712
161707193	chr6:161707193:T:A	1.07848e-25	-2.3502	-1.38666
161707196	chr6:161707196:G:A	1.14537e-24	-9.89405e-10	-1.37409
161707281	chr6:161707281:A:G	9.6039e-26	-2.34627	-1.50655
161707286	chr6:161707286:CAG:C	1.07609e-25	-2.34727	-1.3918
161707384	chr6:161707384:T:C	1.47334e-25	-2.35668	-1.06819
161707511	chr6:161707511:A:G	1.51182e-25	-2.35607	-1.04302
161707554	chr6:161707554:T:C	3.83046e-24	-9.89405e-10	-0.166835
161707575	chr6:161707575:A:C	9.44986e-26	-2.35983	-1.50916
161707907	chr6:161707907:G:T	1.23238e-24	-9.89405e-10	-1.30087
161708008	chr6:161708008:T:C	1.8853e-25	-1.86456	-1.31376
161708120	chr6:161708120:T:C	9.97608e-25	-9.89405e-10	-1.51221
161708147	chr6:161708147:T:C	3.61236e-24	-9.89405e-10	-0.225459
161708149	chr6:161708149:A:G	1.45968e-25	-2.35893	-1.07526
161708234	chr6:161708234:T:A	1.29218e-24	-9.89405e-10	-1.25349
161708416	chr6:161708416:T:C	1.02807e-24	-9.89405e-10	-1.48214
161708504	chr6:161708504:G:A	1.43384e-25	-2.34368	-1.10837
161708797	chr6:161708797:T:C	1.30316e-25	-2.35988	-1.18773
161709175	chr6:161709175:T:C	1.17664e-25	-2.35782	-1.29193
161709447	chr6:161709447:T:G	1.45221e-25	-2.32372	-1.1156
161709795	chr6:161709795:T:C	2.49721e-24	-9.89405e-10	-0.594645
161709811	chr6:161709811:C:T	1.4208e-25	-2.3597	-1.10148
161710306	chr6:161710306:G:A	2.91661e-25	-1.83174	-0.910247
161710350	chr6:161710350:A:G	4.92761e-24	-9.89405e-10	0.085034
161710426	chr6:161710426:C:T	6.48106e-25	-1.94352	-9.24033e-10
161711014	chr6:161711014:A:G	1.73381e-24	-9.89405e-10	-0.9595
161711107	chr6:161711107:A:G	1.80332e-24	-9.89405e-10	-0.920192
161711134	chr6:161711134:T:C	1.0031e-24	-9.89405e-10	-1.50672
161711312	chr6:161711312:T:C	1.03217e-24	-9.89405e-10	-1.47816
161711721	chr6:161711721:C:T	3.47591e-25	-1.72249	-0.844057
161711777	chr6:161711777:C:G	9.44162e-26	-2.35293	-1.51693
161712122	chr6:161712122:T:G	2.09024e-25	-2.28045	-0.79468
161712200	chr6:161712200:A:G	1.01097e-24	-9.89405e-10	-1.49891
161712326	chr6:161712326:G:C	9.92864e-25	-9.89405e-10	-1.51698
161712652	chr6:161712652:GAAAC:G	1.39753e-24	-9.89405e-10	-1.17511
161712686	chr6:161712686:C:CTT	1.38905e-24	-9.89405e-10	-1.1812
161712827	chr6:161712827:C:T	1.09374e-24	-9.89405e-10	-1.42022
161712846	chr6:161712846:G:A	2.20579e-24	-9.89405e-10	-0.718734
161713031	chr6:161713031:G:A	1.18378e-24	-9.89405e-10	-1.34111
161713148	chr6:161713148:A:G	1.34228e-24	-9.89405e-10	-1.21545
161713834	chr6:161713834:T:C	2.9575e-24	-9.89405e-10	-0.425476
161713854	chr6:161713854:T:G	1.67201e-25	-2.26819	-1.03018
161713909	chr6:161713909:T:C	2.61938e-24	-9.89405e-10	-0.546884
161713992	chr6:161713992:T:C	1.80714e-24	-9.89405e-10	-0.918075
161714423	chr6:161714423:T:C	1.78038e-24	-9.89405e-10	-0.932994
161714497	chr6:161714497:A:C	1.54316e-24	-9.89405e-10	-1.07599
161714532	chr6:161714532:A:T	1.75717e-24	-9.89405e-10	-0.946115
161715026	chr6:161715026:C:A	8.9704e-25	-0.744554	-0.873921
161715073	chr6:161715073:C:T	1.88916e-24	-0.0596656	-0.814023
161715127	chr6:161715127:C:T	7.59218e-24	-0.485621	1.00292
161715145	chr6:161715145:A:G	3.39456e-24	-9.89405e-10	-0.287646
161715187	chr6:161715187:A:G	7.75993e-24	-0.483743	1.0229
161715244	chr6:161715244:G:T	1.53631e-24	-9.89405e-10	-1.08044
161715461	chr6:161715461:T:C	2.37427e-24	-9.89405e-10	-0.645129
161715731	chr6:161715731:T:C	1.84008e-24	-9.89405e-10	-0.900013
161715735	chr6:161715735:C:T	1.24655e-24	-9.89405e-10	-1.28944
161716023	chr6:161716023:A:G	3.05077e-24	-9.89405e-10	-0.394425
161716067	chr6:161716067:CATCTT:C	3.94724e-25	-1.24334	-1.19605
161716115	chr6:161716115:C:T	6.18673e-24	0.58193	-0.269344
161716122	chr6:161716122:T:A	2.46609e-24	-9.89405e-10	-0.607185
161716918	chr6:161716918:G:A	1.98295e-23	-0.306562	1.78391
161717022	chr6:161717022:GT:G	4.1191e-24	-9.89405e-10	-0.0941866
161717328	chr6:161717328:C:T	1.14072e-25	-2.35171	-1.32904
161717408	chr6:161717408:A:C	1.49293e-24	-9.89405e-10	-1.10908
161717416	chr6:161717416:T:G	2.43179e-24	-1.24018	0.618989
161717419	chr6:161717419:T:C	2.03036e-24	-1.20167	0.40006
161717791	chr6:161717791:C:T	9.98682e-25	-1.69562	0.184484
161717840	chr6:161717840:C:T	7.94016e-25	-0.333504	-1.40697
161717842	chr6:161717842:C:T	1.54088e-24	-9.89405e-10	-1.07747
161718091	chr6:161718091:T:A	6.22128e-25	-1.12868	-0.855752
161718252	chr6:161718252:G:A	1.0082e-25	-2.35162	-1.45261
161718325	chr6:161718325:A:G	4.59335e-25	-1.20116	-1.08663
161718587	chr6:161718587:T:TCTC	5.73669e-25	-1.14046	-0.925066
161718631	chr6:161718631:C:A	5.82531e-25	-2.05019	-9.24033e-10
161718895	chr6:161718895:G:A	1.71305e-24	-9.89405e-10	-0.971544
161718934	chr6:161718934:T:C	6.16326e-24	0.308786	-9.24033e-10
161719301	chr6:161719301:A:G	4.17143e-24	-9.89405e-10	-0.0815612
161719653	chr6:161719653:T:C	3.20682e-25	-1.25642	-1.39071
161719681	chr6:161719681:A:G	2.33949e-24	-9.89405e-10	-0.659885
161719883	chr6:161719883:T:C	1.14001e-24	-9.89405e-10	-1.37878
161720059	chr6:161720059:C:T	3.02223e-25	-1.19743	-1.50898
161720060	chr6:161720060:A:G	7.42939e-25	-0.700425	-1.10654
161720087	chr6:161720087:T:C	9.20348e-25	-2.26847	0.675643
161720405	chr6:161720405:A:G	4.18097e-25	-1.40832	-0.973539
161720515	chr6:161720515:G:T	4.28635e-25	-2.35697	-9.24033e-10
161720777	chr6:161720777:TTTA:T	7.2278e-24	0.468114	-9.24033e-10
161721083	chr6:161721083:T:C	2.17483e-24	-9.89405e-10	-0.73287
161721419	chr6:161721419:G:A	5.24625e-24	-9.89405e-10	0.147693
161721468	chr6:161721468:C:T	2.25047e-23	-9.89405e-10	1.6039
161721612	chr6:161721612:A:G	1.18714e-24	-0.282369	-1.05591
161721621	chr6:161721621:T:C	6.81815e-24	-9.89405e-10	0.409767
161722072	chr6:161722072:CT:C	1.15442e-24	-9.89405e-10	-1.36622
161722209	chr6:161722209:G:A	1.73864e-24	-9.89405e-10	-0.956715
161722244	chr6:161722244:CA:C	9.63691e-26	-2.35983	-1.48956
161722292	chr6:161722292:C:T	1.8236e-25	-2.35559	-0.855998
161722332	chr6:161722332:A:G	1.89154e-25	-2.3482	-0.826821
161722688	chr6:161722688:T:C	3.84601e-24	-9.89405e-10	-0.162784
161722984	chr6:161722984:G:A	1.78606e-25	-2.35986	-0.872531
161723136	chr6:161723136:T:C	2.41506e-25	-2.192	-0.738687
161723477	chr6:161723477:G:C	3.43481e-25	-2.33658	-0.241865
161723833	chr6:161723833:A:G	1.56238e-24	-9.89405e-10	-1.06361
161724055	chr6:161724055:C:T	2.60405e-24	-9.89405e-10	-0.552752
161724061	chr6:161724061:T:A	2.60405e-24	-9.89405e-10	-0.552752
161724161	chr6:161724161:A:G	2.27e-25	-2.01902	-0.973603
161724404	chr6:161724404:T:C	3.5766e-24	-1.56608	1.33067
161724462	chr6:161724462:G:T	1.6902e-24	-9.89405e-10	-0.984972
161724848	chr6:161724848:TC:T	1.10225e-24	-9.89405e-10	-1.41246
161724971	chr6:161724971:G:T	1.52614e-25	-1.88039	-1.50927
161725301	chr6:161725301:T:C	9.66024e-26	-2.33166	-1.51531
161725412	chr6:161725412:T:C	1.30779e-24	-9.89405e-10	-1.24148
161725531	chr6:161725531:G:A	7.14626e-25	-2.08865	0.242832
161725864	chr6:161725864:C:T	1.37728e-24	-9.89405e-10	-1.18971
161725975	chr6:161725975:A:G	2.52039e-24	-9.89405e-10	-0.585407
161726374	chr6:161726374:G:A	6.24795e-23	-9.89405e-10	2.62502
161726594	chr6:161726594:T:C	1.0412e-24	-9.89405e-10	-1.46945
161726695	chr6:161726695:A:T	2.26815e-25	-2.06962	-0.923823
161726787	chr6:161726787:C:T	4.39638e-24	-9.89405e-10	-0.0290397
161726832	chr6:161726832:T:C	7.86151e-25	-1.75043	-9.24033e-10
161726978	chr6:161726978:A:G	1.1993e-24	-9.89405e-10	-1.32808
161727005	chr6:161727005:C:T	9.89541e-26	-2.34434	-1.47858
161727029	chr6:161727029:A:G	3.57632e-25	-1.12282	-1.41526
161727207	chr6:161727207:C:T	1.64e-24	-9.89405e-10	-1.01512
161727303	chr6:161727303:T:C	2.19661e-25	-2.02933	-0.996164
161727512	chr6:161727512:G:C	1.13623e-24	-9.89405e-10	-1.3821
161727529	chr6:161727529:T:C	2.80323e-24	-9.89405e-10	-0.479047
161727725	chr6:161727725:A:G	1.78813e-24	-9.89405e-10	-0.928651
161727786	chr6:161727786:C:T	1.11034e-24	-9.89405e-10	-1.40515
161728507	chr6:161728507:T:C	2.2976e-25	-2.1525	-0.828036
161728511	chr6:161728511:T:C	1.69919e-25	-1.83053	-1.45172
161728697	chr6:161728697:C:T	1.33383e-24	-9.89405e-10	-1.22176
161730600	chr6:161730600:TTTCTGATACATCACA:T	1.00509e-24	-9.89405e-10	-1.50474
161730664	chr6:161730664:A:G	1.25123e-24	-9.89405e-10	-1.2857
161731614	chr6:161731614:A:G	7.95745e-24	-1.05124	1.61553
161731687	chr6:161731687:G:A	5.7199e-24	-1.15215	1.38628
161731717	chr6:161731717:G:T	1.59254e-24	-9.89405e-10	-1.04449
161731802	chr6:161731802:T:C	1.44744e-24	-9.89405e-10	-1.14002
161732236	chr6:161732236:G:A	2.11049e-24	-9.89405e-10	-0.7629
161732263	chr6:161732263:G:T	4.47347e-25	-1.16031	-1.15393
161732576	chr6:161732576:C:T	1.85637e-24	-1.1044	0.213201
161732607	chr6:161732607:A:G	2.21065e-24	-9.89405e-10	-0.716534
161732837	chr6:161732837:C:T	1.53892e-24	-1.07857	-0.000169089
161733019	chr6:161733019:T:C	2.60347e-25	-1.4268	-1.42876
161733056	chr6:161733056:C:T	2.16561e-24	-9.89405e-10	-0.737117
161733242	chr6:161733242:T:C	8.47026e-25	-1.67584	-9.24033e-10
161733704	chr6:161733704:T:C	1.3867e-24	-9.89405e-10	-1.18289
161733997	chr6:161733997:CACACACACAT:C	6.74596e-25	-1.90346	-9.24033e-10
161734338	chr6:161734338:C:T	2.47916e-25	-1.98582	-0.918667
161734409	chr6:161734409:C:A	2.08385e-24	-9.89405e-10	-0.775602
161734429	chr6:161734429:G:C	1.80483e-25	-1.95304	-1.26889
161734468	chr6:161734468:G:T	1.22313e-23	-0.953215	1.94739
161734789	chr6:161734789:C:G	1.11668e-24	-9.89405e-10	-1.39946
161734869	chr6:161734869:G:A	1.10472e-25	-2.21901	-1.4938
161735104	chr6:161735104:T:C	1.21775e-24	-9.89405e-10	-1.31281
161735227	chr6:161735227:C:T	9.95587e-25	-9.89405e-10	-1.51424
161735748	chr6:161735748:C:T	2.57799e-24	-9.89405e-10	-0.562811
161735823	chr6:161735823:G:A	2.83733e-25	-2.24738	-0.522163
161735940	chr6:161735940:C:T	1.01042e-24	-9.89405e-10	-1.49945
161736126	chr6:161736126:C:T	2.01304e-24	-9.89405e-10	-0.810172
161736211	chr6:161736211:G:A	1.89759e-24	-9.89405e-10	-0.869238
161736366	chr6:161736366:C:T	1.17741e-23	-9.89405e-10	0.956082
161736379	chr6:161736379:C:A	7.31312e-25	-1.82274	-9.24033e-10
161736428	chr6:161736428:C:T	1.39904e-25	-2.07958	-1.39704
161736434	chr6:161736434:T:A	1.80102e-24	-9.89405e-10	-0.921468
161736447	chr6:161736447:C:T	5.42143e-25	-1.40242	-0.719626
161736460	chr6:161736460:C:G	1.93233e-24	-9.89405e-10	-0.851095
161736511	chr6:161736511:G:A	3.69787e-25	-1.11586	-1.38879
161736540	chr6:161736540:G:A	3.65483e-25	-1.13596	-1.3804
161736624	chr6:161736624:G:A	2.22495e-25	-2.10723	-0.905445
161736688	chr6:161736688:T:C	4.04278e-25	-1.07047	-1.345
161736806	chr6:161736806:T:A	8.35824e-25	-1.68916	-9.24033e-10
161736828	chr6:161736828:A:G	3.55434e-25	-1.15147	-1.39276
161736873	chr6:161736873:G:A	1.02828e-25	-2.2882	-1.49632
161737236	chr6:161737236:G:A	1.81488e-25	-1.6994	-1.51698
161737243	chr6:161737243:C:T	1.25215e-23	-9.89405e-10	1.01763
161737253	chr6:161737253:A:G	1.29866e-24	-9.89405e-10	-1.24849
161737280	chr6:161737280:C:A	1.36754e-25	-2.05535	-1.44404
161737362	chr6:161737362:G:A	1.32028e-25	-2.0637	-1.47086
161737409	chr6:161737409:A:G	1.00873e-24	-9.89405e-10	-1.50113
161737423	chr6:161737423:A:G	2.06537e-25	-2.07474	-1.01236
161737463	chr6:161737463:G:A	4.36061e-25	-1.00828	-1.33151
161737548	chr6:161737548:A:G	1.78111e-25	-2.03987	-1.1953
161737589	chr6:161737589:T:C	1.6587e-25	-1.79471	-1.51166
161737772	chr6:161737772:G:A	4.25121e-25	-1.03564	-1.32956
161737911	chr6:161737911:C:T	1.32861e-24	-9.89405e-10	-1.22568
161737986	chr6:161737986:G:T	3.47659e-24	-9.89405e-10	-0.263768
161738031	chr6:161738031:G:A	1.2016e-24	-9.89405e-10	-1.32617
161738281	chr6:161738281:G:A	1.20282e-24	-9.89405e-10	-1.32516
```
