## Supplementary material for "Characterization of shared and ancestry-specific signals driving complex traits using multi-ancestry fine-mapping": susiex_nc2.cs80.snp (part 1 of 2)

```
BP	SNP	PIP(CS1)	LogBF(CS1,Pop1)	LogBF(CS1,Pop2)	PIP(CS2)	LogBF(CS2,Pop1)	LogBF(CS2,Pop2)
159371779	chr6:159371779:C:T	3.35852e-25	-9.89405e-10	-1.51537	4.37117e-10	-9.89405e-10	-1.51564
159371897	chr6:159371897:CCAT:C	3.35895e-25	-9.89405e-10	-1.51524	4.39862e-10	-9.89405e-10	-1.50938
159371960	chr6:159371960:C:T	3.35963e-25	-9.89405e-10	-1.51504	4.4009e-10	-9.89405e-10	-1.50886
159372003	chr6:159372003:A:G	3.43685e-25	-9.89405e-10	-1.49231	4.52206e-10	-9.89405e-10	-1.4817
159372017	chr6:159372017:T:C	3.35895e-25	-9.89405e-10	-1.51524	4.39862e-10	-9.89405e-10	-1.50938
159372230	chr6:159372230:C:T	3.35895e-25	-9.89405e-10	-1.51524	4.39862e-10	-9.89405e-10	-1.50938
159372302	chr6:159372302:A:G	4.46953e-26	-2.36015	-1.17203	6.35286e-11	-2.33111	-1.11324
159372368	chr6:159372368:A:G	3.41388e-25	-9.89405e-10	-1.49902	4.48185e-10	-9.89405e-10	-1.49064
159372499	chr6:159372499:C:T	3.53997e-25	-9.89405e-10	-1.46275	4.67408e-10	-9.89405e-10	-1.44864
159372899	chr6:159372899:A:G	3.42422e-25	-9.89405e-10	-1.496	4.42499e-10	-9.89405e-10	-1.5034
159373142	chr6:159373142:A:T	3.36261e-25	-9.89405e-10	-1.51415	4.41122e-10	-9.89405e-10	-1.50652
159373212	chr6:159373212:G:A	3.42361e-25	-9.89405e-10	-1.49617	4.52495e-10	-9.89405e-10	-1.48107
159373274	chr6:159373274:G:A	3.35615e-25	-9.89405e-10	-1.51608	4.3772e-10	-9.89405e-10	-1.51426
159373467	chr6:159373467:T:C	1.02935e-24	-9.89405e-10	-0.395358	1.46381e-09	-9.89405e-10	-0.307043
159373477	chr6:159373477:T:C	2.15732e-24	-9.89405e-10	0.344581	3.39155e-09	-9.89405e-10	0.533199
159373772	chr6:159373772:T:G	1.5012e-25	-2.3206	-9.24033e-10	1.98614e-10	-2.30448	-9.24033e-10
159373881	chr6:159373881:AC:A	4.13732e-26	-2.14911	-1.4603	5.93673e-11	-2.03858	-1.47352
159374038	chr6:159374038:A:G	3.35618e-25	-9.89405e-10	-1.51607	4.37438e-10	-9.89405e-10	-1.51491
159374130	chr6:159374130:G:A	3.72708e-25	-9.89405e-10	-1.41125	4.77583e-10	-9.89405e-10	-1.4271
159374185	chr6:159374185:G:T	3.37039e-25	-9.89405e-10	-1.51184	4.36963e-10	-9.89405e-10	-1.51599
159374222	chr6:159374222:T:G	1.51025e-25	-1.7607	-0.553895	2.33545e-10	-1.60075	-0.541716
159374246	chr6:159374246:G:A	3.37919e-25	-9.89405e-10	-1.50923	4.37264e-10	-9.89405e-10	-1.51531
159374300	chr6:159374300:T:C	1.19201e-25	-2.30936	-0.241872	2.06836e-10	-2.27869	0.0147736
159374307	chr6:159374307:G:T	3.43922e-25	-9.89405e-10	-1.49163	4.57224e-10	-9.89405e-10	-1.47067
159374362	chr6:159374362:A:G	1.43158e-25	-2.2596	-0.10849	2.53581e-10	-2.24136	0.181196
159374633	chr6:159374633:A:T	2.25616e-23	-9.89405e-10	2.69196	3.10407e-08	-9.89405e-10	2.74721
159374729	chr6:159374729:T:C	3.4108e-25	-9.89405e-10	-1.49992	4.50245e-10	-9.89405e-10	-1.48605
159374830	chr6:159374830:T:C	1.28385e-24	-9.89405e-10	-0.174419	1.58595e-09	-9.89405e-10	-0.226905
159375442	chr6:159375442:G:A	3.46645e-25	-9.89405e-10	-1.48374	4.59831e-10	-9.89405e-10	-1.46498
159375505	chr6:159375505:A:C	3.48669e-25	-9.89405e-10	-1.47792	4.60955e-10	-9.89405e-10	-1.46254
159375518	chr6:159375518:G:A	7.37611e-25	-9.89405e-10	-0.728625	9.94281e-10	-9.89405e-10	-0.693823
159375850	chr6:159375850:A:G	9.43021e-25	-9.89405e-10	-0.482952	1.34726e-09	-9.89405e-10	-0.390018
159376056	chr6:159376056:G:A	1.46363e-25	-2.30741	-0.0385406	2.52038e-10	-2.3232	0.256934
159376328	chr6:159376328:G:A	1.53205e-23	-9.89405e-10	2.3049	2.04118e-08	-9.89405e-10	2.32802
159376868	chr6:159376868:AT:A	4.70953e-25	-9.89405e-10	-1.17728	6.50044e-10	-9.89405e-10	-1.1188
159376963	chr6:159376963:A:C	3.59548e-25	-9.89405e-10	-1.44719	4.6095e-10	-9.89405e-10	-1.46255
159377315	chr6:159377315:T:C	3.36184e-25	-9.89405e-10	-1.51438	4.38992e-10	-9.89405e-10	-1.51136
159377455	chr6:159377455:C:T	3.36406e-25	-9.89405e-10	-1.51372	4.37195e-10	-9.89405e-10	-1.51546
159377502	chr6:159377502:C:T	3.38543e-25	-9.89405e-10	-1.50739	4.45376e-10	-9.89405e-10	-1.49692
159377529	chr6:159377529:T:C	3.41361e-25	-9.89405e-10	-1.4991	4.50406e-10	-9.89405e-10	-1.48569
159377744	chr6:159377744:G:C	5.7046e-25	-9.89405e-10	-0.985599	7.84874e-10	-9.89405e-10	-0.930319
159377746	chr6:159377746:T:C	3.4069e-25	-9.89405e-10	-1.50107	4.41194e-10	-9.89405e-10	-1.50636
159377804	chr6:159377804:G:A	3.38984e-25	-9.89405e-10	-1.50609	4.39443e-10	-9.89405e-10	-1.51034
159378159	chr6:159378159:C:T	3.68752e-25	0.0931584	-1.51508	7.06982e-10	0.480465	-1.5153
159378245	chr6:159378245:T:C	8.98534e-25	-9.89405e-10	-0.531276	1.24893e-09	-9.89405e-10	-0.4658
159378359	chr6:159378359:T:C	3.38366e-25	-9.89405e-10	-1.50791	4.44982e-10	-9.89405e-10	-1.49781
159378361	chr6:159378361:C:T	3.39191e-25	-9.89405e-10	-1.50548	4.46566e-10	-9.89405e-10	-1.49426
159378663	chr6:159378663:C:G	1.58388e-25	-2.26699	-9.24033e-10	3.53109e-10	-1.72907	-9.24033e-10
159379382	chr6:159379382:C:T	3.41892e-25	-9.89405e-10	-1.49754	4.4246e-10	-9.89405e-10	-1.50349
159379528	chr6:159379528:T:A	6.46486e-25	-9.89405e-10	-0.860489	8.08727e-10	-9.89405e-10	-0.900381
159379617	chr6:159379617:G:A	3.38404e-25	-9.89405e-10	-1.5078	4.45047e-10	-9.89405e-10	-1.49766
159379618	chr6:159379618:A:G	3.38698e-25	-9.89405e-10	-1.50693	4.45616e-10	-9.89405e-10	-1.49638
159379657	chr6:159379657:C:T	9.1961e-25	-9.89405e-10	-0.508092	1.36012e-09	-9.89405e-10	-0.380514
159379992	chr6:159379992:A:G	4.99401e-26	-2.09725	-1.32397	6.70193e-11	-2.06885	-1.32201
159380521	chr6:159380521:C:T	3.37424e-25	-9.89405e-10	-1.5107	4.38181e-10	-9.89405e-10	-1.51321
159380533	chr6:159380533:C:G	3.46469e-25	-9.89405e-10	-1.48425	4.47307e-10	-9.89405e-10	-1.4926
159380537	chr6:159380537:C:G	3.14966e-25	-0.682316	-0.897262	7.72295e-10	-0.206814	-0.739661
159380786	chr6:159380786:A:G	3.48717e-25	-9.89405e-10	-1.47778	4.63067e-10	-9.89405e-10	-1.45797
159381106	chr6:159381106:G:A	5.47666e-26	-1.81416	-1.5148	8.24426e-11	-1.67663	-1.50711
159381136	chr6:159381136:A:G	1.67278e-25	-2.21239	-9.24033e-10	2.14816e-10	-2.22606	-9.24033e-10
159381367	chr6:159381367:C:A	1.79621e-24	-9.89405e-10	0.161393	2.5722e-09	-9.89405e-10	0.256674
159382089	chr6:159382089:G:A	3.36867e-25	-9.89405e-10	-1.51235	4.37549e-10	-9.89405e-10	-1.51465
159382193	chr6:159382193:C:T	3.35584e-25	-9.89405e-10	-1.51617	4.37816e-10	-9.89405e-10	-1.51404
159382428	chr6:159382428:G:A	2.02185e-25	-1.31051	-0.712353	2.95035e-10	-1.3744	-0.534345
159382459	chr6:159382459:C:G	3.58516e-25	-9.89405e-10	-1.45007	4.78337e-10	-9.89405e-10	-1.42553
159382689	chr6:159382689:C:G	3.84972e-25	-9.89405e-10	-1.37887	5.15387e-10	-9.89405e-10	-1.35093
159382823	chr6:159382823:G:T	3.3656e-25	-9.89405e-10	-1.51326	4.37298e-10	-9.89405e-10	-1.51523
159383328	chr6:159383328:A:C	3.7385e-25	-9.89405e-10	-1.40819	4.98982e-10	-9.89405e-10	-1.38327
159383465	chr6:159383465:A:G	3.72366e-25	-9.89405e-10	-1.41216	4.9679e-10	-9.89405e-10	-1.38768
159383650	chr6:159383650:G:A	3.72336e-25	-9.89405e-10	-1.41225	4.96738e-10	-9.89405e-10	-1.38778
159383930	chr6:159383930:G:A	1.27698e-25	-1.58222	-0.900149	2.30385e-10	-1.37691	-0.779179
159383969	chr6:159383969:C:T	3.70475e-25	-9.89405e-10	-1.41725	4.93965e-10	-9.89405e-10	-1.39338
159383970	chr6:159383970:A:G	3.72616e-25	-9.89405e-10	-1.41149	4.9717e-10	-9.89405e-10	-1.38691
159384121	chr6:159384121:A:C	3.70802e-25	-9.89405e-10	-1.41637	4.94455e-10	-9.89405e-10	-1.39239
159384153	chr6:159384153:C:A	3.444e-25	-9.89405e-10	-1.49024	4.55837e-10	-9.89405e-10	-1.47371
159384192	chr6:159384192:T:C	1.52155e-25	-1.68276	-0.624383	2.02755e-10	-1.89084	-0.392998
159384218	chr6:159384218:C:T	5.25232e-25	0.435858	-1.50406	1.25864e-09	1.03077	-1.48883
159384537	chr6:159384537:G:T	7.68915e-26	-2.30174	-0.687911	1.18157e-10	-2.29033	-0.533499
159384615	chr6:159384615:C:T	3.78225e-25	-9.89405e-10	-1.39655	5.05353e-10	-9.89405e-10	-1.37059
159384663	chr6:159384663:T:C	3.74847e-25	-9.89405e-10	-1.40552	5.00458e-10	-9.89405e-10	-1.38032
159384691	chr6:159384691:T:A	3.73995e-25	-9.89405e-10	-1.4078	4.99191e-10	-9.89405e-10	-1.38285
159384700	chr6:159384700:A:G	5.7869e-25	-9.89405e-10	-0.971274	7.81338e-10	-9.89405e-10	-0.934834
159384915	chr6:159384915:C:T	3.74214e-25	-9.89405e-10	-1.40721	4.99518e-10	-9.89405e-10	-1.3822
159385005	chr6:159385005:T:G	3.67613e-25	-9.89405e-10	-1.42501	4.89714e-10	-9.89405e-10	-1.40202
159385012	chr6:159385012:A:G	3.67761e-25	-9.89405e-10	-1.42461	4.89933e-10	-9.89405e-10	-1.40157
159385013	chr6:159385013:T:A	3.68463e-25	-9.89405e-10	-1.4227	4.90979e-10	-9.89405e-10	-1.39944
159385063	chr6:159385063:G:A	3.7412e-25	-9.89405e-10	-1.40747	4.9939e-10	-9.89405e-10	-1.38246
159385065	chr6:159385065:A:C	3.74945e-25	-9.89405e-10	-1.40526	5.00487e-10	-9.89405e-10	-1.38026
159385158	chr6:159385158:C:A	1.6958e-25	-2.19872	-9.24033e-10	2.39822e-10	-2.11594	-9.24033e-10
159385182	chr6:159385182:C:T	3.7392e-25	-9.89405e-10	-1.408	4.99081e-10	-9.89405e-10	-1.38307
159385548	chr6:159385548:G:A	3.69766e-25	-9.89405e-10	-1.41917	4.92931e-10	-9.89405e-10	-1.39547
159385732	chr6:159385732:A:G	3.74229e-25	-9.89405e-10	-1.40717	4.99535e-10	-9.89405e-10	-1.38216
159385850	chr6:159385850:A:G	3.4879e-25	-9.89405e-10	-1.47757	4.6323e-10	-9.89405e-10	-1.45762
159385863	chr6:159385863:A:G	3.78139e-25	-9.89405e-10	-1.39678	5.05438e-10	-9.89405e-10	-1.37042
159386040	chr6:159386040:G:A	3.35591e-25	-9.89405e-10	-1.51615	4.37042e-10	-9.89405e-10	-1.51581
159386121	chr6:159386121:C:T	3.71578e-25	-9.89405e-10	-1.41428	4.9023e-10	-9.89405e-10	-1.40097
159386217	chr6:159386217:T:C	3.62286e-25	-9.89405e-10	-1.43961	4.82044e-10	-9.89405e-10	-1.41781
159386288	chr6:159386288:T:G	3.36044e-25	-9.89405e-10	-1.5148	4.38465e-10	-9.89405e-10	-1.51256
159386606	chr6:159386606:G:A	3.74229e-25	-9.89405e-10	-1.40717	4.99535e-10	-9.89405e-10	-1.38216
159386616	chr6:159386616:G:A	3.69977e-25	-9.89405e-10	-1.4186	4.93244e-10	-9.89405e-10	-1.39484
159386644	chr6:159386644:A:G	3.74229e-25	-9.89405e-10	-1.40717	4.99535e-10	-9.89405e-10	-1.38216
159386773	chr6:159386773:T:TAGGGTAGCTGAGCC	3.74229e-25	-9.89405e-10	-1.40717	4.99535e-10	-9.89405e-10	-1.38216
159386786	chr6:159386786:G:A	3.62196e-25	-9.89405e-10	-1.43986	4.8547e-10	-9.89405e-10	-1.41072
159386859	chr6:159386859:T:C	3.74229e-25	-9.89405e-10	-1.40717	4.99535e-10	-9.89405e-10	-1.38216
159386907	chr6:159386907:G:A	1.79907e-25	-1.96986	-0.169742	3.33412e-10	-1.95829	0.171828
159387043	chr6:159387043:T:G	6.02504e-25	-9.89405e-10	-0.930946	8.49753e-10	-9.89405e-10	-0.850896
159387070	chr6:159387070:C:T	3.36056e-25	-9.89405e-10	-1.51476	4.36979e-10	-9.89405e-10	-1.51596
159387083	chr6:159387083:G:T	3.74764e-25	-9.89405e-10	-1.40575	5.00329e-10	-9.89405e-10	-1.38058
159387099	chr6:159387099:C:T	3.74229e-25	-9.89405e-10	-1.40717	4.99535e-10	-9.89405e-10	-1.38216
159387256	chr6:159387256:G:A	1.99248e-25	-1.0232	-1.01429	3.92357e-10	-0.659051	-0.96462
159387314	chr6:159387314:T:C	3.64255e-25	-9.89405e-10	-1.43419	4.87512e-10	-9.89405e-10	-1.40653
159387637	chr6:159387637:T:C	6.5542e-25	-9.89405e-10	-0.846765	8.32387e-10	-9.89405e-10	-0.871544
159387682	chr6:159387682:T:C	3.72607e-25	-9.89405e-10	-1.41152	4.97133e-10	-9.89405e-10	-1.38698
159387709	chr6:159387709:C:G	3.74821e-25	-9.89405e-10	-1.40559	5.00415e-10	-9.89405e-10	-1.3804
159387934	chr6:159387934:C:T	3.61908e-25	-9.89405e-10	-1.44065	4.83592e-10	-9.89405e-10	-1.4146
159388062	chr6:159388062:G:A	1.53222e-25	-1.26079	-1.03937	2.90537e-10	-0.932754	-0.991358
159388587	chr6:159388587:G:A	6.55096e-25	-9.89405e-10	-0.847259	9.28874e-10	-9.89405e-10	-0.761869
159388654	chr6:159388654:G:A	1.8452e-25	-1.13359	-0.980693	3.56905e-10	-0.788422	-0.92995
159388788	chr6:159388788:A:G	2.00585e-24	-9.89405e-10	0.271782	2.77162e-09	-9.89405e-10	0.331343
159388821	chr6:159388821:C:T	4.31935e-25	-9.89405e-10	-1.26377	5.88148e-10	-9.89405e-10	-1.21886
159388893	chr6:159388893:A:G	7.85384e-25	-9.89405e-10	-0.665868	1.06814e-09	-9.89405e-10	-0.622171
159388957	chr6:159388957:A:G	3.67877e-25	-9.89405e-10	-1.42429	4.86982e-10	-9.89405e-10	-1.40762
159388973	chr6:159388973:T:A	1.85765e-25	-2.10756	-9.24033e-10	2.30948e-10	-2.15365	-9.24033e-10
159389016	chr6:159389016:C:T	5.74481e-25	0.514019	-1.49259	1.37454e-09	1.10277	-1.47274
159389278	chr6:159389278:G:A	3.99297e-25	-9.89405e-10	-1.34234	5.39486e-10	-9.89405e-10	-1.30523
159389468	chr6:159389468:A:T	3.37093e-25	-9.89405e-10	-1.51168	4.39399e-10	-9.89405e-10	-1.51043
159389770	chr6:159389770:C:T	6.52206e-25	-9.89405e-10	-0.851681	8.28511e-10	-9.89405e-10	-0.876213
159389792	chr6:159389792:A:G	4.25745e-25	-9.89405e-10	-1.2782	5.34345e-10	-9.89405e-10	-1.3148
159389946	chr6:159389946:A:G	1.00239e-25	-1.21133	-1.51315	1.17198e-10	-1.32133	-1.51064
159390242	chr6:159390242:G:A	3.38242e-25	-9.89405e-10	-1.50828	4.38603e-10	-9.89405e-10	-1.51225
159390248	chr6:159390248:G:A	5.40386e-25	-9.89405e-10	-1.03976	7.56978e-10	-9.89405e-10	-0.966508
159390351	chr6:159390351:G:C	3.94567e-25	-9.89405e-10	-1.35425	5.33209e-10	-9.89405e-10	-1.31693
159390698	chr6:159390698:G:T	8.60219e-26	-1.62716	-1.25028	1.26887e-10	-1.55977	-1.19277
159390711	chr6:159390711:T:C	3.69296e-25	-9.89405e-10	-1.42044	4.64776e-10	-9.89405e-10	-1.45429
159391203	chr6:159391203:T:C	3.97338e-26	-2.3496	-1.30024	5.74916e-11	-2.29461	-1.2496
159391331	chr6:159391331:T:C	2.52019e-25	-1.51444	-0.2881	3.99009e-10	-1.44516	-0.161703
159391341	chr6:159391341:G:A	5.27213e-25	-9.89405e-10	-1.06444	7.23051e-10	-9.89405e-10	-1.01236
159391395	chr6:159391395:C:T	3.62339e-25	-9.89405e-10	-1.43946	4.86267e-10	-9.89405e-10	-1.40909
159391428	chr6:159391428:A:G	3.61732e-25	-9.89405e-10	-1.44114	4.85238e-10	-9.89405e-10	-1.4112
159391434	chr6:159391434:T:C	2.39517e-25	-1.5	-0.353415	3.77974e-10	-1.43067	-0.230342
159391688	chr6:159391688:A:G	5.17342e-25	-9.89405e-10	-1.08334	6.94713e-10	-9.89405e-10	-1.05234
159391719	chr6:159391719:AT:A	1.68323e-25	-1.47421	-0.731952	2.82245e-10	-1.36741	-0.585653
159391761	chr6:159391761:A:G	2.7168e-25	-1.72742	-9.24033e-10	3.96163e-10	-1.61402	-9.24033e-10
159391883	chr6:159391883:T:C	5.15511e-25	-9.89405e-10	-1.08688	6.92051e-10	-9.89405e-10	-1.05618
159392010	chr6:159392010:T:A	5.12153e-25	-9.89405e-10	-1.09342	6.87158e-10	-9.89405e-10	-1.06328
159392173	chr6:159392173:C:A	3.63888e-25	-9.89405e-10	-1.4352	4.88736e-10	-9.89405e-10	-1.40402
159392196	chr6:159392196:C:T	3.64221e-25	-9.89405e-10	-1.43428	4.8926e-10	-9.89405e-10	-1.40295
159392240	chr6:159392240:G:A	2.94051e-25	-1.48758	-0.160705	4.63473e-10	-1.4189	-0.0381989
159392626	chr6:159392626:T:C	5.09084e-25	-9.89405e-10	-1.09943	6.8312e-10	-9.89405e-10	-1.06917
159392649	chr6:159392649:C:T	3.64221e-25	-9.89405e-10	-1.43428	4.8926e-10	-9.89405e-10	-1.40295
159392710	chr6:159392710:T:C	3.64221e-25	-9.89405e-10	-1.43428	4.8926e-10	-9.89405e-10	-1.40295
159392758	chr6:159392758:C:T	3.61878e-25	-9.89405e-10	-1.44073	4.85581e-10	-9.89405e-10	-1.4105
159393078	chr6:159393078:A:G	2.38652e-25	-1.50142	-0.355616	3.76818e-10	-1.43216	-0.231924
159393182	chr6:159393182:A:T	3.64221e-25	-9.89405e-10	-1.43428	4.8926e-10	-9.89405e-10	-1.40295
159393359	chr6:159393359:G:A	3.62613e-25	-9.89405e-10	-1.4387	4.86716e-10	-9.89405e-10	-1.40816
159393517	chr6:159393517:G:C	3.63685e-25	-9.89405e-10	-1.43575	4.88413e-10	-9.89405e-10	-1.40468
159393560	chr6:159393560:G:A	3.64462e-25	-9.89405e-10	-1.43362	4.89641e-10	-9.89405e-10	-1.40217
159393565	chr6:159393565:AAAACCTTAC:A	3.46301e-25	-9.89405e-10	-1.48473	4.59973e-10	-9.89405e-10	-1.46467
159394111	chr6:159394111:C:T	1.54044e-24	1.49802	-1.49024	2.72734e-09	1.81836	-1.50312
159394333	chr6:159394333:G:A	1.07466e-24	-9.89405e-10	-0.352285	1.33854e-09	-9.89405e-10	-0.396511
159394370	chr6:159394370:G:A	9.96512e-25	-9.89405e-10	-0.42778	1.38266e-09	-9.89405e-10	-0.364081
159394519	chr6:159394519:T:C	6.23684e-25	-9.89405e-10	-0.896398	8.78688e-10	-9.89405e-10	-0.817413
159394521	chr6:159394521:G:A	4.14047e-25	-9.89405e-10	-1.30606	5.22922e-10	-9.89405e-10	-1.33641
159394736	chr6:159394736:C:T	4.60582e-25	-9.89405e-10	-1.19955	5.7619e-10	-9.89405e-10	-1.23941
159394803	chr6:159394803:A:G	2.40242e-24	-9.89405e-10	0.45219	3.42085e-09	-9.89405e-10	0.541802
159394987	chr6:159394987:A:G	3.37494e-25	-9.89405e-10	-1.51049	4.37176e-10	-9.89405e-10	-1.51551
159395191	chr6:159395191:G:C	2.49955e-25	-1.52116	-0.289595	3.99995e-10	-1.45231	-0.152084
159395358	chr6:159395358:G:A	2.5167e-25	-1.63792	-0.165997	3.63699e-10	-1.74197	0.0424581
159395411	chr6:159395411:G:A	2.52041e-25	-1.66843	-0.134025	3.65399e-10	-1.77169	0.0768341
159395612	chr6:159395612:A:T	4.8511e-26	-2.26301	-1.18724	8.46263e-11	-2.14593	-1.01166
159396098	chr6:159396098:C:T	3.74902e-25	-9.89405e-10	-1.40538	4.77766e-10	-9.89405e-10	-1.42672
159396638	chr6:159396638:C:G	6.93627e-25	-9.89405e-10	-0.790107	8.59528e-10	-9.89405e-10	-0.839459
159396918	chr6:159396918:C:T	3.69248e-26	-2.35067	-1.37249	5.36438e-11	-2.3301	-1.28338
159397459	chr6:159397459:T:TTAGG	4.80626e-25	-9.89405e-10	-1.15695	6.66053e-10	-9.89405e-10	-1.09447
159397859	chr6:159397859:T:C	3.53082e-26	-2.32403	-1.4439	4.9936e-11	-2.29028	-1.39482
159398001	chr6:159398001:A:G	2.27574e-23	1.76502	0.935587	5.11709e-08	2.19314	1.05395
159398162	chr6:159398162:A:G	1.52725e-25	-1.56473	-0.738671	2.35567e-10	-1.50328	-0.630562
159398407	chr6:159398407:C:T	3.76533e-25	-9.89405e-10	-1.40103	5.08439e-10	-9.89405e-10	-1.3645
159398754	chr6:159398754:A:C	3.59592e-26	-2.28883	-1.46082	5.11639e-11	-2.24388	-1.41693
159399303	chr6:159399303:A:T	3.35846e-25	-9.89405e-10	-1.51539	4.37926e-10	-9.89405e-10	-1.51379
159399661	chr6:159399661:A:G	3.25359e-26	-2.34008	-1.50962	4.5235e-11	-2.2712	-1.51277
159399747	chr6:159399747:G:A	3.62006e-26	-2.33717	-1.4058	5.27234e-11	-2.25971	-1.37107
159400106	chr6:159400106:A:G	3.68439e-26	-2.27001	-1.45535	5.27618e-11	-2.22049	-1.40956
159400154	chr6:159400154:G:A	1.02746e-23	2.34687	-0.441483	2.75951e-08	2.96864	-0.339092
159401382	chr6:159401382:G:A	1.87894e-24	-9.89405e-10	0.206424	2.65799e-09	-9.89405e-10	0.289482
159401426	chr6:159401426:G:A	1.41763e-25	-1.60378	-0.77411	2.18457e-10	-1.54031	-0.668942
159401596	chr6:159401596:G:A	3.36088e-25	-9.89405e-10	-1.51467	4.36894e-10	-9.89405e-10	-1.51615
159402286	chr6:159402286:G:A	2.24805e-25	-1.73284	-0.183971	3.36698e-10	-1.69455	-0.0821089
159402378	chr6:159402378:G:T	3.25306e-26	-2.34303	-1.50683	4.51729e-11	-2.27422	-1.51113
159402553	chr6:159402553:A:G	7.38592e-26	-2.08581	-0.944067	1.20028e-10	-1.97743	-0.830686
159403294	chr6:159403294:C:T	3.67905e-26	-2.27665	-1.45015	5.27328e-11	-2.22674	-1.40386
159404290	chr6:159404290:A:G	9.5482e-24	-9.89405e-10	1.83207	1.41673e-08	-9.89405e-10	1.96285
159404417	chr6:159404417:G:A	2.56574e-25	-1.7448	-0.0398206	3.32567e-10	-1.85669	0.0676881
159404495	chr6:159404495:G:A	3.64165e-25	-9.89405e-10	-1.43444	4.84529e-10	-9.89405e-10	-1.41266
159404737	chr6:159404737:G:A	3.53495e-25	-9.89405e-10	-1.46417	4.71877e-10	-9.89405e-10	-1.43912
159404739	chr6:159404739:A:C	3.53495e-25	-9.89405e-10	-1.46417	4.71877e-10	-9.89405e-10	-1.43912
159404817	chr6:159404817:A:G	2.41123e-24	-9.89405e-10	0.455853	2.93217e-09	-9.89405e-10	0.387655
159405422	chr6:159405422:T:C	3.17777e-26	-2.35711	-1.51617	4.32424e-11	-2.31372	-1.5153
159405442	chr6:159405442:T:A	9.30779e-25	-9.89405e-10	-0.49602	1.27681e-09	-9.89405e-10	-0.443724
159406397	chr6:159406397:A:T	4.73679e-25	-9.89405e-10	-1.17151	5.97595e-10	-9.89405e-10	-1.20293
159406444	chr6:159406444:C:T	3.66061e-25	-9.89405e-10	-1.42924	4.67732e-10	-9.89405e-10	-1.44795
159406557	chr6:159406557:A:T	3.72146e-25	-9.89405e-10	-1.41275	5.02048e-10	-9.89405e-10	-1.37715
159406871	chr6:159406871:G:T	4.10332e-25	-9.89405e-10	-1.31508	5.17908e-10	-9.89405e-10	-1.34605
159406999	chr6:159406999:T:C	3.74981e-25	-9.89405e-10	-1.40517	4.79249e-10	-9.89405e-10	-1.42362
159407074	chr6:159407074:A:G	3.15792e-25	-1.57696	-9.24033e-10	3.39647e-10	-1.76794	-9.24033e-10
159407181	chr6:159407181:G:T	1.44417e-25	-2.35933	-9.24033e-10	1.88679e-10	-2.3558	-9.24033e-10
159407216	chr6:159407216:A:G	3.95969e-26	-2.34164	-1.31165	5.84901e-11	-2.31609	-1.21089
159407315	chr6:159407315:C:G	9.14881e-25	-9.89405e-10	-0.513247	1.14513e-09	-9.89405e-10	-0.552572
159407350	chr6:159407350:C:T	3.81118e-25	-9.89405e-10	-1.38893	5.16028e-10	-9.89405e-10	-1.34968
159407596	chr6:159407596:C:T	3.53647e-25	-9.89405e-10	-1.46374	4.65713e-10	-9.89405e-10	-1.45227
159407766	chr6:159407766:C:T	2.8862e-24	0.754247	-0.118591	5.00863e-09	1.05684	-0.133762
159407770	chr6:159407770:G:A	1.09223e-24	-9.89405e-10	-0.33606	1.36275e-09	-9.89405e-10	-0.378581
159408114	chr6:159408114:C:A	4.17819e-25	-9.89405e-10	-1.29699	5.27675e-10	-9.89405e-10	-1.32736
159408131	chr6:159408131:C:A	4.11241e-25	-9.89405e-10	-1.31286	5.19705e-10	-9.89405e-10	-1.34258
159408132	chr6:159408132:C:T	4.2893e-25	-9.89405e-10	-1.27075	5.40549e-10	-9.89405e-10	-1.30326
159408259	chr6:159408259:G:A	3.43404e-25	-9.89405e-10	-1.49313	4.4158e-10	-9.89405e-10	-1.50548
159408367	chr6:159408367:T:C	4.28868e-25	-1.72945	0.458561	8.85507e-10	-1.49381	0.684123
159408383	chr6:159408383:C:T	4.90828e-25	-9.89405e-10	-1.13595	6.81196e-10	-9.89405e-10	-1.07199
159409126	chr6:159409126:A:G	5.37933e-25	-9.89405e-10	-1.04431	7.23101e-10	-9.89405e-10	-1.01229
159409401	chr6:159409401:G:A	3.72816e-25	-9.89405e-10	-1.41096	5.03074e-10	-9.89405e-10	-1.37511
159409540	chr6:159409540:A:T	6.59485e-25	-9.89405e-10	-0.840581	9.36957e-10	-9.89405e-10	-0.753205
159409824	chr6:159409824:T:C	4.88716e-25	-9.89405e-10	-1.14026	6.78141e-10	-9.89405e-10	-1.07649
159410221	chr6:159410221:C:T	3.819e-25	-9.89405e-10	-1.38688	5.09476e-10	-9.89405e-10	-1.36246
159410224	chr6:159410224:T:C	3.73249e-25	-9.89405e-10	-1.4098	4.81787e-10	-9.89405e-10	-1.41834
159410234	chr6:159410234:G:A	1.43714e-25	-1.57191	-0.7923	2.2095e-10	-1.50995	-0.687963
159411184	chr6:159411184:C:T	4.01839e-25	-9.89405e-10	-1.33599	5.17034e-10	-9.89405e-10	-1.34773
159411331	chr6:159411331:G:A	1.40554e-25	-1.59916	-0.787293	2.15835e-10	-1.53866	-0.68267
159411897	chr6:159411897:C:T	3.35616e-25	-9.89405e-10	-1.51607	4.37543e-10	-9.89405e-10	-1.51467
159412022	chr6:159412022:G:A	6.05389e-25	-9.89405e-10	-0.92617	7.59484e-10	-9.89405e-10	-0.963203
159412155	chr6:159412155:T:C	2.2966e-25	-1.82792	-0.0675175	3.7495e-10	-1.75609	0.087041
159412174	chr6:159412174:A:G	1.71883e-25	-2.32996	0.144735	2.58168e-10	-2.35879	0.316561
159412337	chr6:159412337:T:C	2.04671e-25	-0.502791	-1.50785	2.32973e-10	-0.649708	-1.49521
159412339	chr6:159412339:A:G	2.50089e-25	-1.82486	0.0146302	4.10086e-10	-1.753	0.173526
159412601	chr6:159412601:C:T	2.49836e-25	-1.82816	0.0169207	4.09681e-10	-1.75636	0.175901
159412687	chr6:159412687:C:G	4.13197e-25	-9.89405e-10	-1.30812	5.62583e-10	-9.89405e-10	-1.2633
159413386	chr6:159413386:G:A	6.87924e-25	-9.89405e-10	-0.798363	9.40966e-10	-9.89405e-10	-0.748935
159413530	chr6:159413530:C:G	1.9199e-25	-1.8242	-0.250398	3.08268e-10	-1.75823	-0.106646
159413727	chr6:159413727:G:A	5.163e-26	-2.34181	-1.04613	7.87806e-11	-2.35734	-0.871831
159413917	chr6:159413917:C:A	5.41687e-25	-9.89405e-10	-1.03735	7.28306e-10	-9.89405e-10	-1.00512
159413958	chr6:159413958:A:G	3.38723e-25	-9.89405e-10	-1.50686	4.45289e-10	-9.89405e-10	-1.49712
159414011	chr6:159414011:C:A	1.02638e-24	-9.89405e-10	-0.398251	1.38504e-09	-9.89405e-10	-0.362356
159414218	chr6:159414218:T:C	1.46883e-25	-2.3424	-9.24033e-10	1.90052e-10	-2.34854	-9.24033e-10
159414489	chr6:159414489:G:A	1.70729e-25	-1.65002	-0.541947	2.66888e-10	-1.58867	-0.420345
159415001	chr6:159415001:C:T	1.09491e-24	-9.89405e-10	-0.333618	1.47861e-09	-9.89405e-10	-0.296982
159415157	chr6:159415157:C:T	9.09477e-25	-9.89405e-10	-0.519171	1.23299e-09	-9.89405e-10	-0.478642
159415802	chr6:159415802:C:T	3.41952e-25	-9.89405e-10	-1.49737	4.43901e-10	-9.89405e-10	-1.50024
159415904	chr6:159415904:C:T	5.16895e-25	-9.89405e-10	-1.0842	6.93871e-10	-9.89405e-10	-1.05356
159416077	chr6:159416077:C:T	1.84353e-25	-1.45917	-0.65602	2.90068e-10	-1.39587	-0.52986
159416223	chr6:159416223:C:T	3.54067e-25	-9.89405e-10	-1.46256	4.77554e-10	-9.89405e-10	-1.42716
159416336	chr6:159416336:G:A	1.79866e-25	-1.60018	-0.539651	2.8189e-10	-1.5364	-0.417929
159416566	chr6:159416566:C:T	1.45934e-25	-1.59672	-0.75217	2.24679e-10	-1.53611	-0.645062
159416763	chr6:159416763:C:T	2.24503e-25	-0.423147	-1.495	2.49845e-10	-0.598102	-1.4769
159417380	chr6:159417380:T:G	1.48472e-25	-1.59973	-0.731913	2.28728e-10	-1.53925	-0.624062
159417888	chr6:159417888:G:A	5.31212e-25	-9.89405e-10	-1.05688	7.13682e-10	-9.89405e-10	-1.0254
159418032	chr6:159418032:C:T	1.50953e-25	-2.31507	-9.24033e-10	3.18336e-10	-1.83273	-9.24033e-10
159418455	chr6:159418455:A:G	4.23918e-25	-9.89405e-10	-1.2825	5.34416e-10	-9.89405e-10	-1.31467
159419188	chr6:159419188:T:C	2.6828e-25	-1.79454	0.0545295	4.41654e-10	-1.72086	0.215545
159419349	chr6:159419349:C:A	1.77827e-25	-1.64087	-0.510353	2.78742e-10	-1.57879	-0.386766
159420231	chr6:159420231:G:A	2.10729e-25	-1.53644	-0.44503	3.36081e-10	-1.47477	-0.303721
159420249	chr6:159420249:C:T	3.81584e-25	-9.89405e-10	-1.38771	5.14178e-10	-9.89405e-10	-1.35327
159420770	chr6:159420770:C:G	1.70873e-25	-2.33682	0.145699	2.59338e-10	-2.36002	0.322309
159420773	chr6:159420773:T:C	5.42254e-25	-9.89405e-10	-1.03631	7.29087e-10	-9.89405e-10	-1.00405
159420798	chr6:159420798:C:T	1.71737e-25	-1.48809	-0.697988	2.68433e-10	-1.42827	-0.574972
159421450	chr6:159421450:C:T	3.88384e-25	-9.89405e-10	-1.37005	5.2504e-10	-9.89405e-10	-1.33237
159421878	chr6:159421878:A:T	3.63112e-24	0.899752	-0.0344963	6.47519e-09	1.22977	-0.0498774
159422206	chr6:159422206:C:T	3.88978e-25	-9.89405e-10	-1.36852	5.10713e-10	-9.89405e-10	-1.36003
159422269	chr6:159422269:A:G	2.46664e-25	-1.85001	0.02599	4.04331e-10	-1.77948	0.185873
159422506	chr6:159422506:G:A	3.75509e-25	-9.89405e-10	-1.40376	5.00755e-10	-9.89405e-10	-1.37973
159422572	chr6:159422572:T:C	1.3106e-25	-1.6359	-0.820486	1.99494e-10	-1.57764	-0.722417
159422580	chr6:159422580:T:C	1.65896e-25	-1.96014	-0.260541	2.85144e-10	-1.87484	-0.0680031
159422702	chr6:159422702:A:G	1.31478e-25	-1.6306	-0.822603	2.00174e-10	-1.57199	-0.724663
159422767	chr6:159422767:G:A	1.47608e-25	-2.33748	-9.24033e-10	2.78064e-10	-1.96799	-9.24033e-10
159422809	chr6:159422809:C:T	3.0073e-24	0.821731	-0.144973	5.1512e-09	1.11127	-0.16013
159423327	chr6:159423327:C:T	1.08109e-25	-2.35623	-0.292665	1.75501e-10	-2.35935	-0.0688417
159423424	chr6:159423424:C:T	8.3559e-25	-9.89405e-10	-0.603903	1.13112e-09	-9.89405e-10	-0.564881
159423818	chr6:159423818:T:C	1.18947e-25	-2.35944	-0.193925	1.95468e-10	-2.356	0.0355515
159423907	chr6:159423907:T:C	1.20976e-25	-2.35763	-0.178824	1.98765e-10	-2.35848	0.0547605
159424391	chr6:159424391:T:C	5.2052e-26	-2.3597	-1.0201	8.32582e-11	-2.32917	-0.84473
159424589	chr6:159424589:G:A	3.40291e-25	-9.89405e-10	-1.50224	4.49801e-10	-9.89405e-10	-1.48704
159424613	chr6:159424613:T:C	1.19098e-25	-2.35962	-0.192475	1.96141e-10	-2.35558	0.038575
159424790	chr6:159424790:A:G	6.38314e-25	-9.89405e-10	-0.873211	8.6333e-10	-9.89405e-10	-0.835046
159425014	chr6:159425014:C:T	1.5657e-25	-2.27854	-9.24033e-10	2.05837e-10	-2.26876	-9.24033e-10
159425044	chr6:159425044:A:C	8.51727e-26	-2.07698	-0.810383	1.38859e-10	-1.97321	-0.689172
159425105	chr6:159425105:G:A	1.279e-25	-2.35931	-0.121479	2.10987e-10	-2.3563	0.112258
159425376	chr6:159425376:A:G	1.25483e-25	-2.35779	-0.142083	2.06232e-10	-2.35831	0.0914727
159425402	chr6:159425402:G:A	1.20029e-25	-2.35768	-0.186622	1.97131e-10	-2.35842	0.0464443
159425431	chr6:159425431:G:A	5.33223e-25	-9.89405e-10	-1.0531	7.4506e-10	-9.89405e-10	-0.982378
159425483	chr6:159425483:T:C	1.23096e-25	-2.36008	-0.158993	2.03441e-10	-2.35384	0.0733701
159425743	chr6:159425743:G:C	1.23463e-25	-2.35434	-0.161757	2.02153e-10	-2.35999	0.0731713
159425894	chr6:159425894:C:T	1.45062e-25	-2.35488	-9.24033e-10	1.89242e-10	-2.35282	-9.24033e-10
159426249	chr6:159426249:C:G	1.59667e-25	-1.4498	-0.809158	3.53107e-10	-1.15049	-0.578584
159426264	chr6:159426264:G:T	3.4527e-25	-9.89405e-10	-1.48771	4.55829e-10	-9.89405e-10	-1.47373
159426415	chr6:159426415:T:C	3.79797e-25	-9.89405e-10	-1.3924	5.12257e-10	-9.89405e-10	-1.35702
159427096	chr6:159427096:G:A	3.39142e-25	-9.89405e-10	-1.50562	4.39671e-10	-9.89405e-10	-1.50982
159427110	chr6:159427110:CT:C	1.78803e-25	-2.35771	0.211957	3.54409e-10	-2.34256	0.617172
159427187	chr6:159427187:T:C	1.2261e-25	-2.35777	-0.165264	2.01783e-10	-2.35835	0.0697013
159427292	chr6:159427292:C:T	5.14765e-26	-2.35609	-1.03482	7.76442e-11	-2.34283	-0.900872
159427307	chr6:159427307:G:A	2.48159e-25	-1.72563	-0.0923407	3.68271e-10	-1.69206	0.00503365
159427543	chr6:159427543:T:C	1.34917e-25	-2.3529	-0.0744842	2.21196e-10	-2.36008	0.163289
159427783	chr6:159427783:A:C	1.01694e-25	-2.35769	-0.352387	1.58917e-10	-2.34388	-0.183581
159428075	chr6:159428075:C:A	1.90871e-25	-2.08044	-9.24033e-10	3.27046e-10	-1.80574	-9.24033e-10
159428577	chr6:159428577:G:A	2.21477e-25	-2.36017	0.428449	3.72229e-10	-2.35199	0.675653
159428624	chr6:159428624:G:T	2.30903e-25	-2.35896	0.468913	3.87344e-10	-2.35842	0.721896
159428676	chr6:159428676:GAGA:G	2.96718e-25	-2.35908	0.71982	5.10884e-10	-2.34666	0.986955
159429247	chr6:159429247:T:C	5.73118e-25	-2.34172	1.36077	9.79096e-10	-2.35715	1.64794
159429848	chr6:159429848:A:G	1.65364e-25	-2.22389	-9.24033e-10	2.08992e-10	-2.25355	-9.24033e-10
159429850	chr6:159429850:G:T	5.02145e-26	-2.16512	-1.25062	7.07288e-11	-2.14134	-1.19565
159430037	chr6:159430037:A:C	3.36146e-25	-9.89405e-10	-1.5145	4.37174e-10	-9.89405e-10	-1.51551
159430052	chr6:159430052:A:T	1.59916e-25	-2.35577	0.0983745	2.53525e-10	-2.35984	0.299459
159430087	chr6:159430087:G:C	1.57522e-25	-2.35689	0.0844169	2.49727e-10	-2.36013	0.284656
159430120	chr6:159430120:G:T	1.13286e-25	-1.47554	-1.12658	1.9471e-10	-1.25026	-1.07407
159430207	chr6:159430207:A:G	5.33541e-25	-9.89405e-10	-1.05251	7.29409e-10	-9.89405e-10	-1.00361
159431272	chr6:159431272:T:C	3.72638e-25	-9.89405e-10	-1.41143	4.86516e-10	-9.89405e-10	-1.40857
159431695	chr6:159431695:C:CT	4.22201e-25	-9.89405e-10	-1.28656	5.58938e-10	-9.89405e-10	-1.2698
159431748	chr6:159431748:T:C	4.78066e-26	-2.13281	-1.33206	7.20976e-11	-1.98407	-1.33376
159431798	chr6:159431798:G:A	5.31282e-26	-2.20388	-1.15546	7.49759e-11	-2.18627	-1.09241
159432054	chr6:159432054:C:T	4.44108e-26	-2.06621	-1.47235	6.79422e-11	-1.89221	-1.48498
159432177	chr6:159432177:T:A	3.35626e-25	-9.89405e-10	-1.51604	4.37001e-10	-9.89405e-10	-1.51591
159432424	chr6:159432424:C:A	4.14228e-25	-9.89405e-10	-1.30562	5.23464e-10	-9.89405e-10	-1.33537
159432531	chr6:159432531:A:G	4.94292e-26	-2.12663	-1.30487	7.48092e-11	-1.9742	-1.3067
159432713	chr6:159432713:T:A	1.99802e-24	-9.89405e-10	0.26787	2.97591e-09	-9.89405e-10	0.402461
159432860	chr6:159432860:A:T	3.55602e-25	-9.89405e-10	-1.45823	4.57829e-10	-9.89405e-10	-1.46935
159432868	chr6:159432868:G:A	1.78337e-25	-0.987064	-1.1613	3.99802e-10	-0.480946	-1.12393
159432895	chr6:159432895:C:T	3.72874e-25	-9.89405e-10	-1.4108	4.77479e-10	-9.89405e-10	-1.42732
159433391	chr6:159433391:A:C	2.94232e-25	-1.3494	-0.298267	5.98351e-10	-1.11554	-0.0861257
159433444	chr6:159433444:G:A	6.75451e-25	-0.816661	-9.24033e-10	5.83056e-10	-1.22756	-9.24033e-10
159433505	chr6:159433505:T:C	2.05952e-25	-1.45055	-0.553846	4.57098e-10	-1.23371	-0.237237
159433554	chr6:159433554:C:T	1.77066e-25	-2.15552	-9.24033e-10	2.04368e-10	-2.27592	-9.24033e-10
159433584	chr6:159433584:C:T	3.38466e-25	-9.89405e-10	-1.50762	4.38764e-10	-9.89405e-10	-1.51188
159433591	chr6:159433591:C:T	4.19791e-26	-2.09777	-1.4971	6.15798e-11	-1.9766	-1.49891
159433982	chr6:159433982:G:A	5.87203e-24	-9.89405e-10	1.34592	6.94877e-09	-9.89405e-10	1.25048
159434096	chr6:159434096:G:A	3.49264e-25	-9.89405e-10	-1.47621	4.6256e-10	-9.89405e-10	-1.45907
159434224	chr6:159434224:C:T	3.43925e-25	-9.89405e-10	-1.49162	4.45696e-10	-9.89405e-10	-1.49621
159434981	chr6:159434981:G:C	3.82552e-24	-9.89405e-10	0.917409	4.30584e-09	-9.89405e-10	0.771886
159435050	chr6:159435050:C:T	3.46826e-25	-1.821	0.337779	7.87896e-10	-1.6266	0.70012
159435154	chr6:159435154:G:A	3.46686e-25	-9.89405e-10	-1.48362	4.51785e-10	-9.89405e-10	-1.48264
159435329	chr6:159435329:A:G	3.53787e-26	-2.31861	-1.44732	5.03887e-11	-2.24781	-1.42827
159435427	chr6:159435427:G:A	1.68138e-25	-0.985155	-1.2221	2.68011e-10	-0.73725	-1.26757
159435814	chr6:159435814:A:G	1.18412e-24	-9.89405e-10	-0.25529	1.67251e-09	-9.89405e-10	-0.173765
159435868	chr6:159435868:C:T	3.35993e-25	-9.89405e-10	-1.51495	4.38321e-10	-9.89405e-10	-1.51289
159436195	chr6:159436195:G:T	3.42881e-25	-9.89405e-10	-1.49466	4.43052e-10	-9.89405e-10	-1.50215
159436234	chr6:159436234:C:T	1.06715e-24	0.986168	-1.34546	1.16257e-09	0.776513	-1.31396
159436257	chr6:159436257:T:C	1.01088e-24	0.766818	-1.18029	1.06451e-09	0.537181	-1.16275
159436267	chr6:159436267:A:G	4.61695e-25	0.0105452	-1.20768	7.30952e-10	-0.00849827	-0.992996
159436517	chr6:159436517:C:A	2.6185e-24	-9.89405e-10	0.538317	3.07531e-09	-9.89405e-10	0.435317
159436625	chr6:159436625:C:A	3.35709e-25	-9.89405e-10	-1.5158	4.37323e-10	-9.89405e-10	-1.51517
159436883	chr6:159436883:A:G	3.7816e-26	-2.33435	-1.36496	5.70496e-11	-2.2669	-1.28502
159437664	chr6:159437664:C:T	3.38909e-25	-9.89405e-10	-1.50631	4.39632e-10	-9.89405e-10	-1.5099
159437738	chr6:159437738:C:T	1.55703e-25	-2.28409	-9.24033e-10	2.13924e-10	-2.23022	-9.24033e-10
159437984	chr6:159437984:T:C	7.16351e-26	-2.00525	-1.0552	8.93754e-11	-2.14367	-0.95933
159438167	chr6:159438167:C:T	1.36105e-25	-1.8765	-0.542112	1.71069e-10	-2.04252	-0.411255
159438261	chr6:159438261:C:T	1.29555e-24	-9.89405e-10	-0.16535	1.56769e-09	-9.89405e-10	-0.238481
159438292	chr6:159438292:A:G	4.02859e-25	-9.89405e-10	-1.33345	5.41741e-10	-9.89405e-10	-1.30106
159438485	chr6:159438485:T:C	1.48297e-25	-0.922197	-1.41063	2.46844e-10	-0.710049	-1.37704
159438500	chr6:159438500:C:T	8.48297e-26	-1.6788	-1.2126	9.26934e-11	-1.89674	-1.16981
159438517	chr6:159438517:C:T	1.12522e-25	-1.62608	-0.982816	1.22675e-10	-1.85157	-0.934733
159438524	chr6:159438524:C:T	3.55749e-25	-9.89405e-10	-1.45781	4.68579e-10	-9.89405e-10	-1.44614
159439033	chr6:159439033:G:C	8.80218e-25	-9.89405e-10	-0.551872	1.06199e-09	-9.89405e-10	-0.627944
159439289	chr6:159439289:G:A	3.36298e-25	-9.89405e-10	-1.51404	4.36927e-10	-9.89405e-10	-1.51608
159439482	chr6:159439482:T:C	1.00495e-25	-1.23799	-1.48395	2.11409e-10	-0.745912	-1.49614
159439521	chr6:159439521:C:T	2.64256e-25	-0.287828	-1.4673	5.84145e-10	0.22336	-1.44905
159439788	chr6:159439788:AG:A	3.39995e-25	-9.89405e-10	-1.50311	4.47983e-10	-9.89405e-10	-1.49109
159439932	chr6:159439932:G:T	3.83709e-25	-9.89405e-10	-1.38216	4.92953e-10	-9.89405e-10	-1.39543
159440013	chr6:159440013:C:A	6.39718e-26	-1.93482	-1.23878	6.477e-11	-2.21883	-1.20617
159440630	chr6:159440630:A:G	2.12193e-25	-1.97455	-9.24033e-10	1.44432e-09	-0.320452	-9.24033e-10
159440993	chr6:159440993:C:T	1.63026e-25	-0.941229	-1.2969	4.5255e-10	-0.165817	-1.31513
159441068	chr6:159441068:A:G	4.00239e-25	-9.89405e-10	-1.33998	5.05839e-10	-9.89405e-10	-1.36962
159441077	chr6:159441077:G:A	3.85893e-25	-9.89405e-10	-1.37648	5.19405e-10	-9.89405e-10	-1.34316
159441185	chr6:159441185:A:G	6.16386e-25	-9.89405e-10	-0.908169	8.5977e-10	-9.89405e-10	-0.839178
159441229	chr6:159441229:A:G	4.22935e-26	-2.28918	-1.29822	6.25436e-11	-2.29429	-1.16569
159441539	chr6:159441539:G:T	4.25494e-25	-9.89405e-10	-1.27879	5.85236e-10	-9.89405e-10	-1.22383
159441619	chr6:159441619:A:G	1.94412e-25	-1.15441	-0.907645	4.201e-10	-0.594939	-0.960411
159441627	chr6:159441627:C:T	1.19932e-25	-1.02897	-1.51615	1.98113e-10	-0.790904	-1.5161
159441800	chr6:159441800:G:A	1.50057e-24	1.22753	-1.24598	5.29142e-09	2.23641	-1.25841
159442131	chr6:159442131:T:C	1.03795e-25	-1.1758	-1.51382	1.10868e-10	-1.39359	-1.49391
159442230	chr6:159442230:A:G	1.38102e-25	-0.929897	-1.47415	2.24684e-10	-0.76923	-1.41192
159442245	chr6:159442245:C:T	3.71742e-25	-9.89405e-10	-1.41384	5.03735e-10	-9.89405e-10	-1.37379
159442277	chr6:159442277:G:A	3.60522e-25	-9.89405e-10	-1.44449	4.73179e-10	-9.89405e-10	-1.43637
159442700	chr6:159442700:A:C	5.31603e-26	-1.92616	-1.43257	7.88571e-11	-1.78339	-1.44481
159442829	chr6:159442829:C:T	3.9523e-25	-9.89405e-10	-1.35257	5.24748e-10	-9.89405e-10	-1.33292
159442843	chr6:159442843:C:T	6.13403e-26	-1.7234	-1.4922	9.86464e-11	-1.51623	-1.48807
159442869	chr6:159442869:G:A	6.11849e-26	-1.86419	-1.35395	6.81965e-11	-2.09005	-1.2834
159443040	chr6:159443040:T:C	3.74769e-25	-9.89405e-10	-1.40573	4.76165e-10	-9.89405e-10	-1.43008
159443071	chr6:159443071:G:T	6.49759e-25	-9.89405e-10	-0.85544	8.39726e-10	-9.89405e-10	-0.862766
159443072	chr6:159443072:C:A	6.49759e-25	-9.89405e-10	-0.85544	8.39726e-10	-9.89405e-10	-0.862766
159443073	chr6:159443073:C:T	6.49759e-25	-9.89405e-10	-0.85544	8.39726e-10	-9.89405e-10	-0.862766
159443152	chr6:159443152:G:C	6.28457e-26	-2.23196	-0.959399	8.11196e-11	-2.25285	-0.94707
159443574	chr6:159443574:T:A	3.41744e-25	-9.89405e-10	-1.49798	4.41521e-10	-9.89405e-10	-1.50562
159443721	chr6:159443721:G:A	4.95878e-24	-9.89405e-10	1.17687	6.53256e-09	-9.89405e-10	1.18871
159443730	chr6:159443730:A:G	1.10334e-25	-1.1129	-1.51562	1.8131e-10	-0.880012	-1.51563
159443876	chr6:159443876:G:T	3.23094e-26	-2.34124	-1.51545	4.12401e-11	-2.36027	-1.51616
159444103	chr6:159444103:C:T	3.46727e-25	-9.89405e-10	-1.4835	4.5551e-10	-9.89405e-10	-1.47442
159444336	chr6:159444336:C:T	3.94629e-25	-9.89405e-10	-1.3541	4.98744e-10	-9.89405e-10	-1.38375
159444341	chr6:159444341:C:G	5.85984e-26	-1.80442	-1.45692	9.45486e-11	-1.58043	-1.4663
159444671	chr6:159444671:T:C	3.69414e-25	-9.89405e-10	-1.42012	4.88529e-10	-9.89405e-10	-1.40444
159444725	chr6:159444725:G:A	1.06845e-25	-1.35302	-1.30765	1.12417e-10	-1.50853	-1.36511
159445017	chr6:159445017:G:C	1.18192e-25	-1.05014	-1.50959	1.9427e-10	-0.818038	-1.50856
159445105	chr6:159445105:T:A	3.84891e-25	-9.89405e-10	-1.37908	4.87538e-10	-9.89405e-10	-1.40647
159445167	chr6:159445167:A:G	3.8642e-25	-9.89405e-10	-1.37512	4.89353e-10	-9.89405e-10	-1.40276
159445234	chr6:159445234:C:T	3.56892e-26	-2.28967	-1.46752	4.25947e-11	-2.36003	-1.48408
159445377	chr6:159445377:C:A	3.37898e-26	-2.35606	-1.45582	5.02186e-11	-2.20301	-1.47645
159445403	chr6:159445403:G:A	4.34809e-26	-2.04597	-1.51374	4.82855e-11	-2.20254	-1.51617
159445726	chr6:159445726:T:A	4.62272e-26	-1.98288	-1.51559	8.67704e-11	-1.61811	-1.51447
159445855	chr6:159445855:G:A	3.63019e-25	-9.89405e-10	-1.43759	4.74005e-10	-9.89405e-10	-1.43462
159446058	chr6:159446058:A:C	3.19674e-26	-2.35621	-1.51111	4.81137e-11	-2.20797	-1.5143
159446071	chr6:159446071:T:TTGCA	3.64528e-25	-9.89405e-10	-1.43344	4.69637e-10	-9.89405e-10	-1.44388
159446221	chr6:159446221:C:T	3.86312e-25	-9.89405e-10	-1.3754	4.95032e-10	-9.89405e-10	-1.39122
159446235	chr6:159446235:G:A	5.63428e-26	-1.93538	-1.3652	5.71622e-11	-2.12886	-1.42109
159446319	chr6:159446319:T:C	5.78791e-26	-1.90956	-1.36413	9.6399e-11	-1.55225	-1.4751
159446505	chr6:159446505:T:C	3.62745e-25	-9.89405e-10	-1.43834	4.73641e-10	-9.89405e-10	-1.43539
159446664	chr6:159446664:T:TC	3.37121e-25	-9.89405e-10	-1.5116	4.37428e-10	-9.89405e-10	-1.51493
159447116	chr6:159447116:A:T	3.83872e-25	-9.89405e-10	-1.38173	4.87025e-10	-9.89405e-10	-1.40753
159447210	chr6:159447210:GCATGA:G	5.68129e-26	-1.78767	-1.5046	8.93741e-11	-1.601	-1.50201
159447229	chr6:159447229:G:A	3.4425e-25	-9.89405e-10	-1.49067	4.49578e-10	-9.89405e-10	-1.48753
159447406	chr6:159447406:C:T	3.67197e-25	-9.89405e-10	-1.42614	4.68102e-10	-9.89405e-10	-1.44716
159447418	chr6:159447418:A:G	3.74695e-25	-9.89405e-10	-1.40593	4.76536e-10	-9.89405e-10	-1.4293
159447530	chr6:159447530:G:A	4.79566e-26	-2.01003	-1.45172	5.14641e-11	-2.17464	-1.48032
159447714	chr6:159447714:G:A	1.33287e-25	-1.62605	-0.813491	1.2789e-10	-1.82084	-0.923832
159447737	chr6:159447737:T:C	3.58204e-25	-9.89405e-10	-1.45094	4.58132e-10	-9.89405e-10	-1.46869
159447747	chr6:159447747:G:A	3.84632e-25	-9.89405e-10	-1.37975	5.08103e-10	-9.89405e-10	-1.36516
159447760	chr6:159447760:G:A	3.63019e-25	-9.89405e-10	-1.43759	4.74005e-10	-9.89405e-10	-1.43462
159447763	chr6:159447763:C:T	3.39659e-26	-2.31659	-1.49009	4.20904e-11	-2.3582	-1.49782
159447776	chr6:159447776:C:A	3.65083e-25	-9.89405e-10	-1.43192	4.65777e-10	-9.89405e-10	-1.45214
159448087	chr6:159448087:T:C	4.68743e-26	-1.99356	-1.49101	5.08428e-11	-2.16273	-1.50437
159448288	chr6:159448288:T:A	5.55344e-26	-1.91083	-1.40421	5.7425e-11	-2.10185	-1.44351
159448356	chr6:159448356:A:G	3.35622e-25	-9.89405e-10	-1.51605	4.37969e-10	-9.89405e-10	-1.51369
159448436	chr6:159448436:A:G	3.50994e-25	-9.89405e-10	-1.47127	4.64952e-10	-9.89405e-10	-1.45391
159448491	chr6:159448491:G:A	3.36407e-25	-9.89405e-10	-1.51372	4.36937e-10	-9.89405e-10	-1.51605
159448499	chr6:159448499:T:G	3.35665e-25	-9.89405e-10	-1.51593	4.37128e-10	-9.89405e-10	-1.51562
159449313	chr6:159449313:C:T	8.62416e-26	-1.36546	-1.50943	7.7108e-11	-1.73447	-1.51617
159449924	chr6:159449924:A:G	7.92112e-25	-9.89405e-10	-0.657338	9.89184e-10	-9.89405e-10	-0.698962
159449986	chr6:159449986:C:T	3.35594e-25	-9.89405e-10	-1.51614	4.37754e-10	-9.89405e-10	-1.51418
159450068	chr6:159450068:G:A	6.17949e-26	-1.71678	-1.49144	6.06776e-11	-1.98973	-1.50054
159450178	chr6:159450178:C:T	1.49502e-25	-2.32473	-9.24033e-10	1.96673e-10	-2.3143	-9.24033e-10
159450496	chr6:159450496:T:C	3.3582e-25	-9.89405e-10	-1.51546	4.3878e-10	-9.89405e-10	-1.51184
159450737	chr6:159450737:A:C	3.3648e-25	-9.89405e-10	-1.5135	4.37011e-10	-9.89405e-10	-1.51588
159450860	chr6:159450860:T:C	3.77012e-25	-9.89405e-10	-1.39976	4.93988e-10	-9.89405e-10	-1.39333
159451078	chr6:159451078:C:T	3.60095e-25	-9.89405e-10	-1.44567	4.73107e-10	-9.89405e-10	-1.43652
159451644	chr6:159451644:T:C	7.84e-26	-1.47846	-1.49176	7.36353e-11	-1.83749	-1.45923
159451664	chr6:159451664:C:T	4.91882e-25	-9.89405e-10	-1.1338	6.44042e-10	-9.89405e-10	-1.12808
159452133	chr6:159452133:A:G	5.09809e-26	-1.88914	-1.51146	7.88374e-11	-1.71852	-1.50993
159452362	chr6:159452362:C:A	5.17736e-26	-1.87556	-1.5096	8.01241e-11	-1.70434	-1.50793
159452599	chr6:159452599:A:G	3.35979e-25	-9.89405e-10	-1.51499	4.36896e-10	-9.89405e-10	-1.51615
159452651	chr6:159452651:C:T	3.49986e-25	-9.89405e-10	-1.47415	4.51831e-10	-9.89405e-10	-1.48253
159452752	chr6:159452752:G:A	7.40358e-25	-9.89405e-10	-0.724907	9.37581e-10	-9.89405e-10	-0.752539
159452856	chr6:159452856:T:A	5.43245e-26	-1.89297	-1.4441	7.80019e-11	-1.7602	-1.47891
159452907	chr6:159452907:T:C	3.49443e-26	-2.35147	-1.42681	5.69085e-11	-2.17188	-1.38252
159452926	chr6:159452926:C:A	7.81467e-26	-1.52734	-1.44611	7.65682e-11	-1.85583	-1.40183
159453373	chr6:159453373:C:T	3.52644e-26	-2.31159	-1.45757	4.5363e-11	-2.35769	-1.42346
159453467	chr6:159453467:C:T	3.49921e-26	-2.31042	-1.4665	4.48411e-11	-2.35796	-1.43476
159453731	chr6:159453731:G:A	1.64535e-25	-2.22892	-9.24033e-10	2.12632e-10	-2.23628	-9.24033e-10
159453757	chr6:159453757:G:A	6.61713e-26	-1.79445	-1.34535	1.12215e-10	-1.4108	-1.46463
159453790	chr6:159453790:G:T	3.68641e-25	-9.89405e-10	-1.42222	4.86209e-10	-9.89405e-10	-1.4092
159454253	chr6:159454253:T:C	5.01338e-26	-1.90888	-1.50846	7.7053e-11	-1.74466	-1.50669
159454407	chr6:159454407:C:G	3.36738e-25	-9.89405e-10	-1.51274	4.37137e-10	-9.89405e-10	-1.5156
159454412	chr6:159454412:A:G	6.02545e-26	-1.7934	-1.44007	1.14799e-10	-1.38357	-1.46909
159454977	chr6:159454977:A:G	2.70186e-25	-1.73293	-9.24033e-10	3.82383e-10	-1.64942	-9.24033e-10
159454996	chr6:159454996:A:G	3.34515e-25	-0.0958218	-1.42354	2.41565e-10	-0.787268	-1.32144
159455013	chr6:159455013:C:T	3.44347e-25	-9.89405e-10	-1.49039	4.43494e-10	-9.89405e-10	-1.50116
159455160	chr6:159455160:C:A	3.4124e-25	-9.89405e-10	-1.49946	4.46641e-10	-9.89405e-10	-1.49409
159455195	chr6:159455195:T:C	3.62082e-26	-2.29117	-1.45158	4.5551e-11	-2.36021	-1.4168
159455305	chr6:159455305:A:G	3.36978e-25	-9.89405e-10	-1.51202	4.37273e-10	-9.89405e-10	-1.51529
159455307	chr6:159455307:T:C	3.49748e-25	-9.89405e-10	-1.47483	4.51553e-10	-9.89405e-10	-1.48315
159455352	chr6:159455352:T:C	8.51407e-26	-1.373	-1.51474	1.35356e-10	-1.1725	-1.51543
159455506	chr6:159455506:A:G	3.46346e-26	-2.35617	-1.43102	5.51621e-11	-2.19696	-1.3886
159455737	chr6:159455737:G:A	3.71599e-25	-9.89405e-10	-1.41422	4.91546e-10	-9.89405e-10	-1.39829
159456108	chr6:159456108:C:T	6.0822e-26	-1.74234	-1.48175	6.12625e-11	-2.03175	-1.44893
159456670	chr6:159456670:T:C	3.54537e-26	-2.33386	-1.42996	5.98865e-11	-2.11403	-1.38936
159456673	chr6:159456673:T:C	6.70618e-26	-1.72796	-1.39846	1.28449e-10	-1.30297	-1.43734
159456730	chr6:159456730:T:C	5.41241e-26	-1.83054	-1.51022	8.4263e-11	-1.65329	-1.50861
159457399	chr6:159457399:T:C	3.4026e-25	-9.89405e-10	-1.50233	4.40622e-10	-9.89405e-10	-1.50766
159457596	chr6:159457596:C:T	3.73328e-25	-9.89405e-10	-1.40959	5.05612e-10	-9.89405e-10	-1.37007
159457862	chr6:159457862:C:T	6.75672e-26	-1.63421	-1.48471	6.6224e-11	-1.94994	-1.45285
159457863	chr6:159457863:A:G	6.01961e-26	-1.75354	-1.48089	1.2033e-10	-1.31496	-1.49064
159457865	chr6:159457865:C:T	8.70248e-26	-1.35074	-1.51511	1.38543e-10	-1.1489	-1.51576
159458116	chr6:159458116:C:T	4.02833e-25	-9.89405e-10	-1.33352	5.37668e-10	-9.89405e-10	-1.3086
159458279	chr6:159458279:T:C	3.60227e-26	-2.27375	-1.47414	4.43175e-11	-2.35981	-1.44465
159458323	chr6:159458323:G:A	3.71845e-26	-2.27712	-1.43903	4.62709e-11	-2.36002	-1.40131
159458354	chr6:159458354:C:T	3.38285e-25	-9.89405e-10	-1.50815	4.38882e-10	-9.89405e-10	-1.51161
159458446	chr6:159458446:A:G	5.4679e-26	-1.8219	-1.50866	8.52842e-11	-1.64295	-1.50691
159458528	chr6:159458528:T:C	3.58983e-26	-2.29058	-1.46078	4.50296e-11	-2.36022	-1.4283
159458610	chr6:159458610:G:C	5.88126e-26	-1.80617	-1.45151	1.12148e-10	-1.39805	-1.47797
159458613	chr6:159458613:G:T	6.05373e-26	-1.78069	-1.44809	1.16258e-10	-1.3647	-1.47533
159458662	chr6:159458662:C:T	5.46701e-26	-1.82053	-1.51019	8.53816e-11	-1.64014	-1.50857
159458842	chr6:159458842:T:C	3.58447e-26	-2.29689	-1.45595	4.53206e-11	-2.35987	-1.42221
159458850	chr6:159458850:G:T	3.40587e-25	-9.89405e-10	-1.50137	4.47538e-10	-9.89405e-10	-1.49208
159458868	chr6:159458868:T:C	3.36184e-25	-9.89405e-10	-1.51438	4.36912e-10	-9.89405e-10	-1.51611
159459125	chr6:159459125:A:G	3.59618e-26	-2.29434	-1.45524	4.53532e-11	-2.36005	-1.42131
159459228	chr6:159459228:C:T	6.53965e-26	-1.75759	-1.39399	1.25007e-10	-1.33404	-1.43343
159459452	chr6:159459452:G:A	5.56839e-26	-1.80298	-1.50937	8.71617e-11	-1.62038	-1.5077
159459474	chr6:159459474:A:G	3.36185e-25	-9.89405e-10	-1.51438	4.36911e-10	-9.89405e-10	-1.51611
159459573	chr6:159459573:T:C	1.6247e-25	-2.24155	-9.24033e-10	1.77795e-09	-0.112626	-9.24033e-10
159459639	chr6:159459639:C:A	3.38178e-25	-9.89405e-10	-1.50847	4.43217e-10	-9.89405e-10	-1.50178
159459650	chr6:159459650:CAAG:C	5.97222e-26	-1.75941	-1.48293	9.49661e-11	-1.56423	-1.47809
159459745	chr6:159459745:T:A	4.81923e-26	-1.97719	-1.47965	5.18322e-11	-2.15226	-1.49557
159459835	chr6:159459835:T:C	3.62834e-26	-2.29502	-1.44566	4.58959e-11	-2.36	-1.40946
159459838	chr6:159459838:G:A	3.59442e-26	-2.29464	-1.45543	4.5343e-11	-2.36001	-1.42158
159460045	chr6:159460045:T:C	4.60087e-26	-2.01057	-1.49264	5.00951e-11	-2.17694	-1.50498
159460112	chr6:159460112:C:A	4.29216e-26	-2.34632	-1.22635	5.97342e-11	-2.33756	-1.16838
159460151	chr6:159460151:A:G	3.58238e-26	-2.29711	-1.45632	4.53003e-11	-2.35985	-1.42268
159460172	chr6:159460172:T:C	3.35586e-25	-9.89405e-10	-1.51616	4.36954e-10	-9.89405e-10	-1.51602
159460234	chr6:159460234:T:C	3.5094e-26	-2.29044	-1.48357	4.36893e-11	-2.36022	-1.45851
159460396	chr6:159460396:T:C	5.45523e-26	-1.82266	-1.51022	8.51294e-11	-1.64306	-1.50861
159460518	chr6:159460518:C:A	4.57009e-26	-2.02298	-1.48694	4.9879e-11	-2.18534	-1.5009
159460756	chr6:159460756:C:G	3.3568e-25	-9.89405e-10	-1.51588	4.38268e-10	-9.89405e-10	-1.51301
159460992	chr6:159460992:C:T	6.50892e-26	-1.65396	-1.50232	1.04318e-10	-1.44354	-1.50486
159461094	chr6:159461094:C:T	5.99806e-26	-1.73038	-1.50764	9.501e-11	-1.53615	-1.50571
159461153	chr6:159461153:T:A	3.56762e-25	-1.23771	-0.217264	5.98437e-10	-1.0031	-0.198423
159461300	chr6:159461300:T:C	3.54129e-26	-2.3029	-1.46206	4.49694e-11	-2.35935	-1.43051
159461359	chr6:159461359:G:A	1.44342e-25	-2.35986	-9.24033e-10	1.87839e-10	-2.36026	-9.24033e-10
159461530	chr6:159461530:G:A	3.56071e-26	-2.30096	-1.45854	4.51604e-11	-2.35955	-1.42607
159461547	chr6:159461547:A:G	3.36207e-25	-9.89405e-10	-1.51431	4.36916e-10	-9.89405e-10	-1.5161
159461562	chr6:159461562:C:T	8.05022e-26	-1.4409	-1.50286	7.46012e-11	-1.80555	-1.47814
159461646	chr6:159461646:G:A	3.49507e-25	-9.89405e-10	-1.47552	4.51298e-10	-9.89405e-10	-1.48371
159461666	chr6:159461666:G:C	3.49972e-26	-2.34176	-1.43501	5.84284e-11	-2.1339	-1.39413
159461689	chr6:159461689:A:G	3.57302e-26	-2.33326	-1.42279	6.05486e-11	-2.10436	-1.38804
159461721	chr6:159461721:T:C	3.49979e-25	-9.89405e-10	-1.47417	4.51822e-10	-9.89405e-10	-1.48255
159462177	chr6:159462177:G:A	7.08522e-26	-1.74525	-1.3262	1.20588e-10	-1.34979	-1.45367
159462275	chr6:159462275:CTG:C	3.45307e-26	-2.34302	-1.44717	5.72428e-11	-2.13943	-1.40911
159462292	chr6:159462292:G:A	3.36297e-25	-9.89405e-10	-1.51405	4.36942e-10	-9.89405e-10	-1.51604
159462411	chr6:159462411:C:G	3.44865e-26	-2.34347	-1.44801	5.71162e-11	-2.14061	-1.41014
159462623	chr6:159462623:A:C	3.59183e-25	-9.89405e-10	-1.44821	4.8226e-10	-9.89405e-10	-1.41736
159462755	chr6:159462755:C:T	2.78021e-25	-1.70434	-9.24033e-10	4.41328e-10	-1.50605	-9.24033e-10
159462783	chr6:159462783:T:C	3.41983e-25	-9.89405e-10	-1.49728	4.43051e-10	-9.89405e-10	-1.50216
159462868	chr6:159462868:A:G	6.58964e-26	-1.64149	-1.50247	6.17627e-11	-1.95766	-1.51488
159462970	chr6:159462970:C:T	3.48818e-26	-2.34382	-1.43626	5.75829e-11	-2.14439	-1.39822
159462998	chr6:159462998:C:T	3.47371e-25	-9.89405e-10	-1.48165	4.5373e-10	-9.89405e-10	-1.47834
159463255	chr6:159463255:C:T	3.47681e-26	-2.34245	-1.44089	5.76162e-11	-2.13821	-1.40383
159463256	chr6:159463256:A:G	3.47099e-25	-9.89405e-10	-1.48243	4.53421e-10	-9.89405e-10	-1.47902
159463262	chr6:159463262:G:T	7.41426e-26	-1.61192	-1.41413	1.45787e-10	-1.1617	-1.452
159463386	chr6:159463386:C:G	1.54727e-24	-9.89405e-10	0.0122092	2.07404e-09	-9.89405e-10	0.0414134
159463402	chr6:159463402:C:T	3.88349e-25	-9.89405e-10	-1.37014	5.15802e-10	-9.89405e-10	-1.35012
159463482	chr6:159463482:T:C	3.69552e-26	-2.35062	-1.37172	6.05215e-11	-2.17063	-1.32222
159463629	chr6:159463629:AT:A	3.47245e-26	-2.34292	-1.44167	5.71164e-11	-2.13883	-1.41192
159463796	chr6:159463796:T:C	3.46342e-26	-2.34454	-1.44266	5.70423e-11	-2.14601	-1.40604
159463832	chr6:159463832:C:T	6.41289e-26	-2.02091	-1.15023	7.95996e-11	-2.06303	-1.1558
159463930	chr6:159463930:G:A	3.35601e-25	-9.89405e-10	-1.51612	4.37526e-10	-9.89405e-10	-1.51471
159463981	chr6:159463981:G:A	3.45064e-26	-2.34139	-1.4495	5.72329e-11	-2.13425	-1.41446
159464058	chr6:159464058:A:T	8.33773e-26	-1.39411	-1.51455	1.42618e-10	-1.12037	-1.51531
159464116	chr6:159464116:T:C	3.46784e-26	-2.34312	-1.44281	5.70237e-11	-2.13904	-1.41333
159464211	chr6:159464211:C:G	3.52481e-25	-9.89405e-10	-1.46704	4.60716e-10	-9.89405e-10	-1.46306
159464443	chr6:159464443:A:G	3.79206e-25	-9.89405e-10	-1.39396	4.99138e-10	-9.89405e-10	-1.38296
159464773	chr6:159464773:A:G	3.29298e-26	-2.33682	-1.50084	5.42064e-11	-2.12171	-1.48134
159465080	chr6:159465080:C:T	3.37047e-25	-9.89405e-10	-1.51182	4.43447e-10	-9.89405e-10	-1.50126
159465132	chr6:159465132:A:G	3.1877e-26	-2.35525	-1.51491	4.86388e-11	-2.19592	-1.5155
159465271	chr6:159465271:C:T	7.92086e-26	-1.44849	-1.51147	1.64002e-10	-0.989507	-1.50645
159465306	chr6:159465306:A:C	3.22832e-26	-2.35744	-1.50005	4.91948e-11	-2.21407	-1.48598
159465555	chr6:159465555:T:C	3.44239e-25	-9.89405e-10	-1.4907	4.44817e-10	-9.89405e-10	-1.49818
159465630	chr6:159465630:T:C	7.23645e-26	-1.54874	-1.50158	1.35506e-10	-1.18082	-1.506
159465677	chr6:159465677:G:A	8.43397e-26	-1.38273	-1.51446	8.58152e-11	-1.62751	-1.51614
159465700	chr6:159465700:C:T	9.32975e-25	-9.89405e-10	-0.493662	1.29088e-09	-9.89405e-10	-0.432762
159465782	chr6:159465782:C:T	2.75598e-25	-0.199988	-1.51311	2.30299e-10	-0.640305	-1.51616
159466137	chr6:159466137:C:T	7.72097e-26	-1.47857	-1.50695	5.83621e-11	-2.04375	-1.48542
159466152	chr6:159466152:A:G	3.86327e-26	-2.28664	-1.3913	6.16063e-11	-2.04803	-1.42705
159466178	chr6:159466178:T:C	3.6427e-26	-2.24006	-1.49667	6.07955e-11	-1.97239	-1.51594
159466333	chr6:159466333:G:A	3.78385e-25	0.0863321	-1.48246	3.58183e-10	-0.208085	-1.50671
159466348	chr6:159466348:G:A	3.55923e-25	-9.89405e-10	-1.45733	4.70706e-10	-9.89405e-10	-1.44161
159466563	chr6:159466563:C:T	3.49701e-25	-9.89405e-10	-1.47496	4.59032e-10	-9.89405e-10	-1.46672
159466670	chr6:159466670:C:T	1.02956e-24	0.680532	-1.07569	8.41687e-10	0.0131295	-0.873564
159466750	chr6:159466750:T:A	7.04423e-25	-9.89405e-10	-0.774662	1.18945e-09	-9.89405e-10	-0.514596
159466757	chr6:159466757:A:G	3.61161e-25	-9.89405e-10	-1.44272	5.14141e-10	-9.89405e-10	-1.35334
159466765	chr6:159466765:A:G	1.01819e-24	-9.89405e-10	-0.406263	1.7368e-09	-9.89405e-10	-0.136041
159466922	chr6:159466922:A:G	1.06047e-24	0.674925	-1.0405	8.68518e-10	-0.000181954	-0.828872
159467014	chr6:159467014:A:G	1.99821e-25	-0.593706	-1.44091	3.05056e-10	-0.466017	-1.40933
159467111	chr6:159467111:T:C	1.19753e-24	0.778857	-1.02288	9.71247e-10	0.0904699	-0.807731
159467208	chr6:159467208:A:T	1.41905e-24	0.894943	-0.969238	1.18285e-09	0.187132	-0.707292
159467216	chr6:159467216:C:T	1.07492e-24	0.672714	-1.02475	8.82483e-10	-0.00318589	-0.809917
159467234	chr6:159467234:G:A	1.1048e-24	0.716307	-1.04093	8.98968e-10	0.0348389	-0.829433
159467308	chr6:159467308:C:T	1.10623e-24	0.763552	-1.08688	8.87446e-10	0.0771728	-0.884668
159467516	chr6:159467516:G:A	3.36789e-25	-9.89405e-10	-1.51259	4.41856e-10	-9.89405e-10	-1.50486
159467517	chr6:159467517:G:A	3.78174e-26	-2.18327	-1.516	4.80248e-11	-2.20841	-1.51571
159467587	chr6:159467587:T:C	1.24221e-24	0.637492	-0.844886	1.05025e-09	-0.039411	-0.59965
159468073	chr6:159468073:T:A	4.34234e-26	-2.27892	-1.28212	5.48204e-11	-2.2968	-1.29498
159468251	chr6:159468251:T:G	4.83576e-25	-9.89405e-10	-1.15083	6.10985e-10	-9.89405e-10	-1.18077
159468456	chr6:159468456:C:T	3.67509e-26	-2.23541	-1.49246	4.70444e-11	-2.25261	-1.49214
159468762	chr6:159468762:T:G	3.37686e-25	-9.89405e-10	-1.50992	4.44463e-10	-9.89405e-10	-1.49898
159468767	chr6:159468767:T:C	2.16104e-25	-0.46016	-1.49612	2.12679e-10	-0.773174	-1.46289
159468829	chr6:159468829:C:T	2.46589e-25	-0.325837	-1.49848	2.40169e-10	-0.655523	-1.45898
159468868	chr6:159468868:G:A	2.4376e-25	-0.327848	-1.50801	2.4673e-10	-0.589105	-1.49844
159469009	chr6:159469009:A:G	1.65412e-25	-0.715366	-1.50824	1.6268e-10	-1.02022	-1.48383
159469199	chr6:159469199:T:C	2.26209e-25	-0.409277	-1.50131	2.20288e-10	-0.729756	-1.47115
159469254	chr6:159469254:C:T	1.33198e-24	-9.89405e-10	-0.137616	1.7536e-09	-9.89405e-10	-0.126418
159469349	chr6:159469349:C:T	3.37133e-25	-9.89405e-10	-1.51156	4.42319e-10	-9.89405e-10	-1.50381
159469361	chr6:159469361:A:G	2.34126e-24	0.880427	-0.454022	2.26162e-09	0.17706	-0.0490636
159469417	chr6:159469417:G:A	2.07529e-25	-0.490612	-1.50616	2.02881e-10	-0.803293	-1.47993
159469585	chr6:159469585:G:T	3.36217e-25	-9.89405e-10	-1.51429	4.36891e-10	-9.89405e-10	-1.51616
159469685	chr6:159469685:A:G	2.21471e-25	-0.415842	-1.51591	2.2432e-10	-0.669822	-1.51295
159469797	chr6:159469797:A:G	2.3243e-25	-0.392379	-1.49107	2.2854e-10	-0.717371	-1.44676
159469806	chr6:159469806:A:G	2.30796e-25	-0.397737	-1.49277	2.38507e-10	-0.641785	-1.47966
159469974	chr6:159469974:G:A	3.4087e-25	-9.89405e-10	-1.50054	4.5084e-10	-9.89405e-10	-1.48473
159470026	chr6:159470026:T:C	2.07612e-25	-1.76769	-0.228676	2.45422e-10	-1.96612	-0.126742
159470031	chr6:159470031:A:G	2.10942e-25	-0.47926	-1.5012	2.07167e-10	-0.791353	-1.47096
159470064	chr6:159470064:C:T	2.17972e-25	-0.43245	-1.51523	2.21465e-10	-0.684661	-1.51092
159470388	chr6:159470388:C:A	8.24054e-26	-1.41201	-1.50838	1.63699e-10	-1.07092	-1.42689
159470902	chr6:159470902:C:T	3.3888e-25	-9.89405e-10	-1.5064	4.4618e-10	-9.89405e-10	-1.49512
159470904	chr6:159470904:C:A	1.45599e-25	-2.35118	-9.24033e-10	1.88062e-10	-2.35907	-9.24033e-10
159471073	chr6:159471073:T:C	2.45884e-25	-0.312941	-1.51424	2.29822e-10	-0.644559	-1.51398
159471402	chr6:159471402:C:G	3.38117e-25	-9.89405e-10	-1.50865	4.43886e-10	-9.89405e-10	-1.50027
159471591	chr6:159471591:T:C	3.3642e-25	-9.89405e-10	-1.51368	4.4069e-10	-9.89405e-10	-1.5075
159471708	chr6:159471708:A:C	2.01266e-25	-0.514731	-1.51268	1.91651e-10	-0.824255	-1.51591
159471903	chr6:159471903:T:C	2.27958e-25	-0.388615	-1.51427	2.14699e-10	-0.712652	-1.51395
159472206	chr6:159472206:G:A	3.41472e-25	-9.89405e-10	-1.49878	4.50795e-10	-9.89405e-10	-1.48483
159472520	chr6:159472520:C:T	3.3642e-25	-9.89405e-10	-1.51368	4.4069e-10	-9.89405e-10	-1.5075
159472632	chr6:159472632:A:G	3.36477e-25	-9.89405e-10	-1.51351	4.40666e-10	-9.89405e-10	-1.50756
159472905	chr6:159472905:G:T	1.91561e-25	-0.56549	-1.51135	1.83213e-10	-0.869054	-1.51614
159473111	chr6:159473111:T:G	3.36507e-25	-9.89405e-10	-1.51342	4.37272e-10	-9.89405e-10	-1.51529
159473434	chr6:159473434:G:A	2.1511e-25	-0.447307	-1.51358	2.03366e-10	-0.766254	-1.51458
159473583	chr6:159473583:A:C	5.72034e-26	-2.04957	-1.23586	6.71806e-11	-2.04679	-1.34167
159474096	chr6:159474096:A:G	2.28515e-25	-0.384506	-1.51593	2.15964e-10	-0.709897	-1.51083
159474263	chr6:159474263:T:G	3.38854e-25	-9.89405e-10	-1.50647	4.43456e-10	-9.89405e-10	-1.50124
159474460	chr6:159474460:C:T	3.42473e-25	-9.89405e-10	-1.49585	4.56691e-10	-9.89405e-10	-1.47184
159474474	chr6:159474474:AAAGAATTAAAT:A	3.36236e-25	-9.89405e-10	-1.51423	4.4023e-10	-9.89405e-10	-1.50855
159474765	chr6:159474765:T:A	5.81332e-26	-1.83434	-1.43497	8.1065e-11	-1.73866	-1.46193
159475088	chr6:159475088:G:T	3.36391e-25	-9.89405e-10	-1.51377	4.4062e-10	-9.89405e-10	-1.50766
159475234	chr6:159475234:G:C	3.3642e-25	-9.89405e-10	-1.51368	4.4069e-10	-9.89405e-10	-1.5075
159476359	chr6:159476359:G:A	2.47526e-25	-0.305309	-1.51521	2.27073e-10	-0.656627	-1.51395
159476389	chr6:159476389:T:A	2.25893e-25	-0.397019	-1.51496	2.12042e-10	-0.726029	-1.51303
159476502	chr6:159476502:A:C	3.38148e-25	-9.89405e-10	-1.50856	4.43947e-10	-9.89405e-10	-1.50014
159476524	chr6:159476524:C:T	1.45063e-25	-2.35488	-9.24033e-10	2.08414e-10	-2.25631	-9.24033e-10
159476644	chr6:159476644:A:G	3.36298e-25	-9.89405e-10	-1.51404	4.3871e-10	-9.89405e-10	-1.512
159476864	chr6:159476864:C:T	2.89399e-25	-0.148975	-1.51526	2.63977e-10	-0.518909	-1.50107
159477142	chr6:159477142:A:G	2.48367e-25	-0.301169	-1.51597	2.2993e-10	-0.650351	-1.50772
159477229	chr6:159477229:T:C	6.06468e-26	-1.7378	-1.48917	8.37288e-11	-1.68935	-1.47891
159477234	chr6:159477234:C:A	1.33438e-24	-9.89405e-10	-0.13582	1.75674e-09	-9.89405e-10	-0.124626
159477358	chr6:159477358:A:G	2.89078e-25	-0.151097	-1.51425	2.64911e-10	-0.518925	-1.49752
159477496	chr6:159477496:T:C	2.3414e-25	-0.723939	-1.15218	3.44965e-10	-0.579027	-1.17337
159477519	chr6:159477519:G:A	5.03181e-25	-9.89405e-10	-1.11109	6.87002e-10	-9.89405e-10	-1.0635
159477752	chr6:159477752:C:T	1.89984e-25	-1.8438	-0.2413	2.27679e-10	-2.02749	-0.140419
159478266	chr6:159478266:C:T	1.67762e-25	-2.35119	0.141691	2.63155e-10	-2.32165	0.298547
159478551	chr6:159478551:C:T	3.41128e-25	-9.89405e-10	-1.49978	4.53977e-10	-9.89405e-10	-1.4778
159478585	chr6:159478585:G:GA	1.98386e-24	0.827144	-0.566385	1.89627e-09	0.131717	-0.179914
159478658	chr6:159478658:A:C	1.33438e-24	-9.89405e-10	-0.13582	1.75674e-09	-9.89405e-10	-0.124626
159478694	chr6:159478694:C:T	1.59929e-25	-2.35237	0.0950537	2.50371e-10	-2.31808	0.245176
159478843	chr6:159478843:A:C	3.36558e-25	-9.89405e-10	-1.51327	4.40854e-10	-9.89405e-10	-1.50713
159478911	chr6:159478911:A:G	3.36448e-25	-9.89405e-10	-1.5136	4.40747e-10	-9.89405e-10	-1.50737
159478949	chr6:159478949:G:GAA	2.95457e-25	-0.128363	-1.51516	2.69805e-10	-0.497485	-1.50066
159479215	chr6:159479215:ATGAC:A	4.46325e-26	-2.03842	-1.49516	4.78655e-11	-2.23349	-1.49396
159479242	chr6:159479242:A:G	3.55135e-25	0.0476145	-1.50716	3.20901e-10	-0.345201	-1.47951
159479256	chr6:159479256:AT:A	3.29025e-25	-0.110593	-1.42532	3.1763e-10	-0.393322	-1.44163
159479683	chr6:159479683:C:T	6.11898e-26	-1.73882	-1.47924	8.4439e-11	-1.69202	-1.46779
159479803	chr6:159479803:G:A	7.99713e-26	-1.68672	-1.26366	1.03396e-10	-1.6414	-1.31587
159480003	chr6:159480003:A:G	3.36537e-25	-9.89405e-10	-1.51333	4.40804e-10	-9.89405e-10	-1.50724
159480078	chr6:159480078:C:T	2.16473e-24	0.882128	-0.534118	2.07093e-09	0.181688	-0.141775
159480096	chr6:159480096:C:T	3.3642e-25	-9.89405e-10	-1.51368	4.4069e-10	-9.89405e-10	-1.5075
159480110	chr6:159480110:T:G	3.36508e-25	-9.89405e-10	-1.51342	4.40737e-10	-9.89405e-10	-1.50739
159480131	chr6:159480131:A:C	3.10908e-25	-0.0783591	-1.51418	2.83113e-10	-0.452778	-1.49722
159480381	chr6:159480381:C:G	3.35954e-25	-9.89405e-10	-1.51507	4.39447e-10	-9.89405e-10	-1.51033
159480461	chr6:159480461:A:G	2.99916e-25	-0.113403	-1.51514	2.73266e-10	-0.484795	-1.5006
159480486	chr6:159480486:A:T	3.37282e-25	-9.89405e-10	-1.51112	4.37758e-10	-9.89405e-10	-1.51418
159480620	chr6:159480620:T:C	3.3642e-25	-9.89405e-10	-1.51368	4.4069e-10	-9.89405e-10	-1.5075
159480646	chr6:159480646:G:A	1.67037e-25	-2.21383	-9.24033e-10	1.9793e-10	-2.30793	-9.24033e-10
159480696	chr6:159480696:C:T	3.35588e-25	-9.89405e-10	-1.51616	4.3763e-10	-9.89405e-10	-1.51447
159480876	chr6:159480876:T:C	3.03041e-25	-0.121569	-1.4966	2.95109e-10	-0.40455	-1.50395
159481525	chr6:159481525:C:T	3.36515e-25	-9.89405e-10	-1.5134	4.40974e-10	-9.89405e-10	-1.50686
159481604	chr6:159481604:C:CTTCCA	3.35692e-25	-9.89405e-10	-1.51585	4.38532e-10	-9.89405e-10	-1.51241
159481660	chr6:159481660:C:T	3.36357e-25	-9.89405e-10	-1.51387	4.40237e-10	-9.89405e-10	-1.50853
159482089	chr6:159482089:T:C	3.35631e-25	-9.89405e-10	-1.51603	4.38218e-10	-9.89405e-10	-1.51312
159482202	chr6:159482202:A:G	4.65076e-26	-2.00164	-1.49079	4.88249e-11	-2.20859	-1.49901
159482267	chr6:159482267:T:G	3.35649e-25	-9.89405e-10	-1.51598	4.38318e-10	-9.89405e-10	-1.5129
159482323	chr6:159482323:A:G	3.35649e-25	-9.89405e-10	-1.51598	4.38318e-10	-9.89405e-10	-1.5129
159482549	chr6:159482549:G:A	3.63526e-26	-2.23535	-1.50343	4.64805e-11	-2.25351	-1.5033
159482639	chr6:159482639:G:A	8.46472e-26	-1.62519	-1.26836	2.0428e-10	-0.856015	-1.42034
159483137	chr6:159483137:A:G	1.51613e-25	-0.825772	-1.48494	2.24942e-10	-0.687416	-1.49259
159483352	chr6:159483352:T:C	2.66813e-25	-0.304696	-1.4408	2.50327e-10	-0.60612	-1.46695
159483446	chr6:159483446:C:G	2.70507e-25	-1.73174	-9.24033e-10	4.02976e-10	-1.59697	-9.24033e-10
159483561	chr6:159483561:C:T	8.72609e-26	-1.67229	-1.19085	2.00135e-10	-0.926225	-1.37063
159483793	chr6:159483793:T:A	3.50308e-25	-9.89405e-10	-1.47323	4.50749e-10	-9.89405e-10	-1.48493
159483878	chr6:159483878:G:A	4.44347e-26	-2.02355	-1.51447	4.74883e-11	-2.22432	-1.51104
159484229	chr6:159484229:A:G	3.36592e-25	-9.89405e-10	-1.51317	4.40782e-10	-9.89405e-10	-1.50729
159484277	chr6:159484277:TGAGTTTACTCACATTCTTTCCAGTAAG:T	3.36381e-25	-9.89405e-10	-1.5138	4.40294e-10	-9.89405e-10	-1.5084
159484495	chr6:159484495:C:T	2.37892e-25	-0.418049	-1.44217	2.25967e-10	-0.707401	-1.46805
159484697	chr6:159484697:T:C	3.83077e-25	-9.89405e-10	-1.3838	4.90967e-10	-9.89405e-10	-1.39947
159484744	chr6:159484744:T:C	6.31211e-26	-1.71515	-1.47183	8.74933e-11	-1.66515	-1.45913
159485363	chr6:159485363:A:G	2.00098e-25	-1.82994	-0.203294	2.39519e-10	-2.01565	-0.101561
159485698	chr6:159485698:T:A	3.36448e-25	-9.89405e-10	-1.5136	4.40453e-10	-9.89405e-10	-1.50804
159486037	chr6:159486037:C:T	1.99776e-25	-1.85843	-0.17642	2.4044e-10	-2.03963	-0.0737396
159486136	chr6:159486136:A:T	3.46672e-25	-9.89405e-10	-1.48366	4.54878e-10	-9.89405e-10	-1.47581
159486238	chr6:159486238:C:T	2.58898e-25	-0.31802	-1.45759	2.41572e-10	-0.623496	-1.48518
159487275	chr6:159487275:C:A	3.52165e-25	-9.89405e-10	-1.46794	4.63973e-10	-9.89405e-10	-1.45602
159487516	chr6:159487516:T:A	3.39217e-25	-9.89405e-10	-1.5054	4.39494e-10	-9.89405e-10	-1.51022
159487655	chr6:159487655:G:A	3.45684e-26	-2.29951	-1.48959	4.28256e-11	-2.33718	-1.50153
159487877	chr6:159487877:A:G	3.79183e-25	-9.89405e-10	-1.39402	4.86299e-10	-9.89405e-10	-1.40902
159488026	chr6:159488026:C:T	3.35822e-25	-9.89405e-10	-1.51546	4.36893e-10	-9.89405e-10	-1.51615
159488282	chr6:159488282:T:G	3.36381e-25	-9.89405e-10	-1.5138	4.40294e-10	-9.89405e-10	-1.5084
159488307	chr6:159488307:C:G	7.06416e-25	-9.89405e-10	-0.771837	9.3243e-10	-9.89405e-10	-0.758048
159488695	chr6:159488695:G:A	3.36381e-25	-9.89405e-10	-1.5138	4.40294e-10	-9.89405e-10	-1.5084
159488781	chr6:159488781:GT:G	4.43046e-25	-9.89405e-10	-1.23837	5.81443e-10	-9.89405e-10	-1.23033
159489033	chr6:159489033:A:C	3.36589e-25	-9.89405e-10	-1.51318	4.41677e-10	-9.89405e-10	-1.50526
159489454	chr6:159489454:C:G	2.54103e-25	-0.349048	-1.44525	2.39554e-10	-0.646466	-1.4706
159489532	chr6:159489532:G:C	2.50424e-25	-0.365271	-1.44362	2.36233e-10	-0.661757	-1.46926
159489549	chr6:159489549:T:C	3.36056e-25	-9.89405e-10	-1.51476	4.39512e-10	-9.89405e-10	-1.51018
159490026	chr6:159490026:A:T	6.35843e-26	-1.70755	-1.47213	8.79853e-11	-1.65915	-1.45952
159490181	chr6:159490181:T:C	6.39233e-26	-1.68519	-1.48917	8.82931e-11	-1.63627	-1.47891
159490361	chr6:159490361:A:G	3.36113e-25	-9.89405e-10	-1.5146	4.3963e-10	-9.89405e-10	-1.50991
159491043	chr6:159491043:G:A	3.40767e-25	-9.89405e-10	-1.50084	4.48953e-10	-9.89405e-10	-1.48892
159491085	chr6:159491085:C:T	2.09441e-25	-1.83151	-0.156087	2.50885e-10	-2.01772	-0.0531291
159491117	chr6:159491117:A:G	3.46672e-25	-9.89405e-10	-1.48366	4.54878e-10	-9.89405e-10	-1.47581
159491262	chr6:159491262:G:A	2.39345e-25	-0.41241	-1.44173	2.27967e-10	-0.698807	-1.46784
159491305	chr6:159491305:G:A	3.81978e-26	-2.23319	-1.45608	4.97093e-11	-2.26776	-1.42189
159491332	chr6:159491332:C:G	3.39019e-25	-9.89405e-10	-1.50599	4.45565e-10	-9.89405e-10	-1.4965
159491575	chr6:159491575:A:G	2.53223e-25	-0.330674	-1.4671	2.41467e-10	-0.621912	-1.4872
159491750	chr6:159491750:T:C	1.53788e-25	-1.90317	-0.393294	1.84143e-10	-2.07749	-0.302634
159491822	chr6:159491822:A:G	4.02813e-26	-2.18831	-1.44785	5.22224e-11	-2.23037	-1.40996
159492324	chr6:159492324:T:C	7.13871e-26	-1.6868	-1.37712	9.99141e-11	-1.63766	-1.35388
159492637	chr6:159492637:G:C	3.36645e-25	-9.89405e-10	-1.51301	4.40668e-10	-9.89405e-10	-1.50755
159492658	chr6:159492658:C:T	3.38684e-25	-9.89405e-10	-1.50697	4.38993e-10	-9.89405e-10	-1.51136
159492716	chr6:159492716:T:C	2.3539e-25	-0.398849	-1.47195	2.2386e-10	-0.68942	-1.4954
159493011	chr6:159493011:G:A	1.56507e-25	-1.91062	-0.368321	1.87719e-10	-2.08407	-0.276828
159493335	chr6:159493335:C:T	5.11418e-25	-9.89405e-10	-1.09485	6.73049e-10	-9.89405e-10	-1.08402
159493473	chr6:159493473:C:T	3.48701e-25	-9.89405e-10	-1.47783	4.48994e-10	-9.89405e-10	-1.48883
159493554	chr6:159493554:G:A	3.36734e-25	-9.89405e-10	-1.51275	4.4126e-10	-9.89405e-10	-1.50621
159493682	chr6:159493682:T:C	3.72681e-26	-2.20947	-1.50443	4.76022e-11	-2.22876	-1.5042
159493706	chr6:159493706:C:T	1.56903e-25	-0.774864	-1.50155	1.61522e-10	-1.00184	-1.50936
159493777	chr6:159493777:C:T	3.86892e-25	-9.89405e-10	-1.3739	4.88493e-10	-9.89405e-10	-1.40452
159493816	chr6:159493816:A:G	3.36625e-25	-9.89405e-10	-1.51307	4.40625e-10	-9.89405e-10	-1.50765
159494579	chr6:159494579:C:T	4.64649e-26	-2.06767	-1.42568	5.60078e-11	-2.11625	-1.4541
159494601	chr6:159494601:C:G	1.82358e-25	-0.610742	-1.51532	1.91355e-10	-0.825972	-1.51574
159494648	chr6:159494648:A:G	6.38342e-25	-9.89405e-10	-0.873167	8.80613e-10	-9.89405e-10	-0.815224
159494793	chr6:159494793:A:G	4.81627e-26	-2.05932	-1.39813	5.7742e-11	-2.11034	-1.42952
159495727	chr6:159495727:A:G	4.84572e-26	-2.03061	-1.42076	5.80163e-11	-2.08585	-1.44927
159495979	chr6:159495979:C:A	1.91484e-25	-1.5085	-0.56874	2.43474e-10	-1.77568	-0.325146
159496589	chr6:159496589:C:T	1.64891e-25	-1.9177	-0.309056	2.00269e-10	-2.08473	-0.211452
159496644	chr6:159496644:A:T	3.35765e-25	-9.89405e-10	-1.51563	4.37818e-10	-9.89405e-10	-1.51404
159497302	chr6:159497302:C:T	1.10582e-25	-1.51781	-1.10847	1.24539e-10	-1.76824	-1.00298
159497443	chr6:159497443:G:A	3.36746e-25	-9.89405e-10	-1.51271	4.42863e-10	-9.89405e-10	-1.50258
159498404	chr6:159498404:T:C	1.70154e-25	-1.90797	-0.28736	2.06499e-10	-2.07678	-0.188769
159499043	chr6:159499043:A:C	3.36064e-25	-9.89405e-10	-1.51474	4.3967e-10	-9.89405e-10	-1.50982
159499122	chr6:159499122:A:C	1.57097e-25	-2.27518	-9.24033e-10	2.08066e-10	-2.25799	-9.24033e-10
159499250	chr6:159499250:G:A	3.41419e-25	-9.89405e-10	-1.49893	4.4171e-10	-9.89405e-10	-1.50519
159499478	chr6:159499478:C:T	1.42448e-25	-2.05988	-0.313187	1.78028e-10	-2.19846	-0.215444
159499529	chr6:159499529:A:T	3.40281e-25	-9.89405e-10	-1.50227	4.50588e-10	-9.89405e-10	-1.48529
159499550	chr6:159499550:G:A	1.72195e-25	-1.89347	-0.289942	2.08363e-10	-2.06496	-0.191602
159499575	chr6:159499575:C:T	1.70478e-25	-1.8945	-0.298936	2.06315e-10	-2.06564	-0.200796
159499595	chr6:159499595:T:A	6.68211e-25	-9.89405e-10	-0.827438	8.81275e-10	-9.89405e-10	-0.814473
159499631	chr6:159499631:G:T	1.06694e-25	-1.53258	-1.1295	1.1998e-10	-1.78	-1.02852
159499922	chr6:159499922:A:G	3.45423e-25	-9.89405e-10	-1.48727	4.46363e-10	-9.89405e-10	-1.49471
159500021	chr6:159500021:T:C	5.55123e-25	-9.89405e-10	-1.01285	7.61179e-10	-9.89405e-10	-0.960974
159500452	chr6:159500452:C:CA	4.54745e-26	-2.079	-1.43589	5.44867e-11	-2.13566	-1.46223
159500780	chr6:159500780:CCTGCAACATTGAG:C	1.12202e-25	-1.46995	-1.1418	1.25092e-10	-1.72048	-1.04632
159500802	chr6:159500802:A:G	3.45167e-25	-9.89405e-10	-1.48801	4.45611e-10	-9.89405e-10	-1.4964
159500903	chr6:159500903:C:G	1.81709e-25	-1.8423	-0.287333	2.17113e-10	-2.02318	-0.192245
159501007	chr6:159501007:A:G	8.11057e-26	-1.57902	-1.35726	1.14269e-10	-1.52436	-1.33292
159501252	chr6:159501252:G:A	4.68651e-26	-2.06336	-1.42141	5.60842e-11	-2.12025	-1.44873
159501371	chr6:159501371:C:T	1.60372e-25	-2.25455	-9.24033e-10	2.09077e-10	-2.25314	-9.24033e-10
159501509	chr6:159501509:G:A	5.88887e-26	-1.76894	-1.48745	1.1437e-10	-1.48267	-1.37374
159501539	chr6:159501539:C:T	4.64422e-26	-2.07528	-1.41855	5.57422e-11	-2.12877	-1.44634
159501634	chr6:159501634:TG:T	4.63673e-26	-2.07668	-1.41877	5.56652e-11	-2.12996	-1.44652
159501650	chr6:159501650:A:G	4.51321e-26	-2.10368	-1.41877	5.43827e-11	-2.15327	-1.44652
159502102	chr6:159502102:C:G	2.31928e-24	0.743376	-0.326407	2.31022e-09	0.0644261	0.0848287
159502302	chr6:159502302:C:T	4.66218e-26	-2.07998	-1.40999	5.58878e-11	-2.13355	-1.43894
159502358	chr6:159502358:G:A	4.6938e-26	-2.07451	-1.40871	5.62086e-11	-2.12894	-1.43783
159502438	chr6:159502438:C:A	8.73376e-26	-1.88632	-0.975937	9.80157e-11	-2.05284	-0.95788
159503011	chr6:159503011:T:C	3.68865e-25	-9.89405e-10	-1.42161	4.72071e-10	-9.89405e-10	-1.43871
159503237	chr6:159503237:C:T	3.40932e-25	-9.89405e-10	-1.50036	4.41548e-10	-9.89405e-10	-1.50555
159503255	chr6:159503255:C:T	1.72581e-25	-2.18117	-9.24033e-10	2.19188e-10	-2.20591	-9.24033e-10
159503262	chr6:159503262:T:G	1.27401e-25	-2.00942	-0.475275	1.562e-10	-2.15808	-0.386628
159503412	chr6:159503412:A:G	2.06038e-25	-0.490211	-1.51377	2.12232e-10	-0.722469	-1.51569
159503724	chr6:159503724:G:A	3.51392e-25	-9.89405e-10	-1.47014	4.65955e-10	-9.89405e-10	-1.45175
159504200	chr6:159504200:T:C	5.68721e-25	-9.89405e-10	-0.988651	8.02138e-10	-9.89405e-10	-0.908562
159504327	chr6:159504327:A:G	1.24717e-25	-2.0316	-0.4744	1.63746e-10	-2.19002	-0.30751
159504571	chr6:159504571:G:T	3.35815e-25	-9.89405e-10	-1.51548	4.39059e-10	-9.89405e-10	-1.51121
159504572	chr6:159504572:C:T	3.46614e-25	-9.89405e-10	-1.48383	4.47102e-10	-9.89405e-10	-1.49306
159504596	chr6:159504596:G:A	7.16503e-25	-9.89405e-10	-0.757659	1.00354e-09	-9.89405e-10	-0.68455
159504808	chr6:159504808:T:A	3.53295e-25	-9.89405e-10	-1.46474	4.52117e-10	-9.89405e-10	-1.4819
159504848	chr6:159504848:C:T	5.77985e-26	-1.78635	-1.48873	8.78668e-11	-1.64113	-1.47889
159505127	chr6:159505127:A:C	7.71325e-25	-9.89405e-10	-0.683932	1.07479e-09	-9.89405e-10	-0.615959
159505337	chr6:159505337:G:C	8.34413e-26	-2.35986	-0.54804	1.41455e-10	-2.27719	-0.366664
159505544	chr6:159505544:A:G	5.43331e-26	-2.2515	-1.08541	7.35609e-11	-2.36003	-0.937696
159505717	chr6:159505717:T:C	3.84211e-25	-9.89405e-10	-1.38085	5.13952e-10	-9.89405e-10	-1.35371
159505752	chr6:159505752:G:A	4.3224e-25	-1.42313	0.160065	4.90787e-10	-1.7499	0.350066
159505889	chr6:159505889:A:C	1.12922e-25	-2.30551	-0.299828	1.65568e-10	-2.32645	-0.160008
159505964	chr6:159505964:C:T	3.37231e-25	-0.569682	-0.94159	3.05346e-10	-1.06089	-0.813503
159506143	chr6:159506143:G:A	6.51086e-25	-1.27226	0.418862	9.09333e-10	-1.46239	0.679257
159506236	chr6:159506236:G:A	1.38527e-25	-1.99288	-0.408093	1.42187e-10	-2.19092	-0.447784
159506391	chr6:159506391:G:GT	1.421e-24	-9.89405e-10	-0.0729258	2.01653e-09	-9.89405e-10	0.0132906
159506703	chr6:159506703:A:G	3.36979e-25	-9.89405e-10	-1.51202	4.38436e-10	-9.89405e-10	-1.51263
159506730	chr6:159506730:G:A	3.35729e-25	-9.89405e-10	-1.51574	4.37335e-10	-9.89405e-10	-1.51514
159507049	chr6:159507049:C:T	1.01785e-25	-1.23917	-1.47001	9.8586e-11	-1.55649	-1.44842
159507129	chr6:159507129:G:A	1.22425e-25	-1.07312	-1.45143	1.13836e-10	-1.43884	-1.42225
159507292	chr6:159507292:G:A	2.14172e-24	1.71495	-1.37763	2.93086e-09	1.77644	-1.38923
159507313	chr6:159507313:G:A	9.07789e-26	-1.33905	-1.48457	8.9169e-11	-1.63923	-1.46608
159507450	chr6:159507450:A:G	9.10877e-26	-1.34009	-1.48013	8.98863e-11	-1.63655	-1.46075
159507555	chr6:159507555:T:C	1.41725e-25	-0.862013	-1.51614	1.42175e-10	-1.12273	-1.51605
159507805	chr6:159507805:A:G	2.36778e-24	1.79915	-1.36148	3.24246e-09	1.86193	-1.37368
159507890	chr6:159507890:G:A	3.36602e-25	-9.89405e-10	-1.51314	4.40942e-10	-9.89405e-10	-1.50693
159507897	chr6:159507897:C:T	2.2708e-24	1.72938	-1.33353	3.07487e-09	1.78272	-1.34754
159507952	chr6:159507952:T:C	3.36191e-26	-2.34342	-1.47353	4.36262e-11	-2.3592	-1.46098
159508085	chr6:159508085:A:G	1.08944e-25	-1.13517	-1.50603	2.12635e-10	-0.747147	-1.48912
159508528	chr6:159508528:T:C	1.02421e-25	-1.19813	-1.50482	1.99102e-10	-0.814831	-1.48719
159508530	chr6:159508530:T:C	1.03174e-25	-1.18901	-1.50661	2.004e-10	-0.805454	-1.49007
159508537	chr6:159508537:T:C	3.2289e-26	-2.34676	-1.51056	4.1905e-11	-2.35891	-1.50152
159508621	chr6:159508621:G:A	9.79264e-26	-1.23906	-1.50877	1.88623e-10	-0.862781	-1.49331
159508692	chr6:159508692:A:G	1.05627e-25	-1.16893	-1.5032	2.06051e-10	-0.783117	-1.4846
159508751	chr6:159508751:G:C	1.05717e-25	-1.16953	-1.50174	2.06256e-10	-0.784385	-1.48234
159508757	chr6:159508757:T:C	1.06929e-25	-1.15696	-1.50292	2.08882e-10	-0.769915	-1.48416
159508957	chr6:159508957:T:A	2.46992e-24	1.84857	-1.36868	3.40348e-09	1.91406	-1.37735
159509530	chr6:159509530:A:G	9.55616e-26	-1.26277	-1.5095	1.78672e-10	-0.894678	-1.51561
159509534	chr6:159509534:C:T	2.27601e-24	1.7562	-1.35806	3.10853e-09	1.81657	-1.37051
159510073	chr6:159510073:T:G	1.25288e-25	-0.985262	-1.51617	2.47732e-10	-0.571314	-1.51218
159510638	chr6:159510638:G:A	4.27366e-25	-9.89405e-10	-1.2744	5.39609e-10	-9.89405e-10	-1.305
159511273	chr6:159511273:C:T	3.80871e-25	-9.89405e-10	-1.38958	5.05949e-10	-9.89405e-10	-1.36941
159511317	chr6:159511317:G:A	3.57333e-26	-2.30796	-1.44799	4.39947e-11	-2.33404	-1.47773
159511375	chr6:159511375:C:A	1.16308e-25	-1.16919	-1.40661	1.02245e-10	-1.61253	-1.35595
159511584	chr6:159511584:C:T	5.86339e-26	-1.74477	-1.51596	5.55526e-11	-2.08877	-1.48974
159511765	chr6:159511765:G:A	3.8408e-25	-9.89405e-10	-1.38119	4.87774e-10	-9.89405e-10	-1.40599
159512206	chr6:159512206:A:G	7.09844e-26	-1.55715	-1.51243	1.01758e-10	-1.46565	-1.5076
159512253	chr6:159512253:G:A	3.81025e-25	-9.89405e-10	-1.38918	5.06204e-10	-9.89405e-10	-1.3689
159512624	chr6:159512624:T:C	5.36702e-25	-9.89405e-10	-1.0466	6.52987e-10	-9.89405e-10	-1.11429
159513213	chr6:159513213:A:G	3.40647e-25	-9.89405e-10	-1.50119	4.4645e-10	-9.89405e-10	-1.49451
159513304	chr6:159513304:TG:T	3.49491e-25	-9.89405e-10	-1.47556	4.59198e-10	-9.89405e-10	-1.46636
159513466	chr6:159513466:TG:T	5.42497e-26	-1.82484	-1.51361	5.27802e-11	-2.14188	-1.48782
159513489	chr6:159513489:T:C	3.81025e-25	-9.89405e-10	-1.38918	5.06204e-10	-9.89405e-10	-1.3689
159514126	chr6:159514126:C:T	3.91495e-25	-9.89405e-10	-1.36207	4.94945e-10	-9.89405e-10	-1.3914
159514796	chr6:159514796:TC:T	1.3165e-24	-0.149312	-9.24033e-10	9.58655e-10	-0.730311	-9.24033e-10
159514840	chr6:159514840:A:AG	3.80691e-25	-9.89405e-10	-1.39005	5.05728e-10	-9.89405e-10	-1.36984
159515003	chr6:159515003:G:A	5.4173e-25	-9.89405e-10	-1.03727	7.47146e-10	-9.89405e-10	-0.979582
159516128	chr6:159516128:T:C	3.58378e-25	-9.89405e-10	-1.45045	4.56816e-10	-9.89405e-10	-1.47156
159516686	chr6:159516686:G:GT	3.45003e-25	-9.89405e-10	-1.48849	4.59838e-10	-9.89405e-10	-1.46497
159516966	chr6:159516966:G:C	7.98936e-25	-0.64876	-9.24033e-10	9.91007e-10	-0.697121	-9.24033e-10
159517047	chr6:159517047:G:A	1.19541e-24	-0.921193	0.675398	1.28137e-09	-1.13492	0.694769
159517066	chr6:159517066:T:A	3.82008e-25	-9.89405e-10	-1.3866	5.07612e-10	-9.89405e-10	-1.36613
159517125	chr6:159517125:C:T	6.17346e-26	-1.69334	-1.51585	5.6606e-11	-2.05347	-1.50626
159517452	chr6:159517452:G:A	8.25223e-26	-1.47009	-1.44889	7.6753e-11	-1.84837	-1.40688
159517454	chr6:159517454:T:C	4.1322e-25	-9.89405e-10	-1.30806	5.22103e-10	-9.89405e-10	-1.33798
159517462	chr6:159517462:T:G	5.85956e-25	-0.168955	-0.789842	8.23621e-10	-0.068061	-0.814071
159517688	chr6:159517688:G:T	4.06622e-25	-9.89405e-10	-1.32416	5.39386e-10	-9.89405e-10	-1.30541
159518575	chr6:159518575:A:G	1.53692e-25	-2.29709	-9.24033e-10	2.05084e-10	-2.27242	-9.24033e-10
159518692	chr6:159518692:G:A	5.58711e-25	-1.06424	0.0578288	6.20904e-10	-1.26744	0.102773
159518709	chr6:159518709:T:A	6.79632e-25	-0.81049	-9.24033e-10	8.4183e-10	-0.860265	-9.24033e-10
159518774	chr6:159518774:G:A	5.07257e-25	-9.89405e-10	-1.10302	6.35791e-10	-9.89405e-10	-1.14097
159518948	chr6:159518948:A:G	5.04107e-25	-9.89405e-10	-1.10925	6.31973e-10	-9.89405e-10	-1.147
159518994	chr6:159518994:G:A	9.69809e-26	-1.32991	-1.42762	8.74915e-11	-1.74426	-1.38004
159519569	chr6:159519569:C:T	3.39189e-25	-9.89405e-10	-1.50548	4.46578e-10	-9.89405e-10	-1.49423
159519610	chr6:159519610:T:C	3.39345e-25	-9.89405e-10	-1.50502	4.46842e-10	-9.89405e-10	-1.49364
159519630	chr6:159519630:A:G	7.66516e-26	-1.56012	-1.43265	7.29711e-11	-1.91958	-1.3862
159519642	chr6:159519642:C:T	4.09978e-25	-9.89405e-10	-1.31594	5.44053e-10	-9.89405e-10	-1.2968
159520097	chr6:159520097:AC:A	3.57324e-25	-9.89405e-10	-1.4534	4.73861e-10	-9.89405e-10	-1.43493
159520681	chr6:159520681:T:C	3.39946e-25	-9.89405e-10	-1.50325	4.40514e-10	-9.89405e-10	-1.5079
159520750	chr6:159520750:T:C	9.83803e-25	0.308522	-0.749138	1.59801e-09	0.418699	-0.638029
159521154	chr6:159521154:C:T	1.08207e-25	-1.55358	-1.09442	1.11721e-10	-1.89494	-0.984898
159521259	chr6:159521259:A:G	1.47701e-24	1.16366	-1.19792	1.05129e-09	0.406568	-1.04464
159521305	chr6:159521305:T:C	3.44206e-25	-9.89405e-10	-1.4908	4.45569e-10	-9.89405e-10	-1.49649
159521459	chr6:159521459:G:A	3.40741e-25	-9.89405e-10	-1.50092	4.41436e-10	-9.89405e-10	-1.50581
159521597	chr6:159521597:T:A	4.3979e-25	-9.89405e-10	-1.24574	5.53751e-10	-9.89405e-10	-1.27913
159521623	chr6:159521623:G:A	3.21306e-26	-2.35005	-1.51218	4.215e-11	-2.35522	-1.49939
159521719	chr6:159521719:T:C	4.04629e-25	-9.89405e-10	-1.32907	5.10194e-10	-9.89405e-10	-1.36105
159521737	chr6:159521737:A:G	3.96584e-25	-9.89405e-10	-1.34915	5.07559e-10	-9.89405e-10	-1.36623
159521784	chr6:159521784:C:T	4.08729e-25	-9.89405e-10	-1.31899	5.14914e-10	-9.89405e-10	-1.35184
159521836	chr6:159521836:A:G	1.34898e-25	-1.26869	-1.15883	1.26156e-10	-1.70083	-1.0575
159521923	chr6:159521923:G:A	4.25582e-26	-2.06643	-1.51474	4.57046e-11	-2.28169	-1.49196
159522113	chr6:159522113:T:G	4.45783e-25	-9.89405e-10	-1.23221	5.99125e-10	-9.89405e-10	-1.20037
159522223	chr6:159522223:C:T	1.63599e-25	-2.23462	-9.24033e-10	2.18023e-10	-2.21124	-9.24033e-10
159522296	chr6:159522296:C:T	1.45143e-25	-1.07193	-1.2824	1.30368e-10	-1.55423	-1.17125
159522391	chr6:159522391:G:A	1.44663e-25	-1.29596	-1.06168	1.37666e-10	-1.72238	-0.948638
159522708	chr6:159522708:A:T	3.358e-25	-9.89405e-10	-1.51553	4.39063e-10	-9.89405e-10	-1.5112
159522828	chr6:159522828:A:G	6.27247e-25	-9.89405e-10	-0.8907	7.56398e-10	-9.89405e-10	-0.967275
159522930	chr6:159522930:AG:A	8.48861e-25	0.288551	-0.876696	1.37966e-09	0.418145	-0.784395
159523115	chr6:159523115:AAAG:A	3.248e-25	-0.036291	-1.51254	4.57359e-10	0.0444019	-1.51478
159523413	chr6:159523413:A:T	4.23839e-25	-9.89405e-10	-1.28269	5.59539e-10	-9.89405e-10	-1.26873
159523964	chr6:159523964:C:T	1.29401e-24	1.3323	-1.49884	2.28711e-09	1.65436	-1.51516
159523968	chr6:159523968:C:T	5.27744e-25	-9.89405e-10	-1.06343	6.68025e-10	-9.89405e-10	-1.09152
159523994	chr6:159523994:T:G	3.40902e-25	-9.89405e-10	-1.50044	4.49525e-10	-9.89405e-10	-1.48765
159524102	chr6:159524102:AAGGCATAGGATCCACCC:A	9.99714e-25	-9.89405e-10	-0.424572	1.02584e-09	-9.89405e-10	-0.662577
159524248	chr6:159524248:A:G	4.72616e-25	-9.89405e-10	-1.17376	6.01518e-10	-9.89405e-10	-1.19639
159524277	chr6:159524277:A:G	3.4186e-25	-9.89405e-10	-1.49764	4.41406e-10	-9.89405e-10	-1.50588
159524617	chr6:159524617:C:T	4.5992e-25	-2.28821	1.08722	6.41766e-10	-2.31767	1.18605
159524998	chr6:159524998:G:A	3.81236e-25	-9.89405e-10	-1.38862	4.88131e-10	-9.89405e-10	-1.40526
159525053	chr6:159525053:G:A	1.26456e-24	-9.89405e-10	-0.189564	1.75948e-09	-9.89405e-10	-0.123071
159525119	chr6:159525119:C:T	4.15467e-25	-9.89405e-10	-1.30264	5.28788e-10	-9.89405e-10	-1.32525
159525188	chr6:159525188:C:G	3.58033e-24	-9.89405e-10	0.85117	4.84604e-09	-9.89405e-10	0.890075
159525208	chr6:159525208:T:C	3.11481e-25	-0.116419	-1.47428	2.71443e-10	-0.53459	-1.4575
159525263	chr6:159525263:T:G	8.57281e-26	-2.00531	-0.87555	9.44765e-11	-1.94819	-1.0993
159525400	chr6:159525400:T:C	1.03888e-24	-9.89405e-10	-0.386147	1.38445e-09	-9.89405e-10	-0.362785
159525519	chr6:159525519:A:AAT	6.5373e-25	-9.89405e-10	-0.849346	7.88744e-10	-9.89405e-10	-0.9254
159525643	chr6:159525643:T:C	5.83125e-25	-2.0729	1.10926	5.58299e-10	-2.03109	0.760139
159525658	chr6:159525658:G:A	2.22568e-25	-1.02156	-0.905251	2.16243e-10	-1.29969	-0.919746
159525796	chr6:159525796:C:T	1.62796e-24	-9.89405e-10	0.0630404	2.21607e-09	-9.89405e-10	0.107647
159525824	chr6:159525824:A:G	1.63363e-24	-9.89405e-10	0.0665186	2.29589e-09	-9.89405e-10	0.143034
159525923	chr6:159525923:C:T	2.62749e-24	0.541743	-9.24033e-10	2.10284e-09	0.0551995	-9.24033e-10
159526254	chr6:159526254:T:C	5.65741e-25	-0.993904	-9.24033e-10	7.62672e-10	-0.959015	-9.24033e-10
159526335	chr6:159526335:C:T	8.21139e-26	-2.33465	-0.589284	9.23114e-11	-2.35698	-0.713694
159526343	chr6:159526343:C:CTT	8.26734e-26	-2.33071	-0.586434	9.26854e-11	-2.35559	-0.711042
159526412	chr6:159526412:A:G	1.29323e-23	1.52569	0.609755	6.59222e-09	0.727307	0.470496
159526435	chr6:159526435:G:A	7.06105e-26	-2.34699	-0.727877	8.1283e-11	-2.36013	-0.837778
159526444	chr6:159526444:T:TG	8.19687e-26	-2.33215	-0.593556	9.20265e-11	-2.35613	-0.717631
159526558	chr6:159526558:C:T	1.69189e-25	-1.09069	-1.11033	1.65128e-10	-1.3246	-1.16452
159526585	chr6:159526585:T:A	8.13931e-26	-2.33964	-0.593112	9.20304e-11	-2.35858	-0.715146
159526616	chr6:159526616:G:T	8.31018e-26	-2.33909	-0.572887	9.36134e-11	-2.35845	-0.698218
159526683	chr6:159526683:G:C	8.28084e-26	-2.34115	-0.574358	9.34347e-11	-2.35901	-0.699568
159526728	chr6:159526728:A:G	3.5831e-24	-9.89405e-10	0.851943	4.84996e-09	-9.89405e-10	0.890883
159526757	chr6:159526757:C:T	6.80843e-26	-1.64238	-1.46892	8.69179e-11	-1.64977	-1.48111
159526768	chr6:159526768:G:T	8.51114e-26	-2.34016	-0.547918	9.57936e-11	-2.35875	-0.674897
159526775	chr6:159526775:G:A	8.45841e-26	-2.33994	-0.554354	9.52171e-11	-2.35869	-0.680993
159526807	chr6:159526807:A:G	8.35246e-26	-2.33206	-0.574836	9.36609e-11	-2.35615	-0.700013
159526848	chr6:159526848:T:TG	5.36778e-25	-9.89405e-10	-1.04646	7.2534e-10	-9.89405e-10	-1.0092
159526885	chr6:159526885:G:A	7.14137e-24	-9.89405e-10	1.54162	9.89663e-09	-9.89405e-10	1.60411
159526908	chr6:159526908:A:C	1.10323e-25	-2.34444	-0.284192	1.22979e-10	-2.3597	-0.424127
159526913	chr6:159526913:G:T	1.1013e-25	-2.34656	-0.283827	1.22979e-10	-2.36005	-0.423783
159527041	chr6:159527041:T:C	8.24682e-26	-2.34567	-0.573955	9.33831e-11	-2.35994	-0.699193
159527088	chr6:159527088:A:G	8.16698e-26	-2.3427	-0.586656	9.23378e-11	-2.35943	-0.710956
159527100	chr6:159527100:G:A	6.99187e-26	-2.32836	-0.756346	7.85473e-11	-2.35474	-0.877403
159527130	chr6:159527130:C:T	6.61647e-26	-2.33848	-0.80141	7.55066e-11	-2.35832	-0.913304
159527131	chr6:159527131:G:T	6.76343e-26	-1.60182	-1.5161	8.65399e-11	-1.61941	-1.51583
159527146	chr6:159527146:T:A	8.33716e-26	-2.34131	-0.567427	9.41575e-11	-2.35909	-0.691778
159527147	chr6:159527147:T:A	1.49466e-24	-9.89405e-10	-0.0223885	1.80487e-09	-9.89405e-10	-0.0975999
159527170	chr6:159527170:T:G	8.58941e-26	-2.34757	-0.531359	9.73195e-11	-2.36018	-0.657659
159527176	chr6:159527176:C:T	8.46592e-26	-2.34531	-0.548101	9.56581e-11	-2.35989	-0.675174
159527224	chr6:159527224:C:T	7.64216e-26	-2.33822	-0.657558	8.65028e-11	-2.35822	-0.777444
159527225	chr6:159527225:A:G	8.24816e-26	-2.33396	-0.585509	9.2656e-11	-2.35674	-0.71021
159527236	chr6:159527236:T:C	8.00109e-26	-2.338	-0.61188	9.02365e-11	-2.35813	-0.735275
159527338	chr6:159527338:T:G	4.62016e-25	-9.89405e-10	-1.19644	5.69138e-10	-9.89405e-10	-1.25172
159527350	chr6:159527350:A:G	6.01445e-25	-9.89405e-10	-0.932706	8.08697e-10	-9.89405e-10	-0.900418
159527363	chr6:159527363:T:A	5.28989e-25	-2.04859	0.987517	5.1187e-10	-2.00445	0.646674
159527458	chr6:159527458:T:C	8.31926e-26	-2.33605	-0.574836	9.35328e-11	-2.35752	-0.700013
159527535	chr6:159527535:A:G	8.34068e-26	-2.33293	-0.575384	9.35757e-11	-2.35655	-0.700523
159527599	chr6:159527599:A:G	7.91018e-26	-2.3525	-0.608801	9.0352e-11	-2.36006	-0.73207
159527622	chr6:159527622:T:G	6.18112e-25	-2.0597	1.15433	5.90256e-10	-2.01738	0.802089
159527629	chr6:159527629:T:C	8.28589e-26	-2.34188	-0.57302	9.35401e-11	-2.35919	-0.698259
159527634	chr6:159527634:C:T	8.29728e-26	-2.34257	-0.570958	9.37057e-11	-2.35934	-0.696339
159527839	chr6:159527839:A:G	8.31101e-26	-2.33942	-0.572459	9.36588e-11	-2.35845	-0.697738
159527880	chr6:159527880:G:A	6.83055e-25	-9.89405e-10	-0.805466	9.63335e-10	-9.89405e-10	-0.725442
159527927	chr6:159527927:G:A	8.26195e-26	-2.34051	-0.577283	9.32079e-11	-2.35872	-0.702291
159527947	chr6:159527947:A:ATGT	1.04341e-25	-2.33874	-0.345638	1.21268e-10	-2.35758	-0.440264
159527950	chr6:159527950:TCC:T	9.98611e-26	-2.33529	-0.392974	1.16046e-10	-2.35636	-0.48549
159528058	chr6:159528058:A:G	7.60651e-26	-2.34114	-0.659309	8.65248e-11	-2.3589	-0.776507
159528255	chr6:159528255:A:G	7.74668e-26	-2.33633	-0.64586	8.75772e-11	-2.35743	-0.765896
159528308	chr6:159528308:T:C	7.01164e-26	-1.69855	-1.38333	9.1041e-11	-1.71166	-1.37288
159528362	chr6:159528362:T:C	1.61618e-25	-1.06662	-1.18019	1.59196e-10	-1.29605	-1.22966
159528566	chr6:159528566:A:T	1.51769e-25	-2.33977	0.0300862	1.65957e-10	-2.35796	-0.126153
159528603	chr6:159528603:G:A	3.57305e-24	-9.89405e-10	0.849133	4.83616e-09	-9.89405e-10	0.888034
159528618	chr6:159528618:T:C	7.32346e-26	-2.34202	-0.696353	8.34068e-11	-2.3592	-0.812911
159528713	chr6:159528713:C:T	6.17375e-26	-1.69506	-1.51409	7.9133e-11	-1.71167	-1.51304
159528749	chr6:159528749:T:C	7.61185e-26	-2.33515	-0.664602	8.61033e-11	-2.35697	-0.783328
159528766	chr6:159528766:A:C	7.69142e-26	-2.35261	-0.636746	8.80951e-11	-2.36006	-0.757362
159528790	chr6:159528790:TA:T	5.60465e-26	-1.81245	-1.49341	6.32773e-11	-2.0215	-1.42681
159528992	chr6:159528992:G:A	3.47565e-25	-9.89405e-10	-1.48109	4.48913e-10	-9.89405e-10	-1.48901
159529465	chr6:159529465:A:T	6.16755e-26	-2.24933	-0.960827	6.73451e-11	-2.22011	-1.16591
159529472	chr6:159529472:C:T	4.56383e-25	-9.89405e-10	-1.20871	5.62841e-10	-9.89405e-10	-1.26284
159529499	chr6:159529499:C:G	5.99067e-24	-9.89405e-10	1.36592	8.29752e-09	-9.89405e-10	1.42787
159529506	chr6:159529506:G:A	3.92131e-25	-9.89405e-10	-1.36044	5.40192e-10	-9.89405e-10	-1.30392
159529638	chr6:159529638:C:T	1.2548e-25	-1.08923	-1.41067	1.05054e-10	-1.50045	-1.44091
159530066	chr6:159530066:T:G	5.41879e-25	-9.89405e-10	-1.037	6.85502e-10	-9.89405e-10	-1.06569
159530476	chr6:159530476:C:T	1.96839e-25	-2.12469	0.0750321	1.77761e-10	-2.3449	-0.0705037
159530798	chr6:159530798:T:C	4.78801e-25	0.351239	-1.512	6.94481e-10	0.456542	-1.50922
159530864	chr6:159530864:C:T	2.58209e-24	-9.89405e-10	0.524313	3.78675e-09	-9.89405e-10	0.643422
159531400	chr6:159531400:G:A	1.50131e-25	-1.57634	-0.744198	1.12958e-10	-2.14762	-0.721198
159531896	chr6:159531896:C:T	3.41282e-25	-9.89405e-10	-1.49933	4.46488e-10	-9.89405e-10	-1.49443
159532115	chr6:159532115:G:A	1.69107e-25	-1.17199	-1.02952	3.23103e-10	-0.713148	-1.10472
159532244	chr6:159532244:C:T	3.35615e-25	-9.89405e-10	-1.51608	4.37038e-10	-9.89405e-10	-1.51582
159532263	chr6:159532263:C:T	3.35769e-25	-9.89405e-10	-1.51562	4.36896e-10	-9.89405e-10	-1.51615
159532348	chr6:159532348:C:T	4.25002e-25	-9.89405e-10	-1.27995	5.82312e-10	-9.89405e-10	-1.22884
159532394	chr6:159532394:A:G	3.53527e-26	-2.25525	-1.51142	6.63423e-11	-1.89033	-1.51068
159532402	chr6:159532402:A:G	5.92865e-26	-1.76429	-1.48537	1.13947e-10	-1.36149	-1.49863
159532485	chr6:159532485:A:G	5.00599e-24	1.18635	-9.24033e-10	8.0475e-09	1.39727	-9.24033e-10
159532516	chr6:159532516:A:G	6.32622e-26	-1.77747	-1.40728	1.28438e-10	-1.30262	-1.43777
159532604	chr6:159532604:A:G	3.53589e-25	-9.89405e-10	-1.46391	4.58918e-10	-9.89405e-10	-1.46697
159532639	chr6:159532639:T:C	3.49234e-25	-9.89405e-10	-1.4763	4.65277e-10	-9.89405e-10	-1.45321
159532710	chr6:159532710:C:T	1.43182e-24	-9.89405e-10	-0.0653424	1.79009e-09	-9.89405e-10	-0.105824
159532783	chr6:159532783:G:GC	1.87113e-24	-9.89405e-10	0.202257	2.60582e-09	-9.89405e-10	0.269662
159532896	chr6:159532896:T:C	3.76968e-26	-2.34712	-1.35535	5.04475e-11	-2.23203	-1.44288
159533145	chr6:159533145:G:A	5.30571e-25	-9.89405e-10	-1.05809	6.69521e-10	-9.89405e-10	-1.08928
159533413	chr6:159533413:A:G	7.19146e-25	-9.89405e-10	-0.753977	8.6298e-10	-9.89405e-10	-0.835451
159533573	chr6:159533573:C:T	1.19035e-24	-9.89405e-10	-0.250035	1.6956e-09	-9.89405e-10	-0.16005
159534009	chr6:159534009:T:C	3.80199e-26	-2.29152	-1.40241	5.62582e-11	-2.08109	-1.4848
159534011	chr6:159534011:G:A	2.38055e-25	-2.3251	0.465558	4.23107e-10	-1.96992	0.421701
159534358	chr6:159534358:G:A	6.49443e-25	-9.89405e-10	-0.855926	9.10697e-10	-9.89405e-10	-0.781633
159534433	chr6:159534433:G:A	4.66673e-26	-2.16955	-1.31944	7.71461e-11	-1.86845	-1.38169
159534751	chr6:159534751:A:G	3.31991e-25	-2.33123	0.804295	6.245e-10	-1.98166	0.822773
159534846	chr6:159534846:G:T	4.08781e-25	-9.89405e-10	-1.31886	5.42475e-10	-9.89405e-10	-1.2997
159535285	chr6:159535285:T:C	3.5539e-25	-2.21217	0.753342	7.93538e-10	-1.68398	0.764635
159535424	chr6:159535424:G:A	6.12831e-26	-2.26588	-0.95066	7.59121e-11	-2.27301	-0.993252
159535427	chr6:159535427:G:A	3.52153e-25	-9.89405e-10	-1.46798	4.54025e-10	-9.89405e-10	-1.47769
159535673	chr6:159535673:G:A	2.65467e-25	-1.75055	-9.24033e-10	4.63499e-10	-1.45704	-9.24033e-10
159536200	chr6:159536200:C:A	7.94531e-25	-9.89405e-10	-0.654289	1.12163e-09	-9.89405e-10	-0.573308
159536314	chr6:159536314:A:G	7.58714e-26	-1.57378	-1.42922	9.15103e-11	-1.65429	-1.4251
159536331	chr6:159536331:A:G	5.16962e-25	-9.89405e-10	-1.08407	6.43339e-10	-9.89405e-10	-1.12917
159536385	chr6:159536385:C:A	4.09358e-25	-9.89405e-10	-1.31745	5.43282e-10	-9.89405e-10	-1.29821
159536445	chr6:159536445:A:T	4.61523e-25	-9.89405e-10	-1.19751	6.19898e-10	-9.89405e-10	-1.16629
159536781	chr6:159536781:G:C	5.50368e-25	-9.89405e-10	-1.02145	7.3205e-10	-9.89405e-10	-0.999993
159537147	chr6:159537147:C:A	5.0619e-25	-9.89405e-10	-1.10513	6.72119e-10	-9.89405e-10	-1.08541
159537223	chr6:159537223:A:G	5.07494e-25	-9.89405e-10	-1.10256	6.32195e-10	-9.89405e-10	-1.14665
159537640	chr6:159537640:G:A	7.40313e-26	-2.31769	-0.709864	1.51938e-10	-1.9186	-0.653765
159537690	chr6:159537690:G:A	3.35732e-25	-9.89405e-10	-1.51573	4.36912e-10	-9.89405e-10	-1.51611
159538526	chr6:159538526:A:G	1.55361e-25	-2.28629	-9.24033e-10	2.07082e-10	-2.26273	-9.24033e-10
159538641	chr6:159538641:G:A	1.09902e-25	-2.28359	-0.348857	1.77858e-10	-2.35083	-0.0640225
159538799	chr6:159538799:G:A	3.18029e-25	-2.31462	0.744724	5.88115e-10	-1.9432	0.72428
159539125	chr6:159539125:C:T	7.63767e-25	-2.35516	1.66138	1.46937e-09	-2.08918	1.78593
159539450	chr6:159539450:C:A	3.56677e-25	-9.89405e-10	-1.45521	4.56247e-10	-9.89405e-10	-1.47281
159539664	chr6:159539664:T:C	9.45294e-25	-2.35365	1.87311	1.84935e-09	-2.07676	2.0035
159540155	chr6:159540155:T:C	7.08507e-26	-2.26271	-0.808758	8.81769e-11	-2.26246	-0.854041
159540199	chr6:159540199:T:C	4.86523e-25	-9.89405e-10	-1.14476	6.45249e-10	-9.89405e-10	-1.12621
159540357	chr6:159540357:C:A	9.59059e-25	-9.89405e-10	-0.466089	1.35953e-09	-9.89405e-10	-0.380947
159540396	chr6:159540396:C:T	5.5548e-25	-9.89405e-10	-1.01221	7.2989e-10	-9.89405e-10	-1.00295
159540456	chr6:159540456:G:A	6.44264e-25	-2.31046	1.44652	1.00448e-09	-2.35735	1.67373
159540509	chr6:159540509:G:T	9.46084e-25	-2.32741	1.8477	2.02311e-09	-1.96048	1.97703
159540543	chr6:159540543:G:C	8.50006e-25	-2.35595	1.76915	1.63558e-09	-2.09342	1.89734
159540617	chr6:159540617:A:G	8.40768e-25	-2.35411	1.75638	1.63512e-09	-2.08051	1.88414
159540743	chr6:159540743:G:A	8.72542e-25	-9.89405e-10	-0.560631	1.21972e-09	-9.89405e-10	-0.489464
159540987	chr6:159540987:A:G	1.01311e-25	-2.29418	-0.419668	1.95718e-10	-2.00122	-0.317948
159540989	chr6:159540989:A:G	3.74497e-25	-9.89405e-10	-1.40646	4.94926e-10	-9.89405e-10	-1.39143
159541126	chr6:159541126:C:T	5.77963e-26	-1.76313	-1.51198	6.95548e-11	-1.83989	-1.51383
159541197	chr6:159541197:G:A	1.62483e-25	-2.24147	-9.24033e-10	1.89181e-10	-2.35314	-9.24033e-10
159541765	chr6:159541765:A:G	7.9668e-25	-9.89405e-10	-0.651588	1.12297e-09	-9.89405e-10	-0.57211
159541771	chr6:159541771:G:A	1.11044e-25	-2.3542	-0.267913	2.25537e-10	-2.07186	-0.1055
159541789	chr6:159541789:T:C	9.69073e-25	-9.89405e-10	-0.455702	1.37431e-09	-9.89405e-10	-0.370132
159541828	chr6:159541828:C:T	9.7088e-25	-9.89405e-10	-0.453838	1.37696e-09	-9.89405e-10	-0.368211
159541847	chr6:159541847:T:C	9.62967e-25	-2.35601	1.89398	1.85451e-09	-2.09468	2.02421
159541886	chr6:159541886:G:A	3.36452e-25	-9.89405e-10	-1.51359	4.37584e-10	-9.89405e-10	-1.51457
159541925	chr6:159541925:C:T	5.62044e-25	-9.89405e-10	-1.00046	6.7371e-10	-9.89405e-10	-1.08304
159541930	chr6:159541930:A:G	3.598e-26	-2.23989	-1.50919	6.01581e-11	-1.98295	-1.51592
159542255	chr6:159542255:G:A	2.42522e-25	-2.28792	0.446972	4.34277e-10	-2.00347	0.481305
159542270	chr6:159542270:C:T	9.4008e-25	-2.35684	1.87076	1.7987e-09	-2.10151	2.00049
159542390	chr6:159542390:C:T	9.04563e-25	-2.35687	1.83228	1.73024e-09	-2.10109	1.96126
159542397	chr6:159542397:T:C	9.07853e-25	-2.35598	1.83502	1.74697e-09	-2.09427	1.96407
159542496	chr6:159542496:T:C	8.81921e-25	-2.35401	1.80407	1.71743e-09	-2.07987	1.93262
159542534	chr6:159542534:C:T	9.07028e-25	-2.35417	1.8323	1.7682e-09	-2.07942	1.96129
159542678	chr6:159542678:G:A	8.65132e-25	-2.35146	1.7823	1.71025e-09	-2.06241	1.91096
159542754	chr6:159542754:A:G	5.37728e-25	-2.3277	1.28301	1.18529e-09	-1.95575	1.43765
159542948	chr6:159542948:C:T	8.5554e-25	-2.35415	1.77384	1.66678e-09	-2.07933	1.90214
159542974	chr6:159542974:T:C	3.74446e-25	-9.89405e-10	-1.40659	4.94819e-10	-9.89405e-10	-1.39165
159543508	chr6:159543508:A:G	1.80455e-25	-2.26833	0.131765	3.40733e-10	-1.83204	0.0672941
159543565	chr6:159543565:C:A	2.10513e-25	-2.30905	0.32656	3.74697e-10	-1.93667	0.266947
159543584	chr6:159543584:C:T	4.34794e-26	-2.12001	-1.43974	5.39171e-11	-2.2054	-1.40299
159543771	chr6:159543771:G:A	2.21382e-25	-1.56758	-0.364569	2.73734e-10	-1.77052	-0.213169
159543923	chr6:159543923:T:C	3.94565e-26	-2.36016	-1.29669	5.34209e-11	-2.35084	-1.26681
159544064	chr6:159544064:G:A	1.27126e-24	-9.89405e-10	-0.184278	1.56124e-09	-9.89405e-10	-0.242607
159544156	chr6:159544156:A:G	3.21453e-26	-2.34999	-1.51178	4.12725e-11	-2.35979	-1.51586
159544261	chr6:159544261:C:T	3.50223e-25	-9.89405e-10	-1.47347	4.51854e-10	-9.89405e-10	-1.48248
159544505	chr6:159544505:T:C	1.71188e-25	-2.23984	0.0505675	3.35354e-10	-1.76771	-0.012949
159544956	chr6:159544956:C:T	5.5548e-25	-9.89405e-10	-1.01221	7.2989e-10	-9.89405e-10	-1.00295
159545048	chr6:159545048:C:T	3.42331e-25	-9.89405e-10	-1.49626	4.53021e-10	-9.89405e-10	-1.47991
159545140	chr6:159545140:T:C	3.69755e-25	-9.89405e-10	-1.4192	4.90834e-10	-9.89405e-10	-1.39974
159545515	chr6:159545515:C:T	3.534e-25	-9.89405e-10	-1.46444	4.64897e-10	-9.89405e-10	-1.45403
159545579	chr6:159545579:A:G	3.19431e-26	-2.35435	-1.51374	4.18432e-11	-2.36017	-1.50174
159545614	chr6:159545614:A:T	3.40494e-25	-9.89405e-10	-1.50164	4.45125e-10	-9.89405e-10	-1.49749
159545632	chr6:159545632:A:C	4.09238e-25	-9.89405e-10	-1.31774	5.46528e-10	-9.89405e-10	-1.29226
159545692	chr6:159545692:T:C	4.1462e-26	-2.31263	-1.29463	5.24616e-11	-2.35421	-1.28155
159545723	chr6:159545723:G:A	2.49059e-24	-9.89405e-10	0.488236	3.50163e-09	-9.89405e-10	0.565143
159545932	chr6:159545932:T:G	3.22765e-26	-2.3518	-1.5059	4.41335e-11	-2.2983	-1.51033
159546019	chr6:159546019:C:T	3.73678e-26	-2.30257	-1.40867	4.65436e-11	-2.35269	-1.40277
159546030	chr6:159546030:G:A	3.67663e-26	-2.31854	-1.40892	4.6308e-11	-2.3575	-1.40302
159546121	chr6:159546121:A:T	4.92206e-26	-2.26359	-1.17214	7.42076e-11	-2.05108	-1.2379
159546200	chr6:159546200:C:T	3.06259e-25	-2.2439	0.636288	4.68274e-10	-2.33313	0.886344
159546238	chr6:159546238:T:C	9.71011e-25	-9.89405e-10	-0.453703	1.21523e-09	-9.89405e-10	-0.493155
159546247	chr6:159546247:T:C	3.61034e-26	-2.32216	-1.4235	4.55742e-11	-2.35848	-1.41802
159546311	chr6:159546311:C:T	3.83378e-25	-9.89405e-10	-1.38302	5.1075e-10	-9.89405e-10	-1.35996
159546900	chr6:159546900:C:T	3.84077e-26	-2.33974	-1.34404	4.93485e-11	-2.35978	-1.33715
159546965	chr6:159546965:T:A	3.85958e-25	-9.89405e-10	-1.37631	5.14426e-10	-9.89405e-10	-1.35279
159547298	chr6:159547298:G:A	1.76333e-25	-2.15966	-9.24033e-10	2.2096e-10	-2.19786	-9.24033e-10
159547612	chr6:159547612:A:G	6.84678e-25	-0.803093	-9.24033e-10	8.68552e-10	-0.829015	-9.24033e-10
159550058	chr6:159550058:C:T	3.72953e-26	-2.30517	-1.408	4.65421e-11	-2.35346	-1.40203
159550612	chr6:159550612:T:C	5.21631e-25	-9.89405e-10	-1.07508	6.58519e-10	-9.89405e-10	-1.10585
159550664	chr6:159550664:C:T	3.83226e-26	-2.31091	-1.3751	4.80587e-11	-2.35513	-1.36829
159550725	chr6:159550725:A:T	6.91785e-26	-1.57982	-1.51553	8.20964e-11	-1.67201	-1.51594
159550751	chr6:159550751:G:A	6.89427e-26	-1.58325	-1.51552	8.18299e-11	-1.67526	-1.51594
159550876	chr6:159550876:T:C	8.17408e-25	-9.89405e-10	-0.625903	1.11308e-09	-9.89405e-10	-0.580957
159550886	chr6:159550886:G:A	1.56597e-25	-2.27836	-9.24033e-10	2.24809e-10	-2.18059	-9.24033e-10
159551328	chr6:159551328:C:T	3.773e-26	-2.29886	-1.40272	4.69075e-11	-2.35103	-1.39664
159551495	chr6:159551495:TC:T	1.46718e-25	-2.34353	-9.24033e-10	2.17317e-10	-2.21448	-9.24033e-10
159551537	chr6:159551537:T:C	3.33376e-26	-2.35972	-1.46564	4.41745e-11	-2.33055	-1.47714
159551834	chr6:159551834:T:C	3.50958e-25	-9.89405e-10	-1.47137	4.6137e-10	-9.89405e-10	-1.46164
159552115	chr6:159552115:T:C	3.59712e-26	-2.30503	-1.44429	4.48427e-11	-2.35329	-1.43939
159552363	chr6:159552363:TC:T	8.18252e-25	-9.89405e-10	-0.62487	1.11425e-09	-9.89405e-10	-0.579906
159552449	chr6:159552449:T:A	3.80966e-26	-2.28728	-1.40464	4.70384e-11	-2.34632	-1.39856
159552519	chr6:159552519:C:G	4.1544e-25	-9.89405e-10	-1.3027	5.12266e-10	-9.89405e-10	-1.357
159552771	chr6:159552771:A:G	2.09363e-24	-9.89405e-10	0.314612	2.93127e-09	-9.89405e-10	0.387347
159552789	chr6:159552789:T:C	3.79365e-26	-2.29149	-1.40464	4.69529e-11	-2.34814	-1.39856
159552845	chr6:159552845:C:T	3.77681e-26	-2.29274	-1.40784	4.67756e-11	-2.34863	-1.40185
159553043	chr6:159553043:T:G	8.73233e-26	-1.35258	-1.50985	9.67771e-11	-1.52758	-1.49585
159553120	chr6:159553120:T:G	3.76432e-25	-9.89405e-10	-1.4013	5.00728e-10	-9.89405e-10	-1.37978
159553138	chr6:159553138:C:T	4.16223e-25	-9.89405e-10	-1.30082	5.13119e-10	-9.89405e-10	-1.35534
159553634	chr6:159553634:A:T	1.51843e-24	-0.00661124	-9.24033e-10	2.38154e-09	0.17966	-9.24033e-10
159553700	chr6:159553700:C:T	7.23781e-25	-9.89405e-10	-0.747553	1.01281e-09	-9.89405e-10	-0.675362
159554041	chr6:159554041:G:A	1.51281e-24	-9.89405e-10	-0.01032	1.82994e-09	-9.89405e-10	-0.0838052
159554150	chr6:159554150:TA:T	6.83814e-25	-9.89405e-10	-0.804355	8.22843e-10	-9.89405e-10	-0.883077
159554358	chr6:159554358:C:T	5.73651e-26	-2.22531	-1.05729	7.13841e-11	-2.31846	-1.0093
159554673	chr6:159554673:G:A	3.74414e-26	-2.29632	-1.41294	4.64699e-11	-2.34994	-1.4071
159554872	chr6:159554872:A:T	4.03398e-25	-9.89405e-10	-1.33212	5.27355e-10	-9.89405e-10	-1.32797
159554967	chr6:159554967:C:T	3.30654e-26	-2.35807	-1.47548	4.22191e-11	-2.35799	-1.49498
159555159	chr6:159555159:G:T	6.61183e-26	-1.62603	-1.51457	7.98284e-11	-1.70066	-1.51531
159555269	chr6:159555269:G:A	4.72132e-25	-9.89405e-10	-1.17478	5.75985e-10	-9.89405e-10	-1.23976
159555326	chr6:159555326:C:T	1.76554e-25	-2.15842	-9.24033e-10	1.93834e-10	-2.32884	-9.24033e-10
159555557	chr6:159555557:T:C	3.29685e-26	-2.35385	-1.48264	4.19166e-11	-2.36005	-1.50011
159555600	chr6:159555600:A:G	3.31268e-26	-2.35685	-1.47484	4.21965e-11	-2.35893	-1.49457
159556090	chr6:159556090:A:C	3.76871e-26	-2.28482	-1.41791	4.64601e-11	-2.34504	-1.41221
159556397	chr6:159556397:G:A	1.44464e-25	-2.35901	-9.24033e-10	1.91365e-10	-2.34166	-9.24033e-10
159556409	chr6:159556409:G:A	7.91613e-26	-2.12105	-0.839506	1.11192e-10	-2.25523	-0.629363
159556479	chr6:159556479:C:T	7.09274e-24	-9.89405e-10	1.53479	8.20907e-09	-9.89405e-10	1.41715
159556652	chr6:159556652:T:C	4.3846e-26	-2.13557	-1.41579	5.1335e-11	-2.24717	-1.4103
159556753	chr6:159556753:A:T	1.20755e-25	-2.30282	-0.235456	2.10118e-10	-1.94459	-0.303581
159556893	chr6:159556893:G:A	4.26395e-26	-2.15425	-1.42501	5.01152e-11	-2.26175	-1.41977
159556919	chr6:159556919:G:A	4.21788e-26	-2.16511	-1.42501	4.97416e-11	-2.26923	-1.41977
159557437	chr6:159557437:A:C	1.22688e-25	-2.31601	-0.206392	2.07886e-10	-1.98396	-0.274893
159557473	chr6:159557473:T:C	1.44291e-25	-2.36021	-9.24033e-10	1.89136e-10	-2.35337	-9.24033e-10
159557678	chr6:159557678:T:C	4.18816e-26	-2.17159	-1.42561	4.95265e-11	-2.27297	-1.42037
159557751	chr6:159557751:A:T	4.20102e-26	-2.1634	-1.43073	4.95172e-11	-2.26786	-1.42566
159558058	chr6:159558058:G:C	4.26956e-26	-2.15802	-1.41992	5.0248e-11	-2.26433	-1.41454
159558165	chr6:159558165:A:G	1.51165e-24	-9.89405e-10	-0.0110855	1.8286e-09	-9.89405e-10	-0.0845384
159558171	chr6:159558171:G:A	4.22418e-26	-2.16718	-1.42145	4.98507e-11	-2.2707	-1.41611
159558299	chr6:159558299:T:C	4.25777e-26	-2.16416	-1.41655	5.02117e-11	-2.26852	-1.41108
159558308	chr6:159558308:G:GA	4.22728e-26	-2.16418	-1.42372	4.98409e-11	-2.26856	-1.41845
159558330	chr6:159558330:C:G	4.22232e-26	-2.16826	-1.42081	4.98385e-11	-2.27156	-1.41549
159558711	chr6:159558711:A:G	1.06454e-25	-2.07729	-0.587038	1.16121e-10	-2.19573	-0.645486
159558957	chr6:159558957:T:C	5.2301e-26	-2.30087	-1.07415	6.2502e-11	-2.34003	-1.12061
159559172	chr6:159559172:T:G	7.90522e-25	-9.89405e-10	-0.659348	1.10028e-09	-9.89405e-10	-0.592526
159559497	chr6:159559497:T:A	1.0195e-25	-2.27771	-0.429848	1.19635e-10	-2.32938	-0.482014
159559586	chr6:159559586:AT:A	5.237e-25	-9.89405e-10	-1.07112	6.91835e-10	-9.89405e-10	-1.0565
159559598	chr6:159559598:G:A	1.19054e-25	-2.2751	-0.277369	1.39086e-10	-2.32791	-0.332845
159559621	chr6:159559621:A:G	4.03632e-25	-9.89405e-10	-1.33154	5.11181e-10	-9.89405e-10	-1.35912
159559862	chr6:159559862:C:A	3.3156e-26	-2.36009	-1.47073	4.44487e-11	-2.33003	-1.47148
159560224	chr6:159560224:T:C	2.45463e-25	-2.28056	0.451664	4.45224e-10	-2.15181	0.654542
159560313	chr6:159560313:G:A	2.04041e-24	-9.89405e-10	0.288864	2.85406e-09	-9.89405e-10	0.360654
159560505	chr6:159560505:G:A	7.03959e-25	-9.89405e-10	-0.775321	8.45975e-10	-9.89405e-10	-0.855353
159560529	chr6:159560529:G:A	5.10648e-25	-9.89405e-10	-1.09636	6.72529e-10	-9.89405e-10	-1.0848
159560692	chr6:159560692:T:TA	4.15283e-25	-9.89405e-10	-1.30308	5.28925e-10	-9.89405e-10	-1.325
159560694	chr6:159560694:AGTCGTCT:A	4.15328e-25	-9.89405e-10	-1.30297	5.28972e-10	-9.89405e-10	-1.32491
159560712	chr6:159560712:G:T	3.8515e-26	-2.35599	-1.32501	4.89792e-11	-2.3461	-1.35835
159560721	chr6:159560721:A:C	6.54928e-26	-1.63456	-1.51554	7.8008e-11	-1.72308	-1.51595
159560795	chr6:159560795:C:T	8.12223e-25	-9.89405e-10	-0.632266	1.10571e-09	-9.89405e-10	-0.587598
159560807	chr6:159560807:C:A	2.61556e-24	-9.89405e-10	0.537191	3.59127e-09	-9.89405e-10	0.590419
159561138	chr6:159561138:C:T	7.31991e-25	-9.89405e-10	-0.736273	9.93638e-10	-9.89405e-10	-0.694469
159561294	chr6:159561294:T:C	1.82838e-25	-2.33745	0.214005	3.0465e-10	-2.04878	0.172103
159562197	chr6:159562197:A:G	1.46933e-25	-2.34206	-9.24033e-10	2.07668e-10	-2.2599	-9.24033e-10
159562505	chr6:159562505:A:G	1.14672e-24	-9.89405e-10	-0.287381	1.37212e-09	-9.89405e-10	-0.371728
159562951	chr6:159562951:G:A	4.28842e-25	-9.89405e-10	-1.27095	5.45247e-10	-9.89405e-10	-1.2946
159562973	chr6:159562973:C:T	1.22759e-25	-2.25782	-0.263992	1.39964e-10	-2.3464	-0.308061
159563141	chr6:159563141:T:C	4.25488e-26	-2.22869	-1.3527	6.77623e-11	-2.02708	-1.35276
159563149	chr6:159563149:C:T	3.18818e-26	-2.35409	-1.51591	4.15516e-11	-2.35295	-1.51596
159563340	chr6:159563340:A:G	7.3051e-25	-9.89405e-10	-0.738298	9.91624e-10	-9.89405e-10	-0.696499
159563991	chr6:159563991:C:G	3.83253e-26	-2.33105	-1.35489	5.4949e-11	-2.18836	-1.40107
159564172	chr6:159564172:G:A	5.2826e-26	-2.2468	-1.11824	6.03616e-11	-2.33693	-1.15856
159564281	chr6:159564281:A:G	1.70737e-25	-2.19192	-9.24033e-10	2.84255e-10	-1.94597	-9.24033e-10
159564392	chr6:159564392:T:C	3.71758e-26	-2.35319	-1.36319	5.0938e-11	-2.25636	-1.40887
159564447	chr6:159564447:T:C	6.44183e-26	-2.11688	-1.04977	8.6863e-11	-2.25742	-0.874086
159564680	chr6:159564680:G:C	1.03021e-25	-2.13984	-0.557262	1.88216e-10	-1.958	-0.400254
159564752	chr6:159564752:C:T	2.79009e-25	-2.31483	0.614037	2.96643e-10	-2.34849	0.445174
159564793	chr6:159564793:A:G	5.83784e-25	-9.89405e-10	-0.962511	7.74042e-10	-9.89405e-10	-0.944216
159564824	chr6:159564824:G:A	3.35458e-25	-2.34929	0.832749	3.60921e-10	-2.36027	0.653087
159565361	chr6:159565361:A:G	4.19608e-25	-9.89405e-10	-1.29272	5.65683e-10	-9.89405e-10	-1.25781
159565888	chr6:159565888:A:G	3.38831e-25	-9.89405e-10	-1.50654	4.49527e-10	-9.89405e-10	-1.48765
159566000	chr6:159566000:T:G	4.6494e-26	-1.99486	-1.49786	5.65826e-11	-2.06474	-1.4954
159566016	chr6:159566016:C:A	4.07273e-26	-2.35501	-1.27013	5.72215e-11	-2.35622	-1.19269
159566107	chr6:159566107:T:C	2.22425e-24	0.375132	-9.24033e-10	2.04303e-09	0.0263471	-9.24033e-10
159566208	chr6:159566208:C:A	3.43921e-26	-2.35097	-1.44324	4.47943e-11	-2.32825	-1.46551
159566504	chr6:159566504:C:G	1.29001e-24	-9.89405e-10	-0.169636	1.72393e-09	-9.89405e-10	-0.143482
159566534	chr6:159566534:G:A	3.85092e-25	-9.89405e-10	-1.37856	5.05875e-10	-9.89405e-10	-1.36955
159566623	chr6:159566623:C:T	7.88549e-25	0.167963	-0.82981	9.61295e-10	0.17125	-0.898811
159566856	chr6:159566856:C:T	3.46628e-26	-2.35641	-1.42996	4.3658e-11	-2.35083	-1.46862
159566908	chr6:159566908:A:T	4.33634e-25	-9.89405e-10	-1.25984	5.54572e-10	-9.89405e-10	-1.27765
159567304	chr6:159567304:T:G	3.53876e-25	-0.0154536	-1.44764	8.31659e-10	0.567932	-1.44035
159567583	chr6:159567583:C:T	3.71887e-25	-9.89405e-10	-1.41345	4.90484e-10	-9.89405e-10	-1.40045
159567719	chr6:159567719:T:C	3.46466e-25	-9.89405e-10	-1.48426	4.54222e-10	-9.89405e-10	-1.47726
159567899	chr6:159567899:T:TC	4.23115e-25	-9.89405e-10	-1.2844	5.75912e-10	-9.89405e-10	-1.23989
159567939	chr6:159567939:T:C	3.65925e-25	-9.89405e-10	-1.42961	4.80853e-10	-9.89405e-10	-1.42028
159567960	chr6:159567960:A:T	3.54306e-26	-2.33305	-1.43142	4.73517e-11	-2.26936	-1.46888
159568053	chr6:159568053:T:C	5.82972e-25	-9.89405e-10	-0.963902	7.77036e-10	-9.89405e-10	-0.940355
159568470	chr6:159568470:A:G	3.45731e-25	-9.89405e-10	-1.48638	4.4695e-10	-9.89405e-10	-1.4934
159568666	chr6:159568666:C:A	5.24723e-25	-9.89405e-10	-1.06917	7.16624e-10	-9.89405e-10	-1.02129
159568689	chr6:159568689:T:C	4.17568e-26	-2.31809	-1.28209	5.36611e-11	-2.25103	-1.36212
159568820	chr6:159568820:C:A	9.20016e-26	-1.45467	-1.35556	1.0481e-10	-1.55012	-1.39358
159568969	chr6:159568969:C:T	3.74955e-25	-9.89405e-10	-1.40524	4.99298e-10	-9.89405e-10	-1.38264
159569071	chr6:159569071:A:G	3.48495e-25	-9.89405e-10	-1.47842	4.50098e-10	-9.89405e-10	-1.48638
159569101	chr6:159569101:T:C	4.15813e-26	-2.3227	-1.28169	5.33257e-11	-2.25751	-1.36191
159569592	chr6:159569592:T:C	3.35839e-25	-9.89405e-10	-1.51541	4.38184e-10	-9.89405e-10	-1.5132
159569911	chr6:159569911:C:T	3.43346e-25	-9.89405e-10	-1.4933	4.44234e-10	-9.89405e-10	-1.49949
159570051	chr6:159570051:T:C	1.55067e-25	-1.09868	-1.1895	1.8418e-10	-1.12759	-1.25234
159570167	chr6:159570167:G:A	5.85927e-24	-9.89405e-10	1.34374	7.95705e-09	-9.89405e-10	1.38597
159570262	chr6:159570262:C:G	9.29039e-26	-1.54319	-1.25729	1.32708e-10	-1.54223	-1.16546
159570291	chr6:159570291:G:A	1.66319e-25	-2.21813	-9.24033e-10	2.52253e-10	-2.06541	-9.24033e-10
159570516	chr6:159570516:G:T	3.90105e-25	-9.89405e-10	-1.36563	5.1281e-10	-9.89405e-10	-1.35594
159570540	chr6:159570540:T:C	1.65232e-25	-1.07932	-1.14537	1.94437e-10	-1.1117	-1.21404
159570636	chr6:159570636:T:C	1.70652e-25	-1.04964	-1.14277	2.00941e-10	-1.08216	-1.21067
159571073	chr6:159571073:G:A	3.37677e-25	-9.89405e-10	-1.50995	4.38057e-10	-9.89405e-10	-1.51349
159571206	chr6:159571206:G:A	3.73527e-26	-2.30608	-1.40555	4.84392e-11	-2.24156	-1.47397
159571245	chr6:159571245:T:C	5.04245e-25	-9.89405e-10	-1.10898	6.69511e-10	-9.89405e-10	-1.0893
159571268	chr6:159571268:C:G	3.35721e-25	-9.89405e-10	-1.51576	4.37878e-10	-9.89405e-10	-1.5139
159571450	chr6:159571450:C:T	1.52957e-25	-1.09984	-1.20204	1.81337e-10	-1.13267	-1.26282
159571544	chr6:159571544:C:T	4.46929e-25	-9.89405e-10	-1.22964	5.6673e-10	-9.89405e-10	-1.25596
159571671	chr6:159571671:G:T	1.61774e-25	-1.0472	-1.19864	1.91078e-10	-1.08344	-1.25972
159572047	chr6:159572047:A:G	3.83566e-26	-2.29784	-1.38728	4.96352e-11	-2.22855	-1.46259
159572148	chr6:159572148:C:T	3.81791e-26	-2.35935	-1.3304	9.14532e-11	-1.86199	-1.21802
159572160	chr6:159572160:C:A	3.38817e-26	-2.30792	-1.50125	4.90367e-11	-2.24453	-1.45874
159572241	chr6:159572241:A:C	1.17626e-25	-1.18067	-1.38386	1.43214e-10	-1.20818	-1.42332
159572279	chr6:159572279:G:T	7.09053e-25	-9.89405e-10	-0.768112	9.75267e-10	-9.89405e-10	-0.713131
159572491	chr6:159572491:G:A	1.09244e-25	-1.12725	-1.51121	1.98511e-10	-0.798748	-1.50625
159572622	chr6:159572622:G:A	1.55576e-25	-1.1001	-1.1848	1.84009e-10	-1.1335	-1.24736
159572694	chr6:159572694:A:G	1.52775e-25	-1.09716	-1.20592	1.81286e-10	-1.12948	-1.26628
159573127	chr6:159573127:T:C	1.54876e-25	-1.0848	-1.20462	1.8372e-10	-1.11742	-1.26501
159573183	chr6:159573183:T:C	1.45292e-25	-1.14497	-1.20832	1.72225e-10	-1.17854	-1.2685
159573219	chr6:159573219:A:C	1.46933e-25	-1.1267	-1.21536	1.74795e-10	-1.15753	-1.27469
159573287	chr6:159573287:C:T	6.03236e-24	-9.89405e-10	1.37285	8.19609e-09	-9.89405e-10	1.41557
159573300	chr6:159573300:C:T	3.21527e-26	-2.36027	-1.50128	4.26162e-11	-2.36026	-1.48335
159573360	chr6:159573360:A:G	9.67509e-26	-1.35939	-1.40051	1.10374e-10	-1.45967	-1.4323
159573388	chr6:159573388:A:G	1.6269e-25	-0.998981	-1.24121	1.939e-10	-1.0312	-1.2973
159574003	chr6:159574003:A:G	1.07074e-25	-1.14264	-1.51589	1.94051e-10	-0.813693	-1.51403
159574065	chr6:159574065:T:G	1.90748e-24	-9.89405e-10	0.221495	2.34322e-09	-9.89405e-10	0.163438
159574117	chr6:159574117:T:A	1.27802e-25	-1.20989	-1.27167	1.53011e-10	-1.23781	-1.32752
159574119	chr6:159574119:C:T	1.00363e-25	-1.36865	-1.3546	1.13748e-10	-1.46833	-1.39352
159574157	chr6:159574157:A:G	3.32189e-26	-2.31676	-1.51216	4.74377e-11	-2.25184	-1.48459
159574414	chr6:159574414:TC:T	3.64931e-25	-9.89405e-10	-1.43233	4.80721e-10	-9.89405e-10	-1.42056
159574838	chr6:159574838:G:C	7.31987e-25	-9.89405e-10	-0.736279	1.01286e-09	-9.89405e-10	-0.675305
159574964	chr6:159574964:C:A	1.34725e-25	-1.14393	-1.28488	1.61041e-10	-1.17628	-1.33791
159575126	chr6:159575126:A:C	4.01443e-26	-2.31745	-1.32211	5.27303e-11	-2.24587	-1.38478
159575386	chr6:159575386:CA:C	1.39578e-25	-1.12016	-1.27326	1.66373e-10	-1.15311	-1.3285
159575984	chr6:159575984:C:T	1.42553e-25	-1.11059	-1.26174	1.70373e-10	-1.1403	-1.31755
159576104	chr6:159576104:A:G	1.3812e-25	-1.12923	-1.27468	1.65134e-10	-1.16008	-1.32901
159576201	chr6:159576201:A:G	1.45644e-25	-1.07061	-1.28026	1.73903e-10	-1.10347	-1.33387
159576276	chr6:159576276:G:A	1.90692e-24	-9.89405e-10	0.221202	2.34241e-09	-9.89405e-10	0.163092
159576860	chr6:159576860:G:A	7.17436e-26	-1.56898	-1.48997	1.24187e-10	-1.29107	-1.48298
159576901	chr6:159576901:G:A	1.35548e-25	-1.10977	-1.31295	1.62349e-10	-1.1427	-1.36339
159577125	chr6:159577125:T:C	6.44253e-25	-9.89405e-10	-0.863949	8.68442e-10	-9.89405e-10	-0.829141
159577182	chr6:159577182:T:C	3.98232e-25	-9.89405e-10	-1.34501	5.12418e-10	-9.89405e-10	-1.3567
159577558	chr6:159577558:C:T	1.26126e-25	-1.29611	-1.19865	1.50573e-10	-1.31776	-1.26364
159577681	chr6:159577681:T:C	3.23796e-26	-2.33857	-1.51594	4.49907e-11	-2.28989	-1.4995
159577846	chr6:159577846:T:C	6.72508e-26	-1.66194	-1.46167	1.21146e-10	-1.34296	-1.45588
159577976	chr6:159577976:A:G	3.65026e-25	-9.89405e-10	-1.43207	4.82075e-10	-9.89405e-10	-1.41774
159578154	chr6:159578154:G:T	1.17589e-25	-1.33663	-1.22822	1.40047e-10	-1.364	-1.28987
159578156	chr6:159578156:C:T	4.24067e-25	-9.89405e-10	-1.28215	5.59038e-10	-9.89405e-10	-1.26963
159578191	chr6:159578191:A:G	1.23172e-25	-1.29296	-1.2255	1.46712e-10	-1.31992	-1.28745
159578199	chr6:159578199:T:C	1.25408e-25	-1.27497	-1.2255	1.49301e-10	-1.30243	-1.28745
159578264	chr6:159578264:T:A	3.6097e-25	-9.89405e-10	-1.44325	4.76291e-10	-9.89405e-10	-1.42981
159578481	chr6:159578481:A:C	1.46256e-25	-2.34668	-9.24033e-10	1.89153e-10	-2.35329	-9.24033e-10
159578544	chr6:159578544:G:C	1.2865e-25	-1.25867	-1.21628	1.53006e-10	-1.28608	-1.27928
159578604	chr6:159578604:C:T	1.29147e-25	-1.24752	-1.22357	1.54491e-10	-1.26995	-1.28576
159578635	chr6:159578635:A:T	1.26399e-25	-1.27508	-1.21751	1.50391e-10	-1.30222	-1.28038
159578848	chr6:159578848:G:T	1.20367e-25	-1.29508	-1.24642	1.35035e-10	-1.38979	-1.30052
159579254	chr6:159579254:G:A	1.25612e-25	-1.23225	-1.26659	1.40761e-10	-1.33018	-1.3186
159579349	chr6:159579349:T:C	1.24602e-25	-1.26892	-1.238	1.39354e-10	-1.36576	-1.29306
159579432	chr6:159579432:G:A	1.22825e-25	-1.25011	-1.27117	1.37907e-10	-1.34705	-1.32222
159579451	chr6:159579451:G:A	1.1388e-25	-1.34444	-1.25245	1.28076e-10	-1.43736	-1.30586
159579728	chr6:159579728:A:G	3.55219e-25	-9.89405e-10	-1.45931	4.6964e-10	-9.89405e-10	-1.44388
159580338	chr6:159580338:C:T	6.47121e-25	-9.89405e-10	-0.859508	8.72544e-10	-9.89405e-10	-0.82443
159580421	chr6:159580421:A:T	8.52749e-26	-1.5253	-1.36086	9.9482e-11	-1.58744	-1.40842
159580454	chr6:159580454:T:C	3.40074e-25	-9.89405e-10	-1.50288	4.45818e-10	-9.89405e-10	-1.49593
159580809	chr6:159580809:A:G	1.09962e-25	-1.24141	-1.39049	1.25178e-10	-1.33958	-1.42653
159580843	chr6:159580843:T:C	4.25771e-25	-9.89405e-10	-1.27814	5.46182e-10	-9.89405e-10	-1.29289
159581153	chr6:159581153:C:G	1.44417e-25	-2.35933	-9.24033e-10	1.89976e-10	-2.34895	-9.24033e-10
159581206	chr6:159581206:G:T	3.60093e-25	-9.89405e-10	-1.44568	4.75134e-10	-9.89405e-10	-1.43225
159581550	chr6:159581550:G:A	1.97363e-25	-2.047	-9.24033e-10	2.68055e-10	-2.00465	-9.24033e-10
159581591	chr6:159581591:T:A	3.43878e-25	-9.89405e-10	-1.49175	4.51382e-10	-9.89405e-10	-1.48353
159581859	chr6:159581859:G:A	1.53994e-24	-9.89405e-10	0.0074596	2.00373e-09	-9.89405e-10	0.00692321
159581862	chr6:159581862:C:CT	4.36679e-25	-9.89405e-10	-1.25284	5.76154e-10	-9.89405e-10	-1.23947
159582308	chr6:159582308:G:A	3.33468e-26	-2.33735	-1.48773	4.81232e-11	-2.28752	-1.43456
159582349	chr6:159582349:T:C	4.26787e-25	-9.89405e-10	-1.27576	5.82869e-10	-9.89405e-10	-1.22788
159582416	chr6:159582416:T:C	1.58449e-25	-2.26661	-9.24033e-10	2.23971e-10	-2.18432	-9.24033e-10
159582518	chr6:159582518:G:A	4.07352e-25	-9.89405e-10	-1.32236	5.23366e-10	-9.89405e-10	-1.33556
159582526	chr6:159582526:G:T	7.22212e-25	-9.89405e-10	-0.749722	1.01186e-09	-9.89405e-10	-0.676294
159582671	chr6:159582671:T:G	3.30686e-26	-2.35462	-1.47883	4.66398e-11	-2.31928	-1.43411
159582739	chr6:159582739:G:A	3.34171e-26	-2.32711	-1.49586	4.49892e-11	-2.27346	-1.51596
159583346	chr6:159583346:C:A	3.24068e-26	-2.35238	-1.50129	4.32479e-11	-2.31362	-1.51527
159583447	chr6:159583447:G:A	3.55565e-25	-9.89405e-10	-1.45833	4.58672e-10	-9.89405e-10	-1.46751
159583685	chr6:159583685:G:T	4.9511e-25	-9.89405e-10	-1.12726	6.66588e-10	-9.89405e-10	-1.09367
159584493	chr6:159584493:G:A	3.36069e-25	-9.89405e-10	-1.51473	4.37066e-10	-9.89405e-10	-1.51576
159584565	chr6:159584565:A:T	3.52302e-25	-9.89405e-10	-1.46755	4.54378e-10	-9.89405e-10	-1.47691
159584569	chr6:159584569:TTTGAA:T	4.26311e-25	-9.89405e-10	-1.27687	5.39937e-10	-9.89405e-10	-1.30439
159584882	chr6:159584882:C:CT	3.17845e-26	-2.35695	-1.51611	4.31518e-11	-2.32561	-1.50551
159585201	chr6:159585201:C:T	3.38945e-25	-9.89405e-10	-1.5062	4.40317e-10	-9.89405e-10	-1.50835
159585342	chr6:159585342:C:T	3.44328e-26	-2.35992	-1.43311	4.43585e-11	-2.3359	-1.46764
159585374	chr6:159585374:A:T	8.05128e-25	-9.89405e-10	-0.64104	1.00118e-09	-9.89405e-10	-0.68691
159585424	chr6:159585424:T:C	3.17843e-26	-2.35705	-1.51601	4.31976e-11	-2.32559	-1.50447
159585453	chr6:159585453:C:T	3.50375e-26	-2.3578	-1.41782	4.53427e-11	-2.32585	-1.45574
159586130	chr6:159586130:T:C	3.63729e-25	-9.89405e-10	-1.43563	4.70874e-10	-9.89405e-10	-1.44125
159586354	chr6:159586354:C:A	4.11877e-26	-2.36002	-1.25388	5.11087e-11	-2.33806	-1.32382
159586699	chr6:159586699:A:G	4.58222e-26	-2.35308	-1.15419	5.72618e-11	-2.31123	-1.23698
159586738	chr6:159586738:T:C	5.28833e-26	-2.29158	-1.07237	6.07425e-11	-2.34673	-1.14247
159587149	chr6:159587149:A:T	3.86013e-25	-9.89405e-10	-1.37617	5.09668e-10	-9.89405e-10	-1.36208
159587172	chr6:159587172:C:T	3.79943e-26	-2.35883	-1.33577	4.82045e-11	-2.32979	-1.3906
159587182	chr6:159587182:G:A	1.8733e-25	-2.09917	-9.24033e-10	1.9622e-10	-2.31661	-9.24033e-10
159588075	chr6:159588075:C:T	4.20782e-25	-9.89405e-10	-1.28993	5.37905e-10	-9.89405e-10	-1.30816
159588105	chr6:159588105:G:A	7.57654e-26	-1.56187	-1.44253	1.40211e-10	-1.21629	-1.43641
159589103	chr6:159589103:C:T	1.77243e-25	-2.15452	-9.24033e-10	2.4963e-10	-2.07586	-9.24033e-10
159589255	chr6:159589255:C:T	4.20782e-25	-9.89405e-10	-1.28993	5.37905e-10	-9.89405e-10	-1.30816
159589312	chr6:159589312:C:T	3.36363e-25	-9.89405e-10	-1.51385	4.37286e-10	-9.89405e-10	-1.51526
159589899	chr6:159589899:TATC:T	3.37657e-25	-9.89405e-10	-1.51001	4.38831e-10	-9.89405e-10	-1.51173
159590157	chr6:159590157:T:C	4.08536e-26	-2.34854	-1.27351	5.22844e-11	-2.29849	-1.34065
159590684	chr6:159590684:G:A	3.43611e-26	-2.34443	-1.45069	4.67223e-11	-2.27349	-1.47813
159591085	chr6:159591085:T:A	4.81042e-25	-9.89405e-10	-1.15609	6.43529e-10	-9.89405e-10	-1.12887
159591440	chr6:159591440:T:G	3.53857e-26	-2.34568	-1.42005	4.65001e-11	-2.29245	-1.46394
159592305	chr6:159592305:G:A	4.43723e-25	-9.89405e-10	-1.23684	6.0236e-10	-9.89405e-10	-1.19499
159592553	chr6:159592553:A:C	8.65769e-26	-1.35486	-1.51615	1.56902e-10	-1.02444	-1.51578
159592560	chr6:159592560:G:A	1.10676e-25	-1.23982	-1.38561	1.2559e-10	-1.34124	-1.42159
159592691	chr6:159592691:A:G	3.45993e-25	-9.89405e-10	-1.48562	4.54233e-10	-9.89405e-10	-1.47723
159592718	chr6:159592718:C:A	4.02097e-24	-9.89405e-10	0.967237	4.91748e-09	-9.89405e-10	0.90471
159592972	chr6:159592972:A:C	3.76336e-26	-2.30391	-1.40023	4.91384e-11	-2.23108	-1.47013
159592978	chr6:159592978:A:C	3.67077e-25	-9.89405e-10	-1.42647	4.84482e-10	-9.89405e-10	-1.41276
159593076	chr6:159593076:G:T	4.8973e-26	-1.96873	-1.47204	5.83668e-11	-2.05764	-1.47145
159593088	chr6:159593088:C:A	6.56534e-25	-9.89405e-10	-0.845066	8.95271e-10	-9.89405e-10	-0.798716
159593273	chr6:159593273:T:C	3.36189e-25	-9.89405e-10	-1.51437	4.37297e-10	-9.89405e-10	-1.51523
159593300	chr6:159593300:C:T	4.07181e-24	-9.89405e-10	0.979801	4.97867e-09	-9.89405e-10	0.917076
159593350	chr6:159593350:G:C	6.14722e-25	-9.89405e-10	-0.910872	7.69232e-10	-9.89405e-10	-0.950449
159593366	chr6:159593366:C:G	1.08664e-25	-1.17032	-1.47346	1.24659e-10	-1.27882	-1.49144
159593648	chr6:159593648:A:G	6.20112e-25	-9.89405e-10	-0.90214	8.5456e-10	-9.89405e-10	-0.845255
159593732	chr6:159593732:T:C	3.52076e-25	-9.89405e-10	-1.46819	4.5342e-10	-9.89405e-10	-1.47902
159593786	chr6:159593786:C:T	1.62523e-25	-0.84288	-1.39834	1.82955e-10	-0.954782	-1.43182
159593918	chr6:159593918:G:T	3.32646e-26	-2.34927	-1.47828	4.37594e-11	-2.30756	-1.50957
159594194	chr6:159594194:T:C	4.65117e-25	-9.89405e-10	-1.18975	6.22921e-10	-9.89405e-10	-1.16142
159594739	chr6:159594739:C:T	1.66476e-25	-2.21719	-9.24033e-10	2.35082e-10	-2.13591	-9.24033e-10
159595248	chr6:159595248:C:CT	3.59324e-25	-9.89405e-10	-1.44782	4.77602e-10	-9.89405e-10	-1.42706
159595408	chr6:159595408:A:G	3.56487e-26	-2.33649	-1.42184	4.60481e-11	-2.28329	-1.48287
159595904	chr6:159595904:A:AC	3.32672e-26	-2.34679	-1.48068	4.39609e-11	-2.30201	-1.51053
159596000	chr6:159596000:ACTTCTTCCC:A	1.65527e-25	-2.2229	-9.24033e-10	2.06077e-10	-2.26759	-9.24033e-10
159596010	chr6:159596010:C:G	1.68164e-25	-2.2071	-9.24033e-10	2.08798e-10	-2.25448	-9.24033e-10
159596329	chr6:159596329:G:A	1.0171e-25	-1.2248	-1.48512	1.17083e-10	-1.33344	-1.49951
159596342	chr6:159596342:T:C	3.58368e-25	-9.89405e-10	-1.45048	4.59384e-10	-9.89405e-10	-1.46595
159596413	chr6:159596413:T:C	1.22379e-25	-1.08297	-1.44195	1.3935e-10	-1.19148	-1.46738
159596815	chr6:159596815:A:C	7.9496e-26	-1.44048	-1.51585	1.41937e-10	-1.12429	-1.51617
159596970	chr6:159596970:C:T	3.92395e-25	-9.89405e-10	-1.35977	4.99659e-10	-9.89405e-10	-1.38192
159597026	chr6:159597026:G:A	8.52321e-26	-1.55935	-1.32732	1.17851e-10	-1.55643	-1.26999
159597204	chr6:159597204:G:A	6.52698e-26	-1.63803	-1.51548	8.81865e-11	-1.60609	-1.5103
159597678	chr6:159597678:C:A	1.15435e-23	-9.89405e-10	2.02183	1.62581e-08	-9.89405e-10	2.10051
159597796	chr6:159597796:A:G	9.00173e-25	-9.89405e-10	-0.529454	1.1309e-09	-9.89405e-10	-0.565076
159597879	chr6:159597879:GAGAA:G	3.39292e-25	-9.89405e-10	-1.50518	4.43066e-10	-9.89405e-10	-1.50212
159597893	chr6:159597893:T:G	3.3261e-26	-2.33352	-1.49414	4.3042e-11	-2.35998	-1.47368
159597956	chr6:159597956:T:A	3.37692e-26	-2.32142	-1.49107	4.32141e-11	-2.36	-1.46968
159598369	chr6:159598369:G:A	4.41183e-25	-9.89405e-10	-1.24258	5.89774e-10	-9.89405e-10	-1.2161
159598398	chr6:159598398:C:T	7.59639e-25	-9.89405e-10	-0.699198	1.05792e-09	-9.89405e-10	-0.631782
159598774	chr6:159598774:G:A	3.62308e-26	-2.33837	-1.40377	4.6291e-11	-2.28859	-1.47231
159598920	chr6:159598920:T:C	3.3717e-26	-2.3199	-1.49414	4.30484e-11	-2.35983	-1.47368
159598932	chr6:159598932:C:T	3.72449e-25	-9.89405e-10	-1.41194	4.94179e-10	-9.89405e-10	-1.39294
159599536	chr6:159599536:T:C	4.49391e-25	-9.89405e-10	-1.22415	6.01333e-10	-9.89405e-10	-1.19669
159599859	chr6:159599859:C:T	4.30809e-25	-9.89405e-10	-1.26638	5.4633e-10	-9.89405e-10	-1.29262
159599996	chr6:159599996:T:C	3.55623e-25	-9.89405e-10	-1.45817	4.57483e-10	-9.89405e-10	-1.4701
159600000	chr6:159600000:A:T	3.40206e-25	-9.89405e-10	-1.50249	4.44878e-10	-9.89405e-10	-1.49804
159600005	chr6:159600005:A:G	3.74909e-25	-9.89405e-10	-1.40536	5.05716e-10	-9.89405e-10	-1.36987
159600105	chr6:159600105:G:A	3.36363e-25	-9.89405e-10	-1.51385	4.37286e-10	-9.89405e-10	-1.51526
159600488	chr6:159600488:T:C	4.84868e-26	-2.28751	-1.16324	6.30121e-11	-2.3508	-1.10171
159600500	chr6:159600500:C:A	5.32509e-26	-2.2572	-1.09983	6.83699e-11	-2.33818	-1.03273
159600607	chr6:159600607:A:G	3.35585e-25	-9.89405e-10	-1.51617	4.37197e-10	-9.89405e-10	-1.51546
159600733	chr6:159600733:T:G	1.52582e-25	-0.892393	-1.41195	1.73116e-10	-0.997347	-1.44454
159600934	chr6:159600934:G:A	6.44668e-25	-9.89405e-10	-0.863305	8.05191e-10	-9.89405e-10	-0.904763
159601184	chr6:159601184:C:T	4.13374e-25	-9.89405e-10	-1.30769	5.30961e-10	-9.89405e-10	-1.32115
159601247	chr6:159601247:T:A	8.50149e-26	-1.37333	-1.51588	1.52506e-10	-1.05256	-1.51608
159602151	chr6:159602151:A:G	4.37546e-25	-9.89405e-10	-1.25086	5.60216e-10	-9.89405e-10	-1.26752
159602205	chr6:159602205:C:A	8.27424e-26	-1.41977	-1.49654	1.20137e-10	-1.35209	-1.45512
159602326	chr6:159602326:T:A	6.79405e-26	-1.68793	-1.42548	1.23098e-10	-1.35863	-1.42423
159602365	chr6:159602365:C:T	6.18028e-25	-9.89405e-10	-0.905508	8.12109e-10	-9.89405e-10	-0.896208
159603016	chr6:159603016:G:C	9.55809e-25	0.433449	-0.902932	1.91445e-09	0.881271	-0.919928
159603082	chr6:159603082:C:A	3.35587e-25	-9.89405e-10	-1.51616	4.37181e-10	-9.89405e-10	-1.51549
159603730	chr6:159603730:C:T	1.82718e-25	-2.1241	-9.24033e-10	2.64115e-10	-2.01946	-9.24033e-10
159604175	chr6:159604175:G:A	5.89545e-25	0.542814	-1.4955	9.10712e-10	0.730225	-1.51184
159604424	chr6:159604424:G:A	5.40958e-26	-1.92502	-1.41626	9.49434e-11	-1.62199	-1.42057
159604439	chr6:159604439:C:T	6.25727e-25	0.533653	-1.42678	9.3951e-10	0.716815	-1.4673
159604505	chr6:159604505:C:G	4.02633e-25	-9.89405e-10	-1.33402	5.14127e-10	-9.89405e-10	-1.35337
159604633	chr6:159604633:C:T	1.2697e-25	-2.0054	-0.482692	1.10531e-10	-2.35682	-0.533729
159605095	chr6:159605095:C:T	6.42951e-25	-9.89405e-10	-0.865973	9.02098e-10	-9.89405e-10	-0.791119
159605096	chr6:159605096:A:G	6.22918e-26	-1.8444	-1.35581	6.39726e-11	-2.00548	-1.43191
159605329	chr6:159605329:A:G	1.66047e-25	-2.21977	-9.24033e-10	2.44022e-10	-2.09859	-9.24033e-10
159605409	chr6:159605409:T:C	6.35463e-25	-9.89405e-10	-0.877687	8.91053e-10	-9.89405e-10	-0.803439
159606066	chr6:159606066:C:T	6.4297e-25	-9.89405e-10	-0.865944	9.02141e-10	-9.89405e-10	-0.791072
159606535	chr6:159606535:G:T	8.29219e-24	-9.89405e-10	1.69103	1.15306e-08	-9.89405e-10	1.75691
159606575	chr6:159606575:C:T	6.28324e-25	-9.89405e-10	-0.888986	8.80609e-10	-9.89405e-10	-0.815229
159606820	chr6:159606820:T:A	3.71571e-25	-9.89405e-10	-1.4143	4.73636e-10	-9.89405e-10	-1.4354
159606883	chr6:159606883:C:T	6.42323e-25	-9.89405e-10	-0.86695	9.01184e-10	-9.89405e-10	-0.792133
159607037	chr6:159607037:A:G	6.05865e-25	-9.89405e-10	-0.925385	8.47251e-10	-9.89405e-10	-0.853845
159607098	chr6:159607098:AT:A	6.14424e-25	-9.89405e-10	-0.911357	8.59906e-10	-9.89405e-10	-0.83902
159607208	chr6:159607208:T:C	4.16938e-25	-9.89405e-10	-1.2991	5.25813e-10	-9.89405e-10	-1.3309
159607229	chr6:159607229:T:G	6.48251e-25	-9.89405e-10	-0.857763	9.1006e-10	-9.89405e-10	-0.782332
159607456	chr6:159607456:C:T	6.24669e-25	-9.89405e-10	-0.894819	8.7517e-10	-9.89405e-10	-0.821424
159607843	chr6:159607843:T:C	6.38432e-25	-9.89405e-10	-0.873027	8.95403e-10	-9.89405e-10	-0.798569
159608976	chr6:159608976:G:A	1.42651e-25	-2.05761	-0.314032	1.29576e-10	-2.36025	-0.371322
159609031	chr6:159609031:A:T	7.55941e-26	-1.87747	-1.12919	7.65799e-11	-2.05034	-1.20717
159609045	chr6:159609045:T:C	2.76508e-24	0.592784	-9.24033e-10	4.06595e-09	0.714561	-9.24033e-10
159609267	chr6:159609267:C:T	6.16894e-26	-1.69378	-1.51615	1.10906e-10	-1.37288	-1.51428
159609344	chr6:159609344:C:T	4.56066e-25	-9.89405e-10	-1.2094	6.04984e-10	-9.89405e-10	-1.19064
159609501	chr6:159609501:T:C	1.50775e-25	-2.31625	-9.24033e-10	1.93087e-10	-2.3327	-9.24033e-10
159609506	chr6:159609506:T:C	4.77817e-25	-9.89405e-10	-1.16281	6.60672e-10	-9.89405e-10	-1.10258
159609608	chr6:159609608:T:C	4.75019e-25	-9.89405e-10	-1.16869	6.56479e-10	-9.89405e-10	-1.10895
159610027	chr6:159610027:T:A	3.3715e-26	-2.30344	-1.51066	4.18136e-11	-2.34798	-1.51465
159610183	chr6:159610183:T:G	5.84755e-26	-1.95503	-1.3084	6.19305e-11	-2.1059	-1.36393
159610446	chr6:159610446:C:T	3.8789e-25	-9.89405e-10	-1.37132	4.92604e-10	-9.89405e-10	-1.39614
159610560	chr6:159610560:A:G	3.39302e-25	-9.89405e-10	-1.50515	4.44281e-10	-9.89405e-10	-1.49938
159610579	chr6:159610579:A:G	6.15226e-24	-9.89405e-10	1.39253	8.53228e-09	-9.89405e-10	1.45577
159610616	chr6:159610616:T:C	4.79843e-25	-9.89405e-10	-1.15858	6.63418e-10	-9.89405e-10	-1.09844
159610677	chr6:159610677:A:G	3.82167e-25	-9.89405e-10	-1.38618	4.84348e-10	-9.89405e-10	-1.41304
159610828	chr6:159610828:CTAGT:C	5.11918e-26	-1.99651	-1.39995	9.00836e-11	-1.71877	-1.37634
159610954	chr6:159610954:T:C	4.74944e-25	-9.89405e-10	-1.16884	6.56357e-10	-9.89405e-10	-1.10914
159611032	chr6:159611032:T:C	4.85563e-25	-9.89405e-10	-1.14673	6.7225e-10	-9.89405e-10	-1.08521
159611206	chr6:159611206:C:G	4.77977e-25	-9.89405e-10	-1.16248	6.60894e-10	-9.89405e-10	-1.10225
159611405	chr6:159611405:G:A	4.71152e-25	-1.17686	-9.24033e-10	1.94047e-10	-2.32774	-9.24033e-10
159611461	chr6:159611461:G:A	1.44911e-25	-2.35592	-9.24033e-10	1.88395e-10	-2.3573	-9.24033e-10
159611555	chr6:159611555:A:C	4.7847e-25	-9.89405e-10	-1.16145	6.61665e-10	-9.89405e-10	-1.10108
159611583	chr6:159611583:C:G	4.78974e-25	-9.89405e-10	-1.16039	6.62443e-10	-9.89405e-10	-1.09991
159611667	chr6:159611667:C:A	4.764e-25	-9.89405e-10	-1.16578	6.58547e-10	-9.89405e-10	-1.10581
159611681	chr6:159611681:C:A	4.06597e-25	-9.89405e-10	-1.32422	5.25567e-10	-9.89405e-10	-1.33136
159611698	chr6:159611698:C:T	6.15226e-24	-9.89405e-10	1.39253	8.53228e-09	-9.89405e-10	1.45577
159611952	chr6:159611952:A:G	1.53111e-25	-2.30088	-9.24033e-10	6.17332e-10	-1.17044	-9.24033e-10
159612145	chr6:159612145:G:A	6.12115e-25	-9.89405e-10	-0.91512	8.26823e-10	-9.89405e-10	-0.878251
159612372	chr6:159612372:A:G	4.74233e-25	-9.89405e-10	-1.17034	6.55115e-10	-9.89405e-10	-1.11103
159612414	chr6:159612414:G:A	4.77977e-25	-9.89405e-10	-1.16248	6.60894e-10	-9.89405e-10	-1.10225
159612426	chr6:159612426:C:T	4.87455e-25	-9.89405e-10	-1.14284	6.75105e-10	-9.89405e-10	-1.08097
159612429	chr6:159612429:A:T	4.68387e-25	-9.89405e-10	-1.18275	6.46556e-10	-9.89405e-10	-1.12418
159612430	chr6:159612430:G:A	4.69148e-25	-9.89405e-10	-1.18112	6.47686e-10	-9.89405e-10	-1.12244
159612590	chr6:159612590:C:T	4.79627e-25	-9.89405e-10	-1.15903	6.63364e-10	-9.89405e-10	-1.09852
159612854	chr6:159612854:T:G	1.79051e-25	-2.14437	-9.24033e-10	2.17014e-10	-2.21588	-9.24033e-10
159613040	chr6:159613040:A:ACTT	4.77977e-25	-9.89405e-10	-1.16248	6.60894e-10	-9.89405e-10	-1.10225
159613049	chr6:159613049:C:T	4.77977e-25	-9.89405e-10	-1.16248	6.60894e-10	-9.89405e-10	-1.10225
159613199	chr6:159613199:G:A	1.44493e-25	-2.35881	-9.24033e-10	1.87852e-10	-2.36019	-9.24033e-10
159613492	chr6:159613492:G:A	4.83695e-25	-9.89405e-10	-1.15059	6.69173e-10	-9.89405e-10	-1.0898
159613582	chr6:159613582:G:A	6.15226e-24	-9.89405e-10	1.39253	8.53228e-09	-9.89405e-10	1.45577
159614144	chr6:159614144:C:T	4.5996e-25	-9.89405e-10	-1.2009	6.33961e-10	-9.89405e-10	-1.14386
159614646	chr6:159614646:C:T	4.77977e-25	-9.89405e-10	-1.16248	6.60894e-10	-9.89405e-10	-1.10225
159614710	chr6:159614710:A:G	6.15226e-24	-9.89405e-10	1.39253	8.53228e-09	-9.89405e-10	1.45577
159614713	chr6:159614713:T:C	4.95989e-26	-1.99244	-1.43563	5.39857e-11	-2.12127	-1.48585
159614823	chr6:159614823:G:A	3.40308e-24	0.800396	-9.24033e-10	3.7783e-09	0.641188	-9.24033e-10
159614845	chr6:159614845:C:A	4.7621e-24	-9.89405e-10	1.1364	6.64188e-09	-9.89405e-10	1.20531
159615057	chr6:159615057:T:C	6.09402e-25	-9.89405e-10	-0.919564	8.00937e-10	-9.89405e-10	-0.91006
159615158	chr6:159615158:A:C	4.34695e-25	-9.89405e-10	-1.2574	5.94963e-10	-9.89405e-10	-1.20734
159615641	chr6:159615641:TATTG:T	9.82507e-25	-9.89405e-10	-0.441933	1.20401e-09	-9.89405e-10	-0.502431
159615791	chr6:159615791:T:A	6.76065e-26	-1.94749	-1.17085	6.8366e-11	-2.08377	-1.28719
159615793	chr6:159615793:T:C	3.35618e-25	-9.89405e-10	-1.51607	4.37709e-10	-9.89405e-10	-1.51429
159616006	chr6:159616006:C:A	6.33991e-25	-9.89405e-10	-0.880007	7.67657e-10	-9.89405e-10	-0.9525
159616114	chr6:159616114:A:C	4.38368e-25	-9.89405e-10	-1.24898	5.80264e-10	-9.89405e-10	-1.23236
159616333	chr6:159616333:G:A	2.76601e-25	-0.415459	-1.29401	3.27273e-10	-0.4527	-1.35235
159616830	chr6:159616830:A:G	1.74292e-24	-9.89405e-10	0.131275	2.35153e-09	-9.89405e-10	0.166978
159616835	chr6:159616835:A:G	4.66101e-26	-2.00402	-1.4862	7.73747e-11	-1.75814	-1.48904
159617231	chr6:159617231:A:C	4.09105e-26	-2.16543	-1.45522	4.59661e-11	-2.28192	-1.48602
159617336	chr6:159617336:C:A	3.46245e-25	-9.89405e-10	-1.4849	4.55385e-10	-9.89405e-10	-1.4747
159617432	chr6:159617432:G:A	5.85578e-26	-1.89398	-1.36804	1.01811e-10	-1.59469	-1.37803
159617794	chr6:159617794:T:C	4.30746e-26	-2.07663	-1.49248	6.80072e-11	-1.87537	-1.50085
159617808	chr6:159617808:T:C	2.02668e-25	-0.545103	-1.47537	2.45768e-10	-0.600573	-1.49088
159618136	chr6:159618136:T:C	9.84569e-25	-9.89405e-10	-0.439838	1.31685e-09	-9.89405e-10	-0.412846
159618360	chr6:159618360:A:G	5.44963e-25	-9.89405e-10	-1.03132	6.74612e-10	-9.89405e-10	-1.0817
159618771	chr6:159618771:A:G	5.01283e-26	-2.24248	-1.17498	6.53025e-11	-2.18207	-1.23474
159618785	chr6:159618785:C:T	5.12551e-26	-2.335	-1.06023	6.43129e-11	-2.30252	-1.12956
159618855	chr6:159618855:C:A	4.98812e-26	-2.23693	-1.18547	6.5173e-11	-2.17516	-1.24364
159618909	chr6:159618909:T:C	6.45599e-24	-9.89405e-10	1.44072	8.94887e-09	-9.89405e-10	1.50344
159619080	chr6:159619080:A:G	5.05473e-26	-2.24112	-1.16801	6.5792e-11	-2.17973	-1.22961
159619141	chr6:159619141:G:T	3.17714e-26	-2.35793	-1.51555	4.16037e-11	-2.35156	-1.5161
159619143	chr6:159619143:T:C	3.1332e-25	-1.58482	-9.24033e-10	5.27925e-10	-1.32689	-9.24033e-10
159619193	chr6:159619193:G:A	6.13601e-24	-9.89405e-10	1.38989	8.50962e-09	-9.89405e-10	1.45311
159619419	chr6:159619419:G:A	5.01454e-25	-9.89405e-10	-1.11453	6.20457e-10	-9.89405e-10	-1.16539
159619524	chr6:159619524:G:A	5.27835e-25	-9.89405e-10	-1.06326	6.51013e-10	-9.89405e-10	-1.11731
159620042	chr6:159620042:A:G	1.95045e-25	-0.686052	-1.37276	2.39704e-10	-0.711372	-1.40507
159620170	chr6:159620170:T:A	1.96734e-25	-2.05019	-9.24033e-10	8.61947e-10	-0.836649	-9.24033e-10
159620298	chr6:159620298:C:A	4.4988e-26	-2.08197	-1.44367	7.21771e-11	-1.86617	-1.45054
159620479	chr6:159620479:C:T	6.9325e-25	-9.89405e-10	-0.790651	8.48574e-10	-9.89405e-10	-0.852285
159620501	chr6:159620501:T:G	6.95929e-25	-9.89405e-10	-0.786793	8.51482e-10	-9.89405e-10	-0.848864
159620542	chr6:159620542:C:A	2.08139e-25	-1.99384	-9.24033e-10	1.98681e-10	-2.30414	-9.24033e-10
159620602	chr6:159620602:G:A	4.05701e-25	-9.89405e-10	-1.32643	5.2443e-10	-9.89405e-10	-1.33353
159621298	chr6:159621298:G:A	8.51455e-25	-9.89405e-10	-0.585094	1.02935e-09	-9.89405e-10	-0.659157
159621417	chr6:159621417:G:A	5.36367e-25	-9.89405e-10	-1.04722	6.75654e-10	-9.89405e-10	-1.08016
159621580	chr6:159621580:A:C	7.22907e-25	-9.89405e-10	-0.748761	8.83008e-10	-9.89405e-10	-0.812508
159621720	chr6:159621720:A:T	4.37055e-26	-2.16612	-1.38845	6.71443e-11	-1.99195	-1.39705
159621826	chr6:159621826:G:A	3.2679e-26	-2.33457	-1.51074	4.17593e-11	-2.34852	-1.5154
159622641	chr6:159622641:A:C	8.54854e-25	-9.89405e-10	-0.58111	1.03258e-09	-9.89405e-10	-0.656031
159622828	chr6:159622828:A:C	6.25668e-26	-1.92892	-1.26688	6.5062e-11	-2.05726	-1.36325
159622837	chr6:159622837:C:T	3.19318e-26	-2.36027	-1.50817	4.19449e-11	-2.35841	-1.50108
159622926	chr6:159622926:A:T	5.09948e-26	-2.34575	-1.05457	6.87397e-11	-2.35396	-1.01156
159623228	chr6:159623228:G:A	5.87263e-25	-9.89405e-10	-0.956568	7.23624e-10	-9.89405e-10	-1.01157
159623245	chr6:159623245:G:A	3.83657e-24	-9.89405e-10	0.920292	5.22416e-09	-9.89405e-10	0.965208
159623265	chr6:159623265:T:A	6.96669e-25	-9.89405e-10	-0.785731	8.52721e-10	-9.89405e-10	-0.84741
159623270	chr6:159623270:G:A	6.79372e-25	-9.89405e-10	-0.810873	8.32382e-10	-9.89405e-10	-0.871551
159623527	chr6:159623527:A:C	1.26967e-25	-1.07641	-1.4117	1.56135e-10	-1.10634	-1.43878
159623720	chr6:159623720:A:C	2.42487e-25	-0.981922	-0.859173	2.85798e-10	-0.98143	-0.959128
159623883	chr6:159623883:G:A	1.49301e-25	-2.32608	-9.24033e-10	1.88219e-10	-2.35824	-9.24033e-10
159624300	chr6:159624300:T:C	5.93096e-26	-1.96337	-1.2859	6.23964e-11	-2.08529	-1.37704
159624338	chr6:159624338:C:T	6.15226e-24	-9.89405e-10	1.39253	8.53228e-09	-9.89405e-10	1.45577
159624561	chr6:159624561:G:A	4.05948e-25	-9.89405e-10	-1.32582	5.12646e-10	-9.89405e-10	-1.35626
159624652	chr6:159624652:T:C	5.79563e-26	-1.78286	-1.48949	1.03387e-10	-1.48464	-1.47273
159624968	chr6:159624968:A:T	4.1382e-26	-2.15251	-1.45668	6.42578e-11	-1.97	-1.46294
159625369	chr6:159625369:C:T	5.41756e-26	-2.20412	-1.13569	7.18102e-11	-2.17371	-1.1481
159625405	chr6:159625405:A:G	3.18333e-26	-2.36019	-1.51134	4.17952e-11	-2.35747	-1.50559
159625432	chr6:159625432:C:T	5.75965e-26	-1.78415	-1.49443	1.02553e-10	-1.48634	-1.47913
159625801	chr6:159625801:G:A	7.49102e-25	-9.89405e-10	-0.713165	9.04099e-10	-9.89405e-10	-0.788904
159625914	chr6:159625914:T:C	1.10732e-24	-9.89405e-10	-0.322346	1.31116e-09	-9.89405e-10	-0.417176
159625917	chr6:159625917:T:TA	1.64561e-25	-0.802289	-1.42647	2.01824e-10	-0.838107	-1.45034
159626424	chr6:159626424:A:G	4.37012e-25	-9.89405e-10	-1.25208	5.63086e-10	-9.89405e-10	-1.26241
159626672	chr6:159626672:T:C	8.73819e-25	-9.89405e-10	-0.559168	1.05143e-09	-9.89405e-10	-0.637937
159627133	chr6:159627133:T:G	6.62915e-26	-1.92421	-1.21377	6.83267e-11	-2.05241	-1.31913
159627259	chr6:159627259:C:T	4.23931e-25	-9.89405e-10	-1.28247	5.31554e-10	-9.89405e-10	-1.32004
159627605	chr6:159627605:T:A	5.40604e-26	-1.96901	-1.37292	5.99705e-11	-2.0471	-1.45489
159627867	chr6:159627867:G:A	1.23077e-24	-9.89405e-10	-0.216648	1.55917e-09	-9.89405e-10	-0.243932
159627899	chr6:159627899:C:A	3.29088e-24	0.766868	-9.24033e-10	4.80631e-09	0.881842	-9.24033e-10
159628266	chr6:159628266:G:A	4.25778e-25	-9.89405e-10	-1.27812	5.35671e-10	-9.89405e-10	-1.31232
159628267	chr6:159628267:C:T	4.25778e-25	-9.89405e-10	-1.27812	5.35671e-10	-9.89405e-10	-1.31232
159628363	chr6:159628363:A:G	4.3379e-25	-9.89405e-10	-1.25948	5.43855e-10	-9.89405e-10	-1.29716
159628410	chr6:159628410:A:C	1.05802e-25	-1.64088	-1.02959	9.38438e-11	-1.90068	-1.15353
159628981	chr6:159628981:G:T	9.62217e-25	-9.89405e-10	-0.462801	1.16113e-09	-9.89405e-10	-0.538697
159629194	chr6:159629194:G:A	3.58151e-24	-9.89405e-10	0.851499	4.93924e-09	-9.89405e-10	0.909124
159629218	chr6:159629218:C:T	3.42353e-25	-9.89405e-10	-1.4962	4.41148e-10	-9.89405e-10	-1.50646
159629244	chr6:159629244:A:G	1.46542e-24	-9.89405e-10	-0.0421439	1.86205e-09	-9.89405e-10	-0.0664089
159629258	chr6:159629258:C:T	4.27388e-25	-9.89405e-10	-1.27435	5.37405e-10	-9.89405e-10	-1.30909
159629316	chr6:159629316:A:G	3.42634e-25	-9.89405e-10	-1.49538	4.41398e-10	-9.89405e-10	-1.5059
159629372	chr6:159629372:C:T	4.45804e-25	-9.89405e-10	-1.23216	5.94442e-10	-9.89405e-10	-1.20822
159629383	chr6:159629383:T:C	8.61419e-26	-1.48428	-1.39177	8.01159e-11	-1.79102	-1.42135
159629477	chr6:159629477:C:CT	8.6258e-26	-1.73347	-1.14123	8.9147e-11	-1.8484	-1.25715
159629953	chr6:159629953:C:T	1.14897e-25	-1.51982	-1.06819	1.04602e-10	-1.81689	-1.12879
159630139	chr6:159630139:C:T	3.75088e-24	0.897704	-9.24033e-10	5.49201e-09	1.01521	-9.24033e-10
159630226	chr6:159630226:G:A	3.54498e-26	-2.32447	-1.43945	4.50957e-11	-2.3596	-1.42746
159630318	chr6:159630318:T:C	1.50062e-24	-9.89405e-10	-0.0184097	1.90421e-09	-9.89405e-10	-0.0440195
159630633	chr6:159630633:A:G	8.50983e-26	-1.70307	-1.18516	8.80554e-11	-1.82012	-1.29776
159630787	chr6:159630787:C:T	1.71948e-25	-0.675532	-1.50932	2.16303e-10	-0.704047	-1.51512
159632959	chr6:159632959:C:T	3.53659e-26	-2.27817	-1.48812	4.51547e-11	-2.30067	-1.48508
159633199	chr6:159633199:A:G	4.12339e-25	-9.89405e-10	-1.3102	5.45047e-10	-9.89405e-10	-1.29497
159633236	chr6:159633236:G:C	4.62878e-25	-9.89405e-10	-1.19458	5.7757e-10	-9.89405e-10	-1.23701
159633445	chr6:159633445:A:G	3.54831e-26	-2.27687	-1.48611	4.53006e-11	-2.29956	-1.48296
159633486	chr6:159633486:C:T	3.43315e-26	-2.35188	-1.4441	4.50223e-11	-2.35617	-1.43251
159633753	chr6:159633753:C:T	7.59439e-26	-1.54342	-1.45863	7.27653e-11	-1.83085	-1.47775
159633904	chr6:159633904:T:C	8.76521e-26	-1.67178	-1.18689	9.01689e-11	-1.80224	-1.29192
159633923	chr6:159633923:C:T	8.24375e-26	-1.66125	-1.25875	8.57193e-11	-1.7945	-1.35027
159633926	chr6:159633926:G:A	1.36214e-25	-1.62122	-0.796589	1.25597e-10	-1.87734	-0.885426
159635077	chr6:159635077:A:G	9.50653e-26	-1.34379	-1.43369	8.84885e-11	-1.65415	-1.45882
159635337	chr6:159635337:G:A	1.53543e-25	-2.29806	-9.24033e-10	1.89981e-10	-2.34892	-9.24033e-10
159636044	chr6:159636044:G:A	1.4632e-25	-2.34625	-9.24033e-10	1.90526e-10	-2.34605	-9.24033e-10
159636332	chr6:159636332:A:G	4.77782e-25	-9.89405e-10	-1.16289	6.3807e-10	-9.89405e-10	-1.13739
159636630	chr6:159636630:T:C	4.67452e-25	-9.89405e-10	-1.18475	5.82809e-10	-9.89405e-10	-1.22798
159636641	chr6:159636641:G:C	4.44128e-25	-9.89405e-10	-1.23593	5.57456e-10	-9.89405e-10	-1.27246
159637208	chr6:159637208:C:T	1.00894e-25	-1.6902	-1.02776	1.0343e-10	-1.83644	-1.12051
159637932	chr6:159637932:C:T	6.99583e-26	-1.61107	-1.47307	6.87965e-11	-1.87512	-1.48957
159637973	chr6:159637973:G:GCAAA	8.38926e-26	-1.65007	-1.25243	8.76182e-11	-1.77468	-1.34817
159638045	chr6:159638045:T:C	4.70189e-26	-2.35522	-1.12627	5.92551e-11	-2.35152	-1.16247
159638212	chr6:159638212:A:G	3.94468e-24	-9.89405e-10	0.948082	5.44324e-09	-9.89405e-10	1.00629
159638232	chr6:159638232:C:T	3.85057e-26	-2.33377	-1.34747	5.07491e-11	-2.3569	-1.31204
159638712	chr6:159638712:C:A	4.83914e-26	-2.35806	-1.09466	6.13793e-11	-2.34651	-1.13226
159639039	chr6:159639039:T:A	7.62438e-26	-1.55385	-1.44426	7.2722e-11	-1.84424	-1.46496
159639580	chr6:159639580:G:A	7.69038e-26	-1.73109	-1.25839	8.12359e-11	-1.84578	-1.3527
159640058	chr6:159640058:C:T	3.37153e-26	-2.35621	-1.45788	4.4557e-11	-2.35166	-1.44741
159640085	chr6:159640085:G:A	3.35586e-25	-9.89405e-10	-1.51616	4.37292e-10	-9.89405e-10	-1.51524
159640197	chr6:159640197:C:T	4.74837e-26	-2.35597	-1.11569	5.99352e-11	-2.35059	-1.15199
159640445	chr6:159640445:A:G	5.9213e-26	-1.77352	-1.47738	6.05966e-11	-1.99863	-1.49298
159640459	chr6:159640459:C:G	1.29288e-24	-9.89405e-10	-0.16741	1.63895e-09	-9.89405e-10	-0.19403
159640597	chr6:159640597:C:T	4.83885e-25	-9.89405e-10	-1.15019	6.02013e-10	-9.89405e-10	-1.19556
159640893	chr6:159640893:G:A	3.38767e-26	-2.33395	-1.47537	4.3672e-11	-2.34302	-1.47611
159641068	chr6:159641068:C:T	3.56283e-26	-2.35973	-1.39918	4.62234e-11	-2.34503	-1.41733
159641095	chr6:159641095:G:A	3.5098e-26	-2.35822	-1.41567	4.52884e-11	-2.35022	-1.43258
159641102	chr6:159641102:AC:A	4.47473e-24	-9.89405e-10	1.07416	6.18368e-09	-9.89405e-10	1.13383
159641340	chr6:159641340:G:A	1.32194e-24	-9.89405e-10	-0.145187	1.60608e-09	-9.89405e-10	-0.214288
159641640	chr6:159641640:G:C	3.83278e-26	-2.35604	-1.32983	5.16051e-11	-2.35307	-1.29915
159641803	chr6:159641803:A:G	4.48121e-25	-9.89405e-10	-1.22698	5.97654e-10	-9.89405e-10	-1.20283
159641989	chr6:159641989:G:A	3.97484e-26	-2.36025	-1.28922	5.4629e-11	-2.33817	-1.25711
159642020	chr6:159642020:A:G	2.85306e-25	-1.67848	-9.24033e-10	4.52465e-10	-1.48113	-9.24033e-10
159642539	chr6:159642539:A:G	1.46603e-25	-2.34431	-9.24033e-10	1.89815e-10	-2.34979	-9.24033e-10
159642820	chr6:159642820:T:C	3.97278e-26	-2.2922	-1.35779	7.02983e-11	-1.93394	-1.40915
159643152	chr6:159643152:C:T	3.05101e-24	-9.89405e-10	0.691188	4.22222e-09	-9.89405e-10	0.752273
159643836	chr6:159643836:G:A	3.27559e-26	-2.3303	-1.51266	4.21442e-11	-2.34316	-1.51158
159644342	chr6:159644342:A:G	3.53542e-26	-2.3251	-1.44152	5.66238e-11	-2.1074	-1.45201
159645273	chr6:159645273:A:G	3.9035e-25	-9.89405e-10	-1.365	4.99538e-10	-9.89405e-10	-1.38216
159645640	chr6:159645640:C:T	3.40629e-26	-2.32083	-1.48301	6.36143e-11	-1.98173	-1.46127
159645646	chr6:159645646:G:A	5.94312e-25	-9.89405e-10	-0.944638	7.4868e-10	-9.89405e-10	-0.977531
159645821	chr6:159645821:C:T	4.72493e-25	-9.89405e-10	-1.17402	6.09346e-10	-9.89405e-10	-1.18346
159645879	chr6:159645879:G:A	3.38417e-26	-2.30036	-1.50998	4.27319e-11	-2.33537	-1.50553
159646147	chr6:159646147:A:C	9.2393e-25	-9.89405e-10	-0.503405	1.11499e-09	-9.89405e-10	-0.579243
159646255	chr6:159646255:C:A	3.34051e-26	-2.31682	-1.50652	5.48634e-11	-2.0809	-1.51009
159646402	chr6:159646402:A:G	3.85522e-26	-2.35645	-1.32358	5.41478e-11	-2.31062	-1.2935
159647178	chr6:159647178:C:T	3.26712e-26	-2.33492	-1.51063	4.20794e-11	-2.34538	-1.51091
159647216	chr6:159647216:C:A	3.21988e-26	-2.34462	-1.51549	4.15148e-11	-2.35395	-1.51584
159647452	chr6:159647452:A:C	7.43183e-26	-1.55327	-1.47041	1.24717e-10	-1.3062	-1.4636
159647936	chr6:159647936:G:A	2.19636e-25	-2.35743	0.417358	3.21681e-10	-2.33437	0.512085
159647946	chr6:159647946:T:A	3.36157e-25	-9.89405e-10	-1.51446	4.36895e-10	-9.89405e-10	-1.51615
159648088	chr6:159648088:A:G	8.49978e-25	-9.89405e-10	-0.586831	1.1796e-09	-9.89405e-10	-0.522908
159648168	chr6:159648168:T:C	8.58882e-25	-9.89405e-10	-0.576409	1.07783e-09	-9.89405e-10	-0.613142
159648245	chr6:159648245:A:G	4.70867e-26	-2.13975	-1.3403	1.29045e-10	-1.38544	-1.35024
159648413	chr6:159648413:G:A	7.40497e-26	-1.89649	-1.13082	6.26541e-11	-2.27293	-1.18528
159648429	chr6:159648429:T:C	8.93368e-25	-9.89405e-10	-0.537043	1.1267e-09	-9.89405e-10	-0.568797
159648605	chr6:159648605:C:G	2.35118e-25	-1.4694	-0.402551	3.39247e-10	-1.21715	-0.551961
159648737	chr6:159648737:A:G	5.34728e-26	-2.05804	-1.29483	6.80554e-11	-2.13203	-1.24349
159648846	chr6:159648846:G:C	6.32427e-26	-1.67194	-1.51312	9.63324e-11	-1.51276	-1.51528
159649384	chr6:159649384:A:T	6.11857e-26	-2.03543	-1.18269	7.85542e-11	-2.11351	-1.11855
159649392	chr6:159649392:C:T	3.72975e-25	-9.89405e-10	-1.41053	4.8853e-10	-9.89405e-10	-1.40444
159649618	chr6:159649618:C:T	5.73015e-25	-9.89405e-10	-0.98113	7.37583e-10	-9.89405e-10	-0.992464
159649644	chr6:159649644:T:G	2.8656e-25	-0.720547	-0.953545	5.25389e-10	-0.308162	-1.02354
159649899	chr6:159649899:A:C	8.5947e-26	-2.07582	-0.802491	2.59906e-10	-1.25958	-0.775937
159649933	chr6:159649933:AG:A	4.93914e-25	-9.89405e-10	-1.12968	6.80964e-10	-9.89405e-10	-1.07233
159650127	chr6:159650127:G:A	3.14457e-25	-1.32653	-0.254664	4.47226e-10	-1.08145	-0.411331
159650437	chr6:159650437:T:C	5.32687e-26	-2.07334	-1.28335	6.79821e-11	-2.14576	-1.23084
159650501	chr6:159650501:C:T	3.39968e-25	-9.89405e-10	-1.50319	4.47338e-10	-9.89405e-10	-1.49253
159650579	chr6:159650579:C:G	2.69118e-25	-0.753216	-0.983675	4.87268e-10	-0.355223	-1.05181
159650659	chr6:159650659:G:A	5.85584e-25	-9.89405e-10	-0.959432	7.63086e-10	-9.89405e-10	-0.958472
159650786	chr6:159650786:C:T	3.19659e-26	-2.3522	-1.51517	5.21512e-11	-2.18846	-1.45324
159651029	chr6:159651029:C:G	4.88427e-25	-9.89405e-10	-1.14085	6.06872e-10	-9.89405e-10	-1.18752
159651516	chr6:159651516:A:G	6.33752e-26	-2.01758	-1.16538	8.10235e-11	-2.10284	-1.09827
159653424	chr6:159653424:A:G	9.39565e-26	-1.75098	-1.03823	1.39211e-10	-1.56445	-1.0954
159653438	chr6:159653438:A:G	4.72637e-25	-9.89405e-10	-1.17371	5.87319e-10	-9.89405e-10	-1.22027
159653616	chr6:159653616:G:A	7.16113e-26	-1.98217	-1.07862	5.95871e-11	-2.30603	-1.20237
159654165	chr6:159654165:G:A	1.20364e-25	-2.06824	-0.473281	1.1253e-10	-2.32977	-0.542851
159654183	chr6:159654183:A:G	6.59496e-25	-9.89405e-10	-0.840566	8.41136e-10	-9.89405e-10	-0.861089
159654301	chr6:159654301:A:C	6.00496e-26	-2.05682	-1.18005	7.73129e-11	-2.13232	-1.11566
159654671	chr6:159654671:C:T	1.13325e-25	-1.72984	-0.871938	1.66898e-10	-1.5407	-0.937763
159654939	chr6:159654939:G:T	6.49118e-25	-9.89405e-10	-0.856427	8.0322e-10	-9.89405e-10	-0.907213
159655488	chr6:159655488:C:T	3.42524e-25	-9.89405e-10	-1.4957	4.44059e-10	-9.89405e-10	-1.49989
159655860	chr6:159655860:G:A	5.80139e-25	-9.89405e-10	-0.968773	7.88865e-10	-9.89405e-10	-0.925247
159655913	chr6:159655913:G:A	7.84729e-26	-1.9303	-1.03899	8.33387e-11	-2.08386	-1.08907
159655943	chr6:159655943:C:T	4.75022e-25	-9.89405e-10	-1.16868	6.21322e-10	-9.89405e-10	-1.16399
159656567	chr6:159656567:C:A	3.76172e-25	-9.89405e-10	-1.402	4.79384e-10	-9.89405e-10	-1.42334
159656979	chr6:159656979:T:TA	5.39511e-26	-2.07188	-1.27208	6.89416e-11	-2.1442	-1.21839
159657147	chr6:159657147:A:G	1.45311e-24	-0.050578	-9.24033e-10	1.71302e-09	-0.149831	-9.24033e-10
159657152	chr6:159657152:T:C	3.47927e-25	-9.89405e-10	-1.48005	4.62262e-10	-9.89405e-10	-1.45971
159657619	chr6:159657619:C:T	5.14774e-25	-9.89405e-10	-1.08831	6.362e-10	-9.89405e-10	-1.14033
159657729	chr6:159657729:C:T	5.80194e-26	-2.08099	-1.19028	7.49021e-11	-2.15193	-1.12773
159658022	chr6:159658022:T:C	3.95036e-25	-9.89405e-10	-1.35307	5.19264e-10	-9.89405e-10	-1.34343
159658035	chr6:159658035:AG:A	3.47928e-25	-9.89405e-10	-1.48004	4.62495e-10	-9.89405e-10	-1.45921
159658038	chr6:159658038:C:A	3.4833e-25	-9.89405e-10	-1.47889	4.63167e-10	-9.89405e-10	-1.45776
159658335	chr6:159658335:A:G	3.56597e-26	-2.26298	-1.49504	8.17625e-11	-1.68544	-1.50658
159658492	chr6:159658492:C:T	6.84541e-25	-9.89405e-10	-0.803293	9.29529e-10	-9.89405e-10	-0.761165
159658621	chr6:159658621:G:A	3.51289e-26	-2.27778	-1.49524	7.85522e-11	-1.72536	-1.50672
159659071	chr6:159659071:G:A	1.06074e-25	-1.69633	-0.971569	1.57706e-10	-1.50183	-1.03328
159659278	chr6:159659278:G:A	5.77233e-26	-2.06363	-1.21275	7.42161e-11	-2.13654	-1.15232
159659285	chr6:159659285:G:A	3.43593e-25	-9.89405e-10	-1.49258	4.55012e-10	-9.89405e-10	-1.47552
159659427	chr6:159659427:G:T	6.404e-26	-1.96802	-1.20452	1.98625e-10	-1.07813	-1.22629
159659665	chr6:159659665:G:A	1.04708e-25	-1.7093	-0.971569	1.55107e-10	-1.51844	-1.03328
159660062	chr6:159660062:G:A	6.79829e-26	-1.92443	-1.18836	2.17609e-10	-1.00071	-1.21244
159660242	chr6:159660242:T:C	3.37216e-25	-9.89405e-10	-1.51132	4.42007e-10	-9.89405e-10	-1.50452
159660360	chr6:159660360:A:G	3.49123e-25	-9.89405e-10	-1.47662	4.64235e-10	-9.89405e-10	-1.45545
159660574	chr6:159660574:G:A	1.3338e-24	-9.89405e-10	-0.136256	1.72786e-09	-9.89405e-10	-0.141205
159660624	chr6:159660624:G:A	3.60466e-26	-2.24303	-1.5042	4.44741e-11	-2.28506	-1.51587
159661204	chr6:159661204:G:A	4.56107e-25	-9.89405e-10	-1.20931	5.80723e-10	-9.89405e-10	-1.23157
159661683	chr6:159661683:C:T	1.09388e-25	-1.66557	-0.971569	1.62987e-10	-1.46889	-1.03328
159661812	chr6:159661812:C:G	3.69619e-25	-9.89405e-10	-1.41957	4.93706e-10	-9.89405e-10	-1.3939
159661816	chr6:159661816:C:T	5.6232e-26	-2.03182	-1.27074	7.14975e-11	-2.10929	-1.21689
159661907	chr6:159661907:G:A	1.19977e-25	-2.06006	-0.484685	1.11569e-10	-2.32737	-0.553828
159662986	chr6:159662986:G:A	3.51992e-26	-2.27498	-1.49603	7.89644e-11	-1.71948	-1.50736
159663396	chr6:159663396:T:C	5.05525e-25	-9.89405e-10	-1.10644	6.98333e-10	-9.89405e-10	-1.04715
159663737	chr6:159663737:A:T	1.10164e-25	-1.69364	-0.936434	1.63212e-10	-1.50101	-0.999785
159664086	chr6:159664086:T:G	4.62872e-25	-9.89405e-10	-1.19459	5.77034e-10	-9.89405e-10	-1.23794
159664402	chr6:159664402:C:T	4.5649e-25	-0.641435	-0.567039	8.57803e-10	-0.214257	-0.627211
159664894	chr6:159664894:C:T	1.02728e-25	-1.74063	-0.959329	1.51338e-10	-1.55458	-1.02175
159664929	chr6:159664929:C:T	4.80926e-25	-9.89405e-10	-1.15633	6.61171e-10	-9.89405e-10	-1.10183
159665056	chr6:159665056:G:A	1.5882e-25	-2.26427	-9.24033e-10	1.90223e-10	-2.34765	-9.24033e-10
159665235	chr6:159665235:T:C	5.8792e-26	-2.02953	-1.2285	1.72147e-10	-1.19711	-1.25039
159665254	chr6:159665254:A:G	6.92461e-26	-2.05213	-1.04224	1.97203e-10	-1.23816	-1.07345
159665269	chr6:159665269:C:T	4.18536e-26	-2.29245	-1.30542	8.83024e-11	-1.7878	-1.32727
159665407	chr6:159665407:G:A	3.37599e-25	-9.89405e-10	-1.51018	4.37416e-10	-9.89405e-10	-1.51496
159666269	chr6:159666269:A:G	3.88861e-25	-9.89405e-10	-1.36882	5.30634e-10	-9.89405e-10	-1.32177
159666827	chr6:159666827:C:A	6.44111e-25	-9.89405e-10	-0.86417	8.0277e-10	-9.89405e-10	-0.907774
159667154	chr6:159667154:TCA:T	4.79961e-25	-9.89405e-10	-1.15834	6.13904e-10	-9.89405e-10	-1.176
159667256	chr6:159667256:G:A	3.88601e-25	-9.89405e-10	-1.36949	5.20343e-10	-9.89405e-10	-1.34135
159668296	chr6:159668296:G:C	4.01019e-26	-2.18373	-1.45689	5.14682e-11	-2.23839	-1.41648
159668310	chr6:159668310:G:A	4.96047e-25	-9.89405e-10	-1.12537	6.83514e-10	-9.89405e-10	-1.0686
159668326	chr6:159668326:G:A	5.50851e-26	-1.99863	-1.32453	6.93221e-11	-2.08043	-1.27665
159668346	chr6:159668346:G:A	6.33898e-26	-2.00698	-1.17575	8.08912e-11	-2.08916	-1.11358
159668362	chr6:159668362:C:T	3.36682e-25	-9.89405e-10	-1.5129	4.40916e-10	-9.89405e-10	-1.50699
159668448	chr6:159668448:G:A	1.10224e-25	-2.03929	-0.590237	9.98842e-11	-2.31849	-0.673343
159669048	chr6:159669048:A:T	3.51085e-25	-1.47101	-9.24033e-10	3.12285e-10	-1.85193	-9.24033e-10
159669161	chr6:159669161:C:T	1.11574e-25	-1.7029	-0.914452	1.65846e-10	-1.50859	-0.976195
159669167	chr6:159669167:G:A	7.03183e-26	-1.97706	-1.10195	5.8465e-11	-2.30528	-1.22213
159669265	chr6:159669265:TGTGTTCTGCAGCTATTAGA:T	6.70229e-25	-9.89405e-10	-0.824422	8.28502e-10	-9.89405e-10	-0.876223
159669675	chr6:159669675:T:C	5.0125e-25	-9.89405e-10	-1.11494	6.9186e-10	-9.89405e-10	-1.05646
159669699	chr6:159669699:T:A	2.91666e-25	-0.672886	-0.983547	5.34722e-10	-0.262197	-1.0519
159669703	chr6:159669703:T:C	1.66328e-25	-2.21808	-9.24033e-10	2.15416e-10	-2.22327	-9.24033e-10
159669734	chr6:159669734:G:T	1.74167e-25	-2.17202	-9.24033e-10	2.34675e-10	-2.13764	-9.24033e-10
159669869	chr6:159669869:C:T	6.1581e-26	-1.69764	-1.51405	9.37203e-11	-1.54432	-1.5112
159669879	chr6:159669879:A:G	9.68732e-26	-2.19795	-0.560693	9.57904e-11	-2.35893	-0.67475
159670553	chr6:159670553:A:G	5.28832e-26	-2.16446	-1.1995	6.01811e-11	-2.254	-1.24448
159670578	chr6:159670578:C:T	1.16517e-25	-1.06106	-1.51294	1.87378e-10	-0.84804	-1.51468
159670659	chr6:159670659:G:A	6.36024e-26	-1.92865	-1.25074	2.04712e-10	-1.00157	-1.27267
159671129	chr6:159671129:GGCCT:G	2.63501e-25	-0.737031	-1.02095	4.80535e-10	-0.333792	-1.08715
159671564	chr6:159671564:A:G	6.39932e-26	-2.00285	-1.17041	8.20142e-11	-2.08464	-1.10431
159671740	chr6:159671740:G:C	6.79726e-26	-1.92906	-1.18388	2.16919e-10	-1.00799	-1.20833
159672216	chr6:159672216:C:T	7.07867e-25	-9.89405e-10	-0.769785	9.22948e-10	-9.89405e-10	-0.768269
159672681	chr6:159672681:C:A	6.58388e-25	-9.89405e-10	-0.842247	8.39755e-10	-9.89405e-10	-0.862732
159673460	chr6:159673460:G:A	3.47764e-26	-2.28144	-1.50166	7.75018e-11	-1.73474	-1.5108
159673965	chr6:159673965:C:A	5.3049e-25	-9.89405e-10	-1.05824	6.59312e-10	-9.89405e-10	-1.10465
159674249	chr6:159674249:A:G	4.79011e-25	-9.89405e-10	-1.16032	5.94727e-10	-9.89405e-10	-1.20774
159674998	chr6:159674998:C:T	3.41287e-26	-2.29303	-1.50887	7.45426e-11	-1.76977	-1.5147
159675175	chr6:159675175:A:G	3.35869e-25	-9.89405e-10	-1.51532	4.38281e-10	-9.89405e-10	-1.51298
159675283	chr6:159675283:C:T	2.62188e-25	-0.755752	-1.00723	4.76658e-10	-0.354825	-1.07422
159675348	chr6:159675348:T:C	4.79321e-25	-9.89405e-10	-1.15967	5.95089e-10	-9.89405e-10	-1.20713
159675489	chr6:159675489:A:C	7.36679e-25	-9.89405e-10	-0.729888	9.29266e-10	-9.89405e-10	-0.761447
159676447	chr6:159676447:G:A	6.73999e-26	-1.93752	-1.18388	2.13611e-10	-1.02336	-1.20833
159676759	chr6:159676759:G:A	3.82169e-25	-0.484465	-0.901715	7.16504e-10	-0.0472495	-0.97421
159676940	chr6:159676940:CAGA:C	1.62803e-25	-2.2395	-9.24033e-10	2.08255e-10	-2.25708	-9.24033e-10
159677190	chr6:159677190:G:A	6.77045e-26	-1.93301	-1.18388	2.14866e-10	-1.0175	-1.20833
159677251	chr6:159677251:T:C	1.52956e-25	-2.07812	-0.223766	1.44008e-10	-2.32988	-0.296091
159677399	chr6:159677399:T:C	6.58388e-25	-9.89405e-10	-0.842247	8.39755e-10	-9.89405e-10	-0.862732
159677841	chr6:159677841:T:C	6.58388e-25	-9.89405e-10	-0.842247	8.39755e-10	-9.89405e-10	-0.862732
159678111	chr6:159678111:G:A	7.16087e-26	-1.97845	-1.08237	9.19789e-11	-2.06483	-1.00945
159678161	chr6:159678161:G:A	3.7148e-25	-9.89405e-10	-1.41455	4.79544e-10	-9.89405e-10	-1.42301
159678228	chr6:159678228:T:C	6.10123e-26	-1.94553	-1.27544	1.93185e-10	-1.03754	-1.29466
159678411	chr6:159678411:C:A	7.26751e-26	-1.93511	-1.11094	5.9029e-11	-2.28798	-1.22983
159678944	chr6:159678944:A:C	7.74088e-25	-0.680355	-9.24033e-10	9.97555e-10	-0.690535	-9.24033e-10
159679084	chr6:159679084:A:T	3.6959e-25	-0.525227	-0.89442	6.84958e-10	-0.0991635	-0.967321
159679270	chr6:159679270:A:G	8.69284e-26	-1.82529	-1.04166	9.03394e-11	-2.00067	-1.0916
159679702	chr6:159679702:C:T	6.58388e-25	-9.89405e-10	-0.842247	8.39755e-10	-9.89405e-10	-0.862732
159680288	chr6:159680288:C:T	7.40717e-26	-1.97021	-1.0568	9.51434e-11	-2.05845	-0.982007
159680382	chr6:159680382:C:T	4.54763e-25	-9.89405e-10	-1.21226	6.1643e-10	-9.89405e-10	-1.1719
159680500	chr6:159680500:T:G	6.29132e-26	-1.9524	-1.23788	1.97941e-10	-1.04921	-1.25867
159680746	chr6:159680746:G:A	6.57563e-26	-1.96185	-1.18423	2.04697e-10	-1.06737	-1.20695
159680797	chr6:159680797:A:G	6.37983e-26	-1.99387	-1.18245	8.1162e-11	-2.07848	-1.12091
159680813	chr6:159680813:G:A	7.53766e-26	-1.93084	-1.07871	6.06544e-11	-2.28714	-1.20351
159680887	chr6:159680887:G:A	1.40725e-25	-1.99368	-0.391558	1.22679e-10	-2.3035	-0.482764
159680891	chr6:159680891:G:A	5.86155e-25	-9.89405e-10	-0.958457	8.32319e-10	-9.89405e-10	-0.871627
159681008	chr6:159681008:A:T	6.96636e-26	-2.04291	-1.04545	9.07783e-11	-2.11957	-0.967847
159681321	chr6:159681321:T:C	3.60536e-25	-9.89405e-10	-1.44445	4.5943e-10	-9.89405e-10	-1.46586
159681561	chr6:159681561:G:A	6.17471e-25	-9.89405e-10	-0.906408	7.88361e-10	-9.89405e-10	-0.925887
159681678	chr6:159681678:C:T	3.5654e-26	-2.2545	-1.50368	4.61182e-11	-2.2906	-1.47404
159681738	chr6:159681738:G:T	2.84026e-25	-1.68298	-9.24033e-10	2.76508e-10	-1.9736	-9.24033e-10
159681754	chr6:159681754:T:TAGC	6.05596e-26	-1.71251	-1.5159	9.19192e-11	-1.56043	-1.5145
159681820	chr6:159681820:T:C	7.30956e-26	-1.99134	-1.04893	9.4294e-11	-2.07587	-0.973559
159681853	chr6:159681853:T:A	1.70905e-25	-2.19093	-9.24033e-10	4.26547e-10	-1.54012	-9.24033e-10
159682052	chr6:159682052:C:T	3.46879e-26	-2.28355	-1.5021	7.69221e-11	-1.74198	-1.51107
159683054	chr6:159683054:G:A	7.47241e-25	-0.715653	-9.24033e-10	9.62677e-10	-0.726124	-9.24033e-10
159683388	chr6:159683388:C:T	5.15467e-25	-9.89405e-10	-1.08697	6.37069e-10	-9.89405e-10	-1.13896
159683485	chr6:159683485:G:A	7.49913e-26	-2.03893	-0.975742	9.83438e-11	-2.11601	-0.891363
159683806	chr6:159683806:T:C	6.43054e-26	-1.92458	-1.24382	2.06946e-10	-0.999018	-1.26437
159683812	chr6:159683812:G:T	3.38143e-25	-0.605413	-0.90316	6.25766e-10	-0.181243	-0.975622
159683849	chr6:159683849:A:AT	3.46402e-25	-9.89405e-10	-1.48444	4.55401e-10	-9.89405e-10	-1.47466
159685056	chr6:159685056:C:A	9.40463e-26	-1.68132	-1.10693	7.78462e-11	-2.12659	-1.11452
159685203	chr6:159685203:T:A	5.67917e-26	-1.94852	-1.34413	1.80779e-10	-1.0379	-1.36067
159685389	chr6:159685389:C:T	9.39013e-25	-0.641105	0.153893	1.68225e-09	-0.219434	0.051477
159685431	chr6:159685431:A:G	6.9728e-25	-0.196453	-0.588402	1.12754e-09	0.0892002	-0.657252
159685658	chr6:159685658:ACAGTTTT:A	4.36948e-24	-9.89405e-10	1.05036	6.2034e-09	-9.89405e-10	1.13701
159685671	chr6:159685671:CCCGT:C	2.52826e-25	-1.79934	-9.24033e-10	2.19581e-10	-2.20412	-9.24033e-10
159686059	chr6:159686059:C:T	3.47014e-23	3.12249	-9.24033e-10	2.21488e-08	2.40969	-9.24033e-10
159686413	chr6:159686413:G:A	8.91425e-26	-1.70962	-1.13219	7.47084e-11	-2.14281	-1.13944
159687254	chr6:159687254:G:A	7.30673e-26	-1.90385	-1.13681	2.38321e-10	-0.959204	-1.16302
159687383	chr6:159687383:G:T	3.52118e-25	-9.89405e-10	-1.46807	4.67823e-10	-9.89405e-10	-1.44775
159687390	chr6:159687390:C:T	1.5293e-25	-2.30206	-9.24033e-10	1.88323e-10	-2.35769	-9.24033e-10
159687393	chr6:159687393:A:G	3.83116e-25	-0.530201	-0.853503	7.15462e-10	-0.0941457	-0.928768
159687517	chr6:159687517:T:C	3.68332e-26	-2.23963	-1.48601	8.75395e-11	-1.6233	-1.50045
159687604	chr6:159687604:CAT:C	3.37208e-25	-9.89405e-10	-1.51134	4.41991e-10	-9.89405e-10	-1.50455
159687689	chr6:159687689:T:C	3.86336e-25	-9.89405e-10	-1.37533	5.22302e-10	-9.89405e-10	-1.3376
159687783	chr6:159687783:C:A	4.20375e-26	-2.17514	-1.41834	5.45019e-11	-2.23178	-1.36583
159688019	chr6:159688019:A:T	6.86307e-26	-1.94613	-1.15717	5.65448e-11	-2.29259	-1.26822
159689108	chr6:159689108:C:T	7.60236e-26	-1.85719	-1.1438	2.54427e-10	-0.889742	-1.16709
159689128	chr6:159689128:T:C	7.30755e-26	-1.87518	-1.16537	2.4513e-10	-0.906137	-1.18792
159689186	chr6:159689186:C:T	1.17464e-25	-1.05522	-1.51069	1.88884e-10	-0.841744	-1.51296
159689335	chr6:159689335:T:C	6.63887e-25	-9.89405e-10	-0.83393	8.92075e-10	-9.89405e-10	-0.802292
159689347	chr6:159689347:T:G	5.00682e-24	-9.89405e-10	1.18651	7.04944e-09	-9.89405e-10	1.26486
159689422	chr6:159689422:T:C	7.07932e-26	-1.94166	-1.13062	5.79137e-11	-2.29073	-1.24616
159689693	chr6:159689693:C:T	8.85647e-25	-9.89405e-10	-0.545723	1.25116e-09	-9.89405e-10	-0.464015
159689913	chr6:159689913:ACACGCCACTG:A	3.67319e-25	-9.89405e-10	-1.42581	4.74562e-10	-9.89405e-10	-1.43345
159689926	chr6:159689926:C:G	9.65216e-26	-2.09433	-0.667941	8.82181e-11	-2.33987	-0.776164
159689979	chr6:159689979:G:A	3.72425e-25	-0.652377	-0.759628	6.735e-10	-0.238715	-0.844639
159690049	chr6:159690049:T:C	2.55362e-25	-0.96321	-0.826148	4.65502e-10	-0.548361	-0.904364
159690202	chr6:159690202:G:A	9.50789e-26	-2.05498	-0.722353	8.44219e-11	-2.32813	-0.831887
159690340	chr6:159690340:T:C	4.19328e-25	-9.89405e-10	-1.29339	5.53949e-10	-9.89405e-10	-1.27877
159690362	chr6:159690362:C:T	1.25378e-24	-9.89405e-10	-0.198126	1.5146e-09	-9.89405e-10	-0.272934
159690441	chr6:159690441:C:T	3.72013e-25	-0.491568	-0.921545	6.94892e-10	-0.0571892	-0.994897
159691464	chr6:159691464:T:C	7.03668e-26	-1.57087	-1.50745	9.46568e-11	-1.53009	-1.51549
159691554	chr6:159691554:T:C	4.83512e-25	-9.89405e-10	-1.15096	6.63148e-10	-9.89405e-10	-1.09884
159691604	chr6:159691604:T:C	6.31696e-26	-1.67006	-1.51616	9.66713e-11	-1.50882	-1.5157
159691606	chr6:159691606:A:G	3.47456e-26	-2.27504	-1.50895	7.8516e-11	-1.72014	-1.5124
159691637	chr6:159691637:C:T	1.03023e-25	-2.10801	-0.589085	9.48957e-11	-2.33937	-0.703694
159691822	chr6:159691822:G:A	5.41588e-25	-9.89405e-10	-1.03754	7.41175e-10	-9.89405e-10	-0.987606
159692289	chr6:159692289:C:T	7.68795e-26	-1.76263	-1.22717	6.4466e-11	-2.16745	-1.26225
159692840	chr6:159692840:A:G	7.91236e-26	-1.76466	-1.19637	6.61103e-11	-2.16516	-1.23936
159693229	chr6:159693229:C:G	1.13506e-24	-9.89405e-10	-0.297599	1.55605e-09	-9.89405e-10	-0.245936
159693263	chr6:159693263:G:A	3.3566e-25	-9.89405e-10	-1.51594	4.37659e-10	-9.89405e-10	-1.5144
159693454	chr6:159693454:G:A	6.86991e-25	-9.89405e-10	-0.79972	8.59613e-10	-9.89405e-10	-0.83936
159693694	chr6:159693694:C:T	1.53274e-25	-1.63686	-0.662952	2.23768e-10	-1.45224	-0.732993
159693874	chr6:159693874:G:C	4.07728e-25	-9.89405e-10	-1.32144	5.36841e-10	-9.89405e-10	-1.31014
159694422	chr6:159694422:G:A	1.46584e-25	-2.34444	-9.24033e-10	1.89818e-10	-2.34978	-9.24033e-10
159694591	chr6:159694591:T:A	3.9643e-26	-2.20843	-1.4437	5.1267e-11	-2.26077	-1.39803
159694674	chr6:159694674:G:C	1.45771e-25	-1.71522	-0.634786	2.12063e-10	-1.53307	-0.705887
159695531	chr6:159695531:T:C	3.50788e-26	-2.35675	-1.41769	4.70709e-11	-2.35187	-1.39232
159695608	chr6:159695608:C:T	8.17574e-26	-2.35256	-0.575727	1.13506e-10	-2.32915	-0.534829
159695926	chr6:159695926:G:A	1.67391e-25	-1.68482	-0.526891	2.4345e-10	-1.49896	-0.601975
159696675	chr6:159696675:T:C	7.29363e-26	-1.86511	-1.17735	6.35189e-11	-2.2222	-1.22231
159697224	chr6:159697224:T:C	1.72976e-25	-2.17889	-9.24033e-10	2.3364e-10	-2.14206	-9.24033e-10
159697287	chr6:159697287:T:C	3.51348e-25	-9.89405e-10	-1.47026	4.58938e-10	-9.89405e-10	-1.46693
159697379	chr6:159697379:T:C	5.47811e-26	-2.16217	-1.16653	6.75016e-11	-2.22993	-1.15376
159697388	chr6:159697388:C:A	5.18297e-25	-9.89405e-10	-1.08149	6.85261e-10	-9.89405e-10	-1.06604
159697477	chr6:159697477:T:G	6.10477e-25	-9.89405e-10	-0.9178	8.29359e-10	-9.89405e-10	-0.87519
159697582	chr6:159697582:T:A	3.61579e-26	-2.24046	-1.50368	4.66017e-11	-2.28017	-1.47404
159697853	chr6:159697853:G:A	9.61784e-26	-2.10978	-0.656057	8.62608e-11	-2.34061	-0.797856
159697930	chr6:159697930:G:A	2.20464e-25	-2.12072	0.184414	1.92429e-10	-2.34328	0.00716716
159698208	chr6:159698208:A:G	4.12198e-25	-0.733836	-0.5767	8.12896e-10	-0.277539	-0.617701
159698395	chr6:159698395:G:A	5.76617e-26	-2.10709	-1.17036	1.57976e-10	-1.36063	-1.17277
159698464	chr6:159698464:C:A	3.68643e-25	-9.89405e-10	-1.42221	4.8209e-10	-9.89405e-10	-1.41771
159699081	chr6:159699081:A:G	2.01969e-25	-2.02393	-9.24033e-10	2.54694e-10	-2.05578	-9.24033e-10
159699767	chr6:159699767:T:C	7.64525e-26	-2.23077	-0.764601	1.7282e-10	-1.67441	-0.769176
159699787	chr6:159699787:G:A	5.84745e-26	-2.31401	-0.949444	1.15489e-10	-1.89471	-0.951954
159699834	chr6:159699834:G:GCAGC	1.45052e-25	-1.27347	-1.08148	2.35927e-10	-1.02258	-1.10974
159700116	chr6:159700116:G:A	1.83681e-24	-9.89405e-10	0.183744	2.23753e-09	-9.89405e-10	0.117285
159700278	chr6:159700278:A:G	3.73621e-25	-9.89405e-10	-1.4088	5.0049e-10	-9.89405e-10	-1.38025
159700382	chr6:159700382:C:T	6.19816e-26	-2.28463	-0.920571	1.29441e-10	-1.80736	-0.92526
159701102	chr6:159701102:A:C	3.38231e-25	-9.89405e-10	-1.50831	4.43988e-10	-9.89405e-10	-1.50005
159701806	chr6:159701806:C:G	3.36527e-25	-9.89405e-10	-1.51336	4.38829e-10	-9.89405e-10	-1.51173
159701889	chr6:159701889:A:G	7.11093e-25	-0.203474	-0.561764	1.29462e-09	0.224093	-0.653963
159702236	chr6:159702236:C:T	1.08292e-24	-9.89405e-10	-0.344623	1.46566e-09	-9.89405e-10	-0.305782
159702293	chr6:159702293:A:C	3.9531e-25	-9.89405e-10	-1.35237	5.05906e-10	-9.89405e-10	-1.36949
159702341	chr6:159702341:G:A	6.65805e-26	-2.28838	-0.845255	1.38589e-10	-1.81422	-0.850109
159702481	chr6:159702481:G:A	3.59496e-25	-9.89405e-10	-1.44734	4.62593e-10	-9.89405e-10	-1.45899
159702642	chr6:159702642:G:A	3.70819e-25	-9.89405e-10	-1.41633	4.69366e-10	-9.89405e-10	-1.44446
159702678	chr6:159702678:AAG:A	5.45252e-25	-9.89405e-10	-1.03079	6.91983e-10	-9.89405e-10	-1.05628
159702818	chr6:159702818:C:T	5.85633e-25	-9.89405e-10	-0.959347	7.19106e-10	-9.89405e-10	-1.01783
159702827	chr6:159702827:G:C	1.77055e-25	-2.15558	-9.24033e-10	2.25724e-10	-2.17653	-9.24033e-10
159702937	chr6:159702937:A:G	4.20662e-25	-9.89405e-10	-1.29021	5.37862e-10	-9.89405e-10	-1.30824
159703113	chr6:159703113:G:A	3.64924e-25	-9.89405e-10	-1.43235	4.69997e-10	-9.89405e-10	-1.44312
159703390	chr6:159703390:G:C	3.49378e-25	-9.89405e-10	-1.47589	4.54193e-10	-9.89405e-10	-1.47732
159703449	chr6:159703449:C:T	5.93076e-26	-2.28967	-0.959633	1.23143e-10	-1.82081	-0.961688
159703552	chr6:159703552:AAAT:A	3.75706e-26	-2.24039	-1.46543	5.20742e-11	-2.19387	-1.4493
159704211	chr6:159704211:C:T	5.71585e-25	-9.89405e-10	-0.983629	7.74302e-10	-9.89405e-10	-0.943881
159704313	chr6:159704313:G:A	5.36674e-25	-9.89405e-10	-1.04665	7.22805e-10	-9.89405e-10	-1.0127
159704340	chr6:159704340:G:T	2.07667e-25	-1.99611	-9.24033e-10	2.61884e-10	-2.02794	-9.24033e-10
159704604	chr6:159704604:G:C	5.01681e-25	-9.89405e-10	-1.11408	6.81398e-10	-9.89405e-10	-1.0717
159704635	chr6:159704635:G:A	9.69532e-25	-0.294221	-0.161007	1.8185e-09	0.142559	-0.232632
159704822	chr6:159704822:A:G	6.91537e-25	-0.19016	-0.602965	1.26676e-09	0.242869	-0.694493
159705045	chr6:159705045:C:A	1.26924e-24	-9.89405e-10	-0.185866	1.74693e-09	-9.89405e-10	-0.130229
159705209	chr6:159705209:A:T	5.38198e-25	-9.89405e-10	-1.04381	7.25081e-10	-9.89405e-10	-1.00956
159705284	chr6:159705284:G:A	1.25125e-24	-9.89405e-10	-0.20014	1.6974e-09	-9.89405e-10	-0.158992
159705323	chr6:159705323:G:A	5.53465e-25	-9.89405e-10	-1.01584	7.48417e-10	-9.89405e-10	-0.977883
159705462	chr6:159705462:T:C	5.73998e-26	-1.81494	-1.46706	4.81442e-11	-2.2154	-1.50624
159705626	chr6:159705626:C:T	1.52579e-24	-9.89405e-10	-0.00177214	2.14625e-09	-9.89405e-10	0.0756364
159706047	chr6:159706047:C:A	1.63259e-25	-2.23671	-9.24033e-10	2.06325e-10	-2.26639	-9.24033e-10
159706067	chr6:159706067:TGAGA:T	1.43181e-25	-0.852607	-1.51533	2.48215e-10	-0.56626	-1.51529
159706229	chr6:159706229:C:T	3.46797e-25	-9.89405e-10	-1.4833	4.55408e-10	-9.89405e-10	-1.47465
159706312	chr6:159706312:C:G	6.67383e-25	-9.89405e-10	-0.828676	9.38469e-10	-9.89405e-10	-0.751593
159706636	chr6:159706636:C:T	1.27332e-24	-9.89405e-10	-0.182662	1.75268e-09	-9.89405e-10	-0.126942
159706764	chr6:159706764:G:A	7.66179e-26	-2.28136	-0.711846	1.68966e-10	-1.78455	-0.681594
159707069	chr6:159707069:A:G	5.78839e-25	-9.89405e-10	-0.971016	7.81845e-10	-9.89405e-10	-0.934186
159707167	chr6:159707167:G:A	3.84074e-26	-2.23945	-1.44434	4.90496e-11	-2.26502	-1.43799
159707365	chr6:159707365:A:G	7.39323e-25	-0.276103	-0.450204	1.43896e-09	0.165516	-0.48968
159708035	chr6:159708035:A:G	3.50875e-25	-9.89405e-10	-1.47161	4.61425e-10	-9.89405e-10	-1.46152
159708414	chr6:159708414:G:A	6.61082e-25	-9.89405e-10	-0.838163	8.96805e-10	-9.89405e-10	-0.797004
159708769	chr6:159708769:C:T	6.78176e-25	-9.89405e-10	-0.812635	9.54475e-10	-9.89405e-10	-0.734681
159708792	chr6:159708792:A:G	3.82841e-25	-9.89405e-10	-1.38442	4.81948e-10	-9.89405e-10	-1.41801
159708883	chr6:159708883:A:AACCAAAACAGCATAGTACTGGT	5.40088e-25	-9.89405e-10	-1.04031	7.27718e-10	-9.89405e-10	-1.00593
159709266	chr6:159709266:G:A	3.76377e-25	-9.89405e-10	-1.40145	4.85682e-10	-9.89405e-10	-1.41029
159709308	chr6:159709308:C:A	6.84174e-25	-9.89405e-10	-0.803829	9.63374e-10	-9.89405e-10	-0.725401
159709621	chr6:159709621:G:A	5.8358e-25	-9.89405e-10	-0.962859	7.17774e-10	-9.89405e-10	-1.01969
159709663	chr6:159709663:T:G	9.95495e-25	-9.89405e-10	-0.428801	1.34567e-09	-9.89405e-10	-0.391196
159709827	chr6:159709827:T:C	1.96138e-24	-9.89405e-10	0.249365	2.79149e-09	-9.89405e-10	0.338489
159709830	chr6:159709830:C:T	3.49114e-25	-9.89405e-10	-1.47664	4.53937e-10	-9.89405e-10	-1.47788
159710470	chr6:159710470:C:T	6.6274e-25	-9.89405e-10	-0.835658	8.39781e-10	-9.89405e-10	-0.862701
159712817	chr6:159712817:C:T	6.53155e-25	-9.89405e-10	-0.850227	8.89019e-10	-9.89405e-10	-0.805724
159712911	chr6:159712911:T:C	3.53591e-25	-9.89405e-10	-1.4639	4.59673e-10	-9.89405e-10	-1.46533
159712925	chr6:159712925:G:A	5.94269e-25	-0.397811	-0.546899	1.05246e-09	0.00329657	-0.640255
159712987	chr6:159712987:G:A	6.30479e-25	-9.89405e-10	-0.885562	8.56937e-10	-9.89405e-10	-0.842479
159713046	chr6:159713046:A:G	7.7891e-25	-9.89405e-10	-0.674146	1.11553e-09	-9.89405e-10	-0.57876
159713347	chr6:159713347:C:T	3.78542e-25	-9.89405e-10	-1.39571	5.08047e-10	-9.89405e-10	-1.36527
159713847	chr6:159713847:C:T	1.60674e-25	-1.37159	-0.881072	2.56608e-10	-1.11987	-0.928422
159713959	chr6:159713959:C:T	4.67688e-26	-2.01574	-1.47108	4.38283e-11	-2.3076	-1.50796
159714472	chr6:159714472:C:A	3.35745e-25	-9.89405e-10	-1.51569	4.36898e-10	-9.89405e-10	-1.51614
159714570	chr6:159714570:G:A	1.02818e-24	-0.3965	-9.24033e-10	6.47208e-10	-1.12317	-9.24033e-10
159714859	chr6:159714859:A:G	3.66237e-25	-9.89405e-10	-1.42876	4.7157e-10	-9.89405e-10	-1.43978
159715193	chr6:159715193:T:C	6.58607e-25	-9.89405e-10	-0.841915	8.9633e-10	-9.89405e-10	-0.797534
159715476	chr6:159715476:C:CA	3.81446e-25	-9.89405e-10	-1.38807	5.13055e-10	-9.89405e-10	-1.35546
159715608	chr6:159715608:T:C	4.05118e-25	-9.89405e-10	-1.32786	5.18032e-10	-9.89405e-10	-1.34581
159715860	chr6:159715860:A:C	1.72089e-25	-2.18403	-9.24033e-10	2.18401e-10	-2.20951	-9.24033e-10
159715909	chr6:159715909:A:G	5.04429e-26	-1.96134	-1.44986	4.52532e-11	-2.28586	-1.49771
159716215	chr6:159716215:G:C	4.11156e-24	-9.89405e-10	0.989515	5.81019e-09	-9.89405e-10	1.07153
159716300	chr6:159716300:G:A	3.65244e-25	-9.89405e-10	-1.43148	4.70384e-10	-9.89405e-10	-1.44229
159716706	chr6:159716706:AT:A	5.87619e-25	-9.89405e-10	-0.955963	7.22488e-10	-9.89405e-10	-1.01314
159716772	chr6:159716772:A:C	1.61247e-25	-1.25416	-0.994941	2.63551e-10	-0.998765	-1.02283
159716888	chr6:159716888:C:CA	1.82986e-24	-9.89405e-10	0.179952	2.22995e-09	-9.89405e-10	0.113892
159717016	chr6:159717016:C:A	2.41723e-25	-1.84425	-9.24033e-10	3.42327e-10	-1.76008	-9.24033e-10
159717209	chr6:159717209:C:T	7.03669e-25	-0.388426	-0.387306	1.35138e-09	0.0431992	-0.43016
159717385	chr6:159717385:G:A	3.48676e-25	-9.89405e-10	-1.4779	4.50631e-10	-9.89405e-10	-1.48519
159717764	chr6:159717764:C:T	6.0169e-25	-0.235722	-0.696577	1.09829e-09	0.189979	-0.784308
159717844	chr6:159717844:A:C	4.64822e-26	-2.05809	-1.43488	4.36872e-11	-2.32816	-1.49063
159718235	chr6:159718235:C:T	3.45281e-25	-9.89405e-10	-1.48768	4.56019e-10	-9.89405e-10	-1.47331
159718571	chr6:159718571:A:G	6.83744e-26	-1.97074	-1.1363	2.10851e-10	-1.20844	-1.03624
159718815	chr6:159718815:T:C	5.77758e-25	-9.89405e-10	-0.972886	7.8283e-10	-9.89405e-10	-0.932926
159718899	chr6:159718899:T:C	5.81443e-25	-9.89405e-10	-0.966528	7.88014e-10	-9.89405e-10	-0.926327
159718928	chr6:159718928:C:T	6.66073e-24	-9.89405e-10	1.47194	9.30744e-09	-9.89405e-10	1.54273
159718929	chr6:159718929:G:A	6.51334e-26	-2.28266	-0.872947	1.36488e-10	-1.80036	-0.879252
159719111	chr6:159719111:T:C	1.02649e-24	-9.89405e-10	-0.398138	1.38822e-09	-9.89405e-10	-0.360064
159719150	chr6:159719150:G:A	1.76022e-25	-1.36329	-0.798145	2.82556e-10	-1.10966	-0.842304
159719214	chr6:159719214:G:C	1.49673e-25	-2.32359	-9.24033e-10	2.04765e-10	-2.27398	-9.24033e-10
159719385	chr6:159719385:G:A	4.69549e-25	-9.89405e-10	-1.18027	6.19961e-10	-9.89405e-10	-1.16619
159720090	chr6:159720090:G:A	3.6653e-25	-9.89405e-10	-1.42796	4.7108e-10	-9.89405e-10	-1.44081
159720560	chr6:159720560:C:T	6.24783e-25	-0.20725	-0.687387	1.1452e-09	0.223185	-0.77569
159720680	chr6:159720680:T:TG	1.26924e-24	-9.89405e-10	-0.185866	1.74693e-09	-9.89405e-10	-0.130229
159720737	chr6:159720737:G:C	3.37834e-25	-9.89405e-10	-1.50949	4.40022e-10	-9.89405e-10	-1.50902
159721047	chr6:159721047:TTTAA:T	3.92113e-25	-9.89405e-10	-1.36049	5.02749e-10	-9.89405e-10	-1.37575
159721192	chr6:159721192:C:T	5.35047e-25	-9.89405e-10	-1.04969	6.61092e-10	-9.89405e-10	-1.10195
159721203	chr6:159721203:G:C	1.76949e-25	-1.35279	-0.803386	2.84535e-10	-1.09757	-0.847414
159722246	chr6:159722246:C:A	5.12215e-26	-2.26502	-1.13086	1.14638e-10	-1.73144	-1.12262
159722272	chr6:159722272:C:T	1.79581e-25	-1.36742	-0.773989	2.87724e-10	-1.11472	-0.819122
159723309	chr6:159723309:A:G	5.44112e-26	-1.9028	-1.43267	4.67124e-11	-2.26334	-1.48849
159723538	chr6:159723538:T:C	3.7325e-25	-9.89405e-10	-1.40979	4.79986e-10	-9.89405e-10	-1.42209
159723761	chr6:159723761:C:T	5.86989e-25	-9.89405e-10	-0.957035	7.2175e-10	-9.89405e-10	-1.01416
159723815	chr6:159723815:C:G	1.05709e-24	-9.89405e-10	-0.368769	1.42942e-09	-9.89405e-10	-0.330818
159723839	chr6:159723839:A:T	1.05449e-24	-9.89405e-10	-0.371232	1.42655e-09	-9.89405e-10	-0.332831
159724213	chr6:159724213:A:G	6.59799e-25	-9.89405e-10	-0.840106	8.94363e-10	-9.89405e-10	-0.799731
159724280	chr6:159724280:C:T	6.29618e-25	-9.89405e-10	-0.886928	8.56317e-10	-9.89405e-10	-0.843202
159724332	chr6:159724332:C:T	6.76291e-25	-0.103445	-0.711973	1.25373e-09	0.336957	-0.79892
159724618	chr6:159724618:G:A	3.77991e-26	-2.26109	-1.43866	4.84339e-11	-2.28433	-1.43131
159725262	chr6:159725262:C:A	6.46955e-25	-0.159271	-0.700494	1.19201e-09	0.275697	-0.788142
159725771	chr6:159725771:A:G	1.68828e-25	-2.20316	-9.24033e-10	2.14652e-10	-2.22683	-9.24033e-10
159725774	chr6:159725774:T:C	5.88691e-25	-9.89405e-10	-0.95414	7.23692e-10	-9.89405e-10	-1.01148
159725822	chr6:159725822:C:A	6.69115e-25	-9.89405e-10	-0.826085	9.12146e-10	-9.89405e-10	-0.780042
159726315	chr6:159726315:T:C	3.65599e-26	-2.25111	-1.48198	4.6648e-11	-2.27555	-1.47766
159726409	chr6:159726409:A:G	4.27372e-25	-0.160181	-1.11421	8.0658e-10	0.27684	-1.17988
159726412	chr6:159726412:T:C	1.96852e-24	-9.89405e-10	0.252998	2.39528e-09	-9.89405e-10	0.185413
159726475	chr6:159726475:T:C	6.50831e-26	-2.29922	-0.857151	1.32293e-10	-1.8477	-0.863129
159726598	chr6:159726598:A:G	1.57061e-25	-2.27469	-0.000720232	3.75357e-10	-1.75629	0.088324
159727280	chr6:159727280:CG:C	5.81938e-25	-9.89405e-10	-0.965677	7.15723e-10	-9.89405e-10	-1.02255
159727316	chr6:159727316:C:T	6.32554e-26	-1.87805	-1.30681	6.94748e-11	-2.33457	-1.02031
159727709	chr6:159727709:C:T	6.26211e-25	-0.382396	-0.509958	1.17875e-09	0.0470899	-0.570727
159727792	chr6:159727792:G:A	6.43144e-25	-9.89405e-10	-0.865673	8.05702e-10	-9.89405e-10	-0.904129
159727860	chr6:159727860:G:C	3.53319e-25	-1.46467	-9.24033e-10	2.8356e-10	-1.94842	-9.24033e-10
159727914	chr6:159727914:C:T	5.82714e-25	-9.89405e-10	-0.964344	7.16691e-10	-9.89405e-10	-1.0212
159727962	chr6:159727962:C:T	4.87708e-26	-2.11731	-1.3276	6.97034e-11	-2.054	-1.29759
159728147	chr6:159728147:T:C	2.11809e-25	-1.97636	-9.24033e-10	2.40165e-10	-2.11452	-9.24033e-10
159729113	chr6:159729113:A:G	1.22487e-24	-9.89405e-10	-0.221451	1.48767e-09	-9.89405e-10	-0.290876
159729697	chr6:159729697:A:G	1.42618e-24	-9.89405e-10	-0.0692887	1.76105e-09	-9.89405e-10	-0.122178
159729803	chr6:159729803:C:T	3.64571e-25	-9.89405e-10	-1.43332	4.58327e-10	-9.89405e-10	-1.46826
159730187	chr6:159730187:A:G	2.87431e-25	-1.1157	-0.555362	6.0238e-10	-0.759479	-0.435476
159730257	chr6:159730257:A:G	7.04037e-25	-9.89405e-10	-0.77521	9.5597e-10	-9.89405e-10	-0.733116
159730362	chr6:159730362:G:T	6.54074e-25	-9.89405e-10	-0.84882	8.92127e-10	-9.89405e-10	-0.802234
159730852	chr6:159730852:A:G	5.81902e-25	-9.89405e-10	-0.965739	7.15749e-10	-9.89405e-10	-1.02251
159730945	chr6:159730945:C:T	3.75353e-25	-9.89405e-10	-1.40417	4.90304e-10	-9.89405e-10	-1.40082
159730955	chr6:159730955:C:T	3.62688e-25	-9.89405e-10	-1.4385	4.86392e-10	-9.89405e-10	-1.40883
159731065	chr6:159731065:C:T	6.70772e-25	-9.89405e-10	-0.823612	9.15591e-10	-9.89405e-10	-0.776272
159731410	chr6:159731410:G:C	5.33401e-25	-9.89405e-10	-1.05277	6.9116e-10	-9.89405e-10	-1.05747
159731446	chr6:159731446:C:T	5.37346e-25	-1.1833	0.137906	1.11869e-09	-0.842309	0.266379
159731530	chr6:159731530:A:G	3.89856e-25	-9.89405e-10	-1.36626	4.98862e-10	-9.89405e-10	-1.38351
159731744	chr6:159731744:T:C	4.19945e-26	-2.07927	-1.51523	4.1307e-11	-2.3588	-1.51601
159731959	chr6:159731959:A:ATACC	9.13825e-26	-1.34933	-1.46766	1.50156e-10	-1.11016	-1.47401
159732134	chr6:159732134:C:T	1.66432e-25	-0.774495	-1.44296	1.05135e-10	-1.58834	-1.35225
159732265	chr6:159732265:G:A	6.84752e-26	-2.23718	-0.868386	7.76507e-11	-2.30647	-0.937155
159732336	chr6:159732336:T:A	5.28839e-24	-9.89405e-10	1.24123	7.80495e-09	-9.89405e-10	1.36667
159732420	chr6:159732420:G:A	7.83711e-25	-0.179023	-0.488979	1.54115e-09	0.288521	-0.544078
159732560	chr6:159732560:C:T	2.10752e-25	-0.481816	-1.49954	1.07137e-10	-1.40558	-1.51615
159733055	chr6:159733055:G:A	9.21011e-26	-1.35305	-1.4561	1.5118e-10	-1.11418	-1.46319
159733067	chr6:159733067:G:C	8.38361e-25	-0.165776	-0.434816	1.70861e-09	0.316766	-0.469175
159733110	chr6:159733110:G:A	4.10581e-25	-9.89405e-10	-1.31447	5.25638e-10	-9.89405e-10	-1.33123
159734321	chr6:159734321:C:T	1.71455e-25	-2.18772	-9.24033e-10	2.15696e-10	-2.22197	-9.24033e-10
159734333	chr6:159734333:T:A	3.64776e-25	-9.89405e-10	-1.43276	4.87442e-10	-9.89405e-10	-1.40667
159734588	chr6:159734588:A:G	3.3648e-25	-9.89405e-10	-1.5135	4.37386e-10	-9.89405e-10	-1.51503
159734795	chr6:159734795:AT:A	5.13016e-24	-9.89405e-10	1.21085	7.23485e-09	-9.89405e-10	1.29082
159734809	chr6:159734809:AT:A	2.61622e-25	-1.76514	-9.24033e-10	3.38143e-10	-1.77237	-9.24033e-10
159734962	chr6:159734962:C:T	1.03076e-25	-1.18071	-1.51587	1.71988e-10	-0.932823	-1.51559
159734993	chr6:159734993:C:T	5.80981e-25	-9.89405e-10	-0.967322	7.14666e-10	-9.89405e-10	-1.02403
159735202	chr6:159735202:G:A	3.64911e-25	-9.89405e-10	-1.43239	4.87694e-10	-9.89405e-10	-1.40615
159735234	chr6:159735234:A:G	6.73722e-26	-2.35724	-0.764569	1.37799e-10	-2.06039	-0.609659
159735431	chr6:159735431:G:A	5.69815e-25	-9.89405e-10	-0.986729	7.73333e-10	-9.89405e-10	-0.945133
159735543	chr6:159735543:G:A	3.68536e-25	-9.89405e-10	-1.4225	4.74092e-10	-9.89405e-10	-1.43444
159735601	chr6:159735601:G:T	8.07733e-25	-0.160693	-0.477117	1.59198e-09	0.310778	-0.533887
159735654	chr6:159735654:C:G	3.35908e-25	-9.89405e-10	-1.5152	4.37266e-10	-9.89405e-10	-1.5153
159735758	chr6:159735758:A:T	7.30499e-26	-1.66386	-1.37704	1.23553e-10	-1.42645	-1.35272
159735912	chr6:159735912:A:G	2.31119e-25	-1.88911	-9.24033e-10	2.72403e-10	-1.98856	-9.24033e-10
159736025	chr6:159736025:G:A	2.65247e-25	-1.16389	-0.58749	5.51232e-10	-0.815915	-0.467771
159736108	chr6:159736108:A:T	3.89663e-25	-9.89405e-10	-1.36676	4.98631e-10	-9.89405e-10	-1.38398
159736165	chr6:159736165:TAATA:T	5.24158e-24	-9.89405e-10	1.23234	7.73396e-09	-9.89405e-10	1.35753
159736681	chr6:159736681:C:T	5.80382e-25	-9.89405e-10	-0.968356	7.1396e-10	-9.89405e-10	-1.02501
159736872	chr6:159736872:C:T	2.08866e-25	-0.515964	-1.47439	1.02406e-10	-1.45527	-1.51163
159736873	chr6:159736873:G:A	1.74707e-25	-2.16893	-9.24033e-10	4.22629e-10	-1.54935	-9.24033e-10
159737014	chr6:159737014:A:T	1.4663e-24	-9.89405e-10	-0.0415431	2.03697e-09	-9.89405e-10	0.0233752
159737308	chr6:159737308:T:G	6.85058e-25	-0.802537	-9.24033e-10	8.23867e-10	-0.881833	-9.24033e-10
159737574	chr6:159737574:G:A	5.81902e-25	-9.89405e-10	-0.965739	7.15749e-10	-9.89405e-10	-1.02251
159737595	chr6:159737595:G:A	5.8216e-25	-9.89405e-10	-0.965296	7.16044e-10	-9.89405e-10	-1.0221
159737608	chr6:159737608:T:C	7.61806e-25	-0.228166	-0.468183	1.48071e-09	0.228231	-0.523795
159737868	chr6:159737868:A:G	2.47203e-25	-1.23828	-0.583556	5.08578e-10	-0.900633	-0.463592
159738002	chr6:159738002:C:T	7.83407e-25	-0.213195	-0.455194	1.52707e-09	0.247517	-0.512256
159738189	chr6:159738189:A:G	5.02657e-26	-2.13315	-1.28157	5.30221e-11	-2.34893	-1.2762
159738259	chr6:159738259:C:T	5.73043e-25	-9.89405e-10	-0.98108	7.0543e-10	-9.89405e-10	-1.03703
159738471	chr6:159738471:C:T	5.26624e-26	-2.35985	-1.00829	1.13667e-10	-1.95651	-0.906056
159738635	chr6:159738635:A:T	1.47826e-25	-0.827787	-1.50822	8.42733e-11	-1.64754	-1.51424
159738875	chr6:159738875:A:G	4.12004e-26	-2.1129	-1.50069	4.20085e-11	-2.35262	-1.50535
159740040	chr6:159740040:G:A	6.33612e-25	-9.89405e-10	-0.880605	8.63268e-10	-9.89405e-10	-0.835117
159740193	chr6:159740193:C:T	4.29285e-26	-2.06666	-1.50584	4.15593e-11	-2.35962	-1.5091
159740596	chr6:159740596:T:C	5.63172e-26	-2.36018	-0.940867	1.1507e-10	-2.01382	-0.836484
159740770	chr6:159740770:C:T	2.2575e-25	-0.396539	-1.51607	1.20956e-10	-1.30248	-1.49794
159740894	chr6:159740894:G:A	3.89663e-25	-9.89405e-10	-1.36676	4.98631e-10	-9.89405e-10	-1.38398
159741072	chr6:159741072:T:G	3.63603e-25	-9.89405e-10	-1.43598	4.8595e-10	-9.89405e-10	-1.40974
159741407	chr6:159741407:A:G	1.56937e-25	-2.2762	-9.24033e-10	1.89311e-10	-2.35245	-9.24033e-10
159741502	chr6:159741502:G:A	6.53693e-26	-1.6418	-1.51019	1.09686e-10	-1.39669	-1.50153
159741777	chr6:159741777:C:T	4.04572e-25	-9.89405e-10	-1.32921	5.16555e-10	-9.89405e-10	-1.34866
159741804	chr6:159741804:G:A	3.23719e-26	-2.33874	-1.51601	5.04162e-11	-2.16313	-1.5124
159741837	chr6:159741837:C:T	6.47155e-25	-9.89405e-10	-0.859455	8.81955e-10	-9.89405e-10	-0.813701
159742845	chr6:159742845:C:T	3.90438e-25	-9.89405e-10	-1.36477	4.99558e-10	-9.89405e-10	-1.38212
159742891	chr6:159742891:A:G	1.36853e-25	-0.911119	-1.50202	7.97196e-11	-1.70131	-1.51601
159743384	chr6:159743384:A:G	3.63739e-25	-9.89405e-10	-1.43561	4.68359e-10	-9.89405e-10	-1.44661
159743456	chr6:159743456:T:C	4.06965e-25	-9.89405e-10	-1.32331	5.32974e-10	-9.89405e-10	-1.31737
159743487	chr6:159743487:C:G	7.60735e-25	-9.89405e-10	-0.697756	1.025e-09	-9.89405e-10	-0.663391
159744266	chr6:159744266:C:G	1.50158e-25	-2.32035	-9.24033e-10	3.98783e-10	-1.60743	-9.24033e-10
159744622	chr6:159744622:C:T	9.72213e-26	-1.30757	-1.44748	1.60341e-10	-1.06341	-1.45513
159744747	chr6:159744747:G:A	4.24388e-26	-2.07346	-1.51052	4.14124e-11	-2.35936	-1.5129
159745170	chr6:159745170:A:T	6.25248e-25	-9.89405e-10	-0.893893	7.66134e-10	-9.89405e-10	-0.954486
159745320	chr6:159745320:T:C	6.45312e-25	-9.89405e-10	-0.862308	8.79774e-10	-9.89405e-10	-0.816178
159745326	chr6:159745326:T:A	3.71393e-25	-9.89405e-10	-1.41478	4.97546e-10	-9.89405e-10	-1.38615
159745330	chr6:159745330:G:C	3.38041e-25	-9.89405e-10	-1.50887	4.3845e-10	-9.89405e-10	-1.5126
159745349	chr6:159745349:A:G	3.69044e-25	-9.89405e-10	-1.42113	4.81452e-10	-9.89405e-10	-1.41904
159745474	chr6:159745474:G:A	1.64121e-24	-9.89405e-10	0.0711467	2.04348e-09	-9.89405e-10	0.0265668
159745644	chr6:159745644:A:G	9.64624e-26	-1.29354	-1.46934	1.59672e-10	-1.04716	-1.47556
159745799	chr6:159745799:G:A	3.70062e-25	-9.89405e-10	-1.41837	4.82792e-10	-9.89405e-10	-1.41626
159746510	chr6:159746510:A:G	3.71393e-25	-9.89405e-10	-1.41478	4.97546e-10	-9.89405e-10	-1.38615
159746838	chr6:159746838:C:T	1.54411e-25	-2.29242	-9.24033e-10	2.00998e-10	-2.29255	-9.24033e-10
159747038	chr6:159747038:T:A	6.38669e-25	-9.89405e-10	-0.872655	8.70049e-10	-9.89405e-10	-0.827293
159747129	chr6:159747129:T:C	4.38276e-26	-2.04125	-1.51052	4.13744e-11	-2.36027	-1.51291
159747175	chr6:159747175:G:A	3.86515e-24	-9.89405e-10	0.927715	5.45671e-09	-9.89405e-10	1.00876
159747559	chr6:159747559:G:A	3.43317e-25	-1.49339	-9.24033e-10	3.471e-10	-1.74623	-9.24033e-10
159747765	chr6:159747765:T:C	1.55745e-24	-9.89405e-10	0.0187649	1.92053e-09	-9.89405e-10	-0.0354838
159747853	chr6:159747853:G:A	3.69898e-25	-9.89405e-10	-1.41882	4.7317e-10	-9.89405e-10	-1.43639
159747863	chr6:159747863:G:A	6.22401e-25	-9.89405e-10	-0.898456	8.47177e-10	-9.89405e-10	-0.853933
159747875	chr6:159747875:T:A	3.36927e-25	-9.89405e-10	-1.51218	4.38059e-10	-9.89405e-10	-1.51349
159748504	chr6:159748504:C:T	3.85421e-26	-2.23552	-1.44477	5.34433e-11	-2.1926	-1.42462
159749417	chr6:159749417:A:C	5.71092e-25	-9.89405e-10	-0.984491	7.55371e-10	-9.89405e-10	-0.968633
159749869	chr6:159749869:C:G	3.72265e-25	-9.89405e-10	-1.41243	4.99174e-10	-9.89405e-10	-1.38289
159750085	chr6:159750085:CTT:C	1.0345e-25	-1.1768	-1.51615	1.73631e-10	-0.922747	-1.51617
159750576	chr6:159750576:T:A	4.05556e-26	-2.12534	-1.50403	4.19822e-11	-2.35038	-1.50822
159750647	chr6:159750647:GCATTTTTC:G	3.89663e-25	-9.89405e-10	-1.36676	4.98631e-10	-9.89405e-10	-1.38398
159750694	chr6:159750694:T:C	3.89663e-25	-9.89405e-10	-1.36676	4.98631e-10	-9.89405e-10	-1.38398
159751025	chr6:159751025:A:G	3.73835e-25	-9.89405e-10	-1.40823	4.80683e-10	-9.89405e-10	-1.42063
159751256	chr6:159751256:T:C	3.68536e-25	-9.89405e-10	-1.4225	4.74092e-10	-9.89405e-10	-1.43444
159751269	chr6:159751269:G:A	3.60337e-25	-9.89405e-10	-1.445	4.69862e-10	-9.89405e-10	-1.4434
159751708	chr6:159751708:T:C	3.51708e-26	-2.26788	-1.50395	4.7395e-11	-2.25456	-1.48277
159752172	chr6:159752172:G:A	3.68536e-25	-9.89405e-10	-1.4225	4.74092e-10	-9.89405e-10	-1.43444
159752354	chr6:159752354:T:G	4.60078e-24	-9.89405e-10	1.10194	6.77303e-09	-9.89405e-10	1.22486
159752532	chr6:159752532:CTA:C	4.73204e-25	-9.89405e-10	-1.17251	6.25062e-10	-9.89405e-10	-1.15799
159753271	chr6:159753271:A:G	5.3973e-26	-2.35866	-0.984899	1.05791e-10	-2.04999	-0.884389
159753424	chr6:159753424:T:G	1.64371e-25	-0.716371	-1.51354	9.37984e-11	-1.54449	-1.51021
159753431	chr6:159753431:T:C	6.23696e-25	-9.89405e-10	-0.896379	7.64332e-10	-9.89405e-10	-0.956841
159753508	chr6:159753508:G:A	6.50286e-25	-9.89405e-10	-0.854629	8.86747e-10	-9.89405e-10	-0.808283
159753806	chr6:159753806:ACCCT:A	4.8617e-24	-9.89405e-10	1.1571	7.15963e-09	-9.89405e-10	1.28037
159753842	chr6:159753842:T:C	4.21455e-25	-9.89405e-10	-1.28833	5.55525e-10	-9.89405e-10	-1.27593
159753954	chr6:159753954:G:A	5.30269e-25	-9.89405e-10	-1.05866	6.59411e-10	-9.89405e-10	-1.1045
159754009	chr6:159754009:G:A	6.24583e-25	-9.89405e-10	-0.894957	7.65369e-10	-9.89405e-10	-0.955484
159754071	chr6:159754071:A:G	3.71283e-25	-9.89405e-10	-1.41508	4.9738e-10	-9.89405e-10	-1.38649
159754304	chr6:159754304:A:G	1.44229e-25	-0.853476	-1.50717	8.29016e-11	-1.66335	-1.51484
159754787	chr6:159754787:C:G	7.93468e-25	-0.179545	-0.476084	1.55196e-09	0.284071	-0.53264
159754841	chr6:159754841:A:C	3.58992e-25	-9.89405e-10	-1.44874	4.7311e-10	-9.89405e-10	-1.43651
159756975	chr6:159756975:T:C	7.46124e-25	-0.278755	-0.438394	1.45004e-09	0.178425	-0.494919
159757044	chr6:159757044:T:C	8.15091e-26	-1.70461	-1.22672	1.03719e-10	-1.74456	-1.2096
159757505	chr6:159757505:C:T	6.17e-25	-9.89405e-10	-0.907172	7.56471e-10	-9.89405e-10	-0.967179
159757633	chr6:159757633:G:A	4.90219e-26	-2.14841	-1.29137	5.2663e-11	-2.34572	-1.28621
159758503	chr6:159758503:A:T	9.84906e-25	0.0295395	-0.469035	2.02762e-09	0.540831	-0.522053
159758736	chr6:159758736:G:A	5.0827e-26	-2.35914	-1.04447	1.1075e-10	-1.94279	-0.945776
159758748	chr6:159758748:T:C	1.44814e-25	-2.35659	-9.24033e-10	1.90134e-10	-2.34812	-9.24033e-10
159759394	chr6:159759394:G:A	3.47385e-25	-9.89405e-10	-1.48161	4.48576e-10	-9.89405e-10	-1.48976
159759483	chr6:159759483:A:G	3.69703e-25	-9.89405e-10	-1.41934	4.95294e-10	-9.89405e-10	-1.39069
159759538	chr6:159759538:C:T	3.82978e-26	-2.1819	-1.50475	4.26358e-11	-2.33437	-1.50878
159759626	chr6:159759626:C:T	1.87927e-25	-0.613212	-1.48278	9.6162e-11	-1.51618	-1.51363
159760016	chr6:159760016:G:A	3.98098e-25	-9.89405e-10	-1.34534	5.10054e-10	-9.89405e-10	-1.36133
159760070	chr6:159760070:G:A	3.97285e-26	-2.15097	-1.499	4.24057e-11	-2.3445	-1.50406
159760156	chr6:159760156:T:C	1.1903e-24	-9.89405e-10	-0.25008	1.6505e-09	-9.89405e-10	-0.187011
159760346	chr6:159760346:T:TGA	4.06965e-25	-9.89405e-10	-1.32331	5.32974e-10	-9.89405e-10	-1.31737
159760398	chr6:159760398:T:C	3.72327e-25	-9.89405e-10	-1.41227	4.99288e-10	-9.89405e-10	-1.38266
159760403	chr6:159760403:G:A	3.94741e-26	-2.15904	-1.49736	4.25633e-11	-2.34218	-1.50266
159760705	chr6:159760705:G:C	1.39428e-25	-0.888067	-1.50642	8.11957e-11	-1.68392	-1.51506
159760745	chr6:159760745:T:A	9.0807e-26	-1.36134	-1.46196	1.48948e-10	-1.12356	-1.46869
159760846	chr6:159760846:C:T	3.92137e-26	-2.16099	-1.50203	4.24204e-11	-2.34164	-1.50657
159760868	chr6:159760868:A:G	1.49378e-25	-2.32556	-9.24033e-10	2.05566e-10	-2.27008	-9.24033e-10
159761064	chr6:159761064:A:G	1.7509e-25	-0.690279	-1.47646	9.11499e-11	-1.57118	-1.51216
159761153	chr6:159761153:G:A	1.31586e-24	-9.89405e-10	-0.149797	1.82878e-09	-9.89405e-10	-0.0844392
159761220	chr6:159761220:C:T	8.43193e-26	-1.4576	-1.43983	1.37313e-10	-1.22573	-1.44785
159761406	chr6:159761406:C:A	4.45193e-24	-9.89405e-10	1.06905	6.28703e-09	-9.89405e-10	1.1504
159761703	chr6:159761703:A:T	4.6459e-25	-0.862148	-0.328737	9.56675e-10	-0.487171	-0.245208
159761704	chr6:159761704:A:T	1.48659e-25	-2.33039	-9.24033e-10	2.03947e-10	-2.27798	-9.24033e-10
159761717	chr6:159761717:G:A	8.39243e-25	-0.148458	-0.451083	1.65e-09	0.321012	-0.508322
159761764	chr6:159761764:G:C	1.52349e-25	-2.30587	-9.24033e-10	1.88123e-10	-2.35875	-9.24033e-10
159761771	chr6:159761771:G:C	3.97493e-25	-9.89405e-10	-1.34686	5.09314e-10	-9.89405e-10	-1.36278
159761813	chr6:159761813:A:G	8.47627e-25	-0.107414	-0.482186	1.72593e-09	0.373181	-0.5155
159762350	chr6:159762350:C:T	1.80972e-25	-0.655796	-1.4779	9.29193e-11	-1.55145	-1.51266
159762413	chr6:159762413:A:G	6.70006e-25	-9.89405e-10	-0.824755	8.18119e-10	-9.89405e-10	-0.888834
159763858	chr6:159763858:C:T	7.99568e-25	-0.191436	-0.456533	1.55938e-09	0.270222	-0.51402
159763918	chr6:159763918:G:A	3.38194e-25	-9.89405e-10	-1.50842	4.4392e-10	-9.89405e-10	-1.5002
159764119	chr6:159764119:A:C	6.34679e-26	-1.6918	-1.48971	5.39329e-08	4.77374	-1.47408
159764630	chr6:159764630:A:G	5.15647e-24	-9.89405e-10	1.21597	7.61562e-09	-9.89405e-10	1.34211
159764657	chr6:159764657:C:T	3.8992e-25	-9.89405e-10	-1.3661	4.98939e-10	-9.89405e-10	-1.38336
159765105	chr6:159765105:G:A	3.69123e-25	-9.89405e-10	-1.42091	4.81547e-10	-9.89405e-10	-1.41884
159765440	chr6:159765440:T:C	3.92029e-25	-9.89405e-10	-1.36071	5.28778e-10	-9.89405e-10	-1.32527
159765787	chr6:159765787:G:C	6.25682e-25	-9.89405e-10	-0.893199	7.66644e-10	-9.89405e-10	-0.95382
159765840	chr6:159765840:T:C	4.36754e-26	-2.07824	-1.47702	4.23048e-11	-2.35645	-1.4945
159765888	chr6:159765888:A:C	1.88537e-25	-0.627906	-1.46484	9.47342e-11	-1.5366	-1.50817
159765980	chr6:159765980:T:C	3.71068e-25	-9.89405e-10	-1.41566	4.73563e-10	-9.89405e-10	-1.43556
159766379	chr6:159766379:T:C	6.32285e-25	-9.89405e-10	-0.8827	7.74448e-10	-9.89405e-10	-0.943693
159766451	chr6:159766451:G:A	8.22406e-25	-0.619807	-9.24033e-10	1.07646e-09	-0.614407	-9.24033e-10
159766570	chr6:159766570:T:C	3.61076e-25	-9.89405e-10	-1.44295	4.6514e-10	-9.89405e-10	-1.4535
159767504	chr6:159767504:T:C	3.65526e-25	-9.89405e-10	-1.4307	4.65984e-10	-9.89405e-10	-1.45169
159767859	chr6:159767859:T:C	8.0185e-26	-1.57253	-1.37517	1.12716e-10	-1.45515	-1.41583
159767975	chr6:159767975:C:A	9.07772e-26	-1.38175	-1.44188	1.47036e-10	-1.15381	-1.45136
159768459	chr6:159768459:G:T	6.69687e-25	-9.89405e-10	-0.825231	8.17734e-10	-9.89405e-10	-0.889306
159768714	chr6:159768714:T:G	8.9244e-26	-1.38351	-1.45715	1.45031e-10	-1.15452	-1.46437
159769288	chr6:159769288:G:A	1.56215e-24	-9.89405e-10	0.0217795	1.92575e-09	-9.89405e-10	-0.0327741
159769586	chr6:159769586:A:T	4.41979e-26	-2.12486	-1.4185	4.68279e-11	-2.35335	-1.39601
159769744	chr6:159769744:T:C	2.10421e-25	-1.98293	-9.24033e-10	2.60238e-10	-2.03424	-9.24033e-10
159770205	chr6:159770205:C:A	3.57974e-25	-1.45158	-9.24033e-10	5.60718e-10	-1.26662	-9.24033e-10
159770567	chr6:159770567:C:T	6.12847e-25	-9.89405e-10	-0.913926	8.33972e-10	-9.89405e-10	-0.869643
159770835	chr6:159770835:C:T	3.40082e-25	-9.89405e-10	-1.50285	4.40369e-10	-9.89405e-10	-1.50823
159771150	chr6:159771150:T:C	4.52902e-25	-0.492068	-0.724298	8.39502e-10	-0.0877166	-0.775317
159771249	chr6:159771249:G:A	3.36021e-26	-2.35952	-1.45793	6.42533e-11	-2.0005	-1.43251
159771336	chr6:159771336:C:T	1.51065e-25	-2.31433	-9.24033e-10	1.98272e-10	-2.3062	-9.24033e-10
159771733	chr6:159771733:A:G	5.99262e-25	-9.89405e-10	-0.936343	8.1484e-10	-9.89405e-10	-0.89285
159771896	chr6:159771896:T:G	4.84227e-25	-0.443363	-0.706124	9.02219e-10	-0.0341071	-0.756878
159771948	chr6:159771948:G:A	3.59305e-26	-2.34492	-1.40553	5.20873e-11	-2.35568	-1.28724
159771992	chr6:159771992:G:A	1.53143e-25	-2.30067	-9.24033e-10	2.01248e-10	-2.2913	-9.24033e-10
159772097	chr6:159772097:T:C	8.07268e-26	-1.54381	-1.39717	1.14037e-10	-1.42512	-1.4342
159772208	chr6:159772208:C:A	1.6558e-25	-0.714556	-1.50803	9.01139e-11	-1.58062	-1.51415
159772671	chr6:159772671:G:C	3.49332e-25	-9.89405e-10	-1.47602	4.54696e-10	-9.89405e-10	-1.47621
159772682	chr6:159772682:T:C	1.41333e-25	-0.869619	-1.51131	8.12299e-11	-1.6864	-1.51216
159772885	chr6:159772885:G:T	7.35025e-25	-0.608655	-0.123482	1.27461e-09	-0.218299	-0.227145
159772941	chr6:159772941:CA:C	1.57942e-24	-9.89405e-10	0.0327697	1.94658e-09	-9.89405e-10	-0.0220109
159772943	chr6:159772943:A:C	1.51983e-24	-9.89405e-10	-0.00568753	1.87509e-09	-9.89405e-10	-0.0594296
159773187	chr6:159773187:C:T	3.7278e-25	-9.89405e-10	-1.41105	4.99573e-10	-9.89405e-10	-1.38209
159773646	chr6:159773646:G:A	4.25811e-24	-9.89405e-10	1.02454	6.25699e-09	-9.89405e-10	1.14561
159773752	chr6:159773752:G:A	1.314e-25	-0.950627	-1.50317	7.7913e-11	-1.72441	-1.51584
159773850	chr6:159773850:G:A	4.88114e-25	-0.429385	-0.712107	9.12297e-10	-0.0163872	-0.76349
159774127	chr6:159774127:T:C	7.11707e-25	-9.89405e-10	-0.764375	8.66364e-10	-9.89405e-10	-0.831538
159774482	chr6:159774482:C:T	4.18019e-25	-9.89405e-10	-1.29651	5.34478e-10	-9.89405e-10	-1.31455
159774734	chr6:159774734:C:G	7.12948e-25	-9.89405e-10	-0.762632	8.81649e-10	-9.89405e-10	-0.814049
159775264	chr6:159775264:T:G	7.42733e-25	-9.89405e-10	-0.721705	9.1705e-10	-9.89405e-10	-0.774681
159775311	chr6:159775311:A:G	1.49052e-25	-0.820767	-1.50698	8.38917e-11	-1.65153	-1.51479
159775431	chr6:159775431:A:G	9.32258e-26	-1.34294	-1.45407	1.51752e-10	-1.11106	-1.46254
159775742	chr6:159775742:C:T	8.45592e-26	-1.43418	-1.46041	1.36658e-10	-1.21093	-1.46743
159775792	chr6:159775792:C:A	3.89663e-25	-9.89405e-10	-1.36676	4.98631e-10	-9.89405e-10	-1.38398
159775815	chr6:159775815:T:C	3.9038e-25	-9.89405e-10	-1.36492	4.99493e-10	-9.89405e-10	-1.38225
159776305	chr6:159776305:C:G	3.43981e-25	-9.89405e-10	-1.49145	4.47731e-10	-9.89405e-10	-1.49165
159776338	chr6:159776338:TTC:T	5.38434e-25	-9.89405e-10	-1.04338	7.28331e-10	-9.89405e-10	-1.00509
159776544	chr6:159776544:T:C	1.41799e-25	-0.872513	-1.50512	8.05542e-11	-1.69152	-1.51539
159776770	chr6:159776770:C:T	1.55615e-25	-0.888646	-1.39601	1.08789e-10	-1.46149	-1.44494
159777180	chr6:159777180:T:C	2.78821e-25	-1.70147	-9.24033e-10	3.96741e-10	-1.61256	-9.24033e-10
159777327	chr6:159777327:C:T	4.58014e-26	-2.18403	-1.3237	5.15997e-11	-2.33294	-1.31938
159777744	chr6:159777744:CTA:C	1.28895e-25	-0.963677	-1.50936	7.65717e-11	-1.74163	-1.51599
159778052	chr6:159778052:AC:A	3.69537e-25	-9.89405e-10	-1.41979	4.94523e-10	-9.89405e-10	-1.39225
159778062	chr6:159778062:G:C	3.89663e-25	-9.89405e-10	-1.36676	4.98631e-10	-9.89405e-10	-1.38398
159778392	chr6:159778392:TA:T	4.69661e-26	-2.09132	-1.39129	4.80492e-11	-2.35715	-1.36647
159778474	chr6:159778474:G:C	3.50973e-25	-9.89405e-10	-1.47133	4.67977e-10	-9.89405e-10	-1.44742
159778994	chr6:159778994:A:C	5.18925e-26	-2.10795	-1.27492	5.28176e-11	-2.35564	-1.27336
159779829	chr6:159779829:A:G	3.43199e-25	-9.89405e-10	-1.49373	4.47334e-10	-9.89405e-10	-1.49254
159780128	chr6:159780128:A:T	8.43744e-26	-1.44736	-1.44941	1.35591e-10	-1.22808	-1.45812
159780412	chr6:159780412:T:TA	8.32869e-26	-1.4555	-1.45425	1.34148e-10	-1.23526	-1.46164
159780645	chr6:159780645:G:A	5.15492e-25	-0.395677	-0.691243	9.6014e-10	0.0152515	-0.744015
159780691	chr6:159780691:G:A	1.55029e-24	-9.89405e-10	0.0141531	1.91137e-09	-9.89405e-10	-0.0402654
159780863	chr6:159780863:C:T	5.1352e-26	-2.1155	-1.27784	5.26876e-11	-2.3546	-1.27686
159781135	chr6:159781135:G:A	1.32608e-25	-0.938562	-1.50608	7.77669e-11	-1.72599	-1.51614
159781198	chr6:159781198:T:C	1.35313e-24	-9.89405e-10	-0.121866	1.87824e-09	-9.89405e-10	-0.0577511
159781413	chr6:159781413:C:T	1.34917e-25	-0.91968	-1.5077	7.87452e-11	-1.71347	-1.51616
159781828	chr6:159781828:C:T	5.72908e-25	-0.36491	-0.616406	1.10179e-09	0.0596178	-0.65077
159781919	chr6:159781919:T:C	3.78424e-25	-9.89405e-10	-1.39603	5.07682e-10	-9.89405e-10	-1.36599
159782024	chr6:159782024:A:G	3.90079e-25	-9.89405e-10	-1.36569	4.9913e-10	-9.89405e-10	-1.38298
159782265	chr6:159782265:A:T	8.74451e-26	-1.40303	-1.458	1.41772e-10	-1.17647	-1.46515
159782797	chr6:159782797:G:A	1.44344e-25	-2.35984	-9.24033e-10	2.03097e-10	-2.28216	-9.24033e-10
159783077	chr6:159783077:C:CTATAG	1.44283e-25	-2.36027	-9.24033e-10	2.01085e-10	-2.29211	-9.24033e-10
159783164	chr6:159783164:A:G	3.75487e-25	-9.89405e-10	-1.40382	4.80953e-10	-9.89405e-10	-1.42007
159783324	chr6:159783324:G:A	4.17321e-26	-2.16227	-1.4385	4.66289e-11	-2.33757	-1.41606
159784314	chr6:159784314:T:A	9.96183e-26	-1.25475	-1.47594	1.64724e-10	-1.00982	-1.48176
159784348	chr6:159784348:A:G	3.48658e-25	-9.89405e-10	-1.47795	4.53808e-10	-9.89405e-10	-1.47817
159784786	chr6:159784786:T:C	7.1266e-25	-9.89405e-10	-0.763037	8.81299e-10	-9.89405e-10	-0.814446
159784959	chr6:159784959:C:A	5.24059e-25	-0.361567	-0.708869	9.79734e-10	0.0525915	-0.761153
159785083	chr6:159785083:A:C	4.09168e-26	-2.17668	-1.44382	4.6506e-11	-2.33387	-1.4224
159785108	chr6:159785108:A:G	3.70714e-25	-9.89405e-10	-1.41661	4.96425e-10	-9.89405e-10	-1.38841
159785194	chr6:159785194:T:C	3.89335e-25	-9.89405e-10	-1.3676	4.98231e-10	-9.89405e-10	-1.38478
159785252	chr6:159785252:G:A	3.71816e-25	-9.89405e-10	-1.41364	4.98103e-10	-9.89405e-10	-1.38503
159785599	chr6:159785599:T:C	1.10779e-25	-1.12508	-1.49942	6.76201e-11	-1.86673	-1.51521
159785684	chr6:159785684:T:C	4.60592e-26	-2.19316	-1.30896	5.25478e-11	-2.32829	-1.30583
159786017	chr6:159786017:T:C	1.35904e-25	-0.920895	-1.4992	7.60386e-11	-1.7485	-1.51611
159786213	chr6:159786213:A:G	1.55801e-24	-9.89405e-10	0.0191204	1.92074e-09	-9.89405e-10	-0.0353755
159786304	chr6:159786304:TC:T	1.00367e-25	-1.21072	-1.51249	1.65584e-10	-0.974667	-1.5117
159786369	chr6:159786369:T:C	3.66545e-25	-9.89405e-10	-1.42792	4.77343e-10	-9.89405e-10	-1.42761
159786844	chr6:159786844:C:T	3.79287e-25	-9.89405e-10	-1.39375	4.86171e-10	-9.89405e-10	-1.40928
159787600	chr6:159787600:G:GT	3.71439e-25	-9.89405e-10	-1.41466	4.97518e-10	-9.89405e-10	-1.38621
159787703	chr6:159787703:G:A	9.4228e-26	-1.27179	-1.51453	1.54173e-10	-1.04377	-1.514
159787953	chr6:159787953:C:T	6.66529e-25	-9.89405e-10	-0.829958	8.14067e-10	-9.89405e-10	-0.8938
159788483	chr6:159788483:G:A	4.76999e-24	-9.89405e-10	1.13806	7.02145e-09	-9.89405e-10	1.26088
159788618	chr6:159788618:T:C	2.21984e-25	-2.34721	0.417775	3.27242e-10	-2.31449	0.509344
159788998	chr6:159788998:C:T	3.6011e-25	-9.89405e-10	-1.44563	4.75951e-10	-9.89405e-10	-1.43053
159789029	chr6:159789029:A:G	4.69969e-25	-0.4653	-0.714075	8.6491e-10	-0.0671597	-0.766057
159789286	chr6:159789286:G:A	3.93249e-25	-9.89405e-10	-1.3576	5.01735e-10	-9.89405e-10	-1.37777
159789566	chr6:159789566:G:A	3.44392e-25	-9.89405e-10	-1.49026	4.48954e-10	-9.89405e-10	-1.48892
159789862	chr6:159789862:G:C	6.43337e-26	-1.99134	-1.17662	9.25571e-11	-1.86899	-1.19903
159789947	chr6:159789947:A:C	6.62615e-26	-1.97344	-1.16499	9.51594e-11	-1.84938	-1.19091
159790007	chr6:159790007:C:T	4.46052e-26	-2.16572	-1.36847	4.86417e-11	-2.34253	-1.36883
159790227	chr6:159790227:G:A	1.35992e-25	-1.31515	-1.1043	1.88052e-10	-1.17942	-1.1797
159790307	chr6:159790307:C:A	2.72277e-25	-1.43943	-0.285793	3.41539e-10	-1.31842	-0.443963
159790392	chr6:159790392:A:C	3.12904e-25	-1.37575	-0.210398	3.91561e-10	-1.25234	-0.373366
159790413	chr6:159790413:C:T	3.08412e-25	-1.34709	-0.253516	3.86807e-10	-1.22412	-0.413792
159790453	chr6:159790453:T:C	3.20256e-25	-1.33176	-0.23116	4.02366e-10	-1.20563	-0.39285
159790522	chr6:159790522:T:G	2.92065e-25	-1.36642	-0.288643	3.68346e-10	-1.24024	-0.446576
159790613	chr6:159790613:GGTT:G	3.11061e-25	-1.34589	-0.246164	3.9167e-10	-1.21918	-0.406245
159790665	chr6:159790665:C:T	5.28395e-26	-2.19851	-1.16627	6.18863e-11	-2.32984	-1.1407
159791236	chr6:159791236:G:A	4.25614e-26	-2.19965	-1.38145	4.86469e-11	-2.32949	-1.38177
159791464	chr6:159791464:G:A	6.06166e-25	-9.89405e-10	-0.924888	7.60445e-10	-9.89405e-10	-0.961938
159791594	chr6:159791594:C:A	6.74e-26	-1.62403	-1.49737	1.09017e-10	-1.42143	-1.48291
159791670	chr6:159791670:C:T	2.93083e-24	-9.89405e-10	0.650999	4.1079e-09	-9.89405e-10	0.724825
159791758	chr6:159791758:A:G	3.86649e-25	-9.89405e-10	-1.37452	4.95049e-10	-9.89405e-10	-1.39119
159793028	chr6:159793028:T:C	3.29208e-25	-0.834143	-0.701209	1.5924e-10	-1.69182	-0.833607
159793042	chr6:159793042:GTCTCGAGC:G	3.41523e-25	-9.89405e-10	-1.49863	4.41845e-10	-9.89405e-10	-1.50488
159793061	chr6:159793061:G:A	3.35409e-25	-0.829912	-0.68678	1.61775e-10	-1.68918	-0.820458
159793105	chr6:159793105:A:G	3.26825e-25	-0.83456	-0.708057	1.58166e-10	-1.69234	-0.83986
159793110	chr6:159793110:A:G	3.44952e-25	-0.795864	-0.692773	1.64609e-10	-1.66645	-0.825816
159793455	chr6:159793455:C:A	4.62138e-25	-0.579157	-0.617021	8.27347e-10	-0.206272	-0.671346
159793785	chr6:159793785:A:G	3.49369e-25	-0.742322	-0.733592	1.64152e-10	-1.63015	-0.864899
159793876	chr6:159793876:C:A	4.00515e-25	-9.89405e-10	-1.33929	5.13366e-10	-9.89405e-10	-1.35485
159793897	chr6:159793897:C:G	6.28756e-25	-0.0778938	-0.810404	2.88072e-10	-1.06967	-0.862958
159793907	chr6:159793907:G:A	6.67039e-25	-9.89405e-10	-0.829192	8.14227e-10	-9.89405e-10	-0.893604
159794711	chr6:159794711:T:C	4.70363e-25	-0.495002	-0.683534	8.53666e-10	-0.11059	-0.735712
159794777	chr6:159794777:T:C	4.95774e-25	-0.469651	-0.65627	9.05312e-10	-0.0783457	-0.709217
159794834	chr6:159794834:T:G	4.01471e-25	-9.89405e-10	-1.33691	5.12901e-10	-9.89405e-10	-1.35576
159794988	chr6:159794988:T:A	7.3053e-25	-9.89405e-10	-0.738271	8.87896e-10	-9.89405e-10	-0.806987
159795096	chr6:159795096:C:T	6.85188e-25	-9.89405e-10	-0.802347	9.37346e-10	-9.89405e-10	-0.75279
159795186	chr6:159795186:C:T	1.48049e-25	-1.59142	-0.743075	1.85468e-10	-1.71995	-0.653005
159795284	chr6:159795284:G:T	1.4431e-25	-2.36008	-9.24033e-10	1.89482e-10	-2.35155	-9.24033e-10
159795301	chr6:159795301:G:A	2.27507e-25	-0.410982	-1.49388	1.10705e-10	-1.5008	-1.38818
159795374	chr6:159795374:C:T	6.11692e-25	-9.89405e-10	-0.915813	8.55026e-10	-9.89405e-10	-0.844711
159795390	chr6:159795390:T:A	6.05885e-25	-9.89405e-10	-0.925351	8.46443e-10	-9.89405e-10	-0.8548
159795452	chr6:159795452:TCTTAACGAGCATG:T	4.27656e-26	-2.16666	-1.40965	4.66864e-11	-2.34172	-1.41067
159795545	chr6:159795545:A:G	4.76832e-25	-0.491881	-0.672996	8.65049e-10	-0.107595	-0.725462
159795602	chr6:159795602:A:G	9.47751e-25	-0.47795	-9.24033e-10	1.19915e-09	-0.506475	-9.24033e-10
159795813	chr6:159795813:T:G	3.86524e-25	-9.89405e-10	-1.37485	5.20669e-10	-9.89405e-10	-1.34073
159795853	chr6:159795853:G:A	6.67428e-25	-0.828609	-9.24033e-10	8.01674e-10	-0.90914	-9.24033e-10
159795870	chr6:159795870:A:G	1.9682e-24	-9.89405e-10	0.252835	2.71024e-09	-9.89405e-10	0.308952
159795896	chr6:159795896:A:C	1.48995e-25	-2.32813	-9.24033e-10	3.84291e-10	-1.64444	-9.24033e-10
159795912	chr6:159795912:T:C	4.33134e-26	-2.16947	-1.39411	4.74396e-11	-2.34071	-1.39568
159796005	chr6:159796005:G:A	3.87556e-25	-9.89405e-10	-1.37218	4.96128e-10	-9.89405e-10	-1.38901
159796235	chr6:159796235:A:G	6.52243e-25	-9.89405e-10	-0.851623	8.07476e-10	-9.89405e-10	-0.901929
159796266	chr6:159796266:G:A	9.03689e-25	-9.89405e-10	-0.525556	1.27776e-09	-9.89405e-10	-0.44298
159796286	chr6:159796286:C:T	7.53568e-25	-9.89405e-10	-0.707222	1.03843e-09	-9.89405e-10	-0.650376
159796401	chr6:159796401:T:A	7.78621e-25	-0.5514	-0.123117	1.35019e-09	-0.176316	-0.211524
159796456	chr6:159796456:A:C	3.90348e-25	-9.89405e-10	-1.365	5.26401e-10	-9.89405e-10	-1.32978
159796475	chr6:159796475:G:A	2.12618e-24	-9.89405e-10	0.330039	2.9404e-09	-9.89405e-10	0.390457
159796663	chr6:159796663:A:C	3.807e-25	-9.89405e-10	-1.39003	4.87906e-10	-9.89405e-10	-1.40572
159796695	chr6:159796695:G:A	3.21679e-25	-0.849098	-0.709389	1.56467e-10	-1.70182	-0.841179
159796856	chr6:159796856:T:A	3.39903e-25	-0.809798	-0.693583	1.62958e-10	-1.67564	-0.826714
159796917	chr6:159796917:G:A	6.9264e-25	-9.89405e-10	-0.79153	8.44425e-10	-9.89405e-10	-0.857186
159796974	chr6:159796974:G:A	6.75486e-25	0.0365964	-0.853205	2.96885e-10	-0.998557	-0.903939
159797166	chr6:159797166:TTGAAG:T	2.68136e-25	-0.849248	-0.891299	1.27829e-10	-1.7074	-1.03776
159797177	chr6:159797177:G:T	4.87738e-25	-0.518661	-0.623603	8.82787e-10	-0.135103	-0.677655
159797198	chr6:159797198:A:G	3.3984e-25	-9.89405e-10	-1.50357	4.42866e-10	-9.89405e-10	-1.50257
159797925	chr6:159797925:C:T	2.32444e-25	-0.937833	-0.945559	1.22094e-10	-1.7111	-1.07996
159798003	chr6:159798003:C:T	6.45546e-26	-1.98744	-1.17709	9.27109e-11	-1.86901	-1.19735
159798033	chr6:159798033:T:A	1.68351e-24	-9.89405e-10	0.0965932	2.34786e-09	-9.89405e-10	0.165417
159798608	chr6:159798608:C:T	3.13219e-25	-0.877887	-0.707251	1.53823e-10	-1.72099	-0.839049
159799146	chr6:159799146:G:A	3.85801e-24	-9.89405e-10	0.925865	5.37764e-09	-9.89405e-10	0.994162
159799189	chr6:159799189:TCA:T	6.9264e-25	-9.89405e-10	-0.79153	8.44425e-10	-9.89405e-10	-0.857186
159799655	chr6:159799655:A:G	4.77967e-25	-0.536722	-0.625779	8.60384e-10	-0.158686	-0.679778
159799983	chr6:159799983:G:C	3.21914e-25	-0.776495	-0.781262	1.53462e-10	-1.65314	-0.909253
159799996	chr6:159799996:C:T	3.3984e-25	-9.89405e-10	-1.50357	4.42866e-10	-9.89405e-10	-1.50257
159800229	chr6:159800229:C:T	3.41809e-25	-9.89405e-10	-1.49779	4.45714e-10	-9.89405e-10	-1.49616
159800528	chr6:159800528:G:A	4.41589e-26	-2.16955	-1.37469	4.83707e-11	-2.34091	-1.37604
159800658	chr6:159800658:GCTT:G	1.60698e-24	1.05983	-1.00976	4.80657e-10	-0.29659	-1.1241
159800960	chr6:159800960:CTTT:C	2.68135e-25	-0.837395	-0.903156	1.35425e-10	-1.68911	-0.998315
159801445	chr6:159801445:C:T	3.33101e-25	-0.835636	-0.68796	1.61312e-10	-1.69101	-0.821491
159801492	chr6:159801492:A:G	2.46308e-25	-0.79817	-1.02729	1.2296e-10	-1.66553	-1.11846
159801661	chr6:159801661:T:G	2.63267e-25	-0.821122	-0.93775	1.31875e-10	-1.67767	-1.03632
159801786	chr6:159801786:AT:A	2.50292e-25	-0.844585	-0.964827	1.26279e-10	-1.69632	-1.06103
159802149	chr6:159802149:G:A	2.05607e-25	-0.959342	-1.04673	1.10907e-10	-1.75073	-1.13642
159802586	chr6:159802586:T:G	2.29198e-25	-0.911014	-0.986442	1.18731e-10	-1.73853	-1.08046
159802731	chr6:159802731:C:T	7.04904e-25	-9.89405e-10	-0.773979	8.95265e-10	-9.89405e-10	-0.798723
159802995	chr6:159802995:A:C	6.65155e-26	-2.03076	-1.10385	9.49056e-11	-1.9171	-1.12586
159803019	chr6:159803019:C:T	3.93742e-25	-9.89405e-10	-1.35634	5.03668e-10	-9.89405e-10	-1.37392
159803171	chr6:159803171:A:G	1.78043e-25	-2.15002	-9.24033e-10	2.12953e-10	-2.23477	-9.24033e-10
159803314	chr6:159803314:T:C	4.02453e-25	-0.590709	-0.743753	7.24279e-10	-0.213802	-0.796863
159803420	chr6:159803420:G:A	3.94489e-25	-9.89405e-10	-1.35445	5.0457e-10	-9.89405e-10	-1.37213
159803554	chr6:159803554:A:G	1.51587e-24	-9.89405e-10	-0.00829623	1.86891e-09	-9.89405e-10	-0.0627334
159803721	chr6:159803721:C:T	5.84537e-25	-9.89405e-10	-0.961221	8.15165e-10	-9.89405e-10	-0.892452
159803766	chr6:159803766:C:T	5.89657e-26	-2.10347	-1.15162	6.09316e-11	-2.35478	-1.13131
159803792	chr6:159803792:C:T	3.42038e-25	-9.89405e-10	-1.49712	4.45992e-10	-9.89405e-10	-1.49554
159805111	chr6:159805111:C:T	3.36643e-25	-9.89405e-10	-1.51302	4.38461e-10	-9.89405e-10	-1.51257
159805389	chr6:159805389:G:A	6.2913e-26	-2.10896	-1.08133	6.5461e-11	-2.35286	-1.06153
159805771	chr6:159805771:G:T	3.66524e-25	-9.89405e-10	-1.42798	4.71715e-10	-9.89405e-10	-1.43947
159805849	chr6:159805849:T:G	9.05223e-25	-9.89405e-10	-0.52386	1.09946e-09	-9.89405e-10	-0.593264
159805891	chr6:159805891:A:G	6.77826e-26	-2.10361	-1.01212	7.01716e-11	-2.35415	-0.990752
159806094	chr6:159806094:C:G	1.68575e-24	-9.89405e-10	0.0979221	2.31549e-09	-9.89405e-10	0.151533
159806330	chr6:159806330:G:A	1.68575e-24	-9.89405e-10	0.0979221	2.31549e-09	-9.89405e-10	0.151533
159806344	chr6:159806344:T:C	1.68575e-24	-9.89405e-10	0.0979221	2.31549e-09	-9.89405e-10	0.151533
159806403	chr6:159806403:G:C	4.20186e-25	-0.592684	-0.698659	7.52678e-10	-0.218364	-0.753841
159806498	chr6:159806498:A:G	5.00382e-25	-0.45623	-0.66044	9.3929e-10	-0.0539417	-0.696777
159806671	chr6:159806671:C:T	3.53085e-25	-9.89405e-10	-1.46533	4.63748e-10	-9.89405e-10	-1.4565
159806989	chr6:159806989:T:G	1.94107e-25	-2.06363	-9.24033e-10	2.40121e-10	-2.1147	-9.24033e-10
159807053	chr6:159807053:C:T	3.37869e-25	-9.89405e-10	-1.50938	4.41729e-10	-9.89405e-10	-1.50514
159807102	chr6:159807102:A:G	3.62612e-25	-9.89405e-10	-1.43871	4.74513e-10	-9.89405e-10	-1.43355
159807733	chr6:159807733:G:A	6.0037e-26	-2.23964	-0.997445	7.20637e-11	-2.28863	-1.02967
159807749	chr6:159807749:A:G	3.96721e-25	-9.89405e-10	-1.34881	5.07238e-10	-9.89405e-10	-1.36686
159807870	chr6:159807870:C:T	1.69726e-24	-9.89405e-10	0.10473	2.33118e-09	-9.89405e-10	0.158288
159807891	chr6:159807891:C:T	4.71571e-25	-0.465648	-0.710323	8.50496e-10	-0.0850153	-0.765008
159808113	chr6:159808113:C:T	3.83586e-25	-9.89405e-10	-1.38248	5.08231e-10	-9.89405e-10	-1.36491
159808225	chr6:159808225:T:C	3.28824e-24	-9.89405e-10	0.766066	4.56993e-09	-9.89405e-10	0.831412
159808298	chr6:159808298:A:G	4.07924e-25	-0.611422	-0.709539	7.29593e-10	-0.239067	-0.764289
159808457	chr6:159808457:T:A	5.16615e-25	-9.89405e-10	-1.08474	6.42938e-10	-9.89405e-10	-1.12979
159808680	chr6:159808680:T:C	4.81746e-25	-9.89405e-10	-1.15462	6.51697e-10	-9.89405e-10	-1.11626
159808857	chr6:159808857:T:C	2.01997e-25	-0.541762	-1.48203	9.57e-11	-1.52133	-1.5133
159809020	chr6:159809020:A:G	5.29212e-26	-1.95382	-1.40942	7.7669e-11	-1.82941	-1.41398
159809227	chr6:159809227:G:C	3.62896e-25	-9.89405e-10	-1.43792	4.87843e-10	-9.89405e-10	-1.40585
159809568	chr6:159809568:A:G	4.66787e-25	-9.89405e-10	-1.18617	6.02581e-10	-9.89405e-10	-1.19462
159810183	chr6:159810183:T:C	1.60648e-25	-2.25283	-9.24033e-10	2.03766e-10	-2.27887	-9.24033e-10
159810572	chr6:159810572:T:C	1.52511e-24	-9.89405e-10	-0.00221756	1.88128e-09	-9.89405e-10	-0.0561359
159811548	chr6:159811548:C:T	3.97977e-25	-9.89405e-10	-1.34565	5.09702e-10	-9.89405e-10	-1.36202
159811961	chr6:159811961:G:A	1.35433e-24	-9.89405e-10	-0.120977	1.56906e-09	-9.89405e-10	-0.23761
159812108	chr6:159812108:G:A	2.34339e-24	-9.89405e-10	0.427313	3.25432e-09	-9.89405e-10	0.491895
159812190	chr6:159812190:G:A	4.04665e-25	-9.89405e-10	-1.32898	5.17952e-10	-9.89405e-10	-1.34596
159812288	chr6:159812288:A:G	4.04665e-25	-9.89405e-10	-1.32898	5.17952e-10	-9.89405e-10	-1.34596
159812573	chr6:159812573:G:A	5.828e-25	-9.89405e-10	-0.964198	8.10826e-10	-9.89405e-10	-0.897789
159814007	chr6:159814007:C:G	3.68061e-25	-9.89405e-10	-1.42379	4.70702e-10	-9.89405e-10	-1.44162
159814235	chr6:159814235:A:C	9.54076e-25	-0.471298	-9.24033e-10	1.2181e-09	-0.490792	-9.24033e-10
159814304	chr6:159814304:A:T	9.18411e-25	-1.59791	1.08851	2.19288e-09	-1.18781	1.28494
159815570	chr6:159815570:T:C	3.87184e-25	-9.89405e-10	-1.37314	4.91677e-10	-9.89405e-10	-1.39802
159815638	chr6:159815638:G:A	1.5427e-25	-1.63798	-0.655359	6.45579e-10	-0.59534	-0.530354
159815757	chr6:159815757:G:C	2.39409e-24	-9.89405e-10	0.448716	3.27318e-09	-9.89405e-10	0.497675
159816457	chr6:159816457:T:C	1.88909e-25	-1.5584	-0.532375	9.61977e-10	-0.340104	-0.386748
159816995	chr6:159816995:C:G	1.52049e-25	-2.30784	-9.24033e-10	1.94503e-10	-2.32539	-9.24033e-10
159817677	chr6:159817677:C:T	6.24505e-26	-1.68269	-1.51498	9.52019e-11	-1.52452	-1.51532
159817701	chr6:159817701:G:A	5.91762e-25	-9.89405e-10	-0.948937	7.35416e-10	-9.89405e-10	-0.995406
159817727	chr6:159817727:G:A	7.88124e-25	-9.89405e-10	-0.662386	1.08595e-09	-9.89405e-10	-0.605629
159817755	chr6:159817755:G:A	4.50103e-26	-2.27599	-1.24916	4.75093e-11	-2.34205	-1.39286
159817951	chr6:159817951:T:C	1.3153e-24	-9.89405e-10	-0.150221	1.57713e-09	-9.89405e-10	-0.232483
159818069	chr6:159818069:G:A	1.48917e-25	-1.70488	-0.623773	5.58424e-10	-0.758216	-0.512507
159818287	chr6:159818287:T:C	1.56311e-24	-9.89405e-10	0.0223908	1.85268e-09	-9.89405e-10	-0.071452
159818298	chr6:159818298:A:G	2.02051e-24	-9.89405e-10	0.279064	2.75675e-09	-9.89405e-10	0.325963
159818350	chr6:159818350:T:C	6.50961e-26	-1.64002	-1.51616	1.04339e-10	-1.43456	-1.51364
159818429	chr6:159818429:G:A	6.20194e-26	-1.70231	-1.50228	9.28105e-11	-1.56336	-1.50192
159818520	chr6:159818520:G:A	3.7226e-25	-9.89405e-10	-1.41245	4.87437e-10	-9.89405e-10	-1.40668
159818680	chr6:159818680:C:T	6.65996e-26	-1.68164	-1.4517	1.08963e-10	-1.43279	-1.47204
159818803	chr6:159818803:T:C	2.40822e-23	1.10375	1.65344	3.71701e-08	1.15555	1.77187
159819666	chr6:159819666:T:C	3.55602e-25	-9.89405e-10	-1.45823	4.76808e-10	-9.89405e-10	-1.42873
159819731	chr6:159819731:G:A	5.7616e-25	-9.89405e-10	-0.975656	7.25848e-10	-9.89405e-10	-1.0085
159819734	chr6:159819734:T:C	4.0578e-26	-2.3409	-1.28792	5.93811e-11	-2.22899	-1.28288
159819736	chr6:159819736:T:C	5.72226e-26	-2.34628	-0.938812	8.45183e-11	-2.21482	-0.944058
159820008	chr6:159820008:C:T	3.74972e-25	-9.89405e-10	-1.40519	4.80363e-10	-9.89405e-10	-1.4213
159820319	chr6:159820319:T:C	5.56657e-26	-2.00419	-1.30849	5.38611e-11	-2.35687	-1.25256
159820637	chr6:159820637:TTC:T	3.77148e-25	-9.89405e-10	-1.3994	4.85125e-10	-9.89405e-10	-1.41144
159820927	chr6:159820927:G:A	8.98806e-26	-2.14114	-0.692424	1.40864e-10	-2.02429	-0.623758
159821001	chr6:159821001:C:T	4.11876e-25	-1.31132	-9.24033e-10	7.01944e-10	-1.04199	-9.24033e-10
159821032	chr6:159821032:A:G	3.95843e-25	-9.89405e-10	-1.35102	5.36103e-10	-9.89405e-10	-1.31152
159821044	chr6:159821044:T:C	4.66108e-25	-9.89405e-10	-1.18762	6.44867e-10	-9.89405e-10	-1.1268
159821057	chr6:159821057:G:A	1.42294e-25	-2.1459	-0.228249	2.47238e-10	-2.01439	-0.0711026
159821171	chr6:159821171:T:C	5.06587e-25	-9.89405e-10	-1.10434	7.06875e-10	-9.89405e-10	-1.03499
159821231	chr6:159821231:G:A	4.98054e-25	-1.12133	-9.24033e-10	2.42002e-09	0.195688	-9.24033e-10
159821238	chr6:159821238:T:C	5.07459e-25	-9.89405e-10	-1.10262	7.08536e-10	-9.89405e-10	-1.03264
159821434	chr6:159821434:TTTTG:T	4.33841e-25	-1.25936	-9.24033e-10	7.68416e-10	-0.951511	-9.24033e-10
159821545	chr6:159821545:G:A	4.1252e-25	-9.89405e-10	-1.30976	5.25426e-10	-9.89405e-10	-1.33163
159821699	chr6:159821699:T:C	3.58223e-25	-9.89405e-10	-1.45089	4.60936e-10	-9.89405e-10	-1.46258
159821981	chr6:159821981:A:G	4.78786e-25	-9.89405e-10	-1.16079	6.83278e-10	-9.89405e-10	-1.06894
159822599	chr6:159822599:T:C	7.58386e-26	-1.88858	-1.11485	6.07285e-11	-2.33333	-1.1561
159822849	chr6:159822849:G:A	5.11142e-26	-1.89097	-1.50701	4.21445e-11	-2.33879	-1.51595
159822950	chr6:159822950:C:T	7.0979e-25	-9.89405e-10	-0.767072	9.73949e-10	-9.89405e-10	-0.714483
159823003	chr6:159823003:C:T	6.45513e-25	-9.89405e-10	-0.861996	8.76348e-10	-9.89405e-10	-0.820079
159823402	chr6:159823402:C:G	5.11286e-25	-9.89405e-10	-1.09511	7.1329e-10	-9.89405e-10	-1.02595
159823490	chr6:159823490:C:G	4.707e-25	-9.89405e-10	-1.17782	6.1883e-10	-9.89405e-10	-1.16801
159823501	chr6:159823501:A:G	5.67667e-25	-9.89405e-10	-0.990506	7.11343e-10	-9.89405e-10	-1.02869
159823573	chr6:159823573:G:A	5.56192e-25	-9.89405e-10	-1.01093	7.80935e-10	-9.89405e-10	-0.93535
159823900	chr6:159823900:T:C	3.3603e-25	-9.89405e-10	-1.51484	4.37532e-10	-9.89405e-10	-1.51469
159823976	chr6:159823976:C:G	5.82098e-25	-9.89405e-10	-0.965402	8.24614e-10	-9.89405e-10	-0.880927
159825431	chr6:159825431:A:C	3.00523e-24	-9.89405e-10	0.676069	4.39056e-09	-9.89405e-10	0.79137
159825656	chr6:159825656:G:A	6.23957e-25	-9.89405e-10	-0.895959	8.82033e-10	-9.89405e-10	-0.813613
159825662	chr6:159825662:A:ATCTTGGGATGAAGAAGGGCTTTCT	1.61974e-25	-2.24461	-9.24033e-10	2.19344e-10	-2.2052	-9.24033e-10
159825883	chr6:159825883:A:G	3.37942e-25	-9.89405e-10	-1.50917	4.37495e-10	-9.89405e-10	-1.51478
159826170	chr6:159826170:T:G	3.36047e-25	-9.89405e-10	-1.51479	4.37061e-10	-9.89405e-10	-1.51577
159826198	chr6:159826198:C:T	5.04787e-25	-9.89405e-10	-1.1079	6.39989e-10	-9.89405e-10	-1.13439
159826217	chr6:159826217:G:T	8.27378e-25	0.787201	-1.40098	3.35096e-10	-0.371432	-1.40999
159826623	chr6:159826623:T:A	1.60079e-24	-9.89405e-10	0.0462135	2.15992e-09	-9.89405e-10	0.0819822
159826691	chr6:159826691:A:C	4.49223e-25	-9.89405e-10	-1.22452	5.68741e-10	-9.89405e-10	-1.25242
159826818	chr6:159826818:T:A	3.36869e-25	-9.89405e-10	-1.51235	4.37897e-10	-9.89405e-10	-1.51386
159826843	chr6:159826843:T:C	2.04948e-25	-2.00928	-9.24033e-10	3.10681e-10	-1.85708	-9.24033e-10
159826987	chr6:159826987:A:C	4.207e-25	-9.89405e-10	-1.29012	5.33256e-10	-9.89405e-10	-1.31684
159826992	chr6:159826992:A:T	4.207e-25	-9.89405e-10	-1.29012	5.33256e-10	-9.89405e-10	-1.31684
159827058	chr6:159827058:G:A	5.61465e-26	-2.25602	-1.04806	8.06811e-11	-2.16517	-1.04016
159827181	chr6:159827181:C:T	1.28311e-24	-9.89405e-10	-0.174996	1.59579e-09	-9.89405e-10	-0.220718
159827223	chr6:159827223:C:T	1.59821e-25	-2.25799	-9.24033e-10	4.17694e-10	-1.56109	-9.24033e-10
159827340	chr6:159827340:T:C	3.62618e-26	-2.26012	-1.48116	5.10902e-11	-2.17425	-1.488
159827344	chr6:159827344:G:A	4.27922e-26	-2.24108	-1.3346	6.26669e-11	-2.13785	-1.32015
159827443	chr6:159827443:C:T	3.77992e-25	-9.89405e-10	-1.39717	4.80442e-10	-9.89405e-10	-1.42114
159827652	chr6:159827652:A:G	3.98648e-26	-2.23871	-1.40783	5.86125e-11	-2.13339	-1.3915
159827930	chr6:159827930:A:G	4.73046e-26	-2.16378	-1.31166	7.0723e-11	-1.98768	-1.3494
159828075	chr6:159828075:T:C	3.36123e-25	-9.89405e-10	-1.51456	4.36887e-10	-9.89405e-10	-1.51617
159828336	chr6:159828336:A:G	3.28581e-26	-2.34372	-1.49612	4.47528e-11	-2.27925	-1.51544
159828433	chr6:159828433:T:C	1.31804e-23	-9.89405e-10	2.15445	1.96916e-08	-9.89405e-10	2.29211
159828697	chr6:159828697:A:G	3.66077e-25	-9.89405e-10	-1.4292	4.60275e-10	-9.89405e-10	-1.46402
159828703	chr6:159828703:A:T	4.12182e-25	-9.89405e-10	-1.31058	5.52794e-10	-9.89405e-10	-1.28086
159828765	chr6:159828765:G:A	3.71305e-25	-9.89405e-10	-1.41502	4.8727e-10	-9.89405e-10	-1.40702
159828784	chr6:159828784:C:T	5.73038e-25	-9.89405e-10	-0.981089	7.26041e-10	-9.89405e-10	-1.00824
159829044	chr6:159829044:C:T	5.05727e-24	-9.89405e-10	1.19654	7.17985e-09	-9.89405e-10	1.28319
159829369	chr6:159829369:G:A	9.12392e-25	0.57359	-1.08956	1.90155e-10	-1.34078	-1.00722
159829381	chr6:159829381:A:C	4.34655e-25	-9.89405e-10	-1.25749	5.50757e-10	-9.89405e-10	-1.28455
159829628	chr6:159829628:G:T	3.35607e-25	-9.89405e-10	-1.5161	4.37704e-10	-9.89405e-10	-1.5143
159829649	chr6:159829649:T:C	1.00089e-23	-9.89405e-10	1.87919	1.62661e-08	-9.89405e-10	2.101
159829675	chr6:159829675:G:A	5.04393e-23	1.51243	1.98405	2.17223e-08	0.38939	2.00086
159829992	chr6:159829992:C:CT	5.07526e-25	-9.89405e-10	-1.10249	6.41919e-10	-9.89405e-10	-1.13138
159830524	chr6:159830524:G:A	2.82463e-24	0.887409	-0.273319	1.3968e-09	-0.121192	-0.232711
159830609	chr6:159830609:C:G	2.05397e-25	-2.00709	-9.24033e-10	2.95516e-10	-1.90712	-9.24033e-10
159830629	chr6:159830629:G:A	9.84278e-25	-9.89405e-10	-0.440133	1.15549e-09	-9.89405e-10	-0.543564
159830632	chr6:159830632:C:G	1.63161e-25	-2.2373	-9.24033e-10	2.17072e-10	-2.21561	-9.24033e-10
159830787	chr6:159830787:C:T	3.50744e-25	-9.89405e-10	-1.47198	4.52518e-10	-9.89405e-10	-1.48102
159831151	chr6:159831151:T:A	2.41267e-25	-1.84614	-9.24033e-10	3.49496e-10	-1.73935	-9.24033e-10
159831409	chr6:159831409:G:A	8.65464e-25	-9.89405e-10	-0.568776	1.0115e-09	-9.89405e-10	-0.676655
159831436	chr6:159831436:C:T	7.56379e-25	-9.89405e-10	-0.703499	1.03693e-09	-9.89405e-10	-0.651821
159831612	chr6:159831612:G:A	3.48837e-25	-9.89405e-10	-1.47744	4.56798e-10	-9.89405e-10	-1.4716
159831644	chr6:159831644:G:C	6.27449e-25	-9.89405e-10	-0.890379	7.65585e-10	-9.89405e-10	-0.955202
159831694	chr6:159831694:G:C	3.5696e-25	-9.89405e-10	-1.45442	4.59072e-10	-9.89405e-10	-1.46663
159831942	chr6:159831942:C:T	3.62964e-25	-9.89405e-10	-1.43774	4.65952e-10	-9.89405e-10	-1.45176
159832055	chr6:159832055:G:A	6.02338e-25	-9.89405e-10	-0.931223	7.52298e-10	-9.89405e-10	-0.97271
159832720	chr6:159832720:T:A	3.36407e-26	-2.35615	-1.46015	5.34957e-11	-2.13153	-1.48471
159832915	chr6:159832915:G:A	4.01143e-25	-9.89405e-10	-1.33772	5.3013e-10	-9.89405e-10	-1.32272
159833424	chr6:159833424:G:A	3.06261e-24	1.84129	-1.14631	1.4037e-09	0.760724	-1.1097
159834138	chr6:159834138:G:A	1.18358e-24	-9.89405e-10	-0.255741	1.40902e-09	-9.89405e-10	-0.345192
159834140	chr6:159834140:G:A	3.39102e-25	-9.89405e-10	-1.50574	4.44949e-10	-9.89405e-10	-1.49788
159834211	chr6:159834211:G:T	3.6934e-26	-2.20825	-1.51466	7.9961e-11	-1.70809	-1.50621
159834469	chr6:159834469:G:A	3.94345e-25	-9.89405e-10	-1.35482	5.20931e-10	-9.89405e-10	-1.34022
159834528	chr6:159834528:C:T	3.54652e-25	-9.89405e-10	-1.4609	4.65831e-10	-9.89405e-10	-1.45202
159834603	chr6:159834603:C:T	3.71526e-25	-9.89405e-10	-1.41442	4.92204e-10	-9.89405e-10	-1.39695
159834687	chr6:159834687:G:A	6.67151e-24	2.32914	-0.855582	2.91471e-09	1.19864	-0.816961
159834902	chr6:159834902:G:A	2.57008e-24	1.94032	-1.42067	7.97058e-10	0.576223	-1.49114
159834948	chr6:159834948:A:G	3.65418e-25	-9.89405e-10	-1.431	4.80965e-10	-9.89405e-10	-1.42005
159835245	chr6:159835245:G:A	3.6924e-25	-9.89405e-10	-1.42059	4.86353e-10	-9.89405e-10	-1.40891
159835390	chr6:159835390:T:G	1.59432e-25	-2.26042	-9.24033e-10	5.11955e-10	-1.35761	-9.24033e-10
159835483	chr6:159835483:C:T	4.25887e-25	-9.89405e-10	-1.27787	5.6424e-10	-9.89405e-10	-1.26036
159835522	chr6:159835522:T:C	3.73906e-25	-9.89405e-10	-1.40804	4.75917e-10	-9.89405e-10	-1.4306
159835718	chr6:159835718:G:A	6.78347e-25	-9.89405e-10	-0.812382	8.40702e-10	-9.89405e-10	-0.861606
159836113	chr6:159836113:G:C	1.19644e-24	-9.89405e-10	-0.244939	1.67746e-09	-9.89405e-10	-0.170808
159836243	chr6:159836243:A:G	3.49933e-25	-9.89405e-10	-1.4743	4.60737e-10	-9.89405e-10	-1.46301
159836336	chr6:159836336:A:G	4.87071e-25	-9.89405e-10	-1.14363	5.96947e-10	-9.89405e-10	-1.20401
159836642	chr6:159836642:A:G	4.77506e-25	-9.89405e-10	-1.16346	6.42102e-10	-9.89405e-10	-1.1311
159836762	chr6:159836762:G:C	3.98767e-26	-2.13018	-1.51607	9.26245e-11	-1.55837	-1.50892
159837000	chr6:159837000:A:G	3.3569e-25	-9.89405e-10	-1.51585	4.37637e-10	-9.89405e-10	-1.51445
159837217	chr6:159837217:C:T	5.89386e-25	-9.89405e-10	-0.95296	7.90591e-10	-9.89405e-10	-0.923062
159837701	chr6:159837701:G:A	7.96326e-26	-1.71197	-1.24265	5.26683e-11	-2.3494	-1.28243
159837828	chr6:159837828:G:C	2.00733e-25	-0.906615	-1.12345	3.07475e-10	-0.815239	-1.05221
159838247	chr6:159838247:G:A	1.01283e-24	-9.89405e-10	-0.411541	1.41902e-09	-9.89405e-10	-0.338122
159838342	chr6:159838342:A:G	4.01584e-25	-2.32819	0.99157	6.7575e-10	-2.26559	1.18557
159838407	chr6:159838407:T:C	4.22209e-25	-2.33133	1.04479	7.15574e-10	-2.2591	1.23634
159838699	chr6:159838699:C:T	6.32772e-26	-1.74182	-1.44269	8.41397e-11	-1.7438	-1.41957
159838797	chr6:159838797:G:T	2.19642e-25	-1.13082	-0.809227	3.39857e-10	-1.10614	-0.661176
159839037	chr6:159839037:C:T	1.63519e-25	-1.58872	-0.64639	2.69498e-10	-1.51917	-0.480113
159839083	chr6:159839083:G:A	5.29716e-26	-2.11424	-1.24804	5.23025e-11	-2.35926	-1.27954
159839113	chr6:159839113:G:A	1.54401e-25	-1.60385	-0.688639	2.53468e-10	-1.53444	-0.526171
159839142	chr6:159839142:C:T	5.34191e-26	-2.09447	-1.2594	5.20353e-11	-2.35753	-1.28639
159839348	chr6:159839348:G:A	2.01152e-23	2.57719	-9.24033e-10	1.04473e-08	1.65826	-9.24033e-10
159839411	chr6:159839411:C:T	3.75475e-25	-9.89405e-10	-1.40385	4.91367e-10	-9.89405e-10	-1.39865
159839435	chr6:159839435:A:G	1.35864e-25	-1.71791	-0.702484	2.18064e-10	-1.63675	-0.574302
159839503	chr6:159839503:A:C	1.53223e-25	-1.61481	-0.685339	2.51632e-10	-1.54528	-0.522598
159839582	chr6:159839582:T:A	1.5641e-25	-1.6127	-0.666864	2.57418e-10	-1.5427	-0.50244
159839593	chr6:159839593:G:A	1.59431e-25	-1.63595	-0.624474	2.62792e-10	-1.56779	-0.456694
159839618	chr6:159839618:G:A	3.62367e-24	-9.89405e-10	0.863201	5.04662e-09	-9.89405e-10	0.930633
159839642	chr6:159839642:G:A	3.33641e-25	-2.23523	0.713259	4.84216e-10	-2.34371	0.930398
159839876	chr6:159839876:A:G	3.55651e-25	-9.89405e-10	-1.45809	4.75694e-10	-9.89405e-10	-1.43107
159839921	chr6:159839921:G:A	8.85895e-25	-9.89405e-10	-0.545443	1.10296e-09	-9.89405e-10	-0.590085
159839926	chr6:159839926:T:C	1.92382e-25	-2.07256	-9.24033e-10	2.41249e-10	-2.11001	-9.24033e-10
159840111	chr6:159840111:G:A	5.11949e-26	-2.01366	-1.38274	4.65405e-11	-2.34653	-1.40899
159840244	chr6:159840244:C:A	1.42222e-25	-1.57061	-0.804041	2.29764e-10	-1.50349	-0.655296
159840691	chr6:159840691:T:G	4.31821e-25	-9.89405e-10	-1.26403	5.7737e-10	-9.89405e-10	-1.23736
159840836	chr6:159840836:T:C	1.53969e-25	-1.56274	-0.732545	2.50727e-10	-1.49485	-0.576633
159840939	chr6:159840939:C:G	1.51742e-25	-1.56727	-0.74259	2.46759e-10	-1.49964	-0.587788
159841144	chr6:159841144:G:A	1.29555e-25	-1.33232	-1.13562	3.53055e-10	-0.630708	-1.09851
159841233	chr6:159841233:C:T	4.96656e-25	-9.89405e-10	-1.12414	6.192e-10	-9.89405e-10	-1.16741
159841342	chr6:159841342:T:G	1.14603e-25	-2.35981	-0.23076	2.03402e-10	-2.17582	-0.104835
159841344	chr6:159841344:A:G	1.10327e-25	-2.35964	-0.268956	1.94822e-10	-2.17888	-0.144872
159841349	chr6:159841349:C:T	5.05042e-25	-9.89405e-10	-1.1074	6.40519e-10	-9.89405e-10	-1.13356
159841373	chr6:159841373:C:T	3.36347e-25	-9.89405e-10	-1.5139	4.39885e-10	-9.89405e-10	-1.50933
159841400	chr6:159841400:T:C	3.96634e-25	-9.89405e-10	-1.34903	5.28089e-10	-9.89405e-10	-1.32658
159841434	chr6:159841434:G:A	1.44718e-25	-2.35726	-9.24033e-10	1.88918e-10	-2.35453	-9.24033e-10
159842464	chr6:159842464:A:G	1.23514e-25	-1.5181	-0.997582	1.9762e-10	-1.44328	-0.866224
159842823	chr6:159842823:C:T	3.59005e-25	-9.89405e-10	-1.44871	4.76559e-10	-9.89405e-10	-1.42925
159842918	chr6:159842918:A:G	1.437e-25	-1.49741	-0.866904	2.34711e-10	-1.41891	-0.718576
159843477	chr6:159843477:G:A	1.02759e-25	-1.50096	-1.1987	1.62025e-10	-1.4078	-1.10028
159843502	chr6:159843502:G:A	1.09643e-25	-1.65039	-0.984415	1.74623e-10	-1.581	-0.852215
159843629	chr6:159843629:C:T	1.27038e-25	-1.51801	-0.969545	2.03905e-10	-1.44321	-0.834975
159843653	chr6:159843653:T:C	3.45869e-26	-2.29181	-1.49676	4.3052e-11	-2.32961	-1.50382
159844094	chr6:159844094:T:C	8.2815e-26	-2.3602	-0.555229	1.49798e-10	-2.14686	-0.439698
159844299	chr6:159844299:CAG:C	1.19227e-25	-1.58006	-0.970953	1.8964e-10	-1.48896	-0.861755
159844306	chr6:159844306:A:T	3.41185e-25	-9.89405e-10	-1.49962	4.49988e-10	-9.89405e-10	-1.48662
159844391	chr6:159844391:T:C	7.92557e-26	-2.35959	-0.599776	1.38707e-10	-2.17651	-0.486968
159844561	chr6:159844561:C:G	1.45848e-25	-2.34948	-9.24033e-10	3.41681e-08	2.84321	-9.24033e-10
159844577	chr6:159844577:C:T	3.38997e-25	-9.89405e-10	-1.50605	4.46026e-10	-9.89405e-10	-1.49547
159844628	chr6:159844628:G:A	9.46168e-25	-9.89405e-10	-0.479621	1.32254e-09	-9.89405e-10	-0.408535
159844668	chr6:159844668:CT:C	3.36883e-25	-9.89405e-10	-1.51231	4.40987e-10	-9.89405e-10	-1.50683
159844787	chr6:159844787:T:C	2.94091e-25	-0.926109	-0.722045	5.07624e-10	-0.789669	-0.576432
159844796	chr6:159844796:A:G	3.45929e-25	-9.89405e-10	-1.48581	4.56463e-10	-9.89405e-10	-1.47234
159845060	chr6:159845060:C:T	3.39539e-25	-9.89405e-10	-1.50445	4.48254e-10	-9.89405e-10	-1.49048
159845194	chr6:159845194:G:T	3.69725e-26	-2.23336	-1.48851	4.3037e-11	-2.33343	-1.50035
159845412	chr6:159845412:G:A	4.51844e-26	-2.09335	-1.42794	4.39538e-11	-2.36025	-1.45245
159845796	chr6:159845796:C:T	9.23973e-26	-2.35592	-0.450028	1.52262e-10	-2.13147	-0.438768
159846301	chr6:159846301:C:T	9.2176e-25	-9.89405e-10	-0.505757	1.28038e-09	-9.89405e-10	-0.440928
159846453	chr6:159846453:C:T	1.93813e-25	-0.833643	-1.23151	3.01321e-10	-0.76071	-1.12696
159846736	chr6:159846736:C:T	2.57211e-25	-1.01107	-0.771078	4.42808e-10	-0.874251	-0.628456
159846749	chr6:159846749:G:A	1.72745e-25	-1.12973	-1.0505	2.8471e-10	-0.983296	-0.961075
159846956	chr6:159846956:A:G	4.82934e-26	-2.04404	-1.4107	4.46343e-11	-2.35889	-1.43845
159847053	chr6:159847053:A:G	4.63243e-25	-9.89405e-10	-1.19379	5.89169e-10	-9.89405e-10	-1.21713
159847342	chr6:159847342:A:G	7.51689e-26	-2.31861	-0.693696	1.14735e-10	-2.24632	-0.606893
159847374	chr6:159847374:G:C	3.89397e-25	-9.89405e-10	-1.36744	5.27422e-10	-9.89405e-10	-1.32784
159847492	chr6:159847492:T:G	4.63201e-25	-9.89405e-10	-1.19388	5.8912e-10	-9.89405e-10	-1.21721
159847572	chr6:159847572:T:C	3.67958e-23	3.1811	-9.24033e-10	7.2681e-08	3.59799	-9.24033e-10
159847811	chr6:159847811:GA:G	1.65955e-25	-1.10563	-1.1147	2.72345e-10	-0.957431	-1.03134
159847830	chr6:159847830:C:T	3.48193e-25	-9.89405e-10	-1.47928	4.55914e-10	-9.89405e-10	-1.47354
159848021	chr6:159848021:C:T	3.72609e-25	-9.89405e-10	-1.41151	4.90493e-10	-9.89405e-10	-1.40043
159848075	chr6:159848075:G:A	3.89243e-25	-9.89405e-10	-1.36784	5.27191e-10	-9.89405e-10	-1.32828
159848384	chr6:159848384:C:T	3.91036e-25	-9.89405e-10	-1.36324	5.30587e-10	-9.89405e-10	-1.32186
159848426	chr6:159848426:G:A	4.5937e-26	-2.083	-1.42177	4.41523e-11	-2.36027	-1.44793
159848573	chr6:159848573:C:A	1.45774e-25	-1.63403	-0.715956	2.20495e-10	-1.66242	-0.537543
159848629	chr6:159848629:A:G	4.78169e-26	-2.07478	-1.38988	4.53862e-11	-2.36016	-1.42047
159848659	chr6:159848659:T:A	4.60761e-26	-2.16145	-1.34029	4.8602e-11	-2.35456	-1.35762
159848879	chr6:159848879:G:C	4.63201e-25	-9.89405e-10	-1.19388	5.8912e-10	-9.89405e-10	-1.21721
159849034	chr6:159849034:A:T	4.87195e-26	-2.04546	-1.4005	4.50241e-11	-2.35894	-1.42971
159849551	chr6:159849551:C:T	4.79967e-26	-2.05534	-1.40557	4.48007e-11	-2.35952	-1.4341
159849660	chr6:159849660:C:T	3.97254e-26	-2.16909	-1.48096	4.24259e-11	-2.35315	-1.49493
159850124	chr6:159850124:G:A	3.82218e-25	-9.89405e-10	-1.38605	5.17059e-10	-9.89405e-10	-1.34769
159850360	chr6:159850360:A:G	2.08302e-25	-1.05518	-0.937872	3.49587e-10	-0.933539	-0.80555
159850557	chr6:159850557:A:C	5.89723e-25	-9.89405e-10	-0.952389	7.64774e-10	-9.89405e-10	-0.956262
159850777	chr6:159850777:A:G	2.69996e-25	-0.937718	-0.795916	3.538e-10	-1.01467	-0.712444
159850814	chr6:159850814:A:G	4.00057e-25	-9.89405e-10	-1.34043	5.43633e-10	-9.89405e-10	-1.29757
159851398	chr6:159851398:C:T	2.98807e-25	-1.63224	-9.24033e-10	3.93782e-10	-1.62005	-9.24033e-10
159851461	chr6:159851461:T:C	3.53813e-25	-9.89405e-10	-1.46327	4.52557e-10	-9.89405e-10	-1.48093
159851462	chr6:159851462:T:C	1.08468e-24	-9.89405e-10	-0.342997	1.4993e-09	-9.89405e-10	-0.283091
159851468	chr6:159851468:T:A	3.66809e-25	-9.89405e-10	-1.4272	4.66796e-10	-9.89405e-10	-1.44995
159851527	chr6:159851527:T:A	2.97621e-25	-1.63622	-9.24033e-10	3.92206e-10	-1.62405	-9.24033e-10
159851749	chr6:159851749:G:A	3.79937e-25	-9.89405e-10	-1.39204	4.86936e-10	-9.89405e-10	-1.40771
159852009	chr6:159852009:C:T	5.28225e-25	-9.89405e-10	-1.06252	6.56358e-10	-9.89405e-10	-1.10914
159852212	chr6:159852212:C:T	3.94512e-25	-9.89405e-10	-1.35439	5.35092e-10	-9.89405e-10	-1.3134
159852244	chr6:159852244:T:C	2.58531e-24	1.88912	-1.36356	1.35491e-09	1.04824	-1.43259
159852341	chr6:159852341:C:T	3.30212e-25	-1.53231	-9.24033e-10	5.78261e-10	-1.23582	-9.24033e-10
159852424	chr6:159852424:G:A	1.62187e-25	-1.34399	-0.899303	4.3464e-10	-0.666742	-0.854581
159852497	chr6:159852497:G:A	3.21652e-25	-1.55857	-9.24033e-10	5.53729e-10	-1.27917	-9.24033e-10
159852739	chr6:159852739:A:G	5.05167e-25	-9.89405e-10	-1.10715	6.40676e-10	-9.89405e-10	-1.13332
159853082	chr6:159853082:G:A	3.36862e-25	-9.89405e-10	-1.51237	4.40263e-10	-9.89405e-10	-1.50847
159853237	chr6:159853237:C:T	3.88732e-25	-9.89405e-10	-1.36915	5.26411e-10	-9.89405e-10	-1.32976
159853381	chr6:159853381:T:A	1.70259e-25	-1.07096	-1.12376	2.79651e-10	-0.921046	-1.04125
159853522	chr6:159853522:C:T	4.00044e-25	-9.89405e-10	-1.34047	5.44341e-10	-9.89405e-10	-1.29627
159853557	chr6:159853557:T:C	3.99674e-25	-9.89405e-10	-1.34139	5.31919e-10	-9.89405e-10	-1.31935
159853777	chr6:159853777:G:A	3.90991e-25	-9.89405e-10	-1.36336	5.30522e-10	-9.89405e-10	-1.32198
159854619	chr6:159854619:C:T	4.63201e-25	-9.89405e-10	-1.19388	5.8912e-10	-9.89405e-10	-1.21721
159854841	chr6:159854841:C:G	3.91036e-25	-9.89405e-10	-1.36324	5.30587e-10	-9.89405e-10	-1.32186
159854940	chr6:159854940:A:AG	4.56566e-26	-2.13691	-1.37398	4.6917e-11	-2.35802	-1.38944
159855070	chr6:159855070:A:G	4.63201e-25	-9.89405e-10	-1.19388	5.8912e-10	-9.89405e-10	-1.21721
159855321	chr6:159855321:C:T	3.40497e-25	-9.89405e-10	-1.50164	4.505e-10	-9.89405e-10	-1.48548
159855328	chr6:159855328:A:G	3.35643e-25	-9.89405e-10	-1.51599	4.38947e-10	-9.89405e-10	-1.51146
159855476	chr6:159855476:A:G	3.40497e-25	-9.89405e-10	-1.50164	4.505e-10	-9.89405e-10	-1.48548
159855499	chr6:159855499:G:A	3.95482e-25	-9.89405e-10	-1.35194	5.37509e-10	-9.89405e-10	-1.3089
159855895	chr6:159855895:G:A	9.60869e-26	-2.35954	-0.407245	1.79319e-10	-2.09801	-0.308665
159855965	chr6:159855965:G:A	3.4226e-25	-9.89405e-10	-1.49647	4.5414e-10	-9.89405e-10	-1.47744
159856184	chr6:159856184:G:A	4.08255e-26	-2.20477	-1.41797	4.58202e-11	-2.34566	-1.42546
159856255	chr6:159856255:A:T	3.40105e-25	-9.89405e-10	-1.50279	4.49747e-10	-9.89405e-10	-1.48716
159856373	chr6:159856373:C:T	4.44446e-26	-2.11924	-1.41856	4.4324e-11	-2.35918	-1.44513
159856590	chr6:159856590:C:T	3.42865e-25	-9.89405e-10	-1.49471	4.54959e-10	-9.89405e-10	-1.47564
159857020	chr6:159857020:G:A	4.14455e-25	-9.89405e-10	-1.30508	5.20875e-10	-9.89405e-10	-1.34033
159857240	chr6:159857240:T:C	3.39099e-25	-9.89405e-10	-1.50575	4.47747e-10	-9.89405e-10	-1.49161
159857255	chr6:159857255:A:G	3.88512e-25	-9.89405e-10	-1.36972	5.26845e-10	-9.89405e-10	-1.32894
159857439	chr6:159857439:C:T	3.50276e-25	-9.89405e-10	-1.47332	4.61801e-10	-9.89405e-10	-1.46071
159857481	chr6:159857481:TC:T	1.67463e-24	-9.89405e-10	0.0913039	2.26559e-09	-9.89405e-10	0.129747
159857712	chr6:159857712:A:G	3.40804e-25	-9.89405e-10	-1.50073	4.51027e-10	-9.89405e-10	-1.48432
159857906	chr6:159857906:A:G	3.24399e-25	-1.55007	-9.24033e-10	5.59105e-10	-1.2695	-9.24033e-10
159857972	chr6:159857972:G:A	3.40487e-25	-9.89405e-10	-1.50167	4.50482e-10	-9.89405e-10	-1.48552
159858471	chr6:159858471:G:A	3.89397e-25	-9.89405e-10	-1.36744	5.27422e-10	-9.89405e-10	-1.32784
159858538	chr6:159858538:T:C	3.40497e-25	-9.89405e-10	-1.50164	4.505e-10	-9.89405e-10	-1.48548
159858625	chr6:159858625:C:T	3.99591e-25	-9.89405e-10	-1.3416	5.31801e-10	-9.89405e-10	-1.31957
159859234	chr6:159859234:A:AT	3.40497e-25	-9.89405e-10	-1.50164	4.505e-10	-9.89405e-10	-1.48548
159859470	chr6:159859470:G:A	3.3857e-25	-9.89405e-10	-1.50731	4.46661e-10	-9.89405e-10	-1.49404
159859492	chr6:159859492:T:C	3.40633e-25	-9.89405e-10	-1.50124	4.50765e-10	-9.89405e-10	-1.4849
159859520	chr6:159859520:A:T	3.49785e-25	-9.89405e-10	-1.47472	4.50753e-10	-9.89405e-10	-1.48492
159859560	chr6:159859560:A:G	3.42663e-25	-9.89405e-10	-1.49529	4.48193e-10	-9.89405e-10	-1.49062
159859932	chr6:159859932:A:T	4.21218e-25	-9.89405e-10	-1.28889	5.30812e-10	-9.89405e-10	-1.32144
159860070	chr6:159860070:G:A	6.73228e-25	-9.89405e-10	-0.819957	8.41136e-10	-9.89405e-10	-0.861089
159860136	chr6:159860136:G:A	3.50003e-25	-9.89405e-10	-1.4741	4.61385e-10	-9.89405e-10	-1.46161
159860142	chr6:159860142:A:G	4.23107e-26	-2.24788	-1.33912	5.00925e-11	-2.32575	-1.35622
159860222	chr6:159860222:G:C	3.4932e-25	-9.89405e-10	-1.47605	4.50235e-10	-9.89405e-10	-1.48607
159860863	chr6:159860863:A:C	4.26987e-25	-9.89405e-10	-1.27529	5.44861e-10	-9.89405e-10	-1.29531
159860915	chr6:159860915:C:T	3.43707e-25	-9.89405e-10	-1.49225	4.56437e-10	-9.89405e-10	-1.47239
159860968	chr6:159860968:CAT:C	7.95132e-24	1.90489	-0.255836	8.43861e-10	-0.815766	-0.0420881
159861208	chr6:159861208:G:C	4.2623e-25	-9.89405e-10	-1.27706	5.43931e-10	-9.89405e-10	-1.29702
159861421	chr6:159861421:G:A	4.25628e-25	-9.89405e-10	-1.27848	5.35962e-10	-9.89405e-10	-1.31178
159861802	chr6:159861802:G:A	4.45275e-26	-2.11724	-1.4187	4.42429e-11	-2.36003	-1.44612
159861827	chr6:159861827:G:A	4.31221e-26	-2.13749	-1.43051	4.38879e-11	-2.35888	-1.45533
159861958	chr6:159861958:G:A	1.91438e-25	-1.05079	-1.02669	3.17885e-10	-0.894999	-0.939152
159862095	chr6:159862095:C:T	4.24591e-26	-2.2283	-1.3552	4.86247e-11	-2.34018	-1.37153
159862324	chr6:159862324:C:T	3.36923e-25	-9.89405e-10	-1.51219	4.40375e-10	-9.89405e-10	-1.50822
159862507	chr6:159862507:T:C	1.00918e-25	-2.35122	-0.366514	1.72059e-10	-2.17716	-0.270845
159862509	chr6:159862509:C:T	4.30453e-25	-9.89405e-10	-1.2672	5.70966e-10	-9.89405e-10	-1.24851
159862684	chr6:159862684:G:A	3.99189e-25	-9.89405e-10	-1.34261	5.43199e-10	-9.89405e-10	-1.29837
159862700	chr6:159862700:G:A	3.68783e-26	-2.24868	-1.47573	4.36139e-11	-2.32923	-1.49123
159862768	chr6:159862768:C:T	7.5579e-26	-1.49072	-1.51614	1.59103e-10	-1.01094	-1.51535
159862849	chr6:159862849:A:G	1.25853e-23	2.10825	-9.24033e-10	1.98008e-08	2.29763	-9.24033e-10
159862858	chr6:159862858:C:T	1.77511e-25	-1.05792	-1.09509	2.93631e-10	-0.906619	-1.0069
159863536	chr6:159863536:A:G	3.77306e-25	-9.89405e-10	-1.39898	4.83819e-10	-9.89405e-10	-1.41413
159863634	chr6:159863634:G:A	3.68964e-25	-9.89405e-10	-1.42134	4.9588e-10	-9.89405e-10	-1.38951
159863739	chr6:159863739:T:C	4.74146e-26	-2.11407	-1.35905	4.65677e-11	-2.36006	-1.39487
159864044	chr6:159864044:T:C	4.97736e-26	-2.06394	-1.36061	4.65122e-11	-2.3589	-1.39723
159864668	chr6:159864668:G:A	8.82312e-25	0.342757	-0.892253	6.09276e-10	-0.238366	-0.945205
159864680	chr6:159864680:C:T	4.22227e-26	-2.26241	-1.32667	4.85735e-11	-2.35301	-1.35975
159864705	chr6:159864705:G:A	4.9963e-25	-9.89405e-10	-1.11817	6.28481e-10	-9.89405e-10	-1.15254
159864720	chr6:159864720:C:T	5.52377e-26	-1.95836	-1.36204	1.79763e-10	-0.990042	-1.41416
159865389	chr6:159865389:A:G	4.00165e-25	-9.89405e-10	-1.34016	5.11272e-10	-9.89405e-10	-1.35894
159865421	chr6:159865421:G:A	5.59548e-25	-9.89405e-10	-1.00491	7.06931e-10	-9.89405e-10	-1.03491
159865512	chr6:159865512:T:A	1.5105e-25	-2.31443	-9.24033e-10	1.94949e-10	-2.32311	-9.24033e-10
159865965	chr6:159865965:C:A	3.32147e-26	-2.35872	-1.47033	4.8113e-11	-2.23924	-1.48305
159866123	chr6:159866123:T:G	2.43022e-25	-0.585535	-1.25335	1.39805e-10	-1.42874	-1.22685
159866677	chr6:159866677:G:C	4.13662e-25	-9.89405e-10	-1.30699	5.27657e-10	-9.89405e-10	-1.3274
159866885	chr6:159866885:C:T	1.14117e-25	-1.08202	-1.51279	1.38557e-10	-1.14912	-1.51544
159866932	chr6:159866932:C:T	2.84986e-25	-0.817815	-0.861786	1.01164e-10	-2.1037	-0.875403
159867071	chr6:159867071:G:A	3.36915e-25	-9.89405e-10	-1.51221	4.39364e-10	-9.89405e-10	-1.51052
159867105	chr6:159867105:C:T	3.35595e-25	-9.89405e-10	-1.51614	4.37057e-10	-9.89405e-10	-1.51578
159867319	chr6:159867319:C:T	3.54469e-26	-2.32577	-1.43823	4.57694e-11	-2.31881	-1.45342
159867349	chr6:159867349:C:A	2.47874e-25	-0.709882	-1.10924	1.50549e-10	-1.50913	-1.07243
159867397	chr6:159867397:G:A	3.42355e-25	-9.89405e-10	-1.49619	4.45236e-10	-9.89405e-10	-1.49724
159867833	chr6:159867833:A:C	1.56336e-24	-0.83882	0.861372	6.29087e-10	-2.10466	0.953086
159868035	chr6:159868035:T:C	2.4269e-25	-0.730125	-1.11013	1.48146e-10	-1.52531	-1.07234
159868268	chr6:159868268:C:G	3.98333e-25	-9.89405e-10	-1.34475	5.00487e-10	-9.89405e-10	-1.38026
159868456	chr6:159868456:A:G	1.12533e-24	0.0363191	-0.342525	2.41402e-10	-1.7072	-0.40218
159868671	chr6:159868671:C:G	3.55491e-26	-2.29594	-1.46519	4.36503e-11	-2.3419	-1.47773
159868963	chr6:159868963:T:A	3.52533e-26	-2.29811	-1.47138	4.34442e-11	-2.34072	-1.48364
159869143	chr6:159869143:T:C	4.7196e-24	1.12744	-9.24033e-10	6.46545e-09	1.17838	-9.24033e-10
159869217	chr6:159869217:C:T	4.01912e-25	-9.89405e-10	-1.33581	5.13476e-10	-9.89405e-10	-1.35464
159869267	chr6:159869267:C:T	3.60718e-26	-2.31715	-1.42938	4.57524e-11	-2.32691	-1.44568
159869840	chr6:159869840:T:G	6.68798e-25	0.0159844	-0.842543	3.22019e-10	-0.990173	-0.831057
159870022	chr6:159870022:T:A	1.70653e-25	-2.19241	-9.24033e-10	2.30959e-10	-2.1536	-9.24033e-10
159870274	chr6:159870274:C:T	3.65862e-26	-2.31256	-1.41981	4.59391e-11	-2.33087	-1.43765
159870419	chr6:159870419:A:G	4.55814e-25	-9.89405e-10	-1.20996	6.10502e-10	-9.89405e-10	-1.18156
159870720	chr6:159870720:G:A	6.87082e-25	0.0443071	-0.843894	3.29339e-10	-0.965434	-0.833319
159870791	chr6:159870791:T:C	7.54523e-25	-9.89405e-10	-0.705955	1.0214e-09	-9.89405e-10	-0.666914
159870873	chr6:159870873:C:T	4.25921e-25	-0.676503	-0.601284	1.38844e-10	-2.04799	-0.614503
159871075	chr6:159871075:G:A	3.7139e-26	-2.31541	-1.40196	4.68125e-11	-2.32822	-1.42147
159871420	chr6:159871420:C:T	6.17639e-25	0.0265953	-0.932733	2.94937e-10	-0.981935	-0.927146
159871571	chr6:159871571:C:G	2.61929e-25	-1.76397	-9.24033e-10	5.93245e-06	8.0001	-9.24033e-10
159871577	chr6:159871577:A:G	7.4994e-23	3.89312	-9.24033e-10	1.39095e-07	4.24707	-9.24033e-10
159872614	chr6:159872614:T:A	4.37933e-26	-2.04046	-1.5121	2.3992e-10	-0.650861	-1.46468
159872627	chr6:159872627:G:A	3.77662e-25	-9.89405e-10	-1.39804	4.82609e-10	-9.89405e-10	-1.41664
159873487	chr6:159873487:G:A	3.86741e-25	-0.751312	-0.622973	1.30834e-10	-2.07182	-0.650086
159874345	chr6:159874345:T:C	3.52905e-26	-2.35698	-1.41145	5.06605e-11	-2.24954	-1.42115
159874530	chr6:159874530:G:A	2.58466e-25	-1.39304	-0.38424	4.42827e-10	-1.22417	-0.278488
159874890	chr6:159874890:G:C	6.52961e-25	-0.0338435	-0.816681	3.15513e-10	-1.02763	-0.814011
159875580	chr6:159875580:T:C	5.98614e-25	-0.262777	-0.674648	3.04788e-10	-1.20552	-0.6707
159876086	chr6:159876086:C:A	1.64211e-25	-2.23089	-9.24033e-10	1.98422e-10	-2.30545	-9.24033e-10
159876206	chr6:159876206:T:C	4.63991e-25	-9.89405e-10	-1.19218	5.88534e-10	-9.89405e-10	-1.21821
159876332	chr6:159876332:A:G	3.69074e-25	-9.89405e-10	-1.42104	4.72183e-10	-9.89405e-10	-1.43848
159876576	chr6:159876576:G:A	3.35995e-25	-9.89405e-10	-1.51495	4.38398e-10	-9.89405e-10	-1.51272
159876786	chr6:159876786:G:A	1.82102e-24	1.51378	-1.33867	5.98832e-10	0.219957	-1.42082
159877056	chr6:159877056:G:A	5.45534e-26	-2.36006	-0.972803	7.8468e-11	-2.35918	-0.873968
159877320	chr6:159877320:AG:A	4.12338e-25	-0.583353	-0.726844	1.21603e-10	-2.00955	-0.785538
159877426	chr6:159877426:G:T	3.82863e-24	-9.89405e-10	0.918221	5.64503e-09	-9.89405e-10	1.04269
159877754	chr6:159877754:A:T	6.41664e-25	-0.867976	-9.24033e-10	1.23013e-09	-0.480965	-9.24033e-10
159877902	chr6:159877902:G:A	3.25623e-26	-2.35116	-1.49773	4.55142e-11	-2.2727	-1.50512
159878198	chr6:159878198:A:G	1.87198e-24	1.56969	-1.36698	5.99765e-10	0.257199	-1.4565
159878399	chr6:159878399:T:G	3.66736e-25	-9.89405e-10	-1.4274	4.88465e-10	-9.89405e-10	-1.40457
159878473	chr6:159878473:G:A	4.74797e-25	-0.609808	-0.559345	1.41377e-10	-2.02151	-0.622903
159878532	chr6:159878532:C:T	3.52245e-25	-9.89405e-10	-1.46771	4.67048e-10	-9.89405e-10	-1.44941
159879189	chr6:159879189:G:A	2.05608e-25	-1.32507	-0.681004	2.99128e-10	-1.39513	-0.499842
159879244	chr6:159879244:T:C	4.20834e-25	-9.89405e-10	-1.2898	5.43703e-10	-9.89405e-10	-1.29744
159879318	chr6:159879318:G:A	3.44374e-25	-9.89405e-10	-1.49031	4.54857e-10	-9.89405e-10	-1.47586
159879941	chr6:159879941:C:T	6.20604e-25	-9.89405e-10	-0.901348	8.0084e-10	-9.89405e-10	-0.910181
159880025	chr6:159880025:T:C	5.82064e-25	-0.497034	-0.468427	1.71451e-10	-1.97003	-0.481519
159880075	chr6:159880075:A:G	4.55146e-25	-0.530907	-0.680516	1.32852e-10	-1.98712	-0.71949
159880204	chr6:159880204:G:T	3.3556e-26	-2.30267	-1.51616	4.20022e-11	-2.34389	-1.51423
159880221	chr6:159880221:C:T	5.0742e-25	-9.89405e-10	-1.1027	6.86192e-10	-9.89405e-10	-1.06469
159880326	chr6:159880326:T:C	5.51361e-25	-0.618498	-0.401153	1.84744e-10	-2.02088	-0.355994
159880614	chr6:159880614:T:C	3.43911e-25	-9.89405e-10	-1.49166	4.54476e-10	-9.89405e-10	-1.4767
159880705	chr6:159880705:T:G	3.55256e-25	-9.89405e-10	-1.4592	4.56373e-10	-9.89405e-10	-1.47253
159881189	chr6:159881189:T:A	3.47514e-26	-2.30548	-1.47834	4.45187e-11	-2.34192	-1.45801
159881373	chr6:159881373:G:A	3.42487e-25	-9.89405e-10	-1.49581	4.5116e-10	-9.89405e-10	-1.48402
159881827	chr6:159881827:T:C	3.35591e-25	-9.89405e-10	-1.51615	4.3772e-10	-9.89405e-10	-1.51426
159882013	chr6:159882013:GTAT:G	3.36026e-25	-9.89405e-10	-1.51485	4.40404e-10	-9.89405e-10	-1.50815
159882038	chr6:159882038:C:T	3.5092e-25	-9.89405e-10	-1.47148	4.64518e-10	-9.89405e-10	-1.45484
159882214	chr6:159882214:A:G	6.22226e-25	-9.89405e-10	-0.898738	8.3953e-10	-9.89405e-10	-0.863
159883053	chr6:159883053:C:T	3.38524e-25	-9.89405e-10	-1.50745	4.3992e-10	-9.89405e-10	-1.50925
159883844	chr6:159883844:G:A	6.7516e-25	-0.0493275	-0.767764	1.50776e-10	-1.75635	-0.823695
159884026	chr6:159884026:T:G	3.88562e-25	-9.89405e-10	-1.36959	4.91526e-10	-9.89405e-10	-1.39833
159884151	chr6:159884151:A:G	3.35587e-25	-9.89405e-10	-1.51616	4.38213e-10	-9.89405e-10	-1.51314
159885229	chr6:159885229:C:T	1.56018e-24	-9.89405e-10	0.0205183	1.9557e-09	-9.89405e-10	-0.017339
159885331	chr6:159885331:G:A	3.37442e-25	-9.89405e-10	-1.51065	4.37287e-10	-9.89405e-10	-1.51525
159886096	chr6:159886096:A:G	3.35687e-25	-9.89405e-10	-1.51586	4.37189e-10	-9.89405e-10	-1.51548
159886223	chr6:159886223:T:C	3.35737e-25	-9.89405e-10	-1.51571	4.37339e-10	-9.89405e-10	-1.51513
159886304	chr6:159886304:T:TG	4.21198e-26	-2.20317	-1.38835	4.82827e-11	-2.36025	-1.35852
159886478	chr6:159886478:A:T	3.35987e-25	-9.89405e-10	-1.51497	4.37112e-10	-9.89405e-10	-1.51565
159886640	chr6:159886640:CCAG:C	1.07544e-23	-9.89405e-10	1.95103	1.62389e-08	-9.89405e-10	2.09932
159886709	chr6:159886709:G:A	3.35586e-25	-9.89405e-10	-1.51616	4.37357e-10	-9.89405e-10	-1.51509
159887570	chr6:159887570:A:G	3.35586e-25	-9.89405e-10	-1.51616	4.37356e-10	-9.89405e-10	-1.51509
159888014	chr6:159888014:C:G	8.69078e-26	-1.52334	-1.34386	1.50444e-10	-1.21705	-1.3652
159888114	chr6:159888114:G:A	3.86406e-25	-9.89405e-10	-1.37515	4.95695e-10	-9.89405e-10	-1.38988
159888218	chr6:159888218:C:T	3.0772e-25	-1.60285	-9.24033e-10	3.21645e-10	-1.8224	-9.24033e-10
159888307	chr6:159888307:G:A	3.70534e-25	-9.89405e-10	-1.4171	4.9326e-10	-9.89405e-10	-1.39481
159888385	chr6:159888385:G:A	3.63872e-25	-9.89405e-10	-1.43524	4.85198e-10	-9.89405e-10	-1.41129
159889277	chr6:159889277:A:C	3.35597e-25	-9.89405e-10	-1.51613	4.38454e-10	-9.89405e-10	-1.51259
159889560	chr6:159889560:A:T	3.41419e-25	-9.89405e-10	-1.49893	4.42115e-10	-9.89405e-10	-1.50427
159889572	chr6:159889572:C:T	5.25719e-25	-9.89405e-10	-1.06727	7.0705e-10	-9.89405e-10	-1.03474
159890213	chr6:159890213:T:G	2.52048e-25	-0.643154	-1.15927	1.56111e-10	-1.41308	-1.1322
159890683	chr6:159890683:T:C	1.44713e-25	-2.35729	-9.24033e-10	1.87973e-10	-2.35954	-9.24033e-10
159890720	chr6:159890720:A:C	4.00901e-26	-2.2098	-1.43111	4.57771e-11	-2.36027	-1.41179
159891013	chr6:159891013:A:G	3.48529e-25	-9.89405e-10	-1.47832	4.48727e-10	-9.89405e-10	-1.48943
159891557	chr6:159891557:C:T	3.84559e-25	-9.89405e-10	-1.37994	5.10414e-10	-9.89405e-10	-1.36062
159891639	chr6:159891639:A:C	3.80859e-25	-9.89405e-10	-1.38961	5.08371e-10	-9.89405e-10	-1.36463
159891866	chr6:159891866:C:A	2.14726e-24	-9.89405e-10	0.339905	2.97833e-09	-9.89405e-10	0.403275
159893193	chr6:159893193:T:A	3.80783e-25	-9.89405e-10	-1.38981	5.08383e-10	-9.89405e-10	-1.36461
159893530	chr6:159893530:G:C	2.31954e-24	-9.89405e-10	0.417083	3.21578e-09	-9.89405e-10	0.479982
159893659	chr6:159893659:A:G	1.54937e-25	-0.90509	-1.38393	6.59923e-11	-2.03695	-1.36935
159894068	chr6:159894068:T:C	3.39905e-25	-9.89405e-10	-1.50338	4.40521e-10	-9.89405e-10	-1.50788
159894147	chr6:159894147:T:C	3.88899e-25	-9.89405e-10	-1.36872	5.16237e-10	-9.89405e-10	-1.34928
159894211	chr6:159894211:C:T	4.21613e-25	-1.19575	-0.0922078	7.63603e-10	-0.983708	0.0259129
159894234	chr6:159894234:C:T	5.21891e-25	-9.89405e-10	-1.07458	6.7861e-10	-9.89405e-10	-1.0758
159894355	chr6:159894355:G:A	3.50987e-25	-9.89405e-10	-1.47129	4.65382e-10	-9.89405e-10	-1.45298
159894575	chr6:159894575:G:A	3.95957e-25	-9.89405e-10	-1.35074	5.28961e-10	-9.89405e-10	-1.32493
159895837	chr6:159895837:A:G	3.55492e-25	-9.89405e-10	-1.45854	4.68775e-10	-9.89405e-10	-1.44572
159896227	chr6:159896227:A:T	3.6107e-25	-9.89405e-10	-1.44297	4.8541e-10	-9.89405e-10	-1.41085
159896482	chr6:159896482:T:A	3.44458e-25	-1.49007	-9.24033e-10	6.37505e-10	-1.13828	-9.24033e-10
159896498	chr6:159896498:C:T	3.96592e-25	-9.89405e-10	-1.34913	5.28365e-10	-9.89405e-10	-1.32606
159897169	chr6:159897169:C:T	3.56947e-25	-9.89405e-10	-1.45445	4.76169e-10	-9.89405e-10	-1.43007
159897333	chr6:159897333:A:C	4.22329e-25	-9.89405e-10	-1.28626	5.71833e-10	-9.89405e-10	-1.247
159897792	chr6:159897792:G:C	3.85026e-25	-9.89405e-10	-1.37873	5.25128e-10	-9.89405e-10	-1.3322
159897811	chr6:159897811:T:C	5.56155e-25	-9.89405e-10	-1.01099	7.02226e-10	-9.89405e-10	-1.04159
159897814	chr6:159897814:C:A	5.51579e-25	-9.89405e-10	-1.01926	6.9641e-10	-9.89405e-10	-1.0499
159897954	chr6:159897954:G:A	3.36178e-25	-9.89405e-10	-1.5144	4.37057e-10	-9.89405e-10	-1.51578
159898022	chr6:159898022:T:G	3.82466e-25	-9.89405e-10	-1.3854	5.21111e-10	-9.89405e-10	-1.33988
159898034	chr6:159898034:A:G	3.79182e-25	-9.89405e-10	-1.39403	5.15947e-10	-9.89405e-10	-1.34984
159898113	chr6:159898113:A:G	4.1464e-25	-9.89405e-10	-1.30463	5.69662e-10	-9.89405e-10	-1.2508
159898931	chr6:159898931:G:A	3.36304e-25	-9.89405e-10	-1.51403	4.37138e-10	-9.89405e-10	-1.51559
159898932	chr6:159898932:A:T	3.36279e-25	-9.89405e-10	-1.5141	4.37121e-10	-9.89405e-10	-1.51563
159899785	chr6:159899785:T:C	3.73716e-25	-9.89405e-10	-1.40854	5.0704e-10	-9.89405e-10	-1.36725
159899929	chr6:159899929:T:C	4.02639e-25	-9.89405e-10	-1.334	5.51719e-10	-9.89405e-10	-1.2828
159899941	chr6:159899941:G:T	3.9449e-25	-9.89405e-10	-1.35445	5.30716e-10	-9.89405e-10	-1.32162
159900664	chr6:159900664:T:C	4.0523e-25	-9.89405e-10	-1.32759	5.42856e-10	-9.89405e-10	-1.299
159901528	chr6:159901528:A:G	2.68057e-25	-0.240706	-1.50014	7.91218e-11	-1.72104	-1.50382
159901671	chr6:159901671:A:G	2.75131e-25	-0.214067	-1.50073	8.01423e-11	-1.70747	-1.50457
159902117	chr6:159902117:A:G	3.36469e-25	-9.89405e-10	-1.51354	4.39274e-10	-9.89405e-10	-1.51072
159902339	chr6:159902339:A:G	6.42515e-25	-9.89405e-10	-0.866651	8.08146e-10	-9.89405e-10	-0.9011
159902345	chr6:159902345:C:G	4.36729e-26	-2.15109	-1.40423	4.74189e-11	-2.35701	-1.37981
159902496	chr6:159902496:C:T	3.46891e-25	-9.89405e-10	-1.48303	4.48993e-10	-9.89405e-10	-1.48883
159902826	chr6:159902826:A:G	4.421e-26	-2.09326	-1.44983	4.54402e-11	-2.34635	-1.4331
159902827	chr6:159902827:A:G	3.36706e-25	-9.89405e-10	-1.51283	4.39244e-10	-9.89405e-10	-1.51079
159902832	chr6:159902832:T:C	3.5281e-25	0.0458781	-1.51199	9.16117e-11	-1.56414	-1.51415
159903039	chr6:159903039:CA:C	5.2217e-25	-9.89405e-10	-1.07405	6.53722e-10	-9.89405e-10	-1.11316
159903040	chr6:159903040:A:C	2.77679e-25	-0.3126	-1.39297	1.56828e-10	-1.16334	-1.37736
159903072	chr6:159903072:G:A	4.58846e-25	-9.89405e-10	-1.20333	5.7049e-10	-9.89405e-10	-1.24935
159903424	chr6:159903424:G:T	4.99151e-25	0.131952	-1.25109	5.90073e-10	-0.0717153	-1.14388
159903520	chr6:159903520:C:G	6.43722e-25	-9.89405e-10	-0.864774	8.09629e-10	-9.89405e-10	-0.899267
159904318	chr6:159904318:A:C	1.03596e-24	-0.408026	0.0190689	6.9751e-10	-1.20591	0.157589
159904566	chr6:159904566:T:C	5.4237e-26	-2.32401	-1.01467	1.10581e-10	-1.99401	-0.896081
159905264	chr6:159905264:T:C	4.93405e-25	-9.89405e-10	-1.13071	6.15822e-10	-9.89405e-10	-1.17288
159905535	chr6:159905535:A:G	6.41789e-26	-2.26638	-0.903988	1.13911e-10	-2.33879	-0.521631
159905658	chr6:159905658:A:G	5.86399e-26	-1.74723	-1.5134	7.35113e-11	-1.78262	-1.51578
159906102	chr6:159906102:T:C	5.44831e-24	1.27102	-9.24033e-10	1.88535e-08	2.24861	-9.24033e-10
159906143	chr6:159906143:GA:G	8.90793e-25	0.870319	-1.41025	4.65307e-10	-0.135096	-1.31805
159906353	chr6:159906353:GTTC:G	3.88381e-25	-1.37005	-9.24033e-10	4.62209e-10	-1.45983	-9.24033e-10
159906392	chr6:159906392:T:C	7.08105e-25	-9.89405e-10	-0.769449	8.87048e-10	-9.89405e-10	-0.807943
159907588	chr6:159907588:C:T	1.85205e-24	-0.0164452	0.208454	4.98104e-10	-1.54785	0.162815
159907949	chr6:159907949:T:C	8.86376e-25	-9.89405e-10	-0.5449	1.20435e-09	-9.89405e-10	-0.502147
159908338	chr6:159908338:C:T	3.36416e-25	-9.89405e-10	-1.51369	4.39488e-10	-9.89405e-10	-1.51023
159908361	chr6:159908361:A:C	2.47283e-25	-1.82151	-9.24033e-10	1.8967e-10	-2.35056	-9.24033e-10
159908584	chr6:159908584:G:A	6.75989e-24	2.70016	-1.21344	3.94624e-09	1.92471	-1.24004
159909177	chr6:159909177:G:A	3.6552e-25	-9.89405e-10	-1.43072	4.71386e-10	-9.89405e-10	-1.44017
159909364	chr6:159909364:T:G	4.2606e-26	-2.06709	-1.51296	4.27506e-11	-2.34534	-1.49512
159910219	chr6:159910219:C:T	9.60262e-25	-9.89405e-10	-0.464835	1.34083e-09	-9.89405e-10	-0.394796
159910464	chr6:159910464:C:T	1.65949e-25	-2.22036	-9.24033e-10	2.38924e-10	-2.1197	-9.24033e-10
159910611	chr6:159910611:T:G	4.03869e-26	-2.13381	-1.49972	4.14515e-11	-2.35688	-1.51444
159910622	chr6:159910622:C:T	3.79032e-25	-1.39442	-9.24033e-10	2.11242e-10	-2.24284	-9.24033e-10
159911396	chr6:159911396:G:A	4.15934e-25	-1.30152	-9.24033e-10	4.88247e-10	-1.40502	-9.24033e-10
159911401	chr6:159911401:T:C	3.90246e-26	-2.1594	-1.50845	4.12779e-11	-2.35935	-1.51617
159911495	chr6:159911495:G:A	4.46216e-25	-1.23124	-9.24033e-10	5.27925e-10	-1.32689	-9.24033e-10
159911581	chr6:159911581:C:T	8.83874e-24	-9.89405e-10	1.75486	1.2676e-08	-9.89405e-10	1.85163
159911681	chr6:159911681:G:A	2.94464e-24	-0.189488	0.84519	8.42432e-10	-1.64339	0.783837
159911887	chr6:159911887:TCCCTGGCTAAGGTGATA:T	3.75109e-25	-0.524425	-0.880399	2.74452e-10	-1.17806	-0.803004
159912168	chr6:159912168:C:T	5.87848e-25	-9.89405e-10	-0.955572	7.62561e-10	-9.89405e-10	-0.95916
159912273	chr6:159912273:A:G	3.80732e-25	-0.542324	-0.847622	2.80293e-10	-1.19285	-0.767158
159912333	chr6:159912333:C:T	3.66033e-25	-9.89405e-10	-1.42932	4.87049e-10	-9.89405e-10	-1.40748
159912439	chr6:159912439:C:T	3.93042e-25	-0.521444	-0.83668	2.88818e-10	-1.17458	-0.75546
159912472	chr6:159912472:G:A	4.66302e-25	-9.89405e-10	-1.18721	6.18499e-10	-9.89405e-10	-1.16855
159912526	chr6:159912526:G:A	3.97143e-25	-9.89405e-10	-1.34774	5.05988e-10	-9.89405e-10	-1.36933
159912609	chr6:159912609:A:AC	1.60121e-25	-2.25611	-9.24033e-10	1.99234e-10	-2.30136	-9.24033e-10
159912666	chr6:159912666:C:T	4.7617e-25	-9.89405e-10	-1.16627	6.31885e-10	-9.89405e-10	-1.14713
159912847	chr6:159912847:C:T	1.93607e-25	-2.06621	-9.24033e-10	7.21902e-10	-1.01395	-9.24033e-10
159913095	chr6:159913095:G:C	4.70179e-25	-9.89405e-10	-1.17893	6.2365e-10	-9.89405e-10	-1.16025
159913420	chr6:159913420:G:A	5.10781e-25	-9.89405e-10	-1.0961	6.88995e-10	-9.89405e-10	-1.06061
159913985	chr6:159913985:G:A	2.34115e-23	-0.113873	2.84282	6.8666e-09	-1.59782	2.8364
159914023	chr6:159914023:T:C	6.8287e-24	-0.0724365	1.56928	1.83419e-09	-1.57968	1.4982
159914306	chr6:159914306:C:T	1.68226e-25	-2.20673	-9.24033e-10	2.4303e-10	-2.10266	-9.24033e-10
159914426	chr6:159914426:G:C	1.60989e-25	-2.2507	-9.24033e-10	2.06478e-10	-2.26565	-9.24033e-10
159915535	chr6:159915535:T:C	1.04326e-24	-9.89405e-10	-0.381938	1.51658e-09	-9.89405e-10	-0.271631
159915579	chr6:159915579:T:C	8.91269e-24	-9.89405e-10	1.76319	1.3278e-08	-9.89405e-10	1.89802
159916053	chr6:159916053:T:G	1.10467e-24	0.797346	-1.12209	5.75253e-10	-0.171676	-1.06936
159916378	chr6:159916378:G:T	4.62261e-25	-9.89405e-10	-1.19591	6.14118e-10	-9.89405e-10	-1.17565
159916516	chr6:159916516:G:A	9.15134e-25	0.667772	-1.18074	4.79855e-10	-0.284833	-1.13753
159917547	chr6:159917547:C:T	7.63099e-25	-9.89405e-10	-0.694653	9.62484e-10	-9.89405e-10	-0.726325
159918287	chr6:159918287:G:A	4.93252e-26	-1.91799	-1.51561	4.42471e-11	-2.30351	-1.50254
159918353	chr6:159918353:C:T	9.32234e-25	-9.89405e-10	-0.494457	1.12747e-09	-9.89405e-10	-0.568107
159918381	chr6:159918381:G:T	1.12301e-24	-9.89405e-10	-0.308271	1.39259e-09	-9.89405e-10	-0.356921
159919815	chr6:159919815:G:T	4.10658e-25	-9.89405e-10	-1.31428	5.45837e-10	-9.89405e-10	-1.29352
159919823	chr6:159919823:T:C	7.95073e-25	0.657969	-1.31158	4.13695e-10	-0.297811	-1.2729
159919903	chr6:159919903:A:G	3.88337e-24	0.396735	0.535683	7.879e-10	-1.30154	0.375074
159920420	chr6:159920420:T:A	2.46545e-24	-9.89405e-10	0.478088	3.50439e-09	-9.89405e-10	0.565931
159920728	chr6:159920728:G:A	2.9326e-24	-9.89405e-10	0.651604	4.11156e-09	-9.89405e-10	0.725716
159920886	chr6:159920886:T:C	1.14662e-24	0.710006	-0.997471	6.07288e-10	-0.249256	-0.937583
159920994	chr6:159920994:G:A	8.13083e-25	-9.89405e-10	-0.631208	1.10904e-09	-9.89405e-10	-0.584589
159921342	chr6:159921342:G:T	3.58852e-25	-9.89405e-10	-1.44913	4.61039e-10	-9.89405e-10	-1.46236
159921620	chr6:159921620:C:G	5.16613e-26	-1.95495	-1.43238	4.45629e-11	-2.31894	-1.48001
159921752	chr6:159921752:A:C	1.09126e-24	0.684636	-1.02159	5.7966e-10	-0.270317	-0.963083
159922066	chr6:159922066:T:C	9.67246e-26	-1.98358	-0.776598	1.08948e-10	-2.20796	-0.69701
159922158	chr6:159922158:C:T	2.52559e-24	0.468229	0.0339615	5.08764e-10	-1.25336	-0.110497
159922456	chr6:159922456:A:G	2.61616e-24	0.68085	-0.143426	1.39664e-09	-0.259802	-0.0942126
159922839	chr6:159922839:GA:G	3.54808e-25	-9.89405e-10	-1.46046	4.70108e-10	-9.89405e-10	-1.44288
159922903	chr6:159922903:A:G	5.18527e-25	-9.89405e-10	-1.08105	6.82958e-10	-9.89405e-10	-1.06941
159923080	chr6:159923080:T:C	4.27614e-25	-9.89405e-10	-1.27382	5.50626e-10	-9.89405e-10	-1.28479
159923086	chr6:159923086:C:T	2.43849e-25	-1.83549	-9.24033e-10	2.8908e-10	-1.92914	-9.24033e-10
159923233	chr6:159923233:C:T	2.27792e-24	0.647199	-0.248223	1.2203e-09	-0.28812	-0.200868
159923635	chr6:159923635:C:T	1.51809e-25	-2.30942	-9.24033e-10	1.95338e-10	-2.32111	-9.24033e-10
159923667	chr6:159923667:T:G	2.6087e-24	0.408862	0.125703	5.35417e-10	-1.28893	-0.0238614
159923995	chr6:159923995:T:C	4.11925e-25	0.203561	-1.51476	2.42205e-10	-0.590566	-1.51549
159924027	chr6:159924027:AC:A	1.5421e-24	0.426594	-0.417732	3.22461e-10	-1.2781	-0.54176
159924077	chr6:159924077:G:C	3.91722e-25	0.151573	-1.51306	2.29535e-10	-0.645594	-1.51419
159924083	chr6:159924083:T:C	3.58646e-25	-9.89405e-10	-1.44971	4.71432e-10	-9.89405e-10	-1.44007
159924096	chr6:159924096:G:T	9.13112e-25	-9.89405e-10	-0.515183	1.2704e-09	-9.89405e-10	-0.448758
159924413	chr6:159924413:T:C	1.86966e-24	0.72297	-0.521501	9.87412e-10	-0.22772	-0.473035
159924452	chr6:159924452:G:A	4.47661e-25	-9.89405e-10	-1.228	6.10379e-10	-9.89405e-10	-1.18176
159924505	chr6:159924505:A:T	4.23234e-25	-9.89405e-10	-1.28412	5.63357e-10	-9.89405e-10	-1.26193
159924970	chr6:159924970:T:C	1.89602e-24	0.709309	-0.493837	1.00374e-09	-0.239661	-0.444695
159925121	chr6:159925121:G:A	4.97975e-26	-1.97827	-1.4458	4.3889e-11	-2.32521	-1.48897
159925363	chr6:159925363:G:A	5.25171e-25	-9.89405e-10	-1.06832	6.84479e-10	-9.89405e-10	-1.06718
159925444	chr6:159925444:AAAC:A	2.45215e-24	0.808198	-0.335519	1.28111e-09	-0.162043	-0.278318
159925866	chr6:159925866:C:T	2.06924e-24	0.796407	-0.493513	1.08166e-09	-0.165576	-0.444014
159926079	chr6:159926079:A:T	2.18329e-24	0.356547	-9.24033e-10	1.27353e-09	-0.446294	-9.24033e-10
159926332	chr6:159926332:A:G	4.45167e-25	-9.89405e-10	-1.23359	6.03253e-10	-9.89405e-10	-1.19351
159926416	chr6:159926416:G:A	8.34407e-25	-9.89405e-10	-0.60532	1.16015e-09	-9.89405e-10	-0.539538
159926524	chr6:159926524:T:G	7.85321e-25	0.734267	-1.40022	3.99493e-10	-0.238304	-1.36734
159926605	chr6:159926605:G:T	1.4363e-24	0.318032	-0.380248	3.12188e-10	-1.34965	-0.502582
159926863	chr6:159926863:T:C	3.38795e-25	-9.89405e-10	-1.50665	4.41577e-10	-9.89405e-10	-1.50549
159927400	chr6:159927400:G:A	1.2927e-24	-9.89405e-10	-0.167555	1.59877e-09	-9.89405e-10	-0.218853
159927569	chr6:159927569:T:C	1.10958e-24	-9.89405e-10	-0.320309	1.5676e-09	-9.89405e-10	-0.238544
159927573	chr6:159927573:T:A	5.69164e-25	-9.89405e-10	-0.987873	7.40967e-10	-9.89405e-10	-0.987887
159929036	chr6:159929036:A:T	3.41132e-25	-9.89405e-10	-1.49977	4.41457e-10	-9.89405e-10	-1.50576
159929793	chr6:159929793:G:A	3.59149e-25	-9.89405e-10	-1.4483	4.61366e-10	-9.89405e-10	-1.46165
159929856	chr6:159929856:CTTTCATCA:C	3.1286e-24	-9.89405e-10	0.7163	4.38935e-09	-9.89405e-10	0.791095
159930376	chr6:159930376:T:G	3.58748e-25	-9.89405e-10	-1.44942	4.70655e-10	-9.89405e-10	-1.44172
159930765	chr6:159930765:A:G	1.15363e-23	-9.89405e-10	2.02121	1.81704e-08	-9.89405e-10	2.21171
159930865	chr6:159930865:T:A	6.27182e-25	0.498487	-1.38929	3.31704e-10	-0.432099	-1.3595
159930996	chr6:159930996:G:A	3.502e-25	-9.89405e-10	-1.47354	4.51203e-10	-9.89405e-10	-1.48392
159931072	chr6:159931072:A:T	2.32419e-24	-9.89405e-10	0.419085	3.15221e-09	-9.89405e-10	0.460017
159931079	chr6:159931079:G:A	2.53057e-24	-9.89405e-10	0.50416	3.59869e-09	-9.89405e-10	0.592482
159931106	chr6:159931106:C:T	2.48093e-24	-9.89405e-10	0.484348	3.61954e-09	-9.89405e-10	0.598259
159931238	chr6:159931238:A:T	5.93762e-25	0.441583	-1.38715	3.17124e-10	-0.479434	-1.35712
159931386	chr6:159931386:G:C	3.858e-24	0.661108	0.264754	7.02655e-10	-1.14446	0.10348
159931402	chr6:159931402:C:G	2.52568e-24	1.11518	-0.612955	3.90885e-10	-0.863627	-0.763802
159931465	chr6:159931465:C:T	4.48542e-25	0.208571	-1.43461	2.51359e-10	-0.658723	-1.41024
159931487	chr6:159931487:G:A	3.04225e-25	-1.61427	-9.24033e-10	4.88538e-10	-1.40442	-9.24033e-10
159931889	chr6:159931889:T:C	2.85499e-24	0.962119	-0.337337	4.39215e-10	-0.973419	-0.537434
159932178	chr6:159932178:C:T	3.36821e-25	-9.89405e-10	-1.51249	4.39741e-10	-9.89405e-10	-1.50966
159932216	chr6:159932216:T:C	5.64934e-26	-2.06655	-1.23136	5.03821e-11	-2.34919	-1.32702
159932259	chr6:159932259:C:T	8.82394e-24	2.14205	-0.388864	8.718e-10	-0.266001	-0.559282
159932790	chr6:159932790:C:T	3.15271e-25	-1.47535	-0.103263	1.84081e-10	-2.1161	-0.264368
159932987	chr6:159932987:C:T	2.02789e-24	-9.89405e-10	0.282708	2.89342e-09	-9.89405e-10	0.374351
159933137	chr6:159933137:C:A	2.6794e-25	-1.95754	0.21626	2.0797e-10	-2.31452	0.0560724
159933315	chr6:159933315:T:A	7.47462e-26	-1.50234	-1.5156	8.76605e-11	-1.60819	-1.51418
159933710	chr6:159933710:A:G	9.18763e-25	-9.89405e-10	-0.509013	1.20483e-09	-9.89405e-10	-0.501748
159933770	chr6:159933770:A:G	2.44021e-25	-1.92054	0.0857579	1.82959e-10	-2.3028	-0.0837848
159933778	chr6:159933778:G:A	1.6151e-25	-2.24747	-9.24033e-10	2.10303e-10	-2.24729	-9.24033e-10
159933964	chr6:159933964:A:G	3.9529e-25	-9.89405e-10	-1.35242	5.25808e-10	-9.89405e-10	-1.33091
159934157	chr6:159934157:G:A	3.37267e-25	-9.89405e-10	-1.51117	4.37987e-10	-9.89405e-10	-1.51365
159934927	chr6:159934927:C:T	9.47745e-25	-9.89405e-10	-0.477956	1.22366e-09	-9.89405e-10	-0.486241
159935168	chr6:159935168:A:T	1.84439e-25	-1.86739	-0.247327	1.36549e-10	-2.28297	-0.396188
159935286	chr6:159935286:TCA:T	8.94802e-25	0.889472	-1.42491	4.35916e-10	-0.119616	-1.39878
159935363	chr6:159935363:G:A	1.71623e-23	-9.89405e-10	2.41843	1.99862e-08	-9.89405e-10	2.30696
159935453	chr6:159935453:T:A	3.39021e-25	-9.89405e-10	-1.50598	4.39724e-10	-9.89405e-10	-1.50969
159935536	chr6:159935536:ACAGT:A	5.84459e-25	-9.89405e-10	-0.961355	7.88267e-10	-9.89405e-10	-0.926006
159935665	chr6:159935665:A:C	4.32908e-25	-9.89405e-10	-1.26152	5.57408e-10	-9.89405e-10	-1.27254
159935703	chr6:159935703:T:G	4.93019e-25	-9.89405e-10	-1.13149	6.384e-10	-9.89405e-10	-1.13688
159935718	chr6:159935718:C:T	7.66769e-25	-9.89405e-10	-0.689856	1.00521e-09	-9.89405e-10	-0.682892
159936005	chr6:159936005:T:G	9.11086e-26	-1.96575	-0.854243	7.38045e-11	-2.32309	-0.97133
159936192	chr6:159936192:C:T	8.69185e-24	0.786899	0.951201	1.55543e-09	-1.06248	0.816148
159936586	chr6:159936586:C:T	3.54613e-25	-9.89405e-10	-1.46101	4.56955e-10	-9.89405e-10	-1.47126
159936971	chr6:159936971:T:C	3.4025e-25	-9.89405e-10	-1.50236	4.45197e-10	-9.89405e-10	-1.49733
159937016	chr6:159937016:T:C	1.74812e-24	-9.89405e-10	0.134256	2.52272e-09	-9.89405e-10	0.237251
159937303	chr6:159937303:G:A	3.36402e-25	-9.89405e-10	-1.51373	4.37248e-10	-9.89405e-10	-1.51534
159937366	chr6:159937366:T:C	5.64366e-25	-9.89405e-10	-0.996338	7.8059e-10	-9.89405e-10	-0.935793
159937746	chr6:159937746:A:G	8.53321e-25	-9.89405e-10	-0.582906	1.118e-09	-9.89405e-10	-0.576544
159937749	chr6:159937749:A:G	1.58442e-24	0.815792	-0.779858	2.69373e-10	-1.07193	-0.927819
159938324	chr6:159938324:C:A	3.38522e-25	-9.89405e-10	-1.50745	4.39115e-10	-9.89405e-10	-1.51108
159938382	chr6:159938382:G:T	3.6252e-25	-9.89405e-10	-1.43896	4.77729e-10	-9.89405e-10	-1.4268
159938622	chr6:159938622:C:CT	2.39968e-24	0.623154	-0.172104	4.64988e-10	-1.16959	-0.284242
159938676	chr6:159938676:C:T	4.05703e-25	-1.32642	-9.24033e-10	4.81993e-10	-1.41791	-9.24033e-10
159938853	chr6:159938853:A:G	5.89118e-25	-9.89405e-10	-0.953415	7.42952e-10	-9.89405e-10	-0.985211
159939090	chr6:159939090:T:C	4.79799e-25	-9.89405e-10	-1.15867	6.61668e-10	-9.89405e-10	-1.10108
159939312	chr6:159939312:G:C	9.95273e-26	-2.30028	-0.431328	1.4329e-10	-2.29713	-0.333841
159939716	chr6:159939716:T:C	1.27194e-24	0.772174	-0.95592	2.2362e-10	-1.10148	-1.08441
159939717	chr6:159939717:G:A	3.36014e-25	-9.89405e-10	-1.51489	4.36991e-10	-9.89405e-10	-1.51593
159940013	chr6:159940013:G:A	3.47846e-25	-9.89405e-10	-1.48028	4.57601e-10	-9.89405e-10	-1.46984
159940060	chr6:159940060:G:A	1.09873e-24	0.479774	-0.809902	2.26981e-10	-1.26624	-0.904735
159940177	chr6:159940177:A:T	2.05792e-24	0.612691	-0.31528	3.99581e-10	-1.17832	-0.427104
159940291	chr6:159940291:C:T	4.64775e-25	-9.89405e-10	-1.19049	6.38514e-10	-9.89405e-10	-1.1367
159940325	chr6:159940325:C:T	1.44381e-25	-2.35959	-9.24033e-10	1.87837e-10	-2.36027	-9.24033e-10
159940777	chr6:159940777:C:T	8.20515e-26	-2.02234	-0.902353	6.97337e-11	-2.33779	-1.01337
159940778	chr6:159940778:G:A	3.37802e-25	-9.89405e-10	-1.50958	4.41004e-10	-9.89405e-10	-1.50679
159940985	chr6:159940985:T:C	1.46934e-24	-9.89405e-10	-0.0394716	2.08983e-09	-9.89405e-10	0.0489944
159941044	chr6:159941044:A:G	8.26063e-26	-1.45908	-1.45888	2.8484e-10	-0.596232	-1.34768
159941183	chr6:159941183:T:C	3.80943e-25	-9.89405e-10	-1.38939	5.15075e-10	-9.89405e-10	-1.35153
159941412	chr6:159941412:C:A	3.4801e-25	-9.89405e-10	-1.47981	4.57828e-10	-9.89405e-10	-1.46935
159941455	chr6:159941455:G:C	3.53367e-25	-9.89405e-10	-1.46453	4.64656e-10	-9.89405e-10	-1.45455
159941482	chr6:159941482:A:G	3.36635e-25	-9.89405e-10	-1.51304	4.39137e-10	-9.89405e-10	-1.51103
159941724	chr6:159941724:A:G	3.79838e-25	-9.89405e-10	-1.3923	5.13367e-10	-9.89405e-10	-1.35485
159942237	chr6:159942237:C:G	4.00393e-25	-9.89405e-10	-1.33959	5.10253e-10	-9.89405e-10	-1.36093
159942545	chr6:159942545:A:G	3.90226e-25	-9.89405e-10	-1.36531	5.29296e-10	-9.89405e-10	-1.3243
159942567	chr6:159942567:C:A	3.47833e-25	-9.89405e-10	-1.48032	4.5665e-10	-9.89405e-10	-1.47192
159942631	chr6:159942631:T:C	1.2232e-24	-9.89405e-10	-0.222816	1.73771e-09	-9.89405e-10	-0.135518
159942773	chr6:159942773:T:A	6.56992e-24	0.769671	0.688544	1.19036e-09	-1.07252	0.558683
159942783	chr6:159942783:C:T	5.06186e-25	-9.89405e-10	-1.10514	7.05817e-10	-9.89405e-10	-1.03649
159942924	chr6:159942924:C:T	4.2459e-25	-9.89405e-10	-1.28092	5.54727e-10	-9.89405e-10	-1.27737
159942968	chr6:159942968:T:G	1.21671e-24	0.840061	-1.06819	2.13043e-10	-1.05473	-1.17961
159943074	chr6:159943074:C:T	1.21315e-24	0.893272	-1.12434	2.10103e-10	-1.02059	-1.22765
159943613	chr6:159943613:A:C	1.17925e-24	0.829869	-1.08927	2.07498e-10	-1.06297	-1.19775
159944276	chr6:159944276:C:T	6.62416e-25	-9.89405e-10	-0.836147	8.17764e-10	-9.89405e-10	-0.889268
159944382	chr6:159944382:A:C	3.58397e-25	-9.89405e-10	-1.4504	4.7181e-10	-9.89405e-10	-1.43927
159944460	chr6:159944460:G:A	3.17332e-25	-0.272713	-1.29938	4.11431e-10	-0.310861	-1.26534
159944521	chr6:159944521:C:T	3.63767e-25	-1.43553	-9.24033e-10	4.92977e-10	-1.39538	-9.24033e-10
159944631	chr6:159944631:C:T	3.53367e-25	-9.89405e-10	-1.46453	4.64656e-10	-9.89405e-10	-1.45455
159944746	chr6:159944746:G:A	1.36998e-24	0.979785	-1.08927	2.28516e-10	-0.96648	-1.19775
159944781	chr6:159944781:A:T	1.27472e-24	0.925061	-1.10662	2.17334e-10	-1.00165	-1.21275
159945521	chr6:159945521:T:C	2.23616e-25	-1.20072	-0.721392	2.55951e-10	-1.23707	-0.813788
159945603	chr6:159945603:G:A	1.50521e-25	-2.31794	-9.24033e-10	1.95665e-10	-2.31944	-9.24033e-10
159945705	chr6:159945705:A:C	3.99303e-25	-9.89405e-10	-1.34232	5.43145e-10	-9.89405e-10	-1.29847
159946191	chr6:159946191:G:A	1.07929e-24	0.756449	-1.10443	1.94639e-10	-1.11143	-1.21327
159946382	chr6:159946382:A:G	3.79838e-25	-9.89405e-10	-1.3923	5.13367e-10	-9.89405e-10	-1.35485
159946808	chr6:159946808:C:T	4.21489e-25	-9.89405e-10	-1.28825	5.53301e-10	-9.89405e-10	-1.27994
159946899	chr6:159946899:A:T	4.91569e-25	-9.89405e-10	-1.13444	6.79226e-10	-9.89405e-10	-1.07489
159947177	chr6:159947177:A:G	1.17698e-24	0.336032	-0.597371	2.53081e-10	-1.35259	-0.709547
159947202	chr6:159947202:T:C	7.56554e-25	-0.703268	-9.24033e-10	8.21713e-10	-0.884451	-9.24033e-10
159947210	chr6:159947210:T:G	1.41419e-24	1.43843	-1.51617	6.04443e-10	0.321872	-1.51341
159947566	chr6:159947566:T:C	3.50031e-25	-9.89405e-10	-1.47402	4.66212e-10	-9.89405e-10	-1.4512
159947577	chr6:159947577:C:G	4.87902e-25	-9.89405e-10	-1.14193	6.27056e-10	-9.89405e-10	-1.15481
159947769	chr6:159947769:G:A	1.55056e-23	-9.89405e-10	2.31691	1.86881e-08	-9.89405e-10	2.2398
159948315	chr6:159948315:T:C	1.27405e-24	0.449473	-0.631555	2.46619e-10	-1.29493	-0.793071
159948672	chr6:159948672:T:C	4.68052e-25	-9.89405e-10	-1.18346	6.44265e-10	-9.89405e-10	-1.12773
159949278	chr6:159949278:T:C	5.10034e-25	-9.89405e-10	-1.09756	7.11654e-10	-9.89405e-10	-1.02825
159949417	chr6:159949417:G:A	3.53367e-25	-9.89405e-10	-1.46453	4.64656e-10	-9.89405e-10	-1.45455
159949472	chr6:159949472:T:C	3.51779e-25	-9.89405e-10	-1.46904	4.62375e-10	-9.89405e-10	-1.45947
159949722	chr6:159949722:ATATATATATATG:A	2.35117e-24	0.806922	-0.376293	3.742e-09	1.11583	-0.4843
159949779	chr6:159949779:T:C	8.1481e-24	0.160502	1.513	1.83019e-09	-1.43953	1.35586
159950209	chr6:159950209:A:G	1.10943e-24	-0.0814718	-0.238965	2.78833e-10	-1.59415	-0.371085
159950489	chr6:159950489:C:T	1.06427e-24	-9.89405e-10	-0.361994	1.33953e-09	-9.89405e-10	-0.395766
159950727	chr6:159950727:C:T	3.53892e-25	-9.89405e-10	-1.46305	4.65223e-10	-9.89405e-10	-1.45333
159951272	chr6:159951272:G:A	4.73873e-25	-9.89405e-10	-1.1711	6.28435e-10	-9.89405e-10	-1.15261
159951586	chr6:159951586:G:A	3.53032e-25	-9.89405e-10	-1.46548	4.54174e-10	-9.89405e-10	-1.47736
159951638	chr6:159951638:C:A	8.64393e-25	-9.89405e-10	-0.570013	1.13797e-09	-9.89405e-10	-0.558845
159951791	chr6:159951791:C:T	3.53032e-25	-9.89405e-10	-1.46548	4.54174e-10	-9.89405e-10	-1.47736
159951934	chr6:159951934:C:T	3.5735e-25	-9.89405e-10	-1.45332	4.70357e-10	-9.89405e-10	-1.44235
159952077	chr6:159952077:A:C	2.88886e-24	0.0773505	0.559226	6.69365e-10	-1.49202	0.402509
159952174	chr6:159952174:G:A	3.50965e-25	-9.89405e-10	-1.47136	4.5184e-10	-9.89405e-10	-1.48251
159952564	chr6:159952564:A:G	3.50824e-25	-9.89405e-10	-1.47176	4.51687e-10	-9.89405e-10	-1.48285
159952697	chr6:159952697:C:T	4.52477e-25	-9.89405e-10	-1.2173	6.21186e-10	-9.89405e-10	-1.16421
159952753	chr6:159952753:T:A	3.36123e-25	-9.89405e-10	-1.51456	4.38535e-10	-9.89405e-10	-1.5124
159952864	chr6:159952864:C:T	3.51593e-25	-9.89405e-10	-1.46957	4.62777e-10	-9.89405e-10	-1.4586
159952888	chr6:159952888:C:T	3.51086e-25	-9.89405e-10	-1.47101	4.51966e-10	-9.89405e-10	-1.48223
159953330	chr6:159953330:T:C	3.50972e-25	-9.89405e-10	-1.47134	4.51862e-10	-9.89405e-10	-1.48246
159953407	chr6:159953407:C:T	3.9869e-25	-9.89405e-10	-1.34386	5.27329e-10	-9.89405e-10	-1.32802
159953637	chr6:159953637:TC:T	3.50724e-25	-9.89405e-10	-1.47204	4.51575e-10	-9.89405e-10	-1.4831
159953869	chr6:159953869:G:C	3.98925e-25	-9.89405e-10	-1.34327	5.27652e-10	-9.89405e-10	-1.32741
159954129	chr6:159954129:A:T	3.50824e-25	-9.89405e-10	-1.47176	4.51687e-10	-9.89405e-10	-1.48285
159954338	chr6:159954338:C:T	3.53264e-25	-9.89405e-10	-1.46483	4.5442e-10	-9.89405e-10	-1.47682
159954444	chr6:159954444:TGCA:T	3.51348e-25	-9.89405e-10	-1.47027	4.52271e-10	-9.89405e-10	-1.48156
159954519	chr6:159954519:G:A	3.50972e-25	-9.89405e-10	-1.47133	4.5185e-10	-9.89405e-10	-1.48249
159954559	chr6:159954559:C:T	2.30429e-23	-9.89405e-10	2.71307	3.1712e-08	-9.89405e-10	2.76861
159954674	chr6:159954674:T:C	3.50824e-25	-9.89405e-10	-1.47176	4.51687e-10	-9.89405e-10	-1.48285
159954715	chr6:159954715:G:A	3.38039e-25	-9.89405e-10	-1.50888	4.41347e-10	-9.89405e-10	-1.50601
159954716	chr6:159954716:C:A	3.50824e-25	-9.89405e-10	-1.47176	4.51687e-10	-9.89405e-10	-1.48285
159954826	chr6:159954826:C:G	3.48517e-25	-9.89405e-10	-1.47835	4.49141e-10	-9.89405e-10	-1.48851
159954892	chr6:159954892:A:G	3.48596e-25	-9.89405e-10	-1.47813	4.49228e-10	-9.89405e-10	-1.48831
159955396	chr6:159955396:C:T	3.4845e-25	-9.89405e-10	-1.47855	4.49066e-10	-9.89405e-10	-1.48867
159955676	chr6:159955676:A:G	1.86608e-23	2.50214	-9.24033e-10	2.59691e-08	2.56882	-9.24033e-10
159955694	chr6:159955694:A:G	5.74014e-25	-9.89405e-10	-0.979387	7.94833e-10	-9.89405e-10	-0.917711
159955874	chr6:159955874:C:T	5.74071e-25	-9.89405e-10	-0.979289	7.94958e-10	-9.89405e-10	-0.917553
159956128	chr6:159956128:AAAG:A	3.35669e-25	-9.89405e-10	-1.51592	4.37467e-10	-9.89405e-10	-1.51484
159957036	chr6:159957036:A:C	3.36331e-25	-9.89405e-10	-1.51395	4.37108e-10	-9.89405e-10	-1.51566
159957256	chr6:159957256:C:T	3.51423e-25	-9.89405e-10	-1.47005	4.57214e-10	-9.89405e-10	-1.47069
159957269	chr6:159957269:G:A	3.54568e-25	-9.89405e-10	-1.46114	4.56031e-10	-9.89405e-10	-1.47328
159957542	chr6:159957542:T:C	2.12385e-25	-1.97364	-9.24033e-10	2.50219e-10	-2.07351	-9.24033e-10
159957768	chr6:159957768:T:C	1.91677e-24	0.89185	-0.665494	3.24334e-10	-1.00325	-0.810822
159957832	chr6:159957832:G:T	1.44832e-25	-2.35647	-9.24033e-10	1.88413e-10	-2.3572	-9.24033e-10
159957898	chr6:159957898:G:A	3.38659e-25	-9.89405e-10	-1.50705	4.42334e-10	-9.89405e-10	-1.50378
159957921	chr6:159957921:G:C	3.3789e-25	-9.89405e-10	-1.50932	4.4115e-10	-9.89405e-10	-1.50646
159957952	chr6:159957952:G:A	9.51058e-25	-9.89405e-10	-0.474466	1.21109e-09	-9.89405e-10	-0.496569
159958064	chr6:159958064:T:C	2.63392e-23	2.36949	0.477285	9.67368e-09	1.2796	0.301726
159958160	chr6:159958160:A:T	1.6203e-24	1.57119	-1.51286	6.82254e-10	0.43541	-1.50585
159958355	chr6:159958355:A:G	1.47241e-24	0.742718	-0.780101	2.67518e-10	-1.09939	-0.907266
159958515	chr6:159958515:C:T	1.33099e-23	-9.89405e-10	2.16422	1.55817e-08	-9.89405e-10	2.05801
159958678	chr6:159958678:G:T	2.05891e-25	-2.0047	-9.24033e-10	3.79767e-10	-1.65629	-9.24033e-10
159958681	chr6:159958681:G:A	5.77832e-25	-9.89405e-10	-0.972758	8.00176e-10	-9.89405e-10	-0.911011
159959134	chr6:159959134:C:T	3.35832e-25	-9.89405e-10	-1.51543	4.36948e-10	-9.89405e-10	-1.51603
159959741	chr6:159959741:C:T	3.38326e-25	-0.612337	-0.895694	3.87406e-10	-0.657814	-0.978557
159959782	chr6:159959782:T:C	4.18183e-25	-9.89405e-10	-1.29612	5.5261e-10	-9.89405e-10	-1.28119
159959892	chr6:159959892:C:T	6.89301e-26	-1.60497	-1.49398	8.18212e-11	-1.7039	-1.48741
159959968	chr6:159959968:A:G	1.12807e-24	0.681232	-0.985012	2.12831e-10	-1.13606	-1.09928
159960275	chr6:159960275:T:A	3.4038e-25	-9.89405e-10	-1.50198	4.46691e-10	-9.89405e-10	-1.49398
159960603	chr6:159960603:G:A	3.35971e-25	-9.89405e-10	-1.51502	4.38773e-10	-9.89405e-10	-1.51186
159960757	chr6:159960757:A:G	1.61454e-24	0.768042	-0.71328	3.028e-10	-1.05908	-0.82369
159961137	chr6:159961137:T:C	3.68701e-25	-0.497901	-0.924154	4.15057e-10	-0.567329	-1.0001
159961242	chr6:159961242:C:T	5.64074e-25	-9.89405e-10	-0.996855	7.50547e-10	-9.89405e-10	-0.97504
159961484	chr6:159961484:T:C	3.4127e-24	-0.349773	1.15299	1.11605e-09	-1.73429	1.156
159961715	chr6:159961715:C:T	3.35782e-25	-9.89405e-10	-1.51558	4.3689e-10	-9.89405e-10	-1.51616
159961934	chr6:159961934:A:G	3.53363e-25	-9.89405e-10	-1.46455	4.64221e-10	-9.89405e-10	-1.45548
159962210	chr6:159962210:C:A	6.00642e-25	-9.89405e-10	-0.934043	8.38058e-10	-9.89405e-10	-0.864755
159962273	chr6:159962273:A:G	1.12556e-24	0.655519	-0.961527	2.17508e-10	-1.15155	-1.06206
159962292	chr6:159962292:C:A	3.3582e-25	-9.89405e-10	-1.51547	4.36903e-10	-9.89405e-10	-1.51613
159962668	chr6:159962668:T:C	7.25217e-25	-0.745571	-9.24033e-10	8.82581e-10	-0.812992	-9.24033e-10
159962860	chr6:159962860:C:G	3.3582e-25	-9.89405e-10	-1.51547	4.36903e-10	-9.89405e-10	-1.51613
159963021	chr6:159963021:T:A	2.2501e-24	1.87271	-1.48602	3.00186e-10	-0.437696	-1.45374
159963114	chr6:159963114:G:A	4.40187e-25	-0.450938	-0.793903	4.90626e-10	-0.515977	-0.884184
159963124	chr6:159963124:T:C	5.65521e-25	-9.89405e-10	-0.994294	7.82415e-10	-9.89405e-10	-0.933457
159963371	chr6:159963371:A:G	2.46244e-24	1.96323	-1.48637	3.18453e-10	-0.378085	-1.45428
159963535	chr6:159963535:T:A	3.3582e-25	-9.89405e-10	-1.51547	4.36903e-10	-9.89405e-10	-1.51613
159963596	chr6:159963596:T:C	5.74207e-25	-9.89405e-10	-0.97905	7.95123e-10	-9.89405e-10	-0.917345
159963674	chr6:159963674:G:A	1.21288e-23	-9.89405e-10	2.07129	1.46552e-08	-9.89405e-10	1.99671
159964174	chr6:159964174:T:C	5.73405e-25	-9.89405e-10	-0.980449	7.9395e-10	-9.89405e-10	-0.918822
159964472	chr6:159964472:A:T	3.53095e-25	-9.89405e-10	-1.4653	4.67804e-10	-9.89405e-10	-1.44779
159965220	chr6:159965220:T:C	3.39672e-25	-9.89405e-10	-1.50406	4.46349e-10	-9.89405e-10	-1.49474
159965527	chr6:159965527:A:C	3.39887e-25	-9.89405e-10	-1.50343	4.44658e-10	-9.89405e-10	-1.49854
159965802	chr6:159965802:C:T	3.10719e-25	-0.707687	-0.885465	3.49789e-10	-0.769625	-0.968887
159965851	chr6:159965851:C:T	3.53853e-25	-9.89405e-10	-1.46316	4.64919e-10	-9.89405e-10	-1.45398
159965876	chr6:159965876:T:A	3.52078e-25	-9.89405e-10	-1.46819	4.6256e-10	-9.89405e-10	-1.45907
159965909	chr6:159965909:T:C	3.9574e-25	-1.35128	-9.24033e-10	6.62207e-10	-1.10026	-9.24033e-10
159966199	chr6:159966199:C:T	3.15855e-25	-0.315922	-1.26084	9.75251e-11	-1.71654	-1.29919
159966389	chr6:159966389:C:T	3.3582e-25	-9.89405e-10	-1.51547	4.36903e-10	-9.89405e-10	-1.51613
159967124	chr6:159967124:C:T	6.26529e-24	2.90951	-1.49877	1.66581e-08	3.63865	-1.51383
159967423	chr6:159967423:A:G	8.59938e-25	0.520396	-1.09558	1.37429e-09	0.809592	-1.17974
159967704	chr6:159967704:A:G	2.24158e-25	-1.91969	-9.24033e-10	3.82061e-10	-1.65026	-9.24033e-10
159968115	chr6:159968115:G:T	2.77402e-25	-0.530193	-1.17638	3.17873e-10	-0.599123	-1.23507
159968192	chr6:159968192:G:A	2.47286e-24	-9.89405e-10	0.481091	3.91887e-09	-9.89405e-10	0.677716
159968207	chr6:159968207:T:A	3.09505e-25	-0.728598	-0.868469	3.47935e-10	-0.797382	-0.946444
159968516	chr6:159968516:C:T	1.62029e-25	-2.24427	-9.24033e-10	2.06531e-10	-2.26539	-9.24033e-10
159969089	chr6:159969089:T:C	7.53622e-25	-9.89405e-10	-0.70715	9.70366e-10	-9.89405e-10	-0.718169
159969209	chr6:159969209:T:C	1.48688e-24	0.790217	-0.81782	2.26326e-09	1.09044	-0.961716
159969886	chr6:159969886:G:C	2.21336e-24	-9.89405e-10	0.370225	3.35677e-09	-9.89405e-10	0.522893
159969899	chr6:159969899:C:A	2.66483e-24	-9.89405e-10	0.555854	4.06946e-09	-9.89405e-10	0.715424
159969974	chr6:159969974:CT:C	3.41559e-25	-1.49852	-9.24033e-10	4.16872e-10	-1.56306	-9.24033e-10
159970157	chr6:159970157:C:T	1.99741e-25	-0.521474	-1.51354	1.23516e-10	-1.26502	-1.51444
159970166	chr6:159970166:TTC:T	7.90251e-26	-1.48539	-1.47689	9.27385e-11	-1.56631	-1.49974
159970573	chr6:159970573:A:G	3.36359e-25	-9.89405e-10	-1.51386	4.39425e-10	-9.89405e-10	-1.51037
159970899	chr6:159970899:G:A	5.99935e-25	-9.89405e-10	-0.93522	8.35441e-10	-9.89405e-10	-0.867882
159971005	chr6:159971005:C:G	4.80423e-26	-2.26141	-1.19855	5.29621e-11	-2.35159	-1.27467
159972145	chr6:159972145:T:C	1.56766e-24	1.48196	-1.45666	6.1173e-10	0.288161	-1.46771
159972146	chr6:159972146:C:T	2.54792e-24	-9.89405e-10	0.510992	3.87391e-09	-9.89405e-10	0.666178
159972828	chr6:159972828:C:T	1.6989e-24	1.56568	-1.45999	6.53276e-10	0.356937	-1.47078
159973059	chr6:159973059:G:C	3.462e-25	-9.89405e-10	-1.48502	4.53971e-10	-9.89405e-10	-1.47781
159973159	chr6:159973159:G:A	7.43147e-25	-0.721148	-9.24033e-10	7.52838e-10	-0.971993	-9.24033e-10
159973186	chr6:159973186:A:G	1.06931e-24	-9.89405e-10	-0.357273	1.48424e-09	-9.89405e-10	-0.293186
159973215	chr6:159973215:A:G	1.03941e-24	0.974334	-1.35997	1.81438e-10	-1.01205	-1.38289
159973698	chr6:159973698:A:G	1.40097e-24	1.27889	-1.36602	2.30761e-10	-0.801851	-1.35261
159973853	chr6:159973853:T:C	1.09101e-24	-9.89405e-10	-0.337186	1.51281e-09	-9.89405e-10	-0.274118
159974270	chr6:159974270:A:G	7.61593e-25	-9.89405e-10	-0.696628	9.17677e-10	-9.89405e-10	-0.773996
159974277	chr6:159974277:TC:T	2.42775e-23	2.76526	-9.24033e-10	4.95137e-08	3.21416	-9.24033e-10
159974587	chr6:159974587:C:T	3.45872e-25	-9.89405e-10	-1.48597	4.46125e-10	-9.89405e-10	-1.49524
159974600	chr6:159974600:A:G	3.20043e-25	-2.20608	0.642499	3.52048e-10	-2.36025	0.628178
159975016	chr6:159975016:G:A	3.37099e-25	-9.89405e-10	-1.51167	4.4127e-10	-9.89405e-10	-1.50618
159975323	chr6:159975323:T:C	4.15354e-26	-2.2335	-1.37199	4.87908e-11	-2.36015	-1.34815
159975382	chr6:159975382:C:T	3.37987e-25	-9.89405e-10	-1.50903	4.38605e-10	-9.89405e-10	-1.51224
159975495	chr6:159975495:A:G	4.40424e-26	-2.18471	-1.36218	4.94922e-11	-2.35776	-1.33627
159975705	chr6:159975705:G:A	4.41768e-26	-2.14584	-1.398	4.78544e-11	-2.35158	-1.3761
159975948	chr6:159975948:G:GT	2.38634e-23	-9.89405e-10	2.74806	2.81029e-08	-9.89405e-10	2.64778
159976028	chr6:159976028:T:G	4.40653e-26	-2.18534	-1.36103	4.95384e-11	-2.35798	-1.33511
159976079	chr6:159976079:T:C	3.4121e-25	-9.89405e-10	-1.49954	4.42415e-10	-9.89405e-10	-1.50359
159976510	chr6:159976510:C:G	5.86816e-26	-2.00688	-1.25304	1.40949e-10	-1.41828	-1.22917
159976621	chr6:159976621:A:G	5.73444e-26	-2.02788	-1.25509	1.36116e-10	-1.45106	-1.23128
159976681	chr6:159976681:C:T	1.23501e-25	-1.95598	-0.559812	1.80158e-10	-2.01276	-0.38925
159977004	chr6:159977004:T:C	5.94507e-26	-1.9926	-1.2543	1.44236e-10	-1.39387	-1.23052
159977298	chr6:159977298:C:T	6.10729e-26	-2.05857	-1.1614	1.43846e-10	-1.50061	-1.12648
159977674	chr6:159977674:C:T	5.47691e-26	-2.05955	-1.26936	1.27044e-10	-1.50344	-1.24787
159977766	chr6:159977766:A:G	5.4794e-26	-2.05505	-1.27341	1.27518e-10	-1.49552	-1.25206
159978143	chr6:159978143:T:C	1.11735e-23	-9.89405e-10	1.98926	1.65068e-08	-9.89405e-10	2.11569
159978160	chr6:159978160:T:G	1.07215e-24	-9.89405e-10	-0.354617	1.53479e-09	-9.89405e-10	-0.259691
159978735	chr6:159978735:C:T	1.18951e-24	-9.89405e-10	-0.250745	1.46803e-09	-9.89405e-10	-0.304167
159978893	chr6:159978893:A:T	4.45797e-25	-9.89405e-10	-1.23218	6.03216e-10	-9.89405e-10	-1.19357
159979108	chr6:159979108:C:T	3.84247e-25	-9.89405e-10	-1.38075	5.09545e-10	-9.89405e-10	-1.36233
159979115	chr6:159979115:A:G	1.24839e-17	16.4706	-0.554969	0.00259177	14.7473	-0.667553
159979164	chr6:159979164:A:G	1.62203e-24	0.273097	-0.213701	2.43172e-09	0.536161	-0.335647
159979547	chr6:159979547:G:A	7.57333e-25	-9.89405e-10	-0.702238	1.04351e-09	-9.89405e-10	-0.645494
159979589	chr6:159979589:T:C	4.23673e-24	-9.89405e-10	1.01951	6.84409e-09	-9.89405e-10	1.2353
159979672	chr6:159979672:C:G	1.43456e-24	1.15221	-1.21564	3.67278e-09	1.87341	-1.26055
159979754	chr6:159979754:G:A	7.24605e-25	0.761924	-1.50834	1.76766e-09	1.37332	-1.49175
159979996	chr6:159979996:G:A	1.29072e-23	3.46487	-1.33138	1.60111e-09	1.15089	-1.36828
159980042	chr6:159980042:G:A	1.02885e-24	-0.395846	-9.24033e-10	1.06773e-09	-0.622555	-9.24033e-10
159980050	chr6:159980050:G:A	3.54302e-25	-9.89405e-10	-1.46189	4.54995e-10	-9.89405e-10	-1.47556
159980106	chr6:159980106:G:A	3.60904e-25	-9.89405e-10	-1.44343	4.77781e-10	-9.89405e-10	-1.42669
159980284	chr6:159980284:A:G	1.57312e-24	0.581978	-0.553206	3.7856e-09	1.26066	-0.617546
159980314	chr6:159980314:T:C	4.65822e-25	-9.89405e-10	-1.18824	6.16061e-10	-9.89405e-10	-1.1725
159980630	chr6:159980630:G:A	3.19655e-23	4.39455	-1.35418	3.20622e-09	1.86772	-1.39071
159981641	chr6:159981641:GT:G	4.37814e-25	-9.89405e-10	-1.25025	5.83058e-10	-9.89405e-10	-1.22756
159981673	chr6:159981673:G:A	1.62254e-23	3.31895	-0.956655	1.9223e-09	1.01873	-1.05329
159981674	chr6:159981674:G:T	3.51898e-25	-9.89405e-10	-1.4687	4.5217e-10	-9.89405e-10	-1.48178
159982161	chr6:159982161:C:T	4.32766e-25	-9.89405e-10	-1.26184	5.37717e-10	-9.89405e-10	-1.30851
159982331	chr6:159982331:G:A	1.05895e-25	-2.34687	-0.322729	1.64763e-10	-2.27121	-0.220119
159982485	chr6:159982485:G:A	1.98107e-24	-9.89405e-10	0.259351	2.46724e-09	-9.89405e-10	0.215013
159982617	chr6:159982617:C:T	3.3609e-25	-9.89405e-10	-1.51466	4.38427e-10	-9.89405e-10	-1.51265
159982756	chr6:159982756:C:T	8.19071e-25	0.0403785	-0.664248	1.80069e-09	0.640243	-0.740163
159983012	chr6:159983012:C:T	1.06858e-25	-2.34858	-0.311958	1.6588e-10	-2.27571	-0.208874
159983179	chr6:159983179:C:G	3.51898e-25	-9.89405e-10	-1.4687	4.5217e-10	-9.89405e-10	-1.48178
159983727	chr6:159983727:G:A	3.35763e-25	-9.89405e-10	-1.51563	4.37922e-10	-9.89405e-10	-1.5138
159983800	chr6:159983800:T:C	1.03455e-25	-2.08691	-0.605988	1.39902e-09	-0.418446	0.0661271
159983903	chr6:159983903:A:G	3.65939e-25	-9.89405e-10	-1.42957	4.71194e-10	-9.89405e-10	-1.44057
159984132	chr6:159984132:T:C	3.53377e-25	-9.89405e-10	-1.46451	4.53782e-10	-9.89405e-10	-1.47822
159984157	chr6:159984157:T:C	2.17644e-24	-9.89405e-10	0.353405	2.7095e-09	-9.89405e-10	0.308677
159984367	chr6:159984367:A:G	4.08636e-26	-2.12626	-1.49554	4.27259e-11	-2.35969	-1.48135
159984393	chr6:159984393:T:C	2.04241e-24	-9.89405e-10	0.289845	2.96406e-09	-9.89405e-10	0.398474
159984590	chr6:159984590:G:A	3.48023e-25	-9.89405e-10	-1.47977	4.47785e-10	-9.89405e-10	-1.49153
159984814	chr6:159984814:G:A	2.56249e-25	-1.78589	-9.24033e-10	3.67362e-10	-1.68949	-9.24033e-10
159984905	chr6:159984905:T:C	1.19921e-24	-9.89405e-10	-0.242625	1.49041e-09	-9.89405e-10	-0.289034
159985003	chr6:159985003:C:T	3.51898e-25	-9.89405e-10	-1.4687	4.5217e-10	-9.89405e-10	-1.48178
159985013	chr6:159985013:A:G	3.37333e-25	-9.89405e-10	-1.51097	4.40626e-10	-9.89405e-10	-1.50765
159985458	chr6:159985458:T:C	3.53033e-25	-9.89405e-10	-1.46548	4.53404e-10	-9.89405e-10	-1.47906
159985786	chr6:159985786:T:C	3.53377e-25	-9.89405e-10	-1.46451	4.53782e-10	-9.89405e-10	-1.47822
159985816	chr6:159985816:G:A	2.23376e-25	-1.92319	-9.24033e-10	1.93277e-10	-2.33172	-9.24033e-10
159986435	chr6:159986435:T:G	4.21017e-25	-0.0801532	-1.20921	9.51223e-10	0.511268	-1.24936
159986439	chr6:159986439:T:G	8.72974e-26	-1.86168	-1.00104	8.64268e-11	-2.1318	-1.00475
159986441	chr6:159986441:T:G	1.31884e-24	-9.89405e-10	-0.147534	1.67619e-09	-9.89405e-10	-0.171565
159986525	chr6:159986525:C:T	3.58628e-25	-9.89405e-10	-1.44976	4.59593e-10	-9.89405e-10	-1.4655
159986588	chr6:159986588:A:G	3.55766e-25	-9.89405e-10	-1.45777	4.56686e-10	-9.89405e-10	-1.47185
159987038	chr6:159987038:C:A	3.51986e-25	-9.89405e-10	-1.46845	4.52266e-10	-9.89405e-10	-1.48157
159987191	chr6:159987191:G:A	4.87662e-25	-9.89405e-10	-1.14242	6.85782e-10	-9.89405e-10	-1.06528
159987293	chr6:159987293:G:T	2.54762e-23	3.19248	-0.379026	3.06411e-09	0.930685	-0.499017
159987427	chr6:159987427:T:C	3.54721e-25	-9.89405e-10	-1.46071	4.55202e-10	-9.89405e-10	-1.4751
159987595	chr6:159987595:C:T	3.84267e-26	-2.22692	-1.45636	5.71379e-11	-2.12649	-1.42389
159987682	chr6:159987682:G:A	4.59647e-25	-9.89405e-10	-1.20158	6.07748e-10	-9.89405e-10	-1.18608
159987720	chr6:159987720:C:T	3.7322e-25	-9.89405e-10	-1.40987	4.95421e-10	-9.89405e-10	-1.39043
159988020	chr6:159988020:A:G	2.09925e-25	-1.98529	-9.24033e-10	1.9053e-10	-2.34603	-9.24033e-10
159988084	chr6:159988084:A:G	4.42193e-25	-1.24029	-9.24033e-10	3.86573e-09	0.664063	-9.24033e-10
159988381	chr6:159988381:G:C	5.84116e-24	-9.89405e-10	1.34064	8.70725e-09	-9.89405e-10	1.47607
159988559	chr6:159988559:C:T	3.4665e-25	-9.89405e-10	-1.48372	4.48181e-10	-9.89405e-10	-1.49065
159988682	chr6:159988682:T:C	3.77883e-25	-9.89405e-10	-1.39746	5.02441e-10	-9.89405e-10	-1.37636
159989061	chr6:159989061:C:T	3.60025e-25	-9.89405e-10	-1.44587	4.64469e-10	-9.89405e-10	-1.45495
159989177	chr6:159989177:C:T	2.09116e-25	-1.98915	-9.24033e-10	1.90387e-10	-2.34678	-9.24033e-10
159989233	chr6:159989233:C:T	2.08875e-25	-1.99031	-9.24033e-10	2.46017e-10	-2.09044	-9.24033e-10
159989299	chr6:159989299:T:C	2.46753e-25	-2.11909	0.295441	3.20527e-10	-2.13808	0.312201
159989308	chr6:159989308:A:G	3.49896e-25	-9.89405e-10	-1.47441	4.49976e-10	-9.89405e-10	-1.48665
159989712	chr6:159989712:C:T	4.76558e-25	-9.89405e-10	-1.16545	6.49354e-10	-9.89405e-10	-1.11986
159989742	chr6:159989742:A:G	3.49232e-25	-9.89405e-10	-1.4763	4.49231e-10	-9.89405e-10	-1.4883
159990040	chr6:159990040:C:G	3.58246e-25	-9.89405e-10	-1.45082	4.58165e-10	-9.89405e-10	-1.46861
159990235	chr6:159990235:A:G	3.57658e-26	-2.35338	-1.40167	4.99546e-11	-2.32051	-1.36422
159990264	chr6:159990264:C:T	3.5317e-25	-9.89405e-10	-1.46509	4.54478e-10	-9.89405e-10	-1.47669
159990438	chr6:159990438:A:G	5.51218e-25	-9.89405e-10	-1.01991	7.39891e-10	-9.89405e-10	-0.989339
159990489	chr6:159990489:C:T	3.35707e-25	-9.89405e-10	-1.5158	4.37313e-10	-9.89405e-10	-1.51519
159990546	chr6:159990546:C:CT	4.61252e-25	-9.89405e-10	-1.1981	6.1034e-10	-9.89405e-10	-1.18183
159990652	chr6:159990652:CAG:C	5.39779e-25	-9.89405e-10	-1.04088	7.57406e-10	-9.89405e-10	-0.965943
159990693	chr6:159990693:G:A	3.3615e-25	-0.0314955	-1.48299	8.76494e-10	0.641822	-1.46173
159990737	chr6:159990737:C:T	1.55432e-24	-9.89405e-10	0.0167532	1.94341e-09	-9.89405e-10	-0.0236446
159990927	chr6:159990927:C:T	4.9748e-25	-9.89405e-10	-1.12249	7.01133e-10	-9.89405e-10	-1.04314
159991156	chr6:159991156:T:G	3.81343e-25	-9.89405e-10	-1.38834	5.14058e-10	-9.89405e-10	-1.35351
159991610	chr6:159991610:T:TA	7.71185e-26	-2.35816	-0.628536	9.89814e-11	-2.35889	-0.642023
159991858	chr6:159991858:G:A	3.80074e-25	-9.89405e-10	-1.39168	5.12165e-10	-9.89405e-10	-1.3572
159992042	chr6:159992042:G:A	6.68942e-25	0.481131	-1.30747	1.20121e-09	0.730959	-1.23572
159992048	chr6:159992048:C:T	3.66053e-25	-9.89405e-10	-1.42926	4.85285e-10	-9.89405e-10	-1.41111
159992507	chr6:159992507:T:G	3.71054e-25	0.0532452	-1.46894	6.98103e-10	0.446925	-1.4944
159992759	chr6:159992759:C:A	3.52516e-25	-9.89405e-10	-1.46695	4.66797e-10	-9.89405e-10	-1.44995
159993032	chr6:159993032:C:T	3.6714e-25	-9.89405e-10	-1.4263	4.72638e-10	-9.89405e-10	-1.43751
159993162	chr6:159993162:A:T	3.60079e-25	-9.89405e-10	-1.44572	4.60878e-10	-9.89405e-10	-1.46271
159993423	chr6:159993423:A:G	3.35958e-25	-9.89405e-10	-1.51505	4.37529e-10	-9.89405e-10	-1.5147
159993746	chr6:159993746:T:C	3.8891e-25	-9.89405e-10	-1.36869	5.25577e-10	-9.89405e-10	-1.33135
159994309	chr6:159994309:T:C	4.1709e-25	0.0387397	-1.33748	7.67469e-10	0.424531	-1.37727
159994429	chr6:159994429:G:T	3.79604e-25	-9.89405e-10	-1.39291	5.11353e-10	-9.89405e-10	-1.35878
159994522	chr6:159994522:C:T	2.6816e-23	2.86471	-9.24033e-10	4.53281e-09	0.823254	-9.24033e-10
159994592	chr6:159994592:C:A	3.55732e-25	-9.89405e-10	-1.45786	4.58964e-10	-9.89405e-10	-1.46687
159994612	chr6:159994612:T:A	5.09037e-25	-9.89405e-10	-1.09952	6.89227e-10	-9.89405e-10	-1.06027
159995008	chr6:159995008:T:C	4.24451e-26	-2.27383	-1.31	5.56129e-11	-2.33677	-1.24066
159995072	chr6:159995072:A:G	4.2405e-25	0.0879503	-1.37014	7.892e-10	0.481062	-1.40588
159995164	chr6:159995164:T:A	4.63844e-25	-1.19249	-9.24033e-10	4.10114e-09	0.723178	-9.24033e-10
159995171	chr6:159995171:C:T	3.36599e-25	-9.89405e-10	-1.51315	4.39379e-10	-9.89405e-10	-1.51048
159995243	chr6:159995243:A:G	4.19627e-26	-2.25564	-1.33962	5.30664e-11	-2.34441	-1.27989
159995318	chr6:159995318:G:GT	2.98508e-25	-2.06354	0.430299	3.85825e-10	-2.08521	0.444753
159995851	chr6:159995851:A:G	3.37451e-25	-9.89405e-10	-1.51062	4.40867e-10	-9.89405e-10	-1.5071
159996173	chr6:159996173:G:C	1.536e-25	-1.41292	-0.884773	1.60528e-10	-1.61066	-0.906712
159996190	chr6:159996190:G:A	8.34763e-26	-2.24678	-0.660702	1.24385e-10	-2.33067	-0.44179
159996987	chr6:159996987:G:C	4.38902e-24	-9.89405e-10	1.05482	6.42994e-09	-9.89405e-10	1.17288
159997018	chr6:159997018:G:A	5.10436e-23	2.83667	0.671721	1.94066e-08	1.62094	0.656585
159997032	chr6:159997032:A:C	3.84328e-25	-9.89405e-10	-1.38054	5.18655e-10	-9.89405e-10	-1.3446
159997036	chr6:159997036:A:G	4.39849e-25	-9.89405e-10	-1.24561	5.86627e-10	-9.89405e-10	-1.22145
159997346	chr6:159997346:T:C	3.37301e-25	-9.89405e-10	-1.51107	4.40586e-10	-9.89405e-10	-1.50774
159997556	chr6:159997556:A:G	3.83873e-25	-9.89405e-10	-1.38173	5.18041e-10	-9.89405e-10	-1.34579
159997693	chr6:159997693:T:G	3.79758e-25	-9.89405e-10	-1.39251	5.11706e-10	-9.89405e-10	-1.35809
159998225	chr6:159998225:A:T	3.38268e-25	-9.89405e-10	-1.5082	4.40057e-10	-9.89405e-10	-1.50894
159999293	chr6:159999293:T:G	6.59991e-25	0.395126	-1.23494	1.26853e-09	0.830532	-1.28076
159999474	chr6:159999474:C:T	4.31439e-26	-2.22901	-1.33849	5.27329e-11	-2.352	-1.2786
159999832	chr6:159999832:A:T	7.10814e-25	0.47874	-1.24437	1.39103e-09	0.93077	-1.28881
160000362	chr6:160000362:A:G	7.04659e-25	-9.89405e-10	-0.774327	8.89335e-10	-9.89405e-10	-0.805368
160001167	chr6:160001167:C:T	4.58614e-25	0.110119	-1.31395	8.83626e-10	0.540252	-1.35206
160001183	chr6:160001183:C:T	6.70186e-24	2.04504	-0.566937	1.05943e-09	0.0342414	-0.6646
160001585	chr6:160001585:G:A	3.43605e-25	-9.89405e-10	-1.49255	4.44597e-10	-9.89405e-10	-1.49868
160001659	chr6:160001659:A:G	3.58578e-25	-9.89405e-10	-1.4499	4.62045e-10	-9.89405e-10	-1.46018
160001753	chr6:160001753:A:G	6.45583e-25	0.48334	-1.34523	1.25859e-09	0.921815	-1.37991
160001786	chr6:160001786:C:T	3.4378e-25	-9.89405e-10	-1.49204	4.44772e-10	-9.89405e-10	-1.49828
160001895	chr6:160001895:C:T	3.94732e-25	-9.89405e-10	-1.35383	5.26577e-10	-9.89405e-10	-1.32945
160002045	chr6:160002045:A:G	5.31209e-25	-9.89405e-10	-1.05689	7.49998e-10	-9.89405e-10	-0.975772
160002408	chr6:160002408:G:C	4.36422e-26	-2.22421	-1.33181	5.31059e-11	-2.35374	-1.26982
160002820	chr6:160002820:A:G	3.83536e-25	-9.89405e-10	-1.38261	5.10491e-10	-9.89405e-10	-1.36047
160003082	chr6:160003082:C:T	5.98162e-25	0.290896	-1.22908	1.1692e-09	0.744479	-1.27624
160003544	chr6:160003544:A:G	3.60729e-25	-9.89405e-10	-1.44391	4.81888e-10	-9.89405e-10	-1.41813
160003728	chr6:160003728:T:C	5.74719e-24	1.32442	-9.24033e-10	9.93556e-09	1.60803	-9.24033e-10
160003780	chr6:160003780:A:T	5.4421e-25	0.255054	-1.28776	1.06451e-09	0.703607	-1.32918
160003858	chr6:160003858:G:A	1.55966e-25	-2.2824	-9.24033e-10	2.00406e-06	6.91484	-9.24033e-10
160003869	chr6:160003869:T:C	4.91216e-25	0.297268	-1.43243	9.38468e-10	0.713312	-1.46491
160004038	chr6:160004038:G:C	4.90603e-25	-9.89405e-10	-1.13641	6.61388e-10	-9.89405e-10	-1.1015
160004215	chr6:160004215:T:C	4.93638e-25	0.306472	-1.43671	9.47452e-10	0.726644	-1.46871
160004572	chr6:160004572:A:G	5.03773e-25	0.333644	-1.44356	9.5665e-10	0.741607	-1.47401
160004651	chr6:160004651:G:A	3.38623e-25	-9.89405e-10	-1.50715	4.42734e-10	-9.89405e-10	-1.50287
160004666	chr6:160004666:G:A	1.51836e-23	2.29593	-9.24033e-10	3.06322e-09	0.43138	-9.24033e-10
160004671	chr6:160004671:G:A	1.73556e-24	-9.89405e-10	0.127044	2.1665e-09	-9.89405e-10	0.0850245
160004801	chr6:160004801:G:A	3.6551e-25	-9.89405e-10	-1.43075	4.89277e-10	-9.89405e-10	-1.40291
160004937	chr6:160004937:C:T	1.52082e-25	-2.30762	-9.24033e-10	1.92257e-10	-2.33701	-9.24033e-10
160004975	chr6:160004975:A:T	3.3563e-25	-9.89405e-10	-1.51603	4.36944e-10	-9.89405e-10	-1.51604
160005035	chr6:160005035:T:G	3.86464e-25	-9.89405e-10	-1.375	4.95076e-10	-9.89405e-10	-1.39113
160005157	chr6:160005157:A:G	3.63664e-25	-9.89405e-10	-1.43581	4.86426e-10	-9.89405e-10	-1.40876
160005176	chr6:160005176:G:A	3.76898e-25	-9.89405e-10	-1.40007	4.793e-10	-9.89405e-10	-1.42352
160005401	chr6:160005401:C:T	3.74449e-25	-9.89405e-10	-1.40658	4.79989e-10	-9.89405e-10	-1.42208
160005404	chr6:160005404:G:A	3.76498e-25	-9.89405e-10	-1.40113	4.78866e-10	-9.89405e-10	-1.42442
160005424	chr6:160005424:C:T	5.79061e-26	-2.22505	-1.04817	5.46132e-10	-0.762106	-0.530876
160005427	chr6:160005427:T:G	4.47841e-25	0.177571	-1.40517	1.02763e-09	0.770244	-1.43107
160005590	chr6:160005590:C:T	2.44888e-23	2.77393	-9.24033e-10	3.41486e-08	2.84263	-9.24033e-10
160005912	chr6:160005912:C:T	3.37137e-25	-9.89405e-10	-1.51155	4.40279e-10	-9.89405e-10	-1.50843
160006061	chr6:160006061:C:T	9.94903e-25	-9.89405e-10	-0.429396	1.2382e-09	-9.89405e-10	-0.474429
160006179	chr6:160006179:C:T	1.48817e-25	-2.32932	-9.24033e-10	1.89629e-10	-2.35077	-9.24033e-10
160006479	chr6:160006479:A:T	4.65103e-25	0.277888	-1.46767	8.88006e-10	0.685759	-1.49262
160006612	chr6:160006612:G:C	5.45925e-25	0.31726	-1.34682	1.06182e-09	0.753712	-1.38182
160006850	chr6:160006850:T:C	5.81234e-25	0.377444	-1.34433	1.13755e-09	0.820042	-1.37925
160007042	chr6:160007042:G:A	5.00792e-25	0.343849	-1.4597	9.65555e-10	0.762773	-1.48591
160007091	chr6:160007091:T:A	3.57805e-24	-9.89405e-10	0.850532	5.17928e-09	-9.89405e-10	0.956579
160007105	chr6:160007105:T:C	4.49857e-25	0.0294933	-1.25261	8.08785e-10	0.401939	-1.30225
160007376	chr6:160007376:G:T	4.36871e-26	-2.23796	-1.31703	5.42568e-11	-2.34942	-1.25269
160007517	chr6:160007517:C:T	5.23298e-25	-9.89405e-10	-1.07189	7.09327e-10	-9.89405e-10	-1.03153
160007590	chr6:160007590:ATAT:GTAT	3.42152e-25	-9.89405e-10	-1.49679	4.44924e-10	-9.89405e-10	-1.49794
160007811	chr6:160007811:C:T	5.14467e-25	0.245308	-1.33422	1.15331e-09	0.827087	-1.37254
160007826	chr6:160007826:G:A	5.12215e-25	0.365446	-1.45874	9.87635e-10	0.784691	-1.48522
160008271	chr6:160008271:TC:T	3.69596e-25	-9.89405e-10	-1.41963	4.71568e-10	-9.89405e-10	-1.43978
160008325	chr6:160008325:A:G	4.7985e-25	-1.15857	-9.24033e-10	4.41195e-09	0.79623	-9.24033e-10
160008659	chr6:160008659:C:T	3.7069e-25	-9.89405e-10	-1.41667	4.9728e-10	-9.89405e-10	-1.38669
160008660	chr6:160008660:G:A	2.07416e-24	0.30527	-9.24033e-10	2.78326e-09	0.335535	-9.24033e-10
160008705	chr6:160008705:A:G	3.32375e-25	-2.29058	0.764803	4.29168e-09	0.1436	0.62499
160008851	chr6:160008851:A:G	6.21548e-25	0.156784	-1.05661	1.14985e-09	0.55004	-1.09849
160009180	chr6:160009180:G:A	3.45847e-25	-9.89405e-10	-1.48605	4.57977e-10	-9.89405e-10	-1.46902
160009559	chr6:160009559:G:A	5.25947e-25	0.369222	-1.43606	1.24295e-09	0.98709	-1.45769
160010348	chr6:160010348:G:A	1.05801e-25	-1.16329	-1.50719	1.06336e-10	-1.43214	-1.4971
160010404	chr6:160010404:A:T	3.35626e-25	-9.89405e-10	-1.51604	4.38147e-10	-9.89405e-10	-1.51329
160010870	chr6:160010870:G:A	3.37153e-25	-9.89405e-10	-1.5115	4.38458e-10	-9.89405e-10	-1.51258
160011241	chr6:160011241:T:C	1.47529e-25	-2.33801	-9.24033e-10	2.06199e-10	-2.267	-9.24033e-10
160011299	chr6:160011299:T:A	1.7266e-25	-0.790507	-1.39021	1.27485e-10	-1.36667	-1.38117
160011780	chr6:160011780:C:T	3.62867e-25	-9.89405e-10	-1.438	4.69077e-10	-9.89405e-10	-1.44507
160011817	chr6:160011817:A:G	1.22808e-25	-1.47471	-1.04671	7.99582e-11	-2.24678	-0.967554
160011826	chr6:160011826:T:C	7.78683e-25	-9.89405e-10	-0.674438	1.08137e-09	-9.89405e-10	-0.609858
160012816	chr6:160012816:G:A	3.68075e-25	-9.89405e-10	-1.42376	4.91389e-10	-9.89405e-10	-1.39861
160012961	chr6:160012961:G:A	2.35988e-25	-0.576398	-1.29186	2.85101e-10	-0.67089	-1.27211
160013683	chr6:160013683:C:A	3.42737e-25	-9.89405e-10	-1.49508	4.39994e-10	-9.89405e-10	-1.50908
160014048	chr6:160014048:A:G	7.22719e-25	-9.89405e-10	-0.74902	1.026e-09	-9.89405e-10	-0.662423
160014897	chr6:160014897:G:A	4.56995e-25	0.288516	-1.49588	7.62066e-11	-1.77215	-1.49025
160015171	chr6:160015171:T:C	1.18117e-25	-1.42946	-1.13091	1.43669e-10	-1.53162	-1.09671
160016315	chr6:160016315:G:A	3.93853e-26	-2.1425	-1.51615	4.62927e-11	-2.24616	-1.5147
160016848	chr6:160016848:A:G	3.59775e-26	-2.23524	-1.51391	4.55947e-11	-2.26892	-1.50713
160017467	chr6:160017467:T:C	3.53912e-25	-9.89405e-10	-1.46299	4.57389e-10	-9.89405e-10	-1.47031
160017632	chr6:160017632:A:G	4.0508e-25	-9.89405e-10	-1.32796	5.43253e-10	-9.89405e-10	-1.29827
160017960	chr6:160017960:A:G	8.30204e-25	-9.89405e-10	-0.61037	1.16444e-09	-9.89405e-10	-0.535847
160018499	chr6:160018499:C:T	3.71237e-25	-9.89405e-10	-1.4152	4.79628e-10	-9.89405e-10	-1.42283
160018693	chr6:160018693:G:A	1.11614e-23	1.98817	-9.24033e-10	1.73161e-08	2.16355	-9.24033e-10
160018748	chr6:160018748:G:A	1.20155e-25	-1.22301	-1.32025	1.44675e-10	-1.30752	-1.31383
160019172	chr6:160019172:A:G	7.57878e-25	-9.89405e-10	-0.701519	1.07849e-09	-9.89405e-10	-0.612521
160019702	chr6:160019702:T:A	1.74051e-25	-0.792219	-1.38047	2.10034e-10	-0.890189	-1.35838
160019851	chr6:160019851:C:T	8.51869e-26	-1.37337	-1.51382	1.26485e-10	-1.24704	-1.50868
160020333	chr6:160020333:A:G	1.49399e-25	-0.932569	-1.39285	1.7413e-10	-1.04874	-1.3873
160020376	chr6:160020376:G:A	3.64511e-25	-9.89405e-10	-1.43348	4.82316e-10	-9.89405e-10	-1.41724
160020635	chr6:160020635:A:G	3.62644e-25	-9.89405e-10	-1.43862	4.68841e-10	-9.89405e-10	-1.44558
160021136	chr6:160021136:G:A	6.30025e-25	-9.89405e-10	-0.886282	8.25354e-10	-9.89405e-10	-0.88003
160021220	chr6:160021220:A:G	3.57045e-25	-9.89405e-10	-1.45418	4.72724e-10	-9.89405e-10	-1.43733
160021509	chr6:160021509:G:A	3.3789e-25	-9.89405e-10	-1.50932	4.38781e-10	-9.89405e-10	-1.51184
160021971	chr6:160021971:G:A	3.44307e-25	-9.89405e-10	-1.49051	4.5595e-10	-9.89405e-10	-1.47346
160022358	chr6:160022358:A:G	5.99331e-26	-2.0574	-1.18141	1.73097e-09	1.07051	-1.20991
160022829	chr6:160022829:C:T	1.38723e-25	-1.13335	-1.26621	1.66991e-10	-1.24563	-1.23227
160022979	chr6:160022979:A:G	1.65164e-25	-1.14955	-1.07555	2.02332e-10	-1.25275	-1.03318
160023960	chr6:160023960:C:A	1.73705e-25	-0.682506	-1.49218	1.99553e-10	-0.812414	-1.48735
160024317	chr6:160024317:G:C	1.55074e-25	-0.957003	-1.33114	1.82505e-10	-1.07374	-1.31532
160024461	chr6:160024461:G:A	1.10994e-25	-1.14638	-1.47619	4.52923e-11	-2.32475	-1.45796
160024666	chr6:160024666:C:T	7.10294e-25	-9.89405e-10	-0.766363	1.00322e-09	-9.89405e-10	-0.684872
160024761	chr6:160024761:A:G	1.15413e-25	-1.14915	-1.43437	1.35258e-10	-1.27322	-1.41543
160025566	chr6:160025566:A:G	2.21942e-25	-1.72769	-0.201936	2.83129e-10	-1.79666	-0.153281
160026956	chr6:160026956:A:G	4.62926e-26	-1.98948	-1.50758	4.21761e-11	-2.33903	-1.51496
160026965	chr6:160026965:C:T	3.36327e-25	-9.89405e-10	-1.51396	4.38448e-10	-9.89405e-10	-1.5126
160027232	chr6:160027232:A:G	4.64631e-25	-9.89405e-10	-1.1908	5.95738e-10	-9.89405e-10	-1.20604
160027283	chr6:160027283:C:T	4.303e-25	-9.89405e-10	-1.26756	5.82044e-10	-9.89405e-10	-1.2293
160027292	chr6:160027292:C:G	4.25769e-25	-1.45003	0.171882	5.82312e-10	-1.55457	0.325733
160027430	chr6:160027430:G:A	9.16147e-26	-1.3266	-1.48785	1.10694e-10	-1.39759	-1.49149
160027631	chr6:160027631:C:T	3.71161e-25	-9.89405e-10	-1.41541	4.80242e-10	-9.89405e-10	-1.42155
160028069	chr6:160028069:T:G	8.71896e-25	-9.89405e-10	-0.561371	1.08991e-09	-9.89405e-10	-0.601989
160029368	chr6:160029368:A:AC	3.3658e-25	-9.89405e-10	-1.51321	4.37101e-10	-9.89405e-10	-1.51568
160029918	chr6:160029918:G:A	6.47845e-25	-9.89405e-10	-0.85839	7.88613e-10	-9.89405e-10	-0.925567
160030366	chr6:160030366:C:T	2.41975e-24	1.37744	-0.918064	2.54243e-10	-1.19881	-0.858743
160031125	chr6:160031125:A:T	2.26709e-24	1.50198	-1.10777	2.20606e-10	-1.13396	-1.06551
160031619	chr6:160031619:G:C	3.1655e-24	1.40581	-0.677786	3.38899e-10	-1.18226	-0.58788
160031825	chr6:160031825:G:A	6.15686e-25	-9.89405e-10	-0.909304	8.65472e-10	-9.89405e-10	-0.832568
160031981	chr6:160031981:G:T	6.17375e-25	-9.89405e-10	-0.906564	8.67981e-10	-9.89405e-10	-0.829672
160032131	chr6:160032131:C:A	4.56507e-25	-9.89405e-10	-1.20844	6.20109e-10	-9.89405e-10	-1.16595
160032529	chr6:160032529:T:G	2.73563e-24	1.46047	-0.878392	2.8409e-10	-1.15105	-0.795508
160033390	chr6:160033390:C:G	5.75767e-25	-9.89405e-10	-0.976338	7.22224e-10	-9.89405e-10	-1.01351
160033495	chr6:160033495:TC:T	4.78331e-25	-9.89405e-10	-1.16174	6.34076e-10	-9.89405e-10	-1.14367
160034222	chr6:160034222:G:A	2.59778e-24	1.17954	-0.649171	3.082e-10	-1.30766	-0.557432
160034944	chr6:160034944:A:G	1.44043e-24	0.925557	-0.984903	5.91564e-09	2.0914	-1.00188
160035030	chr6:160035030:C:T	4.56507e-25	-9.89405e-10	-1.20844	6.20109e-10	-9.89405e-10	-1.16595
160035131	chr6:160035131:C:T	1.06864e-21	5.79233	0.757525	4.05153e-06	6.48032	1.13844
160035251	chr6:160035251:G:A	5.67222e-25	-9.89405e-10	-0.991291	6.94079e-10	-9.89405e-10	-1.05326
160035717	chr6:160035717:A:G	6.27468e-25	-9.89405e-10	-0.890349	8.82915e-10	-9.89405e-10	-0.812613
160036339	chr6:160036339:G:A	1.05791e-24	-9.89405e-10	-0.367992	1.37326e-09	-9.89405e-10	-0.370896
160036621	chr6:160036621:T:C	1.93136e-24	0.233938	-9.24033e-10	6.30792e-09	1.15372	-9.24033e-10
160036871	chr6:160036871:A:G	6.36709e-25	-9.89405e-10	-0.875729	7.72669e-10	-9.89405e-10	-0.945991
160036873	chr6:160036873:T:A	3.18316e-24	-9.89405e-10	0.733589	4.56862e-09	-9.89405e-10	0.831123
160037655	chr6:160037655:T:A	3.8655e-25	-9.89405e-10	-1.37478	4.86086e-10	-9.89405e-10	-1.40946
160037725	chr6:160037725:T:C	1.75114e-24	1.16782	-1.03184	2.06553e-10	-1.32334	-0.941949
160038083	chr6:160038083:T:C	3.36253e-25	-9.89405e-10	-1.51418	4.38317e-10	-9.89405e-10	-1.5129
160038159	chr6:160038159:A:G	3.42966e-26	-2.3396	-1.4574	4.46063e-11	-2.31687	-1.48109
160038173	chr6:160038173:G:T	2.46182e-25	-1.07759	-0.748382	2.89968e-10	-1.17009	-0.755987
160038189	chr6:160038189:G:A	3.61902e-25	-9.89405e-10	-1.44067	4.69652e-10	-9.89405e-10	-1.44385
160038838	chr6:160038838:A:G	4.67126e-25	-9.89405e-10	-1.18544	6.35589e-10	-9.89405e-10	-1.14129
160039050	chr6:160039050:C:G	1.88254e-23	3.23394	-0.723024	1.17699e-09	0.132771	-0.657894
160039121	chr6:160039121:AT:A	2.12051e-24	-9.89405e-10	0.32737	2.76499e-09	-9.89405e-10	0.328951
160039330	chr6:160039330:G:A	8.83001e-24	3.26587	-1.512	5.25898e-10	0.175591	-1.50633
160039584	chr6:160039584:A:G	6.33956e-25	-9.89405e-10	-0.880062	8.92663e-10	-9.89405e-10	-0.801633
160040053	chr6:160040053:A:G	1.02253e-23	3.15119	-1.25061	6.39009e-10	0.103374	-1.2393
160040302	chr6:160040302:A:G	7.58715e-24	3.10373	-1.50156	4.65853e-10	0.0343009	-1.48627
160040891	chr6:160040891:T:C	3.51224e-25	-9.89405e-10	-1.47062	4.56169e-10	-9.89405e-10	-1.47298
160040899	chr6:160040899:GAA:G	4.11224e-25	-0.163138	-1.14977	3.47187e-10	-0.616866	-1.12911
160041397	chr6:160041397:C:T	3.8333e-25	-9.89405e-10	-1.38315	5.07257e-10	-9.89405e-10	-1.36683
160041590	chr6:160041590:T:A	3.68106e-25	-9.89405e-10	-1.42367	4.76346e-10	-9.89405e-10	-1.4297
160042075	chr6:160042075:A:G	7.30396e-24	3.00118	-1.43705	4.77933e-10	8.30132e-05	-1.42646
160042378	chr6:160042378:C:T	3.57364e-25	-9.89405e-10	-1.45329	4.7588e-10	-9.89405e-10	-1.43068
160042395	chr6:160042395:G:T	3.85293e-25	-9.89405e-10	-1.37804	5.17119e-10	-9.89405e-10	-1.34757
160042438	chr6:160042438:CCTT:C	4.67908e-25	-9.89405e-10	-1.18377	6.31777e-10	-9.89405e-10	-1.14731
160042659	chr6:160042659:A:G	3.78665e-25	-9.89405e-10	-1.39539	5.10128e-10	-9.89405e-10	-1.36118
160042695	chr6:160042695:G:A	3.57385e-25	-9.89405e-10	-1.45323	4.71336e-10	-9.89405e-10	-1.44027
160042774	chr6:160042774:C:T	3.54739e-25	-9.89405e-10	-1.46066	4.69483e-10	-9.89405e-10	-1.44421
160042904	chr6:160042904:G:A	2.71683e-25	-0.507145	-1.22026	3.17523e-10	-0.650992	-1.1843
160042956	chr6:160042956:T:A	3.36218e-25	-9.89405e-10	-1.51428	4.38264e-10	-9.89405e-10	-1.51302
160042974	chr6:160042974:C:T	6.67379e-25	-9.89405e-10	-0.828683	9.15687e-10	-9.89405e-10	-0.776168
160043078	chr6:160043078:C:T	5.18345e-25	-9.89405e-10	-1.0814	6.91331e-10	-9.89405e-10	-1.05722
160043257	chr6:160043257:G:A	1.70755e-23	3.84175	-1.42839	8.23752e-10	0.533403	-1.41538
160043552	chr6:160043552:T:G	7.74115e-26	-1.46859	-1.51432	9.15175e-11	-1.56593	-1.51339
160043912	chr6:160043912:A:G	3.46321e-25	-9.89405e-10	-1.48468	4.58295e-10	-9.89405e-10	-1.46833
160043953	chr6:160043953:T:C	6.71943e-25	-9.89405e-10	-0.821868	8.64644e-10	-9.89405e-10	-0.833524
160044259	chr6:160044259:G:A	8.21246e-25	0.759359	-1.38058	4.38888e-10	-0.147443	-1.36416
160044387	chr6:160044387:A:G	5.36023e-25	-9.89405e-10	-1.04786	6.76967e-10	-9.89405e-10	-1.07822
160044721	chr6:160044721:T:G	3.26718e-23	2.70912	0.353108	1.47804e-09	-0.664429	0.367062
160044904	chr6:160044904:G:A	3.935e-25	-9.89405e-10	-1.35696	5.01468e-10	-9.89405e-10	-1.3783
160044921	chr6:160044921:G:A	4.50584e-25	-9.89405e-10	-1.2215	5.7428e-10	-9.89405e-10	-1.24272
160044931	chr6:160044931:C:T	1.22461e-24	-9.89405e-10	-0.22166	1.41103e-09	-9.89405e-10	-0.343765
160045031	chr6:160045031:A:AT	6.59405e-25	-9.89405e-10	-0.840703	8.76674e-10	-9.89405e-10	-0.819708
160045280	chr6:160045280:C:T	3.41812e-25	-9.89405e-10	-1.49778	4.40533e-10	-9.89405e-10	-1.50786
160045557	chr6:160045557:T:C	1.393e-24	-9.89405e-10	-0.0928257	2.0039e-09	-9.89405e-10	0.00700704
160046055	chr6:160046055:C:T	6.04371e-24	0.772401	0.602331	3.22453e-08	1.77169	1.01359
160046591	chr6:160046591:C:T	3.38381e-25	-9.89405e-10	-1.50787	4.42317e-10	-9.89405e-10	-1.50382
160046953	chr6:160046953:T:C	5.57258e-25	-9.89405e-10	-1.00901	7.11669e-10	-9.89405e-10	-1.02823
160046988	chr6:160046988:T:G	5.16844e-25	-9.89405e-10	-1.0843	7.01086e-10	-9.89405e-10	-1.04321
160047148	chr6:160047148:G:A	2.63276e-25	-0.320827	-1.43801	0.000218645	13.0182	-1.41112
160047246	chr6:160047246:A:G	1.38377e-23	3.66403	-1.46092	1.12121e-09	0.919389	-1.49307
160047521	chr6:160047521:A:G	4.67329e-24	0.994045	0.123532	2.31618e-08	2.0168	0.437622
160047637	chr6:160047637:G:A	4.25791e-24	2.16686	-1.14236	1.29712e-08	3.08472	-1.21007
160047915	chr6:160047915:A:G	3.37386e-25	-9.89405e-10	-1.51081	4.36986e-10	-9.89405e-10	-1.51594
160048067	chr6:160048067:T:A	1.22662e-23	3.53916	-1.4566	1.06518e-09	0.864707	-1.48965
160048117	chr6:160048117:G:A	6.5424e-26	-1.63595	-1.5152	7.92741e-11	-1.70942	-1.51351
160048510	chr6:160048510:A:G	4.81275e-25	-9.89405e-10	-1.1556	5.95348e-10	-9.89405e-10	-1.2067
160049360	chr6:160049360:C:T	4.50287e-25	-9.89405e-10	-1.22216	5.56046e-10	-9.89405e-10	-1.27499
160049848	chr6:160049848:G:A	3.24944e-25	-0.110666	-1.43772	0.0003811	13.5738	-1.41111
160050159	chr6:160050159:T:G	5.81358e-24	1.86598	-0.530074	1.81415e-08	2.82783	-0.617715
160050720	chr6:160050720:C:T	6.96209e-24	1.21803	0.298168	3.71298e-08	2.29849	0.627847
160051000	chr6:160051000:T:G	5.19595e-26	-1.91751	-1.46407	4.4307e-11	-2.34413	-1.46057
160051215	chr6:160051215:T:C	1.08174e-24	-9.89405e-10	-0.345714	1.40442e-09	-9.89405e-10	-0.34846
160051821	chr6:160051821:G:T	3.4044e-25	-9.89405e-10	-1.5018	4.47772e-10	-9.89405e-10	-1.49156
160051884	chr6:160051884:C:G	3.356e-25	-9.89405e-10	-1.51612	4.37216e-10	-9.89405e-10	-1.51541
160052025	chr6:160052025:C:T	5.24176e-25	-9.89405e-10	-1.07021	6.85784e-10	-9.89405e-10	-1.06528
160052202	chr6:160052202:T:G	7.31087e-25	-9.89405e-10	-0.737509	1.00591e-09	-9.89405e-10	-0.682199
160052464	chr6:160052464:C:T	6.16986e-25	-9.89405e-10	-0.907195	8.30858e-10	-9.89405e-10	-0.873383
160052766	chr6:160052766:A:G	3.55747e-25	-0.0865488	-1.37127	0.000411925	13.5661	-1.32556
160054520	chr6:160054520:A:G	5.25323e-25	-9.89405e-10	-1.06803	6.71275e-10	-9.89405e-10	-1.08666
160054805	chr6:160054805:T:C	3.49273e-25	-9.89405e-10	-1.47619	4.51852e-10	-9.89405e-10	-1.48249
160055104	chr6:160055104:C:T	3.80553e-25	-9.89405e-10	-1.39042	5.01008e-10	-9.89405e-10	-1.37922
160055105	chr6:160055105:A:G	3.55785e-25	-9.89405e-10	-1.45771	4.56681e-10	-9.89405e-10	-1.47186
160055913	chr6:160055913:C:T	2.9433e-25	-0.161343	-1.486	5.16898e-11	-2.17832	-1.47226
160055952	chr6:160055952:A:G	3.59781e-25	-9.89405e-10	-1.44654	4.57926e-10	-9.89405e-10	-1.46914
160056853	chr6:160056853:G:A	1.11815e-25	-1.14363	-1.47156	1.63423e-10	-1.0196	-1.4799
160056875	chr6:160056875:C:T	3.38423e-25	-9.89405e-10	-1.50775	4.43409e-10	-9.89405e-10	-1.50135
160056891	chr6:160056891:C:T	3.492e-25	-9.89405e-10	-1.4764	4.51766e-10	-9.89405e-10	-1.48268
160057038	chr6:160057038:T:C	3.38753e-25	-9.89405e-10	-1.50677	4.37463e-10	-9.89405e-10	-1.51485
160057420	chr6:160057420:C:G	3.45957e-25	-9.89405e-10	-1.48573	4.45939e-10	-9.89405e-10	-1.49566
160057440	chr6:160057440:C:T	3.4353e-24	0.809818	-9.24033e-10	2.61626e-09	0.273658	-9.24033e-10
160057496	chr6:160057496:C:A	8.6317e-25	-9.89405e-10	-0.571429	1.20364e-09	-9.89405e-10	-0.502734
160057757	chr6:160057757:A:G	1.30709e-25	-0.950648	-1.50842	1.87194e-10	-0.848889	-1.51481
160058446	chr6:160058446:G:A	1.12599e-23	3.27313	-1.27617	2.56686e-08	3.8876	-1.33042
160058538	chr6:160058538:G:A	3.53385e-25	-9.89405e-10	-1.46448	4.70032e-10	-9.89405e-10	-1.44304
160058669	chr6:160058669:C:T	8.59619e-25	-9.89405e-10	-0.575552	1.1954e-09	-9.89405e-10	-0.509603
160058757	chr6:160058757:A:G	1.15373e-23	3.25243	-1.23113	2.5723e-08	3.85103	-1.29173
160058850	chr6:160058850:G:A	9.15319e-24	3.01008	-1.22026	2.07452e-08	3.6261	-1.28187
160059814	chr6:160059814:G:T	4.99053e-25	-9.89405e-10	-1.11933	6.69932e-10	-9.89405e-10	-1.08867
160059911	chr6:160059911:A:G	2.6937e-25	-0.25092	-1.48503	2.01903e-10	-0.830993	-1.45706
160059981	chr6:160059981:T:C	3.55785e-25	-9.89405e-10	-1.45771	4.56681e-10	-9.89405e-10	-1.47186
160059985	chr6:160059985:G:A	4.07547e-25	-9.89405e-10	-1.32188	5.17733e-10	-9.89405e-10	-1.34638
160060313	chr6:160060313:G:A	3.38377e-25	-9.89405e-10	-1.50788	4.44456e-10	-9.89405e-10	-1.49899
160060530	chr6:160060530:G:A	4.2452e-25	-9.89405e-10	-1.28108	5.38006e-10	-9.89405e-10	-1.30797
160060851	chr6:160060851:T:C	4.02141e-25	-9.89405e-10	-1.33524	5.3049e-10	-9.89405e-10	-1.32204
160061343	chr6:160061343:T:G	3.42174e-25	-9.89405e-10	-1.49672	4.51227e-10	-9.89405e-10	-1.48387
160061560	chr6:160061560:C:T	4.09272e-25	-9.89405e-10	-1.31766	5.12681e-10	-9.89405e-10	-1.35619
160062007	chr6:160062007:A:G	3.81464e-25	-9.89405e-10	-1.38802	5.03421e-10	-9.89405e-10	-1.37442
160062112	chr6:160062112:G:A	1.0195e-23	1.41991	0.477702	5.67635e-08	2.52615	0.824652
160062133	chr6:160062133:A:G	3.9058e-25	-0.162189	-1.20222	0.000387775	13.3277	-1.14762
160062238	chr6:160062238:A:G	3.47806e-25	-9.89405e-10	-1.4804	4.47924e-10	-9.89405e-10	-1.49122
160062701	chr6:160062701:G:A	3.44435e-25	-9.89405e-10	-1.49014	4.4435e-10	-9.89405e-10	-1.49923
160062868	chr6:160062868:A:T	3.42446e-25	-9.89405e-10	-1.49593	4.51693e-10	-9.89405e-10	-1.48284
160063715	chr6:160063715:G:A	4.45794e-25	-9.89405e-10	-1.23218	5.56378e-10	-9.89405e-10	-1.27439
160063806	chr6:160063806:T:A	1.2327e-24	-9.89405e-10	-0.215083	1.58783e-09	-9.89405e-10	-0.225716
160064028	chr6:160064028:G:A	3.30766e-25	-0.13249	-1.39814	0.000357503	13.4644	-1.36559
160064162	chr6:160064162:A:G	4.44587e-25	-0.373759	-0.861136	5.25176e-10	-0.477552	-0.854558
160064518	chr6:160064518:G:A	4.65235e-25	-9.89405e-10	-1.1895	5.72471e-10	-9.89405e-10	-1.24588
160064611	chr6:160064611:C:T	9.04075e-25	-9.89405e-10	-0.525129	1.09224e-09	-9.89405e-10	-0.599859
160065051	chr6:160065051:A:G	1.04872e-25	-1.17358	-1.50572	1.36594e-10	-1.17175	-1.50708
160065053	chr6:160065053:G:A	3.89322e-25	-9.89405e-10	-1.36764	5.24177e-10	-9.89405e-10	-1.33401
160065460	chr6:160065460:G:A	5.43893e-25	-1.03329	-9.24033e-10	6.14298e-10	-1.17536	-9.24033e-10
160065568	chr6:160065568:C:G	3.59318e-25	-9.89405e-10	-1.44783	4.79338e-10	-9.89405e-10	-1.42344
160065830	chr6:160065830:A:G	1.94416e-25	-0.582672	-1.47937	1.98102e-10	-0.822535	-1.48452
160065899	chr6:160065899:C:T	2.48243e-22	6.44627	-1.35615	4.75461e-06	9.13616	-1.35737
160066083	chr6:160066083:C:T	4.20674e-25	-9.89405e-10	-1.29018	5.27325e-10	-9.89405e-10	-1.32803
160066101	chr6:160066101:G:A	3.02411e-25	-0.439725	-1.18053	8.97198e-10	0.338731	-1.1353
160066129	chr6:160066129:C:T	3.70081e-25	-9.89405e-10	-1.41832	4.87549e-10	-9.89405e-10	-1.40645
160066250	chr6:160066250:C:T	3.7408e-25	-9.89405e-10	-1.40757	4.93249e-10	-9.89405e-10	-1.39483
160067212	chr6:160067212:C:T	3.49365e-25	-9.89405e-10	-1.47592	4.51961e-10	-9.89405e-10	-1.48225
160067464	chr6:160067464:G:A	1.11578e-24	-9.89405e-10	-0.314734	1.4478e-09	-9.89405e-10	-0.318044
160067839	chr6:160067839:G:A	8.64907e-24	1.10849	0.624677	4.86376e-08	2.17654	1.01977
160068183	chr6:160068183:CAG:C	1.54406e-23	3.76509	-1.45238	1.44231e-08	3.42844	-1.4477
160068194	chr6:160068194:A:G	3.98291e-25	-9.89405e-10	-1.34486	5.11155e-10	-9.89405e-10	-1.35917
160068682	chr6:160068682:A:T	3.80536e-25	-9.89405e-10	-1.39046	4.85999e-10	-9.89405e-10	-1.40964
160068691	chr6:160068691:A:G	3.66003e-25	-9.89405e-10	-1.4294	4.69012e-10	-9.89405e-10	-1.44521
160068712	chr6:160068712:G:C	2.71331e-24	2.01931	-1.44542	2.1394e-10	-0.799813	-1.43033
160068906	chr6:160068906:G:A	3.68587e-25	-9.89405e-10	-1.42236	4.72005e-10	-9.89405e-10	-1.43885
160069063	chr6:160069063:G:A	1.29577e-24	0.736755	-0.901932	4.05147e-09	1.64712	-0.936129
160069066	chr6:160069066:T:C	3.49471e-25	-9.89405e-10	-1.47562	4.52103e-10	-9.89405e-10	-1.48193
160069142	chr6:160069142:G:A	1.0969e-21	8.05463	-1.47868	2.51564e-08	4.04472	-1.50769
160069282	chr6:160069282:C:T	1.85892e-24	1.70944	-1.51373	1.65157e-10	-0.973925	-1.51502
160069561	chr6:160069561:A:C	3.38412e-25	-9.89405e-10	-1.50778	4.45749e-10	-9.89405e-10	-1.49609
160069628	chr6:160069628:TC:T	3.35586e-25	-9.89405e-10	-1.51616	4.3698e-10	-9.89405e-10	-1.51595
160069698	chr6:160069698:C:T	3.46109e-25	-9.89405e-10	-1.48529	4.53238e-10	-9.89405e-10	-1.47943
160070709	chr6:160070709:A:G	1.99889e-21	8.63456	-1.45849	3.92285e-08	4.4806	-1.49928
160070711	chr6:160070711:G:A	3.46407e-25	-9.89405e-10	-1.48443	4.46448e-10	-9.89405e-10	-1.49452
160070970	chr6:160070970:G:A	3.44158e-25	-9.89405e-10	-1.49094	4.45837e-10	-9.89405e-10	-1.49589
160071149	chr6:160071149:C:A	6.04753e-24	2.88878	-1.51342	4.09965e-10	-0.0665195	-1.51325
160071581	chr6:160071581:T:C	1.78926e-25	-0.744001	-1.40107	5.70517e-05	11.6124	-1.34876
160071728	chr6:160071728:A:C	7.86005e-25	-9.89405e-10	-0.665078	1.09316e-09	-9.89405e-10	-0.599019
160071768	chr6:160071768:C:T	3.95304e-25	-9.89405e-10	-1.35239	5.20552e-10	-9.89405e-10	-1.34095
160072339	chr6:160072339:TC:T	4.11104e-25	-9.89405e-10	-1.3132	5.16525e-10	-9.89405e-10	-1.34872
160072696	chr6:160072696:G:A	8.50652e-25	-9.89405e-10	-0.586039	1.18639e-09	-9.89405e-10	-0.517175
160072802	chr6:160072802:G:A	1.87401e-25	-0.640462	-1.45833	8.12493e-05	12.0477	-1.43055
160072936	chr6:160072936:T:C	3.4132e-25	-9.89405e-10	-1.49922	4.4971e-10	-9.89405e-10	-1.48724
160073036	chr6:160073036:C:T	9.35034e-26	-1.41289	-1.38116	1.25165e-10	-1.40532	-1.36089
160073377	chr6:160073377:A:G	3.73141e-26	-2.26703	-1.44564	1.1525e-10	-1.68044	-1.1683
160073489	chr6:160073489:C:T	5.71639e-24	2.83319	-1.51414	4.94893e-09	2.42532	-1.51424
160073896	chr6:160073896:A:G	3.49268e-25	-9.89405e-10	-1.4762	4.51863e-10	-9.89405e-10	-1.48246
160074035	chr6:160074035:T:G	7.06772e-25	-9.89405e-10	-0.771333	9.60226e-10	-9.89405e-10	-0.728674
160074041	chr6:160074041:G:A	3.73545e-25	-9.89405e-10	-1.409	4.92481e-10	-9.89405e-10	-1.39639
160074158	chr6:160074158:G:A	3.99596e-25	-9.89405e-10	-1.34159	5.27231e-10	-9.89405e-10	-1.3282
160074213	chr6:160074213:G:T	1.01858e-25	-1.22092	-1.48754	1.31381e-10	-1.22804	-1.4897
160074313	chr6:160074313:G:A	1.63543e-24	0.915207	-0.847587	5.11842e-09	1.82899	-0.884231
160074365	chr6:160074365:C:G	5.8387e-25	-9.89405e-10	-0.962362	7.91723e-10	-9.89405e-10	-0.92163
160074575	chr6:160074575:A:G	9.50079e-25	0.997374	-1.47287	1.48818e-10	-1.09053	-1.50259
160075023	chr6:160075023:G:A	5.24118e-26	-2.00434	-1.36857	5.58507e-11	-2.24098	-1.33218
160075169	chr6:160075169:C:T	3.49268e-25	-9.89405e-10	-1.4762	4.51863e-10	-9.89405e-10	-1.48246
160075211	chr6:160075211:T:G	1.8793e-21	8.59328	-1.47891	3.73315e-08	4.44058	-1.50883
160075333	chr6:160075333:C:T	3.44885e-25	-9.89405e-10	-1.48883	4.55128e-10	-9.89405e-10	-1.47526
160075400	chr6:160075400:C:T	3.47626e-25	0.0348798	-1.5158	2.40162e-10	-0.60077	-1.51376
160075673	chr6:160075673:C:T	4.68503e-25	-9.89405e-10	-1.1825	6.00599e-10	-9.89405e-10	-1.19791
160075785	chr6:160075785:T:C	9.42312e-26	-1.70037	-1.08592	2.72263e-06	8.22002	-0.998752
160075935	chr6:160075935:C:T	7.79503e-25	-9.89405e-10	-0.673385	1.08399e-09	-9.89405e-10	-0.607442
160076070	chr6:160076070:C:T	7.89179e-25	-9.89405e-10	-0.661048	1.09433e-09	-9.89405e-10	-0.597943
160076183	chr6:160076183:G:A	3.62822e-25	-9.89405e-10	-1.43813	4.65388e-10	-9.89405e-10	-1.45297
160076510	chr6:160076510:C:T	9.99122e-26	-1.67154	-1.05621	3.06251e-06	8.30488	-0.965979
160076607	chr6:160076607:A:T	3.35911e-25	-9.89405e-10	-1.51519	4.36971e-10	-9.89405e-10	-1.51598
160076690	chr6:160076690:G:A	9.51565e-25	-9.89405e-10	-0.473934	1.28975e-09	-9.89405e-10	-0.433639
160076814	chr6:160076814:AAT:A	4.69156e-24	2.26797	-1.14649	2.09594e-08	3.50971	-1.1552
160076858	chr6:160076858:C:T	3.20083e-23	1.64569	1.39602	1.85695e-07	2.74844	1.78758
160077012	chr6:160077012:GAC:G	8.13209e-25	-9.89405e-10	-0.631053	1.13248e-09	-9.89405e-10	-0.563677
160077017	chr6:160077017:G:A	5.32649e-24	2.76456	-1.51615	4.57206e-09	2.34795	-1.51608
160077386	chr6:160077386:A:G	7.89179e-25	-9.89405e-10	-0.661048	1.09433e-09	-9.89405e-10	-0.597943
160077454	chr6:160077454:G:T	3.48903e-25	-9.89405e-10	-1.47725	4.61465e-10	-9.89405e-10	-1.46144
160078181	chr6:160078181:C:T	6.42739e-25	-9.89405e-10	-0.866302	8.63859e-10	-9.89405e-10	-0.834433
160078349	chr6:160078349:C:T	5.96641e-25	-9.89405e-10	-0.940726	7.8166e-10	-9.89405e-10	-0.934422
160078369	chr6:160078369:C:T	3.63162e-25	-9.89405e-10	-1.43719	4.77481e-10	-9.89405e-10	-1.42732
160078533	chr6:160078533:T:C	2.60746e-25	-0.380993	-1.3875	5.19578e-11	-2.19758	-1.44783
160078637	chr6:160078637:G:A	7.89179e-25	-9.89405e-10	-0.661048	1.09433e-09	-9.89405e-10	-0.597943
160078704	chr6:160078704:A:G	1.30739e-21	8.25344	-1.50193	2.83031e-08	4.1708	-1.51592
160078845	chr6:160078845:T:C	3.37526e-25	-9.89405e-10	-1.5104	4.42881e-10	-9.89405e-10	-1.50254
160079089	chr6:160079089:T:A	3.5089e-25	-9.89405e-10	-1.47157	4.55274e-10	-9.89405e-10	-1.47494
160079205	chr6:160079205:G:A	3.35584e-25	-9.89405e-10	-1.51617	4.37792e-10	-9.89405e-10	-1.5141
160079360	chr6:160079360:C:G	3.35586e-25	-9.89405e-10	-1.51616	4.3698e-10	-9.89405e-10	-1.51595
160079554	chr6:160079554:G:A	3.49268e-25	-9.89405e-10	-1.4762	4.51863e-10	-9.89405e-10	-1.48246
160079596	chr6:160079596:G:A	3.35625e-25	-9.89405e-10	-1.51605	4.3691e-10	-9.89405e-10	-1.51612
160079780	chr6:160079780:C:T	3.41472e-25	-9.89405e-10	-1.49878	4.5011e-10	-9.89405e-10	-1.48635
160079925	chr6:160079925:C:G	3.35693e-25	-9.89405e-10	-1.51584	4.36887e-10	-9.89405e-10	-1.51617
160080143	chr6:160080143:G:A	3.58894e-25	-9.89405e-10	-1.44901	4.62925e-10	-9.89405e-10	-1.45828
160080166	chr6:160080166:A:G	7.20953e-24	-9.89405e-10	1.55112	9.0535e-09	-9.89405e-10	1.51506
160080675	chr6:160080675:C:T	7.09724e-22	7.58033	-1.43974	1.84343e-08	3.70047	-1.47435
160080733	chr6:160080733:TG:T	2.18935e-25	-0.494469	-1.4488	0.000117268	12.3952	-1.41104
160080987	chr6:160080987:G:A	1.51723e-24	-0.00739776	-9.24033e-10	2.32348e-09	0.154977	-9.24033e-10
160081152	chr6:160081152:A:G	3.35585e-25	-9.89405e-10	-1.51617	4.37056e-10	-9.89405e-10	-1.51578
160081428	chr6:160081428:A:T	7.80817e-24	3.14691	-1.51602	6.39805e-09	2.68401	-1.5161
160081695	chr6:160081695:T:C	1.75979e-21	8.52599	-1.47733	3.5744e-08	4.39535	-1.50705
160081697	chr6:160081697:C:T	4.33263e-25	-9.89405e-10	-1.2607	5.77008e-10	-9.89405e-10	-1.23799
160082039	chr6:160082039:A:G	3.77556e-25	-9.89405e-10	-1.39832	4.96296e-10	-9.89405e-10	-1.38867
160082278	chr6:160082278:T:A	3.7752e-25	-9.89405e-10	-1.39842	4.96248e-10	-9.89405e-10	-1.38877
160082356	chr6:160082356:C:T	3.76866e-25	-9.89405e-10	-1.40015	4.95356e-10	-9.89405e-10	-1.39057
160082773	chr6:160082773:A:G	3.46109e-25	-9.89405e-10	-1.48529	4.53238e-10	-9.89405e-10	-1.47943
160082814	chr6:160082814:T:C	8.51082e-25	-9.89405e-10	-0.585533	1.18702e-09	-9.89405e-10	-0.516642
160082862	chr6:160082862:C:T	8.64844e-24	3.23758	-1.50449	7.21905e-09	2.79557	-1.50693
160082879	chr6:160082879:C:T	3.52134e-25	-9.89405e-10	-1.46803	4.52647e-10	-9.89405e-10	-1.48073
160083612	chr6:160083612:C:T	3.38103e-25	-9.89405e-10	-1.50869	4.41387e-10	-9.89405e-10	-1.50592
160084128	chr6:160084128:C:T	3.36126e-25	-9.89405e-10	-1.51456	4.37116e-10	-9.89405e-10	-1.51564
160084175	chr6:160084175:A:G	7.46884e-24	1.44984	0.136617	3.89865e-08	2.52512	0.450011
160084280	chr6:160084280:G:C	2.51287e-25	-0.397864	-1.40758	0.000300145	13.3021	-1.3782
160084330	chr6:160084330:T:C	8.49309e-25	-9.89405e-10	-0.587618	1.18445e-09	-9.89405e-10	-0.518805
160084499	chr6:160084499:G:A	1.95575e-25	-0.57159	-1.48451	0.000106587	12.3557	-1.46707
160084779	chr6:160084779:G:A	7.64696e-25	-9.89405e-10	-0.692563	1.06265e-09	-9.89405e-10	-0.627325
160084890	chr6:160084890:T:C	3.63559e-25	-9.89405e-10	-1.4361	4.77173e-10	-9.89405e-10	-1.42796
160085244	chr6:160085244:A:AGATATGATTGCCT	5.62817e-25	-9.89405e-10	-0.999087	7.61978e-10	-9.89405e-10	-0.959924
160085430	chr6:160085430:G:A	6.39115e-24	2.94307	-1.51244	5.44467e-09	2.51966	-1.51311
160085479	chr6:160085479:T:C	2.22072e-25	-0.869293	-1.05975	2.42534e-10	-1.05489	-1.04982
160085496	chr6:160085496:G:A	4.14019e-25	-9.89405e-10	-1.30613	5.19832e-10	-9.89405e-10	-1.34234
160085723	chr6:160085723:C:T	8.37996e-24	3.21043	-1.50888	7.19129e-09	2.79303	-1.50825
160085733	chr6:160085733:C:T	3.51267e-25	-9.89405e-10	-1.4705	4.69477e-10	-9.89405e-10	-1.44422
160085852	chr6:160085852:G:A	1.12338e-24	-9.89405e-10	-0.307942	1.45844e-09	-9.89405e-10	-0.31072
160086070	chr6:160086070:C:T	7.63218e-25	-9.89405e-10	-0.694497	1.05553e-09	-9.89405e-10	-0.63404
160086266	chr6:160086266:A:G	1.67861e-21	8.46849	-1.46705	3.43795e-08	4.35116	-1.50179
160086446	chr6:160086446:A:G	1.01948e-21	8.01882	-1.51606	2.46545e-08	4.02777	-1.5109
160086855	chr6:160086855:A:G	3.72907e-24	1.40837	-0.516496	1.22555e-08	2.3812	-0.563317
160086971	chr6:160086971:C:T	3.36075e-25	-9.89405e-10	-1.51471	4.37079e-10	-9.89405e-10	-1.51573
160087081	chr6:160087081:G:A	1.8657e-25	-0.673157	-1.43008	7.04654e-05	11.8621	-1.38735
160087089	chr6:160087089:T:C	3.49613e-25	-9.89405e-10	-1.47521	4.52272e-10	-9.89405e-10	-1.48156
160087140	chr6:160087140:T:C	2.17149e-21	8.5883	-1.32942	4.14432e-08	4.44325	-1.40701
160087589	chr6:160087589:C:T	1.8237e-25	-0.733976	-1.39203	7.77877e-05	11.9342	-1.36053
160087696	chr6:160087696:T:G	3.49268e-25	-9.89405e-10	-1.4762	4.51863e-10	-9.89405e-10	-1.48246
160087767	chr6:160087767:C:T	4.41339e-25	-9.89405e-10	-1.24223	5.48449e-10	-9.89405e-10	-1.28875
160088761	chr6:160088761:T:C	3.35793e-25	-9.89405e-10	-1.51555	4.37666e-10	-9.89405e-10	-1.51439
160088876	chr6:160088876:T:C	3.55905e-25	-9.89405e-10	-1.45738	4.68617e-10	-9.89405e-10	-1.44606
160089029	chr6:160089029:C:T	3.45508e-25	-9.89405e-10	-1.48703	4.46371e-10	-9.89405e-10	-1.49469
160089070	chr6:160089070:G:A	3.39554e-25	-9.89405e-10	-1.50441	4.43663e-10	-9.89405e-10	-1.50078
160089741	chr6:160089741:T:C	3.62687e-25	-9.89405e-10	-1.4385	4.75971e-10	-9.89405e-10	-1.43048
160089792	chr6:160089792:G:C	3.62854e-25	-9.89405e-10	-1.43804	4.64648e-10	-9.89405e-10	-1.45456
160090217	chr6:160090217:C:T	4.53493e-25	-9.89405e-10	-1.21506	5.65037e-10	-9.89405e-10	-1.25895
160090218	chr6:160090218:T:A	1.72526e-21	8.49459	-1.46574	3.52105e-08	4.37431	-1.50105
160090322	chr6:160090322:G:A	6.31918e-24	2.92781	-1.50851	5.40334e-09	2.50843	-1.5095
160090387	chr6:160090387:C:T	3.35697e-25	-9.89405e-10	-1.51583	4.37438e-10	-9.89405e-10	-1.51491
160090523	chr6:160090523:G:A	3.54857e-25	-9.89405e-10	-1.46033	4.67277e-10	-9.89405e-10	-1.44892
160090848	chr6:160090848:G:T	6.51106e-25	-0.853368	-9.24033e-10	6.78881e-10	-1.0754	-9.24033e-10
160092251	chr6:160092251:G:C	3.69051e-25	-1.42111	-9.24033e-10	2.71087e-10	-1.9934	-9.24033e-10
160092380	chr6:160092380:G:C	2.60685e-25	-0.313864	-1.45486	0.000203579	12.959	-1.42326
160092611	chr6:160092611:T:A	1.25843e-25	-1.39537	-1.10164	8.31474e-06	9.34739	-1.00969
160092867	chr6:160092867:T:C	3.65985e-25	-9.89405e-10	-1.42945	4.80482e-10	-9.89405e-10	-1.42105
160093251	chr6:160093251:A:G	1.44719e-21	8.09198	-1.23888	1.77343e-07	5.78131	-1.29131
160093529	chr6:160093529:A:G	3.35674e-25	-9.89405e-10	-1.5159	4.37134e-10	-9.89405e-10	-1.5156
160094113	chr6:160094113:G:A	1.81816e-25	-0.898066	-1.23098	2.58171e-10	-0.878338	-1.16388
160094220	chr6:160094220:A:G	3.44024e-25	-9.89405e-10	-1.49133	4.54434e-10	-9.89405e-10	-1.47679
160095111	chr6:160095111:C:A	3.39686e-25	-9.89405e-10	-1.50402	4.43827e-10	-9.89405e-10	-1.50041
160095416	chr6:160095416:C:G	3.3893e-25	-9.89405e-10	-1.50625	4.4548e-10	-9.89405e-10	-1.49669
160095725	chr6:160095725:A:C	3.73574e-25	-9.89405e-10	-1.40893	4.91442e-10	-9.89405e-10	-1.3985
160096062	chr6:160096062:C:T	1.49557e-24	1.22648	-1.24826	4.85315e-09	2.16221	-1.27067
160096449	chr6:160096449:C:T	3.79658e-25	-0.0520514	-1.34072	6.63968e-11	-2.00103	-1.39916
160096856	chr6:160096856:C:T	1.47717e-21	8.35239	-1.47879	3.30443e-08	4.31718	-1.50742
160096937	chr6:160096937:T:C	4.21041e-24	1.01327	-9.24033e-10	6.19155e-09	1.1351	-9.24033e-10
160097263	chr6:160097263:A:C	3.44054e-25	-9.89405e-10	-1.49124	4.50935e-10	-9.89405e-10	-1.48452
160097296	chr6:160097296:T:C	6.31777e-25	-9.89405e-10	-0.883504	8.08621e-10	-9.89405e-10	-0.900513
160097335	chr6:160097335:T:C	6.17859e-26	-1.72372	-1.48465	4.24932e-11	-2.34158	-1.50492
160097336	chr6:160097336:T:G	3.67539e-25	-9.89405e-10	-1.42521	4.69441e-10	-9.89405e-10	-1.4443
160097393	chr6:160097393:C:T	3.71841e-25	-9.89405e-10	-1.41357	4.85857e-10	-9.89405e-10	-1.40993
160097494	chr6:160097494:T:C	9.1021e-25	0.990433	-1.5088	9.08372e-10	0.726613	-1.5108
160098196	chr6:160098196:G:A	3.91416e-24	2.0159	-1.07559	3.48903e-09	1.57671	-1.01517
160098244	chr6:160098244:T:C	3.80357e-26	-2.3037	-1.38982	1.46945e-10	-1.56957	-1.03622
160098305	chr6:160098305:G:A	4.59103e-25	-9.89405e-10	-1.20277	6.07532e-10	-9.89405e-10	-1.18644
160099435	chr6:160099435:C:T	5.42158e-25	-9.89405e-10	-1.03648	6.81055e-10	-9.89405e-10	-1.0722
160099713	chr6:160099713:G:A	3.93604e-25	-9.89405e-10	-1.3567	5.45315e-10	-9.89405e-10	-1.29448
160099774	chr6:160099774:A:G	4.00744e-24	2.27273	-1.30886	1.88236e-09	1.2542	-1.30976
160100258	chr6:160100258:A:G	5.17339e-25	-9.89405e-10	-1.08334	6.5438e-10	-9.89405e-10	-1.11215
160100544	chr6:160100544:T:C	4.44629e-25	-9.89405e-10	-1.2348	5.94874e-10	-9.89405e-10	-1.20749
160100646	chr6:160100646:T:C	4.64977e-25	-9.89405e-10	-1.19005	6.24918e-10	-9.89405e-10	-1.15822
160101304	chr6:160101304:C:T	4.87452e-25	-9.89405e-10	-1.14285	6.96619e-10	-9.89405e-10	-1.0496
160101871	chr6:160101871:G:A	6.38065e-25	-9.89405e-10	-0.873602	8.62339e-10	-9.89405e-10	-0.836194
160102139	chr6:160102139:C:G	3.80621e-24	1.68705	-0.7747	2.35247e-08	3.00094	-0.530975
160102223	chr6:160102223:C:T	1.32155e-24	1.28016	-1.42564	6.96518e-10	0.37337	-1.42312
160102689	chr6:160102689:C:T	1.19392e-24	-9.89405e-10	-0.247044	1.62856e-09	-9.89405e-10	-0.200391
160102872	chr6:160102872:G:A	3.71161e-25	-9.89405e-10	-1.41541	4.71417e-10	-9.89405e-10	-1.4401
160103123	chr6:160103123:G:A	3.91687e-25	-9.89405e-10	-1.36158	5.03405e-10	-9.89405e-10	-1.37445
160103130	chr6:160103130:G:A	7.32519e-25	-9.89405e-10	-0.735552	8.97946e-10	-9.89405e-10	-0.795732
160103304	chr6:160103304:C:G	6.72407e-22	6.34321	-0.256631	1.4085e-06	6.72414	-0.161949
160103340	chr6:160103340:G:A	3.59184e-25	-9.89405e-10	-1.44821	4.75172e-10	-9.89405e-10	-1.43217
160103546	chr6:160103546:C:G	1.26218e-23	3.53081	-1.41967	6.73973e-10	0.381977	-1.46463
160103639	chr6:160103639:A:G	1.79866e-23	3.94509	-1.47975	8.46382e-10	0.652721	-1.50759
160104155	chr6:160104155:G:A	1.80017e-23	2.23837	0.227814	7.16149e-08	3.13808	0.445131
160104169	chr6:160104169:A:G	6.31669e-25	-9.89405e-10	-0.883676	8.54316e-10	-9.89405e-10	-0.845541
160105425	chr6:160105425:A:G	1.48757e-24	-9.89405e-10	-0.0271397	1.7855e-09	-9.89405e-10	-0.108389
160105606	chr6:160105606:G:A	1.85009e-24	0.684649	-0.493702	0.012876	16.0356	-0.352831
160105872	chr6:160105872:TCAAA:T	7.16554e-22	6.25764	-0.107471	1.46386e-06	6.62597	-0.0252208
160106143	chr6:160106143:C:T	4.92359e-25	-9.89405e-10	-1.13283	6.07479e-10	-9.89405e-10	-1.18652
160106219	chr6:160106219:C:T	2.39748e-24	-9.89405e-10	0.450134	3.43586e-09	-9.89405e-10	0.546179
160106664	chr6:160106664:T:C	3.68784e-25	-9.89405e-10	-1.42183	4.78132e-10	-9.89405e-10	-1.42596
160106709	chr6:160106709:G:C	1.75198e-24	-9.89405e-10	0.136458	2.1025e-09	-9.89405e-10	0.0550413
160107025	chr6:160107025:T:C	4.87312e-25	0.130871	-1.27401	1.08756e-10	-1.55685	-1.34989
160107201	chr6:160107201:G:C	3.49035e-25	-9.89405e-10	-1.47687	4.48715e-10	-9.89405e-10	-1.48945
160107602	chr6:160107602:T:G	6.09874e-25	-0.918789	-9.24033e-10	6.48888e-10	-1.12058	-9.24033e-10
160108202	chr6:160108202:G:A	4.73994e-25	-9.89405e-10	-1.17085	5.93912e-10	-9.89405e-10	-1.20911
160108205	chr6:160108205:T:A	6.80407e-25	-9.89405e-10	-0.80935	9.45246e-10	-9.89405e-10	-0.744397
160108260	chr6:160108260:C:T	1.04696e-24	-9.89405e-10	-0.378391	1.31392e-09	-9.89405e-10	-0.415072
160108389	chr6:160108389:A:C	2.39194e-23	1.88462	0.865789	9.24752e-08	2.74548	1.09337
160108624	chr6:160108624:ATTCCT:A	4.79093e-25	-9.89405e-10	-1.16015	6.72436e-10	-9.89405e-10	-1.08493
160108663	chr6:160108663:C:T	4.07523e-25	-0.107415	-1.21453	1.00168e-10	-1.69111	-1.29789
160108778	chr6:160108778:G:A	2.39595e-23	1.84001	0.912065	9.23016e-08	2.69453	1.14245
160109594	chr6:160109594:T:C	4.95501e-25	0.0257025	-1.15217	1.13702e-10	-1.61506	-1.2472
160109605	chr6:160109605:C:T	1.55364e-25	-2.28627	-9.24033e-10	1.96509e-10	-2.31514	-9.24033e-10
160109890	chr6:160109890:A:G	4.89914e-25	-9.89405e-10	-1.13781	6.12513e-10	-9.89405e-10	-1.17827
160109903	chr6:160109903:T:C	3.46151e-25	-9.89405e-10	-1.48516	4.46154e-10	-9.89405e-10	-1.49518
160110411	chr6:160110411:A:G	2.39722e-23	1.88826	0.864344	9.22708e-08	2.74241	1.09423
160110469	chr6:160110469:C:T	4.43142e-25	-1.23815	-9.24033e-10	7.18042e-10	-1.01931	-9.24033e-10
160110743	chr6:160110743:A:G	2.47745e-23	1.91154	0.873991	9.53543e-08	2.76706	1.10245
160111043	chr6:160111043:G:A	1.12457e-24	0.253296	-0.560181	0.00523366	15.2392	-0.456667
160111303	chr6:160111303:C:T	6.42428e-22	4.99327	1.0477	3.33153e-06	6.15161	1.27149
160111620	chr6:160111620:T:C	3.42045e-25	-0.437183	-1.05992	1.03539e-10	-1.84945	-1.10644
160111839	chr6:160111839:A:G	4.61757e-25	-9.89405e-10	-1.197	6.07488e-10	-9.89405e-10	-1.18651
160111957	chr6:160111957:G:T	4.84846e-25	-9.89405e-10	-1.14821	6.08735e-10	-9.89405e-10	-1.18446
160112015	chr6:160112015:A:G	3.84301e-25	-9.89405e-10	-1.38062	5.25664e-10	-9.89405e-10	-1.33118
160112071	chr6:160112071:C:G	8.46135e-25	-9.89405e-10	-0.591363	1.13739e-09	-9.89405e-10	-0.55935
160112787	chr6:160112787:G:A	3.27834e-25	-1.53953	-9.24033e-10	4.08345e-10	-1.58373	-9.24033e-10
160112795	chr6:160112795:G:A	3.26844e-25	-1.54256	-9.24033e-10	4.0725e-10	-1.58642	-9.24033e-10
160113908	chr6:160113908:C:T	2.92212e-25	-0.607076	-1.04749	6.92668e-05	11.3674	-0.909786
160114081	chr6:160114081:G:A	3.76399e-25	-9.89405e-10	-1.40139	4.85005e-10	-9.89405e-10	-1.41168
160114106	chr6:160114106:T:G	5.4717e-25	-9.89405e-10	-1.02728	6.82974e-10	-9.89405e-10	-1.06939
160114500	chr6:160114500:G:A	1.48751e-25	-2.32977	-9.24033e-10	2.08303e-10	-2.25685	-9.24033e-10
160114719	chr6:160114719:A:T	1.60591e-25	-1.06081	-1.19237	2.00447e-10	-1.14395	-1.15134
160115348	chr6:160115348:C:A	4.06504e-25	-9.89405e-10	-1.32445	5.41313e-10	-9.89405e-10	-1.30185
160115406	chr6:160115406:C:G	4.04215e-25	-9.89405e-10	-1.33009	5.19665e-10	-9.89405e-10	-1.34266
160116257	chr6:160116257:A:G	2.4561e-23	2.33948	0.437398	5.50776e-08	2.95171	0.368948
160116276	chr6:160116276:C:T	1.01092e-24	0.0598787	-0.473308	9.48659e-10	-0.261648	-0.479146
160116832	chr6:160116832:C:T	3.76227e-25	-9.89405e-10	-1.40185	4.84642e-10	-9.89405e-10	-1.41243
160116988	chr6:160116988:G:A	7.88513e-25	0.0743379	-0.73623	0.00210812	14.475	-0.60177
160117483	chr6:160117483:G:A	4.2612e-25	-9.89405e-10	-1.27732	5.60369e-10	-9.89405e-10	-1.26725
160117995	chr6:160117995:C:T	5.38993e-25	-9.89405e-10	-1.04234	6.47228e-10	-9.89405e-10	-1.12314
160118014	chr6:160118014:C:T	6.23089e-24	2.86075	-1.45552	3.59345e-10	-0.219527	-1.49203
160118236	chr6:160118236:G:A	3.35633e-25	-9.89405e-10	-1.51602	4.37105e-10	-9.89405e-10	-1.51567
160118298	chr6:160118298:T:A	5.34375e-25	-9.89405e-10	-1.05094	6.42178e-10	-9.89405e-10	-1.13098
160120141	chr6:160120141:G:A	5.99621e-25	0.225024	-1.16077	1.14217e-10	-1.60706	-1.25068
160120316	chr6:160120316:T:C	5.70656e-25	-0.346507	-0.638748	0.000424057	12.7521	-0.482519
160120517	chr6:160120517:T:A	5.47644e-25	-9.89405e-10	-1.02642	6.5662e-10	-9.89405e-10	-1.10874
160120738	chr6:160120738:A:G	5.37851e-25	-9.89405e-10	-1.04446	6.71866e-10	-9.89405e-10	-1.08578
160120887	chr6:160120887:T:C	8.04557e-25	-9.89405e-10	-0.64175	1.06033e-09	-9.89405e-10	-0.629503
160121506	chr6:160121506:T:A	5.01636e-25	-9.89405e-10	-1.11417	5.969e-10	-9.89405e-10	-1.20409
160121787	chr6:160121787:T:C	5.81366e-25	-9.89405e-10	-0.966662	8.06747e-10	-9.89405e-10	-0.902832
160121976	chr6:160121976:C:T	6.59511e-25	-9.89405e-10	-0.840542	8.90506e-10	-9.89405e-10	-0.804053
160122091	chr6:160122091:T:C	1.33103e-23	2.00696	0.157298	2.72463e-08	2.56324	0.0535917
160122116	chr6:160122116:C:T	4.3273e-20	11.7631	-1.51211	4.43622e-06	9.2249	-1.51543
160122530	chr6:160122530:G:A	7.15184e-24	-0.0294367	1.57252	7.42678e-09	-0.325566	1.64257
160122902	chr6:160122902:G:A	1.78039e-25	-0.915421	-1.23462	2.20742e-10	-1.00343	-1.19542
160123929	chr6:160123929:G:C	2.24053e-25	-1.85333	-0.0668278	4.23373e-10	-1.58002	0.0324277
160124014	chr6:160124014:C:T	1.47595e-23	2.2676	-9.24033e-10	5.10865e-09	0.942848	-9.24033e-10
160124262	chr6:160124262:A:G	5.35393e-25	-9.89405e-10	-1.04904	6.68957e-10	-9.89405e-10	-1.09012
160124362	chr6:160124362:G:T	1.26655e-19	11.9544	-0.629434	0.00134851	14.0639	-0.637431
160124921	chr6:160124921:A:G	5.40168e-25	-1.04016	-9.24033e-10	7.10777e-10	-1.02948	-9.24033e-10
160124925	chr6:160124925:C:T	4.46284e-25	-9.89405e-10	-1.23109	5.95173e-10	-9.89405e-10	-1.20699
160124947	chr6:160124947:G:A	1.81498e-24	-9.89405e-10	0.171787	2.50778e-09	-9.89405e-10	0.231312
160125235	chr6:160125235:T:A	5.15954e-25	-9.89405e-10	-1.08602	6.52638e-10	-9.89405e-10	-1.11482
160127219	chr6:160127219:C:T	3.43413e-25	-9.89405e-10	-1.49311	4.42971e-10	-9.89405e-10	-1.50234
160127292	chr6:160127292:C:G	5.67754e-25	-9.89405e-10	-0.990353	7.14745e-10	-9.89405e-10	-1.02392
160127367	chr6:160127367:G:T	4.33832e-25	-9.89405e-10	-1.25938	5.58752e-10	-9.89405e-10	-1.27014
160127392	chr6:160127392:C:T	7.74713e-25	-9.89405e-10	-0.679548	1.04775e-09	-9.89405e-10	-0.641445
160127401	chr6:160127401:A:G	6.44895e-24	1.88427	-0.444637	1.82216e-08	2.55922	-0.344692
160127766	chr6:160127766:G:A	4.17736e-25	-9.89405e-10	-1.29719	5.59553e-10	-9.89405e-10	-1.2687
160128370	chr6:160128370:A:G	4.07191e-25	-0.824751	-0.498008	5.0913e-10	-0.916069	-0.447069
160128621	chr6:160128621:C:G	5.14548e-25	-9.89405e-10	-1.08875	6.32759e-10	-9.89405e-10	-1.14575
160128917	chr6:160128917:A:G	9.92296e-25	0.826549	-1.25857	5.43197e-10	-0.0569389	-1.24143
160129071	chr6:160129071:A:C	3.35599e-25	-9.89405e-10	-1.51612	4.37475e-10	-9.89405e-10	-1.51482
160129359	chr6:160129359:C:T	4.51423e-25	-9.89405e-10	-1.21964	5.79373e-10	-9.89405e-10	-1.2339
160129711	chr6:160129711:C:CT	8.9688e-25	-9.89405e-10	-0.533119	1.06675e-09	-9.89405e-10	-0.623467
160129897	chr6:160129897:T:C	1.15026e-24	1.21451	-1.49881	1.23741e-10	-1.26316	-1.51449
160129924	chr6:160129924:T:C	5.73282e-25	-9.89405e-10	-0.980663	7.13808e-10	-9.89405e-10	-1.02523
160130061	chr6:160130061:T:G	5.92141e-26	-2.35547	-0.895415	2.46432e-10	-1.22347	-0.865291
160130172	chr6:160130172:G:C	4.76049e-23	4.73032	-1.29167	6.73503e-10	-0.137129	-0.94622
160130304	chr6:160130304:G:A	1.05514e-24	0.683667	-1.05428	5.78825e-09	1.92595	-0.858207
160130454	chr6:160130454:C:T	1.16476e-20	10.3956	-1.45699	1.24265e-06	7.91039	-1.47347
160131201	chr6:160131201:T:C	3.47046e-25	-9.89405e-10	-1.48258	4.44879e-10	-9.89405e-10	-1.49804
160131237	chr6:160131237:C:T	4.289e-25	-1.07135	-0.19947	5.3814e-10	-1.16366	-0.144064
160131389	chr6:160131389:C:T	3.37088e-25	-9.89405e-10	-1.5117	4.36932e-10	-9.89405e-10	-1.51606
160131545	chr6:160131545:G:T	1.96803e-24	0.276758	-0.0240102	0.00884134	15.1556	0.151213
160131771	chr6:160131771:C:T	1.07887e-25	-2.33529	-0.315671	1.42941e-10	-2.32877	-0.304645
160131886	chr6:160131886:G:A	3.46197e-25	-9.89405e-10	-1.48503	4.4414e-10	-9.89405e-10	-1.4997
160131946	chr6:160131946:G:A	3.40345e-25	-9.89405e-10	-1.50208	4.48157e-10	-9.89405e-10	-1.4907
160131975	chr6:160131975:C:T	2.88295e-23	4.41852	-1.48141	5.464e-08	4.79408	-1.4814
160132068	chr6:160132068:C:T	3.29233e-24	-9.89405e-10	0.76731	4.62273e-09	-9.89405e-10	0.842897
160132206	chr6:160132206:C:T	1.81481e-25	-1.20114	-0.92975	2.19161e-10	-1.2856	-0.920439
160132274	chr6:160132274:C:T	3.40345e-25	-9.89405e-10	-1.50208	4.48157e-10	-9.89405e-10	-1.4907
160133035	chr6:160133035:C:CA	2.08134e-25	-1.02982	-0.964038	2.49547e-10	-1.12157	-0.954626
160133068	chr6:160133068:A:G	3.48575e-25	-9.89405e-10	-1.47819	4.49973e-10	-9.89405e-10	-1.48666
160133220	chr6:160133220:GT:G	1.38469e-24	1.28273	-1.38155	8.51133e-11	-1.70405	-1.44781
160133224	chr6:160133224:G:A	1.40095e-24	1.29151	-1.37864	8.56903e-11	-1.69937	-1.44573
160133430	chr6:160133430:C:T	3.98963e-25	-9.89405e-10	-1.34317	5.05774e-10	-9.89405e-10	-1.36975
160134308	chr6:160134308:G:A	3.98261e-24	0.957651	-9.24033e-10	5.56378e-09	1.02819	-9.24033e-10
160134722	chr6:160134722:G:A	1.81078e-24	1.66319	-1.49372	9.36872e-11	-1.54163	-1.51425
160134770	chr6:160134770:A:C	3.35645e-25	-9.89405e-10	-1.51599	4.38426e-10	-9.89405e-10	-1.51265
160134955	chr6:160134955:T:C	3.40951e-25	-9.89405e-10	-1.5003	4.40885e-10	-9.89405e-10	-1.50706
160135011	chr6:160135011:C:G	1.27552e-24	1.29799	-1.47892	6.5894e-10	0.363186	-1.4684
160135115	chr6:160135115:C:T	3.32277e-26	-2.31292	-1.51573	5.58197e-11	-2.05858	-1.51514
160135153	chr6:160135153:A:G	3.60816e-25	-0.0827502	-1.36092	0.000965011	14.4204	-1.3286
160135171	chr6:160135171:T:C	6.9025e-25	-9.89405e-10	-0.794987	8.33509e-10	-9.89405e-10	-0.870198
160135889	chr6:160135889:A:G	4.26924e-25	-9.89405e-10	-1.27544	5.69613e-10	-9.89405e-10	-1.25088
160136537	chr6:160136537:C:T	1.56334e-25	-1.19643	-1.08361	1.86205e-10	-1.2971	-1.0719
160136614	chr6:160136614:G:A	4.28561e-25	-9.89405e-10	-1.27161	5.7182e-10	-9.89405e-10	-1.24702
160136672	chr6:160136672:C:T	4.071e-25	-9.89405e-10	-1.32298	5.46279e-10	-9.89405e-10	-1.29271
160136941	chr6:160136941:ATCT:A	1.72132e-24	-9.89405e-10	0.118803	2.66832e-09	-9.89405e-10	0.293362
160137495	chr6:160137495:C:T	6.73894e-25	0.696802	-1.51577	3.79507e-10	-0.140854	-1.51612
160137589	chr6:160137589:C:CA	2.2862e-25	-1.89998	-9.24033e-10	2.83813e-10	-1.94753	-9.24033e-10
160137656	chr6:160137656:G:A	9.09921e-25	0.608886	-1.12757	4.86108e-09	1.84166	-0.948491
160137973	chr6:160137973:G:A	8.55137e-25	0.926319	-1.5071	4.72343e-10	0.0665583	-1.50469
160138202	chr6:160138202:T:G	1.51556e-24	1.01455	-1.02305	8.91733e-09	2.32334	-0.823426
160138770	chr6:160138770:G:C	9.09659e-25	-9.89405e-10	-0.518972	1.11594e-09	-9.89405e-10	-0.578392
160138891	chr6:160138891:G:A	6.99918e-25	-9.89405e-10	-0.781079	1.01796e-09	-9.89405e-10	-0.670282
160138986	chr6:160138986:C:T	3.51601e-25	-9.89405e-10	-1.46954	4.62242e-10	-9.89405e-10	-1.45975
160139135	chr6:160139135:G:A	3.92627e-25	-9.89405e-10	-1.35918	5.21246e-10	-9.89405e-10	-1.33962
160139180	chr6:160139180:T:G	3.92627e-25	-9.89405e-10	-1.35918	5.21246e-10	-9.89405e-10	-1.33962
160139343	chr6:160139343:G:A	3.38303e-25	-9.89405e-10	-1.5081	4.38154e-10	-9.89405e-10	-1.51327
160139792	chr6:160139792:G:A	1.728e-25	-2.17991	-9.24033e-10	2.22088e-10	-2.19277	-9.24033e-10
160139830	chr6:160139830:G:A	4.01359e-25	-9.89405e-10	-1.33718	5.32938e-10	-9.89405e-10	-1.31744
160139848	chr6:160139848:CATG:C	1.7324e-19	11.9328	-0.294646	0.00316372	14.5531	-0.273945
160139865	chr6:160139865:CTGGTAAGT:C	1.22605e-24	1.2318	-1.45229	7.07554e-11	-1.8333	-1.50331
160139901	chr6:160139901:C:T	1.79924e-24	0.667708	-0.504627	1.55925e-09	0.285609	-0.529491
160140469	chr6:160140469:C:T	3.8586e-25	-9.89405e-10	-1.37657	5.11679e-10	-9.89405e-10	-1.35814
160140534	chr6:160140534:G:GCA	3.95668e-25	-9.89405e-10	-1.35147	5.28024e-10	-9.89405e-10	-1.3267
160140708	chr6:160140708:C:T	1.24065e-24	1.17416	-1.38281	6.10642e-10	0.175216	-1.35655
160140755	chr6:160140755:C:T	7.34806e-25	-9.89405e-10	-0.732435	1.07518e-09	-9.89405e-10	-0.615597
160140758	chr6:160140758:G:A	9.09302e-25	-9.89405e-10	-0.519364	1.12188e-09	-9.89405e-10	-0.573083
160140803	chr6:160140803:C:T	4.51097e-25	-9.89405e-10	-1.22036	6.02827e-10	-9.89405e-10	-1.19421
160141233	chr6:160141233:C:T	5.41006e-25	-9.89405e-10	-1.03861	6.72752e-10	-9.89405e-10	-1.08447
160141449	chr6:160141449:G:A	5.97167e-25	0.419611	-1.35946	2.33316e-10	-0.768872	-1.37458
160141491	chr6:160141491:A:T	1.47873e-24	1.36631	-1.39941	6.93979e-10	0.321397	-1.3748
160142173	chr6:160142173:C:T	1.55357e-24	1.05468	-1.03841	9.1459e-09	2.36838	-0.843163
160142488	chr6:160142488:C:T	4.38522e-24	1.52676	-0.472807	2.10928e-09	0.4857	-0.427438
160143358	chr6:160143358:G:A	8.23203e-25	-9.89405e-10	-0.618838	9.80702e-10	-9.89405e-10	-0.707573
160143444	chr6:160143444:C:G	5.4828e-19	12.9331	-0.14288	0.00706422	15.2154	-0.132969
160143490	chr6:160143490:G:A	3.36598e-25	-9.89405e-10	-1.51315	4.37043e-10	-9.89405e-10	-1.51581
160144073	chr6:160144073:C:T	9.08326e-25	-9.89405e-10	-0.520438	1.12033e-09	-9.89405e-10	-0.574464
160144730	chr6:160144730:A:G	4.53611e-25	-9.89405e-10	-1.2148	6.06279e-10	-9.89405e-10	-1.1885
160144886	chr6:160144886:C:T	4.60021e-25	-9.89405e-10	-1.20077	6.11596e-10	-9.89405e-10	-1.17977
160144965	chr6:160144965:T:C	3.75493e-25	-9.89405e-10	-1.4038	4.97043e-10	-9.89405e-10	-1.38717
160144971	chr6:160144971:G:T	3.42121e-26	-2.29393	-1.50553	3.64377e-10	-0.208756	-1.4889
160145060	chr6:160145060:T:C	4.56938e-24	0.643115	0.451976	4.10421e-09	0.261986	0.46194
160145387	chr6:160145387:CAG:C	3.96499e-25	-9.89405e-10	-1.34937	5.26543e-10	-9.89405e-10	-1.32951
160145972	chr6:160145972:G:A	4.83121e-25	-9.89405e-10	-1.15177	6.47564e-10	-9.89405e-10	-1.12263
160146291	chr6:160146291:A:T	3.66352e-25	-9.89405e-10	-1.42845	4.85539e-10	-9.89405e-10	-1.41058
160146348	chr6:160146348:C:T	3.36598e-25	-9.89405e-10	-1.51315	4.37043e-10	-9.89405e-10	-1.51581
160146357	chr6:160146357:T:C	1.01188e-24	0.749574	-1.16205	5.36251e-10	-0.204843	-1.1064
160146961	chr6:160146961:T:A	1.57566e-24	-9.89405e-10	0.0303902	1.81122e-09	-9.89405e-10	-0.0940891
160147010	chr6:160147010:AC:A	1.05871e-23	0.00854911	1.9268	1.06918e-08	-0.295148	1.97654
160147830	chr6:160147830:T:C	5.50776e-25	-9.89405e-10	-1.02071	7.38784e-10	-9.89405e-10	-0.990837
160147965	chr6:160147965:G:A	9.92831e-25	-2.30113	1.86965	1.66541e-09	-2.18721	2.0092
160148036	chr6:160148036:C:T	4.57685e-21	8.79494	-0.790459	3.89089e-05	10.5934	-0.712513
160148076	chr6:160148076:C:CA	3.98724e-25	-9.89405e-10	-1.34377	4.99466e-10	-9.89405e-10	-1.3823
160148266	chr6:160148266:G:A	3.60647e-25	-9.89405e-10	-1.44414	4.55375e-10	-9.89405e-10	-1.47472
160148617	chr6:160148617:G:A	4.68855e-25	-9.89405e-10	-1.18175	5.96243e-10	-9.89405e-10	-1.20519
160148660	chr6:160148660:C:T	4.51797e-25	-9.89405e-10	-1.21881	6.14425e-10	-9.89405e-10	-1.17516
160148935	chr6:160148935:A:C	5.58975e-25	-9.89405e-10	-1.00594	6.91648e-10	-9.89405e-10	-1.05677
160148981	chr6:160148981:C:T	1.62133e-25	-1.052	-1.19162	1.32909e-10	-1.42044	-1.28573
160149051	chr6:160149051:T:C	6.81898e-23	4.78796	-0.989953	2.89124e-09	1.48592	-1.11232
160149057	chr6:160149057:C:T	7.23368e-25	-9.89405e-10	-0.748123	9.53806e-10	-9.89405e-10	-0.735382
160149082	chr6:160149082:G:A	1.86938e-25	-1.29186	-0.809405	1.5693e-10	-1.62086	-0.919179
160149140	chr6:160149140:A:G	1.55194e-25	-1.0745	-1.21287	1.28141e-10	-1.43977	-1.30295
160149191	chr6:160149191:T:C	8.50099e-26	-2.3477	-0.541569	1.20995e-10	-2.35983	-0.440266
160149564	chr6:160149564:C:T	3.96559e-25	-9.89405e-10	-1.34922	5.46652e-10	-9.89405e-10	-1.29203
160149592	chr6:160149592:C:T	3.72618e-23	-0.72865	3.92233	4.90437e-08	-0.98876	4.19338
160149599	chr6:160149599:C:T	4.48265e-25	-1.22666	-9.24033e-10	9.67463e-10	-0.721165	-9.24033e-10
160149752	chr6:160149752:G:C	1.50995e-25	-2.3148	-9.24033e-10	2.11719e-10	-2.24058	-9.24033e-10
160150024	chr6:160150024:T:C	1.46482e-24	-0.0425536	-9.24033e-10	1.24064e-09	-0.472456	-9.24033e-10
160150467	chr6:160150467:A:G	5.90821e-24	-0.888798	2.24085	6.29257e-09	-1.15259	2.30387
160150567	chr6:160150567:G:C	2.02924e-24	-9.89405e-10	0.283374	2.45769e-09	-9.89405e-10	0.211136
160150900	chr6:160150900:A:T	4.53145e-25	-9.89405e-10	-1.21583	6.0707e-10	-9.89405e-10	-1.1872
160151022	chr6:160151022:T:C	4.58865e-25	0.0528592	-1.25614	2.5198e-10	-0.818714	-1.24778
160151176	chr6:160151176:G:A	3.36496e-25	-9.89405e-10	-1.51345	4.41474e-10	-9.89405e-10	-1.50572
160151525	chr6:160151525:T:A	4.93683e-23	-1.00999	4.48502	6.68503e-08	-1.25468	4.76905
160151627	chr6:160151627:A:T	3.35954e-25	-9.89405e-10	-1.51507	4.38927e-10	-9.89405e-10	-1.51151
160151834	chr6:160151834:C:A	2.13774e-22	5.99754	-1.0569	6.39736e-09	2.35542	-1.18762
160152099	chr6:160152099:G:T	1.35844e-24	-9.89405e-10	-0.11795	1.70971e-09	-9.89405e-10	-0.151762
160152120	chr6:160152120:A:G	3.51539e-25	-9.89405e-10	-1.46972	4.63576e-10	-9.89405e-10	-1.45687
160152302	chr6:160152302:G:A	1.55876e-25	-2.28298	-9.24033e-10	1.9696e-10	-2.31284	-9.24033e-10
160152375	chr6:160152375:C:T	1.10956e-22	-0.566865	4.85172	1.47429e-07	-0.841852	5.14711
160152516	chr6:160152516:TTTTCTGG:T	7.50477e-26	-2.3556	-0.65832	1.07241e-10	-2.35543	-0.565333
160152543	chr6:160152543:A:G	2.82808e-25	-1.68727	-9.24033e-10	4.28578e-09	0.767215	-9.24033e-10
160152995	chr6:160152995:C:T	3.23913e-25	-0.562441	-0.989124	2.44175e-10	-0.980207	-1.11775
160153005	chr6:160153005:C:T	5.23213e-25	-0.349703	-0.72235	4.63733e-10	-0.722661	-0.733872
160153070	chr6:160153070:G:C	4.39717e-25	-9.89405e-10	-1.24591	5.90253e-10	-9.89405e-10	-1.21529
160153086	chr6:160153086:C:G	7.56119e-25	-9.89405e-10	-0.703843	9.97023e-10	-9.89405e-10	-0.691069
160153395	chr6:160153395:ATAGATT:A	7.71869e-25	-9.89405e-10	-0.683226	9.42989e-10	-9.89405e-10	-0.746788
160153438	chr6:160153438:A:G	1.41211e-24	-9.89405e-10	-0.0792031	1.64138e-09	-9.89405e-10	-0.192552
160153503	chr6:160153503:C:A	2.60515e-22	6.16558	-1.0272	7.4689e-09	2.48361	-1.16095
160153767	chr6:160153767:T:A	2.34286e-24	-9.89405e-10	0.427086	2.84735e-09	-9.89405e-10	0.3583
160153770	chr6:160153770:A:G	3.94747e-25	-0.446622	-0.907174	3.07958e-10	-0.853028	-1.01285
160153911	chr6:160153911:C:A	3.4739e-25	-9.89405e-10	-1.48159	4.48011e-10	-9.89405e-10	-1.49102
160154170	chr6:160154170:G:A	4.87631e-25	-0.414607	-0.727875	3.7973e-10	-0.823283	-0.8331
160154269	chr6:160154269:C:T	5.87601e-25	-9.89405e-10	-0.955993	7.27723e-10	-9.89405e-10	-1.00592
160154294	chr6:160154294:C:T	3.35587e-25	-9.89405e-10	-1.51616	4.3715e-10	-9.89405e-10	-1.51557
160154334	chr6:160154334:G:A	4.79053e-21	8.93901	-0.888896	3.98419e-05	10.8305	-0.925879
160154473	chr6:160154473:A:G	9.01952e-25	-9.89405e-10	-0.52748	1.09774e-09	-9.89405e-10	-0.594829
160154547	chr6:160154547:G:A	5.66945e-25	-9.89405e-10	-0.991778	7.16699e-10	-9.89405e-10	-1.02119
160154805	chr6:160154805:G:A	1.36624e-24	-0.112226	-9.24033e-10	1.86503e-09	-0.0648108	-9.24033e-10
160154925	chr6:160154925:A:C	2.27773e-24	-9.89405e-10	0.398893	2.77033e-09	-9.89405e-10	0.330879
160154947	chr6:160154947:G:T	4.85709e-25	-2.02658	0.880146	6.29809e-10	-2.1534	1.00297
160154953	chr6:160154953:C:T	8.62427e-24	2.15567	-0.425372	3.33813e-09	1.07694	-0.559614
160155650	chr6:160155650:T:C	6.02521e-25	-2.20944	1.27852	8.1837e-10	-2.29137	1.40284
160155675	chr6:160155675:C:G	4.9716e-25	-9.89405e-10	-1.12313	6.64645e-10	-9.89405e-10	-1.09659
160155789	chr6:160155789:A:G	4.1633e-24	-9.89405e-10	1.00202	6.24993e-09	-9.89405e-10	1.14448
160155866	chr6:160155866:T:C	3.62306e-24	-9.89405e-10	0.863034	3.97915e-09	-9.89405e-10	0.692981
160155979	chr6:160155979:G:A	4.51267e-25	-2.19015	0.970167	6.20959e-10	-2.2828	1.11822
160156309	chr6:160156309:C:T	3.42743e-25	-9.89405e-10	-1.49506	4.46293e-10	-9.89405e-10	-1.49487
160156711	chr6:160156711:T:C	1.13246e-24	-1.94591	1.64602	1.44845e-09	-2.10151	1.78391
160156905	chr6:160156905:T:C	6.62229e-25	-9.89405e-10	-0.83643	8.06858e-10	-9.89405e-10	-0.902695
160156914	chr6:160156914:G:A	1.48488e-24	-9.89405e-10	-0.0289544	2.17126e-09	-9.89405e-10	0.0872219
160157037	chr6:160157037:G:T	5.91699e-24	1.35354	-9.24033e-10	1.24256e-08	1.83167	-9.24033e-10
160157298	chr6:160157298:G:A	8.08601e-25	-9.89405e-10	-0.636736	9.94849e-10	-9.89405e-10	-0.693252
160157375	chr6:160157375:C:T	3.61386e-24	-9.89405e-10	0.86049	4.05893e-09	-9.89405e-10	0.712833
160157811	chr6:160157811:C:T	5.93167e-25	-9.89405e-10	-0.946566	7.26794e-10	-9.89405e-10	-1.0072
160157828	chr6:160157828:T:C	1.08435e-20	9.66932	-0.802282	0.000114579	11.7042	-0.743292
160157882	chr6:160157882:C:T	2.44501e-25	-0.384196	-1.44863	8.39999e-11	-1.73666	-1.42837
160158079	chr6:160158079:G:C	6.22555e-25	-9.89405e-10	-0.898209	8.42319e-10	-9.89405e-10	-0.859684
160158495	chr6:160158495:C:T	2.25412e-25	-0.397965	-1.51614	7.69935e-11	-1.73611	-1.51602
160158564	chr6:160158564:A:C	4.76362e-25	-9.89405e-10	-1.16586	6.43034e-10	-9.89405e-10	-1.12965
160158597	chr6:160158597:G:A	3.94882e-25	-9.89405e-10	-1.35345	5.25497e-10	-9.89405e-10	-1.3315
160158929	chr6:160158929:A:G	1.73624e-24	-9.89405e-10	0.127434	2.54545e-09	-9.89405e-10	0.246222
160159464	chr6:160159464:C:T	1.46529e-24	-0.0422294	-9.24033e-10	1.77371e-09	-0.115014	-9.24033e-10
160159489	chr6:160159489:G:A	3.89517e-25	-9.89405e-10	-1.36713	5.07754e-10	-9.89405e-10	-1.36585
160160223	chr6:160160223:C:T	5.02762e-25	-9.89405e-10	-1.11192	6.76275e-10	-9.89405e-10	-1.07924
160160342	chr6:160160342:A:G	2.38342e-25	-0.465871	-1.39246	5.38655e-11	-2.20924	-1.40011
160160470	chr6:160160470:T:C	9.75062e-25	0.413191	-0.862732	5.58005e-10	-0.418605	-0.852868
160160511	chr6:160160511:T:TG	7.84174e-26	-1.90624	-1.06375	1.1201e-10	-1.70765	-1.16961
160160825	chr6:160160825:G:A	3.96662e-25	-9.89405e-10	-1.34896	5.27627e-10	-9.89405e-10	-1.32745
160160879	chr6:160160879:G:A	5.8269e-25	0.539969	-1.50436	3.27591e-10	-0.299991	-1.50409
160160957	chr6:160160957:G:A	8.00549e-25	-9.89405e-10	-0.646744	1.07762e-09	-9.89405e-10	-0.613333
160160997	chr6:160160997:G:A	4.01721e-25	-9.89405e-10	-1.33628	5.09849e-10	-9.89405e-10	-1.36173
160161000	chr6:160161000:A:G	4.87783e-26	-2.35611	-1.08865	7.37521e-11	-2.29905	-0.996088
160161308	chr6:160161308:G:A	3.40683e-25	0.0134629	-1.51455	4.32817e-11	-2.31214	-1.51598
160161408	chr6:160161408:G:T	1.63932e-24	-9.89405e-10	0.0699928	2.28178e-09	-9.89405e-10	0.136871
160161830	chr6:160161830:C:T	3.47579e-25	-9.89405e-10	-1.48105	4.6067e-10	-9.89405e-10	-1.46316
160161901	chr6:160161901:T:C	3.35592e-25	-9.89405e-10	-1.51614	4.37657e-10	-9.89405e-10	-1.51441
160162016	chr6:160162016:G:A	1.83742e-25	-1.08663	-1.03188	7.10993e-11	-2.34369	-0.988079
160162152	chr6:160162152:G:A	3.36196e-25	-9.89405e-10	-1.51435	4.38398e-10	-9.89405e-10	-1.51271
160162432	chr6:160162432:G:T	3.39373e-25	-9.89405e-10	-1.50494	4.39753e-10	-9.89405e-10	-1.50963
160162700	chr6:160162700:T:C	3.64827e-24	0.869968	-9.24033e-10	1.51196e-09	-0.274679	-9.24033e-10
160163182	chr6:160163182:A:G	1.47808e-25	-0.829018	-1.50711	4.35066e-11	-2.30972	-1.51321
160163445	chr6:160163445:AC:A	6.04162e-25	-9.89405e-10	-0.928199	8.74391e-10	-9.89405e-10	-0.822314
160163661	chr6:160163661:G:A	1.46634e-25	-2.3441	-9.24033e-10	2.8134e-10	-1.95628	-9.24033e-10
160163809	chr6:160163809:G:A	1.72889e-25	-2.17939	-9.24033e-10	2.2863e-10	-2.16374	-9.24033e-10
160163864	chr6:160163864:C:T	3.97324e-25	-9.89405e-10	-1.34729	5.33246e-10	-9.89405e-10	-1.31686
160164041	chr6:160164041:A:G	3.42939e-25	-9.89405e-10	-1.49449	4.5095e-10	-9.89405e-10	-1.48449
160164366	chr6:160164366:A:T	7.51582e-26	-2.33292	-0.679532	1.13096e-10	-2.33787	-0.529736
160164542	chr6:160164542:C:T	9.72659e-24	-9.89405e-10	1.85058	1.35148e-08	-9.89405e-10	1.9157
160164948	chr6:160164948:T:C	2.53543e-24	-9.89405e-10	0.506078	3.0557e-09	-9.89405e-10	0.428921
160164966	chr6:160164966:G:T	5.19293e-25	-9.89405e-10	-1.07957	6.99022e-10	-9.89405e-10	-1.04616
160164981	chr6:160164981:G:A	3.56061e-25	-9.89405e-10	-1.45694	4.66782e-10	-9.89405e-10	-1.44998
160165003	chr6:160165003:G:A	3.94433e-25	-9.89405e-10	-1.35459	5.07747e-10	-9.89405e-10	-1.36586
160165116	chr6:160165116:A:C	3.44128e-25	-9.89405e-10	-1.49103	4.44635e-10	-9.89405e-10	-1.49859
160165706	chr6:160165706:G:A	1.54425e-25	-1.12647	-1.16586	6.24787e-11	-2.32982	-1.13119
160165775	chr6:160165775:A:G	3.25471e-26	-2.35182	-1.49754	4.38424e-11	-2.31326	-1.50198
160165906	chr6:160165906:T:C	1.76377e-25	-1.05745	-1.10197	6.5968e-11	-2.34045	-1.06622
160165926	chr6:160165926:G:A	9.82699e-25	-9.89405e-10	-0.441739	1.31845e-09	-9.89405e-10	-0.411627
160166092	chr6:160166092:C:A	5.79271e-25	-9.89405e-10	-0.970271	8.48286e-10	-9.89405e-10	-0.852624
160166270	chr6:160166270:C:T	1.6939e-25	-2.19984	-9.24033e-10	2.26691e-10	-2.17226	-9.24033e-10
160166348	chr6:160166348:C:T	1.52739e-25	-2.30331	-9.24033e-10	3.26257e-10	-1.80816	-9.24033e-10
160166476	chr6:160166476:G:A	1.40715e-24	-9.89405e-10	-0.0827175	2.12877e-09	-9.89405e-10	0.0674592
160166489	chr6:160166489:A:G	5.95116e-25	-1.00677	0.0634878	2.80043e-10	-2.33884	0.377944
160166527	chr6:160166527:A:G	3.38608e-25	-9.89405e-10	-1.5072	4.45584e-10	-9.89405e-10	-1.49646
160166651	chr6:160166651:T:C	1.48349e-24	-9.89405e-10	-0.0298889	2.3094e-09	-9.89405e-10	0.148901
160166719	chr6:160166719:C:T	1.71364e-25	-1.07971	-1.10854	6.58809e-11	-2.33689	-1.0711
160166721	chr6:160166721:G:T	4.94057e-25	-9.89405e-10	-1.12939	6.63824e-10	-9.89405e-10	-1.09783
160167046	chr6:160167046:T:C	4.71707e-26	-2.35417	-1.1241	6.33592e-11	-2.30596	-1.14106
160167128	chr6:160167128:G:A	3.60011e-26	-2.30962	-1.43887	8.13092e-11	-1.8096	-1.38798
160167132	chr6:160167132:T:G	1.52907e-25	-2.30221	-9.24033e-10	3.37019e-10	-1.7757	-9.24033e-10
160167160	chr6:160167160:G:A	1.6273e-24	-9.89405e-10	0.0626347	2.23203e-09	-9.89405e-10	0.114824
160167461	chr6:160167461:A:G	3.47448e-25	-9.89405e-10	-1.48143	4.54625e-10	-9.89405e-10	-1.47637
160167977	chr6:160167977:A:G	3.11064e-25	-0.223994	-1.36805	5.58846e-11	-2.25387	-1.31868
160168100	chr6:160168100:G:A	4.14832e-25	-9.89405e-10	-1.30417	5.37446e-10	-9.89405e-10	-1.30901
160168298	chr6:160168298:T:G	3.46757e-26	-2.34148	-1.44452	6.7954e-11	-1.96995	-1.40706
160168313	chr6:160168313:T:C	3.3583e-25	-9.89405e-10	-1.51544	4.36887e-10	-9.89405e-10	-1.51617
160168459	chr6:160168459:C:T	6.85372e-26	-2.35849	-0.746178	1.02619e-10	-2.35616	-0.608661
160168484	chr6:160168484:C:T	3.68353e-25	-9.89405e-10	-1.423	4.92875e-10	-9.89405e-10	-1.39559
160169706	chr6:160169706:T:TATAC	3.56394e-25	-9.89405e-10	-1.456	4.59723e-10	-9.89405e-10	-1.46522
160170143	chr6:160170143:T:C	4.80141e-25	-9.89405e-10	-1.15796	6.4284e-10	-9.89405e-10	-1.12995
160170320	chr6:160170320:C:G	4.80141e-25	-9.89405e-10	-1.15796	6.4284e-10	-9.89405e-10	-1.12995
160170390	chr6:160170390:C:T	3.09504e-24	-9.89405e-10	0.705514	3.71517e-09	-9.89405e-10	0.624337
160170547	chr6:160170547:G:T	4.79957e-25	-9.89405e-10	-1.15834	6.42588e-10	-9.89405e-10	-1.13034
160170799	chr6:160170799:C:A	9.41263e-25	-2.20303	1.71822	1.60223e-09	-2.03655	1.81986
160170814	chr6:160170814:C:T	6.21608e-25	0.602078	-1.50181	4.16441e-11	-2.35462	-1.51206
160171080	chr6:160171080:G:A	1.8323e-25	-2.1213	-9.24033e-10	2.14211e-10	-2.22888	-9.24033e-10
160171087	chr6:160171087:T:A	1.77663e-25	-1.04275	-1.10941	6.5649e-11	-2.3394	-1.07212
160171140	chr6:160171140:G:A	1.4433e-24	-9.89405e-10	-0.0573512	1.94816e-09	-9.89405e-10	-0.0212016
160171572	chr6:160171572:C:T	3.37889e-25	-9.89405e-10	-1.50932	4.38818e-10	-9.89405e-10	-1.51176
160171765	chr6:160171765:A:G	4.15864e-25	-9.89405e-10	-1.30168	5.62157e-10	-9.89405e-10	-1.26406
160172155	chr6:160172155:C:G	1.70285e-24	-9.89405e-10	0.108016	2.60065e-09	-9.89405e-10	0.267675
160172166	chr6:160172166:T:C	7.98734e-25	-9.89405e-10	-0.649013	1.06817e-09	-9.89405e-10	-0.62214
160172342	chr6:160172342:C:G	3.42044e-25	-9.89405e-10	-1.4971	4.46978e-10	-9.89405e-10	-1.49333
160172395	chr6:160172395:T:A	3.36224e-25	-9.89405e-10	-1.51426	4.38919e-10	-9.89405e-10	-1.51153
160172411	chr6:160172411:C:T	4.80141e-25	-9.89405e-10	-1.15796	6.4284e-10	-9.89405e-10	-1.12995
160172429	chr6:160172429:C:T	3.09504e-24	-9.89405e-10	0.705514	3.71517e-09	-9.89405e-10	0.624337
160172668	chr6:160172668:T:A	4.96621e-25	-9.89405e-10	-1.12421	6.6064e-10	-9.89405e-10	-1.10263
160172833	chr6:160172833:T:C	5.48777e-25	-9.89405e-10	-1.02435	7.34647e-10	-9.89405e-10	-0.996453
160172842	chr6:160172842:C:A	1.61741e-25	-1.10561	-1.14044	6.41002e-11	-2.33087	-1.10452
160172875	chr6:160172875:A:G	4.76427e-25	0.335298	-1.50103	4.24022e-11	-2.33702	-1.51162
160172930	chr6:160172930:A:C	3.75808e-25	-9.89405e-10	-1.40296	4.84489e-10	-9.89405e-10	-1.41275
160173599	chr6:160173599:C:T	4.93994e-25	0.358015	-1.48753	4.2665e-11	-2.33945	-1.50301
160173834	chr6:160173834:T:G	4.61429e-26	-2.35499	-1.14531	6.23298e-11	-2.30137	-1.16203
160174024	chr6:160174024:C:T	6.86734e-25	-9.89405e-10	-0.800094	1.03659e-09	-9.89405e-10	-0.652148
160174201	chr6:160174201:T:C	4.95744e-25	0.358756	-1.48474	4.27571e-11	-2.3392	-1.5011
160174558	chr6:160174558:C:T	9.78526e-25	-1.28796	0.841962	5.97235e-10	-2.29002	1.08648
160174622	chr6:160174622:A:G	5.38682e-26	-2.34625	-0.999257	7.03863e-11	-2.32315	-1.01869
160174699	chr6:160174699:G:A	5.31064e-26	-2.35822	-1.00152	7.268e-11	-2.28879	-1.02099
160174941	chr6:160174941:TCAAA:T	2.38597e-25	-1.85726	-9.24033e-10	3.27629e-10	-1.80396	-9.24033e-10
160175135	chr6:160175135:G:A	5.26429e-25	-9.89405e-10	-1.06593	6.53419e-10	-9.89405e-10	-1.11362
160175254	chr6:160175254:GA:G	2.5241e-24	-0.855039	1.35664	1.02399e-09	-2.35409	1.6897
160175676	chr6:160175676:A:G	3.45632e-25	-9.89405e-10	-1.48667	4.52344e-10	-9.89405e-10	-1.4814
160175818	chr6:160175818:C:A	3.44456e-25	-9.89405e-10	-1.49007	4.5294e-10	-9.89405e-10	-1.48008
160176529	chr6:160176529:A:G	2.96748e-24	-0.84082	1.50425	1.19677e-09	-2.35455	1.84609
160177161	chr6:160177161:C:A	6.17427e-25	-9.89405e-10	-0.906481	7.60779e-10	-9.89405e-10	-0.9615
160177165	chr6:160177165:C:T	5.36135e-25	-9.89405e-10	-1.04766	6.64864e-10	-9.89405e-10	-1.09626
160177454	chr6:160177454:A:G	5.86492e-26	-2.24821	-1.01226	7.03722e-11	-2.31963	-1.02241
160177483	chr6:160177483:G:A	2.58932e-24	-0.911604	1.43871	1.12221e-09	-2.34945	1.77667
160177564	chr6:160177564:T:G	6.18841e-26	-1.8929	-1.31388	4.71966e-10	-0.098555	-1.34038
160177916	chr6:160177916:T:C	3.35772e-25	-9.89405e-10	-1.51561	4.37893e-10	-9.89405e-10	-1.51387
160178102	chr6:160178102:T:C	3.56096e-25	-9.89405e-10	-1.45684	4.50617e-10	-9.89405e-10	-1.48523
160178303	chr6:160178303:G:C	3.37835e-25	-9.89405e-10	-1.50948	4.44122e-10	-9.89405e-10	-1.49974
160178558	chr6:160178558:C:T	9.22392e-25	-9.89405e-10	-0.505071	1.09587e-09	-9.89405e-10	-0.596542
160178582	chr6:160178582:C:T	3.46455e-25	-9.89405e-10	-1.48429	4.48191e-10	-9.89405e-10	-1.49062
160179105	chr6:160179105:T:G	5.71213e-26	-2.31567	-0.971197	7.32848e-11	-2.34924	-0.952247
160179185	chr6:160179185:C:T	5.57e-25	-0.749762	-0.259713	1.94931e-10	-2.35603	0.0328291
160179488	chr6:160179488:C:T	3.39372e-25	-9.89405e-10	-1.50495	4.43053e-10	-9.89405e-10	-1.50215
160179492	chr6:160179492:T:C	3.41212e-25	-9.89405e-10	-1.49954	4.41931e-10	-9.89405e-10	-1.50469
160180134	chr6:160180134:G:T	3.69423e-25	-9.89405e-10	-1.4201	4.74611e-10	-9.89405e-10	-1.43335
160180409	chr6:160180409:T:C	1.22426e-24	-9.89405e-10	-0.221948	1.76156e-09	-9.89405e-10	-0.121886
160180856	chr6:160180856:T:C	8.60397e-25	-9.89405e-10	-0.574648	1.0381e-09	-9.89405e-10	-0.650699
160181317	chr6:160181317:G:A	4.38908e-24	-9.89405e-10	1.05483	5.20241e-09	-9.89405e-10	0.961036
160181336	chr6:160181336:T:C	4.63481e-25	-9.89405e-10	-1.19328	6.20969e-10	-9.89405e-10	-1.16456
160181484	chr6:160181484:T:G	3.66886e-25	-9.89405e-10	-1.42699	4.71564e-10	-9.89405e-10	-1.43979
160181876	chr6:160181876:C:T	5.18855e-25	-0.246199	-0.834218	9.61405e-11	-2.35282	-0.677214
160182464	chr6:160182464:G:A	5.31253e-25	-9.89405e-10	-1.0568	7.40179e-10	-9.89405e-10	-0.988951
160182561	chr6:160182561:C:T	4.76672e-25	-9.89405e-10	-1.16521	6.39343e-10	-9.89405e-10	-1.1354
160182562	chr6:160182562:G:A	2.27812e-25	-0.388556	-1.51497	4.23872e-11	-2.33825	-1.51075
160182978	chr6:160182978:A:G	5.47079e-25	-9.89405e-10	-1.02745	7.63837e-10	-9.89405e-10	-0.957489
160183039	chr6:160183039:C:T	8.60397e-25	-9.89405e-10	-0.574648	1.0381e-09	-9.89405e-10	-0.650699
160183103	chr6:160183103:A:G	5.39713e-25	-0.753149	-0.287855	1.88715e-10	-2.35603	0.000428525
160183449	chr6:160183449:T:G	1.30372e-25	-2.31619	-0.145462	1.69422e-10	-2.3555	-0.107953
160183450	chr6:160183450:C:G	1.30615e-25	-2.31433	-0.145462	1.69529e-10	-2.35486	-0.107953
160183599	chr6:160183599:G:T	8.64108e-25	-9.89405e-10	-0.570344	1.04239e-09	-9.89405e-10	-0.646573
160183756	chr6:160183756:T:A	4.37226e-26	-2.35837	-1.19581	6.00355e-11	-2.28801	-1.2129
160184131	chr6:160184131:C:T	5.88201e-26	-2.34334	-0.914217	7.98143e-11	-2.32588	-0.89026
160184141	chr6:160184141:C:T	3.37529e-25	-9.89405e-10	-1.51039	4.4154e-10	-9.89405e-10	-1.50557
160184150	chr6:160184150:T:G	3.23579e-26	-2.34407	-1.51111	4.29633e-11	-2.32062	-1.51488
160184180	chr6:160184180:C:T	1.46225e-25	-2.34689	-9.24033e-10	2.70814e-10	-1.99441	-9.24033e-10
160184578	chr6:160184578:C:A	8.87456e-25	-9.89405e-10	-0.543682	1.06933e-09	-9.89405e-10	-0.621058
160184646	chr6:160184646:G:C	4.33569e-26	-2.33475	-1.22783	5.72883e-11	-2.36012	-1.18762
160184956	chr6:160184956:G:A	3.36264e-25	-9.89405e-10	-1.51415	4.39676e-10	-9.89405e-10	-1.5098
160185073	chr6:160185073:A:G	4.00654e-25	-1.33894	-9.24033e-10	6.85064e-10	-1.06633	-9.24033e-10
160185315	chr6:160185315:T:G	3.45928e-25	-9.89405e-10	-1.48581	4.48075e-10	-9.89405e-10	-1.49088
160185493	chr6:160185493:C:T	5.09583e-24	2.61671	-1.41257	1.01108e-10	-2.20554	-0.774109
160185559	chr6:160185559:G:A	5.19477e-25	-1.07922	-9.24033e-10	7.96634e-10	-0.915448	-9.24033e-10
160186064	chr6:160186064:G:A	4.66644e-26	-2.09882	-1.39024	5.57019e-11	-2.17515	-1.40068
160186075	chr6:160186075:C:A	8.68427e-25	-9.89405e-10	-0.565358	1.04737e-09	-9.89405e-10	-0.641806
160186168	chr6:160186168:C:T	5.1048e-25	-0.779941	-0.316749	1.83094e-10	-2.35454	-0.0313045
160186258	chr6:160186258:G:C	8.9113e-25	-9.89405e-10	-0.53955	1.07354e-09	-9.89405e-10	-0.617127
160186526	chr6:160186526:T:G	2.39157e-24	0.447665	-9.24033e-10	1.06096e-09	-0.628917	-9.24033e-10
160186857	chr6:160186857:C:T	4.60964e-25	-9.89405e-10	-1.19872	6.1746e-10	-9.89405e-10	-1.17023
160186990	chr6:160186990:C:T	4.51104e-25	-9.89405e-10	-1.22034	5.75953e-10	-9.89405e-10	-1.23982
160187461	chr6:160187461:A:G	5.161e-26	-2.34681	-1.04152	9.40426e-11	-2.0016	-1.0505
160187542	chr6:160187542:AAAAG:A	9.20355e-25	-9.89405e-10	-0.507282	1.11328e-09	-9.89405e-10	-0.58078
160187656	chr6:160187656:A:T	3.43987e-25	-9.89405e-10	-1.49144	4.54715e-10	-9.89405e-10	-1.47617
160187724	chr6:160187724:T:C	4.72378e-25	-9.89405e-10	-1.17426	6.32782e-10	-9.89405e-10	-1.14572
160187755	chr6:160187755:A:G	4.63224e-25	-9.89405e-10	-1.19383	6.20618e-10	-9.89405e-10	-1.16513
160188143	chr6:160188143:C:T	5.49922e-25	-9.89405e-10	-1.02226	6.79352e-10	-9.89405e-10	-1.0747
160188320	chr6:160188320:A:G	4.7351e-26	-2.35481	-1.11964	8.29037e-11	-2.05047	-1.1277
160188575	chr6:160188575:T:C	3.47511e-25	-9.89405e-10	-1.48124	4.55164e-10	-9.89405e-10	-1.47518
160188761	chr6:160188761:G:A	1.48426e-25	-2.33195	-9.24033e-10	2.94112e-10	-1.91188	-9.24033e-10
160189092	chr6:160189092:G:A	1.57654e-24	-0.622021	0.652969	5.42661e-10	-2.35937	1.06001
160189469	chr6:160189469:T:C	3.7161e-25	-9.89405e-10	-1.4142	4.7929e-10	-9.89405e-10	-1.42354
160189511	chr6:160189511:C:G	8.42723e-25	-9.89405e-10	-0.595403	1.04193e-09	-9.89405e-10	-0.647011
160189671	chr6:160189671:C:T	3.52628e-25	-9.89405e-10	-1.46663	4.64279e-10	-9.89405e-10	-1.45536
160189672	chr6:160189672:G:A	3.35838e-25	-9.89405e-10	-1.51541	4.38141e-10	-9.89405e-10	-1.5133
160189820	chr6:160189820:G:A	1.82242e-24	-9.89405e-10	0.175879	2.20047e-09	-9.89405e-10	0.100582
160190021	chr6:160190021:AGAG:A	7.61999e-25	-9.89405e-10	-0.696095	9.44659e-10	-9.89405e-10	-0.745018
160190224	chr6:160190224:G:C	1.47796e-25	-1.5168	-0.819409	2.69279e-10	-1.13609	-0.864
160190433	chr6:160190433:C:A	1.45358e-25	-2.35284	-9.24033e-10	2.24678e-10	-2.18118	-9.24033e-10
160190468	chr6:160190468:T:C	6.28244e-25	-2.36027	1.47116	9.66033e-10	-2.33483	1.61218
160190477	chr6:160190477:A:C	4.83013e-24	-9.89405e-10	1.15059	5.71784e-09	-9.89405e-10	1.0555
160190512	chr6:160190512:A:G	1.12767e-25	-1.69546	-0.911252	1.40112e-10	-1.82492	-0.828472
160190555	chr6:160190555:C:T	1.47318e-25	-2.33945	-9.24033e-10	2.06068e-10	-2.26764	-9.24033e-10
160190654	chr6:160190654:C:T	5.25851e-25	0.448966	-1.51599	4.19769e-11	-2.34437	-1.51435
160190997	chr6:160190997:T:G	6.25461e-25	-2.36023	1.46668	9.63015e-10	-2.33324	1.60747
160191001	chr6:160191001:G:A	1.00894e-25	-2.08888	-0.629091	1.35808e-10	-2.15058	-0.534025
160191093	chr6:160191093:T:C	3.7251e-25	-9.89405e-10	-1.41178	4.78319e-10	-9.89405e-10	-1.42557
160191648	chr6:160191648:C:A	6.87943e-25	0.71748	-1.51581	4.13799e-11	-2.35794	-1.51511
160192139	chr6:160192139:C:T	3.97402e-26	-2.36027	-1.28941	6.08826e-11	-2.24404	-1.24286
160192241	chr6:160192241:A:G	6.72586e-25	-1.21319	0.392276	4.43894e-10	-2.28593	0.785677
160192491	chr6:160192491:G:A	3.36801e-25	-9.89405e-10	-1.51255	4.4014e-10	-9.89405e-10	-1.50875
160192675	chr6:160192675:T:C	8.01548e-26	-2.36025	-0.587827	1.18604e-10	-2.33244	-0.487612
160192899	chr6:160192899:A:G	2.29491e-25	-1.89618	-9.24033e-10	3.39321e-10	-1.7689	-9.24033e-10
160192964	chr6:160192964:C:T	4.80851e-24	-9.89405e-10	1.1461	5.69009e-09	-9.89405e-10	1.05064
160193028	chr6:160193028:C:T	1.59732e-24	-9.89405e-10	0.0440408	2.06205e-09	-9.89405e-10	0.0356117
160193601	chr6:160193601:A:G	8.57993e-26	-2.36022	-0.519814	1.27514e-10	-2.33127	-0.416343
160193617	chr6:160193617:G:A	7.75197e-26	-2.35342	-0.628088	1.17952e-10	-2.2273	-0.598261
160193838	chr6:160193838:T:C	3.38523e-25	-9.89405e-10	-1.50745	4.42969e-10	-9.89405e-10	-1.50234
160193845	chr6:160193845:G:A	6.65835e-25	-2.35993	1.52893	1.01792e-09	-2.34111	1.67079
160193876	chr6:160193876:C:T	4.39833e-25	-9.89405e-10	-1.24565	5.64343e-10	-9.89405e-10	-1.26018
160193955	chr6:160193955:A:T	9.83293e-25	0.0575235	-0.498657	1.46199e-10	-2.33683	-0.27404
160193975	chr6:160193975:A:T	5.35484e-25	0.462758	-1.51163	4.18744e-11	-2.34513	-1.51604
160194065	chr6:160194065:C:T	3.25927e-24	-9.89405e-10	0.757217	3.90103e-09	-9.89405e-10	0.673153
160194087	chr6:160194087:AC:A	1.04774e-24	-9.89405e-10	-0.377654	1.2895e-09	-9.89405e-10	-0.43383
160194307	chr6:160194307:A:G	1.47569e-25	-2.33774	-9.24033e-10	2.14106e-10	-2.22937	-9.24033e-10
160195142	chr6:160195142:G:A	3.8022e-25	-9.89405e-10	-1.39129	5.12252e-10	-9.89405e-10	-1.35702
160195150	chr6:160195150:G:A	4.71321e-24	-9.89405e-10	1.12608	5.57926e-09	-9.89405e-10	1.03097
160195163	chr6:160195163:A:G	3.79967e-25	-9.89405e-10	-1.39196	5.08107e-10	-9.89405e-10	-1.36515
160195277	chr6:160195277:T:C	2.01234e-24	-9.89405e-10	0.27501	2.424e-09	-9.89405e-10	0.197332
160195382	chr6:160195382:C:T	3.65975e-25	-1.42948	-9.24033e-10	4.09023e-10	-1.58207	-9.24033e-10
160195749	chr6:160195749:T:C	3.37933e-25	-9.89405e-10	-1.50919	4.41999e-10	-9.89405e-10	-1.50453
160196112	chr6:160196112:A:C	3.94486e-26	-2.36027	-1.29677	6.02483e-11	-2.2462	-1.25117
160196354	chr6:160196354:T:A	3.81126e-25	-9.89405e-10	-1.38891	5.10056e-10	-9.89405e-10	-1.36132
160196885	chr6:160196885:T:A	8.22667e-25	-9.89405e-10	-0.61949	1.0176e-09	-9.89405e-10	-0.670639
160197125	chr6:160197125:C:T	8.96804e-26	-2.33807	-0.497718	1.43334e-10	-2.13688	-0.493788
160197144	chr6:160197144:C:T	1.46213e-25	-2.34698	-9.24033e-10	2.19816e-10	-2.20305	-9.24033e-10
160197387	chr6:160197387:G:A	9.15567e-25	-9.89405e-10	-0.512498	1.131e-09	-9.89405e-10	-0.564989
160197397	chr6:160197397:G:A	8.60598e-25	-2.35532	1.7809	1.44198e-09	-2.30865	1.98658
160197687	chr6:160197687:A:G	6.22699e-25	0.613333	-1.51131	4.15139e-11	-2.35383	-1.51599
160197863	chr6:160197863:A:T	1.19796e-24	-9.89405e-10	-0.243663	1.72156e-09	-9.89405e-10	-0.144857
160198305	chr6:160198305:T:C	3.36187e-25	-9.89405e-10	-1.51437	4.38945e-10	-9.89405e-10	-1.51147
160198648	chr6:160198648:T:A	1.54838e-25	-2.28966	-9.24033e-10	2.07209e-10	-2.26211	-9.24033e-10
160198886	chr6:160198886:A:C	1.52617e-25	-2.16196	-0.142151	1.64059e-10	-2.35644	-0.139182
160199094	chr6:160199094:A:T	3.38008e-25	-9.89405e-10	-1.50897	4.42105e-10	-9.89405e-10	-1.50429
160199133	chr6:160199133:A:G	1.48888e-25	-2.32884	-9.24033e-10	2.14344e-10	-2.22826	-9.24033e-10
160199220	chr6:160199220:G:A	5.31679e-25	-9.89405e-10	-1.056	7.39723e-10	-9.89405e-10	-0.989566
160199230	chr6:160199230:TCTGA:T	1.66283e-25	-2.21835	-9.24033e-10	2.22422e-10	-2.19127	-9.24033e-10
160199415	chr6:160199415:T:C	7.73372e-25	-9.89405e-10	-0.681282	1.0998e-09	-9.89405e-10	-0.592956
160199540	chr6:160199540:G:A	3.38074e-25	-9.89405e-10	-1.50878	4.42216e-10	-9.89405e-10	-1.50404
160199712	chr6:160199712:G:T	3.66315e-25	-9.89405e-10	-1.42855	4.62518e-10	-9.89405e-10	-1.45916
160199781	chr6:160199781:G:A	3.78636e-25	-9.89405e-10	-1.39546	4.76296e-10	-9.89405e-10	-1.4298
160200072	chr6:160200072:G:A	3.38074e-25	-9.89405e-10	-1.50878	4.42216e-10	-9.89405e-10	-1.50404
160200444	chr6:160200444:G:C	3.39029e-25	-9.89405e-10	-1.50595	4.42163e-10	-9.89405e-10	-1.50416
160200452	chr6:160200452:A:G	4.35531e-25	-9.89405e-10	-1.25548	5.79006e-10	-9.89405e-10	-1.23453
160200704	chr6:160200704:G:A	1.855e-25	-2.10899	-9.24033e-10	2.74487e-10	-1.98094	-9.24033e-10
160201033	chr6:160201033:C:T	9.41348e-25	-9.89405e-10	-0.484728	1.14979e-09	-9.89405e-10	-0.548506
160201072	chr6:160201072:T:G	7.58712e-25	-9.89405e-10	-0.700419	9.35444e-10	-9.89405e-10	-0.754821
160201078	chr6:160201078:G:A	1.09597e-24	0.674823	-1.00747	8.6964e-10	0.102815	-0.930578
160201320	chr6:160201320:A:G	3.42805e-25	-9.89405e-10	-1.49488	4.43349e-10	-9.89405e-10	-1.50149
160201470	chr6:160201470:G:A	7.02466e-25	-2.20614	1.4287	1.748e-09	-1.79795	1.66833
160201605	chr6:160201605:G:A	1.54213e-24	0.217373	-0.208493	2.00202e-10	-2.32478	0.0282667
160201611	chr6:160201611:C:T	3.96579e-25	-9.89405e-10	-1.34917	5.25107e-10	-9.89405e-10	-1.33224
160201676	chr6:160201676:A:G	9.86343e-26	-2.36027	-0.380353	1.45866e-10	-2.24011	-0.373044
160201853	chr6:160201853:A:G	1.02999e-25	-2.36002	-0.337302	1.54148e-10	-2.22817	-0.329764
160201902	chr6:160201902:A:G	3.41283e-25	-9.89405e-10	-1.49933	4.47573e-10	-9.89405e-10	-1.492
160201994	chr6:160201994:A:G	9.8093e-25	-9.89405e-10	-0.44354	1.1966e-09	-9.89405e-10	-0.508602
160202210	chr6:160202210:G:C	3.55094e-25	-9.89405e-10	-1.45966	4.50354e-10	-9.89405e-10	-1.48581
160202593	chr6:160202593:G:A	6.51897e-25	-9.89405e-10	-0.852155	9.12949e-10	-9.89405e-10	-0.779163
160203083	chr6:160203083:T:G	1.14469e-25	-2.25159	-0.340142	2.63806e-10	-1.77252	-0.248109
160203188	chr6:160203188:A:G	1.02173e-25	-2.26674	-0.43864	2.45766e-10	-1.69276	-0.398701
160203273	chr6:160203273:G:A	3.42383e-25	-9.89405e-10	-1.49611	4.47397e-10	-9.89405e-10	-1.4924
160203315	chr6:160203315:T:TCA	9.2664e-26	-2.32491	-0.478147	1.89496e-10	-1.96401	-0.387466
160203401	chr6:160203401:A:C	2.34136e-24	-9.89405e-10	0.426448	3.31502e-09	-9.89405e-10	0.510377
160203764	chr6:160203764:G:T	5.9719e-24	-9.89405e-10	1.36278	7.27762e-09	-9.89405e-10	1.29672
160203837	chr6:160203837:G:A	5.23897e-25	-9.89405e-10	-1.07075	6.99623e-10	-9.89405e-10	-1.0453
160204095	chr6:160204095:TCTC:T	3.7555e-25	-9.89405e-10	-1.40365	4.83237e-10	-9.89405e-10	-1.41534
160204199	chr6:160204199:C:T	6.86886e-25	-9.89405e-10	-0.799872	7.82377e-10	-9.89405e-10	-0.933505
160204894	chr6:160204894:G:A	1.59464e-25	-0.758384	-1.50184	1.43507e-10	-1.13461	-1.49485
160204897	chr6:160204897:A:G	3.28258e-26	-2.32962	-1.5112	6.4959e-11	-1.90674	-1.51534
160204898	chr6:160204898:A:G	1.21268e-24	-9.89405e-10	-0.231457	1.80917e-09	-9.89405e-10	-0.0952205
160204946	chr6:160204946:T:G	8.56071e-25	-0.285932	-0.293756	2.08248e-10	-2.3295	0.0723861
160205147	chr6:160205147:T:C	2.09941e-25	-0.610898	-1.37432	7.64733e-11	-1.8446	-1.4143
160205401	chr6:160205401:G:C	1.46036e-25	-2.34819	-9.24033e-10	1.95121e-10	-2.32222	-9.24033e-10
160205445	chr6:160205445:AACTTAG:A	4.49653e-25	-9.89405e-10	-1.22356	5.63417e-10	-9.89405e-10	-1.26182
160205816	chr6:160205816:T:C	3.38901e-25	-1.22414	-0.282191	3.68222e-10	-1.56655	-0.120611
160205969	chr6:160205969:C:G	3.993e-26	-2.30443	-1.34049	5.46836e-11	-2.28336	-1.31092
160205978	chr6:160205978:A:G	1.44394e-25	-2.35949	-9.24033e-10	1.8828e-10	-2.35791	-9.24033e-10
160206065	chr6:160206065:A:T	2.20189e-25	-1.93755	-9.24033e-10	3.33741e-10	-1.78548	-9.24033e-10
160207021	chr6:160207021:A:T	4.97529e-24	2.6285	-1.4483	5.17526e-11	-2.14578	-1.50359
160207083	chr6:160207083:C:T	7.17793e-25	-9.89405e-10	-0.75586	9.01235e-10	-9.89405e-10	-0.792077
160207096	chr6:160207096:C:T	2.98624e-25	-1.63285	-9.24033e-10	3.95073e-10	-1.61677	-9.24033e-10
160207142	chr6:160207142:C:G	7.49208e-25	-9.89405e-10	-0.713025	9.42135e-10	-9.89405e-10	-0.747694
160207202	chr6:160207202:G:A	7.48815e-25	-9.89405e-10	-0.713549	9.41715e-10	-9.89405e-10	-0.748139
160207244	chr6:160207244:T:C	7.37642e-26	-1.83177	-1.1994	7.93904e-11	-2.12617	-1.0953
160207525	chr6:160207525:T:C	7.51265e-24	3.04522	-1.45292	4.83749e-11	-2.21031	-1.50655
160207558	chr6:160207558:G:A	7.47305e-24	3.03712	-1.4501	4.85396e-11	-2.20819	-1.50527
160207787	chr6:160207787:AG:A	3.97977e-25	-9.89405e-10	-1.34565	5.27084e-10	-9.89405e-10	-1.32848
160207825	chr6:160207825:G:A	8.71185e-25	-9.89405e-10	-0.562187	1.0726e-09	-9.89405e-10	-0.617999
160207873	chr6:160207873:C:T	3.33111e-26	-2.35121	-1.47494	4.62384e-11	-2.30328	-1.45875
160207975	chr6:160207975:G:A	1.14476e-24	-9.89405e-10	-0.289091	1.36414e-09	-9.89405e-10	-0.37756
160208128	chr6:160208128:G:A	9.69958e-25	-9.89405e-10	-0.454789	1.23272e-09	-9.89405e-10	-0.478861
160208150	chr6:160208150:A:G	7.24313e-25	-9.89405e-10	-0.746818	9.67311e-10	-9.89405e-10	-0.721322
160208410	chr6:160208410:G:A	5.97889e-26	-1.86409	-1.37713	6.27405e-11	-2.1513	-1.30554
160208793	chr6:160208793:T:C	6.25927e-24	2.86795	-1.45818	4.98878e-11	-2.17757	-1.5085
160208928	chr6:160208928:T:C	5.85411e-26	-1.84558	-1.41673	6.04282e-11	-2.1393	-1.35508
160208973	chr6:160208973:T:C	5.71016e-26	-1.8819	-1.40531	5.98777e-11	-2.16286	-1.34068
160208988	chr6:160208988:T:C	6.35342e-24	2.88607	-1.46136	4.96522e-11	-2.1813	-1.5095
160209090	chr6:160209090:G:A	1.61453e-25	-0.952468	-1.29536	7.8325e-11	-1.90855	-1.32643
160209138	chr6:160209138:G:T	6.17073e-25	-0.907055	-9.24033e-10	6.62848e-10	-1.0993	-9.24033e-10
160209265	chr6:160209265:G:A	3.63388e-26	-2.23054	-1.50861	5.25656e-11	-2.12959	-1.50419
160209454	chr6:160209454:AT:A	6.42984e-24	2.89254	-1.45588	4.9681e-11	-2.18268	-1.50754
160209535	chr6:160209535:C:T	3.36727e-26	-2.30724	-1.50812	4.14605e-11	-2.35916	-1.51194
160209741	chr6:160209741:T:C	7.75881e-25	-9.89405e-10	-0.678043	1.03734e-09	-9.89405e-10	-0.651426
160210002	chr6:160210002:T:C	5.44911e-26	-1.88576	-1.44824	5.65024e-11	-2.16552	-1.39604
160210006	chr6:160210006:T:C	4.03263e-25	-9.89405e-10	-1.33245	5.16843e-10	-9.89405e-10	-1.3481
160210063	chr6:160210063:G:A	1.56557e-25	-0.975008	-1.30361	7.86085e-11	-1.89722	-1.33414
160210070	chr6:160210070:T:C	1.63481e-25	-0.947501	-1.28785	7.85158e-11	-1.91273	-1.31981
160210118	chr6:160210118:G:A	6.60378e-24	-9.89405e-10	1.46336	9.61261e-09	-9.89405e-10	1.57499
160210138	chr6:160210138:G:T	2.04455e-25	-2.01169	-9.24033e-10	2.54505e-10	-2.05652	-9.24033e-10
160210368	chr6:160210368:A:AT	3.60632e-26	-2.32506	-1.42171	4.57831e-11	-2.36026	-1.41167
160210514	chr6:160210514:CTGTT:C	6.55484e-24	2.88115	-1.42523	5.04718e-11	-2.17997	-1.49445
160210638	chr6:160210638:T:C	1.02676e-23	3.40157	-1.49686	5.4236e-11	-2.22594	-1.37656
160210650	chr6:160210650:C:G	7.46796e-25	-9.89405e-10	-0.71625	1.02316e-09	-9.89405e-10	-0.665194
160210657	chr6:160210657:C:T	6.3283e-26	-1.7753	-1.40912	6.51536e-11	-2.07261	-1.34648
160210887	chr6:160210887:C:T	8.37116e-25	-9.89405e-10	-0.602078	1.10725e-09	-9.89405e-10	-0.586206
160210888	chr6:160210888:G:A	5.93792e-24	2.8159	-1.45882	5.03414e-11	-2.1684	-1.50862
160210952	chr6:160210952:C:T	4.15898e-25	-1.3016	-9.24033e-10	4.50915e-10	-1.48456	-9.24033e-10
160211135	chr6:160211135:G:A	4.03648e-25	-9.89405e-10	-1.3315	5.17315e-10	-9.89405e-10	-1.34719
160211218	chr6:160211218:C:T	5.60966e-26	-1.85789	-1.44708	5.76139e-11	-2.14772	-1.39436
160211223	chr6:160211223:C:T	6.05723e-26	-1.83536	-1.39285	6.26535e-11	-2.13324	-1.32498
160211379	chr6:160211379:TTATTGCCTC:T	6.09144e-24	2.84548	-1.46288	5.00004e-11	-2.17378	-1.51004
160211708	chr6:160211708:G:A	3.35977e-25	-9.89405e-10	-1.515	4.3834e-10	-9.89405e-10	-1.51285
160212075	chr6:160212075:T:A	6.76483e-24	2.94086	-1.45341	4.93355e-11	-2.19063	-1.50656
160212144	chr6:160212144:A:C	3.35745e-25	-9.89405e-10	-1.51569	4.37779e-10	-9.89405e-10	-1.51413
160212191	chr6:160212191:G:A	2.11219e-25	-1.97915	-9.24033e-10	2.42188e-10	-2.10613	-9.24033e-10
160212293	chr6:160212293:C:T	2.39128e-25	-0.795037	-1.06	9.04568e-11	-2.01125	-1.07972
160212345	chr6:160212345:G:T	4.70159e-25	-9.89405e-10	-1.17897	6.2502e-10	-9.89405e-10	-1.15806
160212480	chr6:160212480:C:T	2.19176e-25	-0.831049	-1.11112	8.75904e-11	-1.99336	-1.12982
160212548	chr6:160212548:T:C	5.31104e-26	-1.91128	-1.44839	5.57586e-11	-2.17798	-1.39683
160212631	chr6:160212631:A:G	5.92313e-26	-1.85092	-1.39967	6.15021e-11	-2.14328	-1.33349
160212790	chr6:160212790:GC:G	9.04413e-26	-1.71616	-1.11118	1.13005e-10	-1.76037	-1.10804
160212890	chr6:160212890:C:T	1.31801e-23	-9.89405e-10	2.15442	2.17403e-08	-9.89405e-10	2.39108
160213003	chr6:160213003:C:T	5.9778e-26	-1.8256	-1.4158	6.12731e-11	-2.12665	-1.35386
160213221	chr6:160213221:C:T	1.1381e-24	-9.89405e-10	-0.294926	1.36954e-09	-9.89405e-10	-0.373613
160213453	chr6:160213453:T:C	3.80995e-25	-9.89405e-10	-1.38925	4.89534e-10	-9.89405e-10	-1.40239
160213685	chr6:160213685:G:T	3.36772e-25	-9.89405e-10	-1.51264	4.39885e-10	-9.89405e-10	-1.50933
160214084	chr6:160214084:C:A	5.90438e-24	2.81381	-1.46241	5.03659e-11	-2.16663	-1.5099
160214166	chr6:160214166:G:T	5.74694e-26	-1.87676	-1.40402	6.01451e-11	-2.1601	-1.33898
160214226	chr6:160214226:G:A	2.29977e-25	-0.811755	-1.08231	8.92318e-11	-2.003	-1.10161
160214272	chr6:160214272:A:C	3.54776e-26	-2.3599	-1.40324	4.77696e-11	-2.33104	-1.39841
160214520	chr6:160214520:G:A	6.81726e-24	2.95965	-1.46448	4.89735e-11	-2.19397	-1.51059
160214552	chr6:160214552:C:A	3.35635e-25	-9.89405e-10	-1.51602	4.37086e-10	-9.89405e-10	-1.51571
160214696	chr6:160214696:G:A	1.73191e-25	-0.912615	-1.26503	7.86608e-11	-1.9322	-1.29849
160214733	chr6:160214733:C:T	1.23296e-24	-9.89405e-10	-0.21487	1.48092e-09	-9.89405e-10	-0.295423
160215154	chr6:160215154:A:G	5.68767e-26	-1.86223	-1.42892	5.88241e-11	-2.15046	-1.37083
160215226	chr6:160215226:C:T	3.35745e-25	-9.89405e-10	-1.51569	4.3689e-10	-9.89405e-10	-1.51616
160215407	chr6:160215407:A:G	5.49353e-24	-9.89405e-10	1.27929	8.74674e-09	-9.89405e-10	1.48059
160215531	chr6:160215531:G:A	2.24451e-25	-0.842818	-1.07557	9.09482e-11	-1.98877	-1.09679
160215669	chr6:160215669:A:T	3.99795e-25	-9.89405e-10	-1.34109	5.13005e-10	-9.89405e-10	-1.35556
160215870	chr6:160215870:T:G	4.51843e-25	-9.89405e-10	-1.21871	5.75279e-10	-9.89405e-10	-1.24099
160216207	chr6:160216207:T:C	5.98789e-26	-1.82695	-1.41276	6.13987e-11	-2.12727	-1.35119
160216328	chr6:160216328:G:A	3.35613e-25	-9.89405e-10	-1.51608	4.37149e-10	-9.89405e-10	-1.51557
160216453	chr6:160216453:G:T	6.33451e-26	-2.32787	-0.855577	9.62992e-11	-2.22946	-0.798922
160216530	chr6:160216530:A:G	1.49678e-25	-1.02814	-1.29542	8.17249e-11	-1.86496	-1.32752
160216812	chr6:160216812:T:C	7.33435e-24	3.03768	-1.4694	4.82553e-11	-2.20723	-1.51211
160216971	chr6:160216971:A:T	6.38749e-24	2.90362	-1.47357	4.93403e-11	-2.18384	-1.51327
160217325	chr6:160217325:G:T	4.27315e-25	-1.27452	-9.24033e-10	4.64764e-10	-1.45431	-9.24033e-10
160217445	chr6:160217445:A:T	7.7142e-25	-9.89405e-10	-0.683808	1.03105e-09	-9.89405e-10	-0.657508
160217513	chr6:160217513:A:G	3.95819e-25	-9.89405e-10	-1.35109	5.25717e-10	-9.89405e-10	-1.33108
160217713	chr6:160217713:G:A	6.08442e-26	-1.81341	-1.41032	6.2424e-11	-2.11849	-1.3434
160217723	chr6:160217723:T:A	6.04918e-26	-1.81959	-1.40994	6.21981e-11	-2.1226	-1.34292
160218074	chr6:160218074:T:C	3.51109e-25	-9.89405e-10	-1.47094	4.62388e-10	-9.89405e-10	-1.45944
160218180	chr6:160218180:G:A	3.3156e-26	-2.31616	-1.51466	4.1411e-11	-2.36017	-1.51213
160219849	chr6:160219849:G:A	7.9409e-26	-1.67354	-1.28389	7.99957e-11	-2.02105	-1.19282
160220366	chr6:160220366:T:C	8.43023e-26	-1.66686	-1.23078	8.56294e-11	-2.01515	-1.13067
160220593	chr6:160220593:C:T	4.09411e-25	-9.89405e-10	-1.31732	5.21046e-10	-9.89405e-10	-1.34
160220642	chr6:160220642:T:C	4.18593e-25	-9.89405e-10	-1.29514	5.36408e-10	-9.89405e-10	-1.31095
160220824	chr6:160220824:G:A	7.76529e-25	-9.89405e-10	-0.677207	1.03797e-09	-9.89405e-10	-0.65082
160221215	chr6:160221215:A:G	3.77409e-25	-9.89405e-10	-1.39871	4.83088e-10	-9.89405e-10	-1.41564
160221297	chr6:160221297:T:C	1.51659e-24	-9.89405e-10	-0.00782354	1.83713e-09	-9.89405e-10	-0.0798817
160221339	chr6:160221339:T:C	3.77536e-25	-9.89405e-10	-1.39838	4.83237e-10	-9.89405e-10	-1.41533
160221496	chr6:160221496:G:A	3.13699e-25	-0.0832856	-1.50032	4.77238e-11	-2.21624	-1.51418
160221596	chr6:160221596:T:C	3.84577e-25	-9.89405e-10	-1.3799	5.13367e-10	-9.89405e-10	-1.35485
160221644	chr6:160221644:G:A	3.77746e-25	-9.89405e-10	-1.39782	4.83489e-10	-9.89405e-10	-1.41481
160221687	chr6:160221687:C:A	1.90463e-25	-0.56643	-1.51615	5.71251e-11	-2.04385	-1.50675
160222009	chr6:160222009:A:G	4.18257e-25	-9.89405e-10	-1.29594	5.35983e-10	-9.89405e-10	-1.31174
160222201	chr6:160222201:G:A	3.73994e-25	-9.89405e-10	-1.4078	4.7905e-10	-9.89405e-10	-1.42404
160222379	chr6:160222379:G:A	3.77746e-25	-9.89405e-10	-1.39782	4.83489e-10	-9.89405e-10	-1.41481
160222613	chr6:160222613:G:A	7.76529e-25	-9.89405e-10	-0.677207	1.03797e-09	-9.89405e-10	-0.65082
160222787	chr6:160222787:C:T	5.48193e-26	-1.84031	-1.48768	6.16954e-11	-1.97016	-1.50348
160223125	chr6:160223125:T:C	3.89784e-25	-9.89405e-10	-1.36645	4.9784e-10	-9.89405e-10	-1.38556
160223510	chr6:160223510:T:C	4.29966e-25	-9.89405e-10	-1.26833	5.51874e-10	-9.89405e-10	-1.28252
160223756	chr6:160223756:A:G	5.34795e-25	-9.89405e-10	-1.05016	6.70086e-10	-9.89405e-10	-1.08844
160224072	chr6:160224072:G:C	4.28541e-25	-9.89405e-10	-1.27165	5.70436e-10	-9.89405e-10	-1.24944
160224126	chr6:160224126:C:A	4.44028e-25	-9.89405e-10	-1.23615	5.92012e-10	-9.89405e-10	-1.21232
160224800	chr6:160224800:C:T	2.55819e-25	-0.889326	-0.898245	1.02014e-10	-2.05732	-0.913412
160225141	chr6:160225141:T:G	2.0816e-25	-0.84814	-1.14559	7.69797e-11	-2.06234	-1.18996
160225190	chr6:160225190:T:G	1.96261e-25	-2.0526	-9.24033e-10	2.09206e-10	-2.25252	-9.24033e-10
160225200	chr6:160225200:T:C	1.24111e-24	1.21	-1.41827	5.08321e-11	-2.1721	-1.49522
160225248	chr6:160225248:T:C	2.69059e-25	-0.848407	-0.888705	1.01198e-10	-2.07482	-0.903945
160225333	chr6:160225333:T:A	2.56432e-25	-0.893021	-0.892158	1.03071e-10	-2.05298	-0.907444
160225479	chr6:160225479:T:C	3.74674e-25	-9.89405e-10	-1.40598	4.83137e-10	-9.89405e-10	-1.41554
160225580	chr6:160225580:C:T	2.94634e-25	-0.987283	-0.659025	1.35722e-10	-2.02314	-0.662093
160225627	chr6:160225627:C:A	3.37017e-25	-9.89405e-10	-1.51191	4.37353e-10	-9.89405e-10	-1.5151
160225854	chr6:160225854:T:G	3.75208e-25	-9.89405e-10	-1.40456	4.83794e-10	-9.89405e-10	-1.41418
160225906	chr6:160225906:CTT:C	9.07257e-25	-9.89405e-10	-0.521616	1.21611e-09	-9.89405e-10	-0.49243
160226173	chr6:160226173:T:C	4.96964e-25	-9.89405e-10	-1.12352	6.5521e-10	-9.89405e-10	-1.11089
160226503	chr6:160226503:C:T	3.36961e-25	-9.89405e-10	-1.51207	4.37317e-10	-9.89405e-10	-1.51519
160226590	chr6:160226590:C:T	3.82598e-25	-9.89405e-10	-1.38506	4.9034e-10	-9.89405e-10	-1.40074
160226845	chr6:160226845:G:A	6.82816e-24	-9.89405e-10	1.49677	1.00024e-08	-9.89405e-10	1.61474
160226854	chr6:160226854:G:C	1.27989e-24	-9.89405e-10	-0.177509	1.59332e-09	-9.89405e-10	-0.222269
160226890	chr6:160226890:C:T	3.49158e-25	-9.89405e-10	-1.47652	4.63872e-10	-9.89405e-10	-1.45623
160227098	chr6:160227098:G:A	8.668e-25	-9.89405e-10	-0.567232	1.1611e-09	-9.89405e-10	-0.538719
160227235	chr6:160227235:T:G	1.85484e-25	-1.10701	-1.00207	1.03683e-10	-1.91581	-1.03869
160227468	chr6:160227468:T:C	3.74674e-25	-9.89405e-10	-1.40598	4.83137e-10	-9.89405e-10	-1.41554
160227985	chr6:160227985:T:C	3.83823e-25	-0.966447	-0.415414	1.7124e-10	-2.02295	-0.429825
160227992	chr6:160227992:T:C	7.41188e-25	-9.89405e-10	-0.723787	1.02285e-09	-9.89405e-10	-0.665496
160228234	chr6:160228234:G:C	3.49859e-25	-9.89405e-10	-1.47451	4.5994e-10	-9.89405e-10	-1.46475
160228266	chr6:160228266:G:A	3.70309e-25	-9.89405e-10	-1.4177	4.77657e-10	-9.89405e-10	-1.42695
160228694	chr6:160228694:G:A	3.68031e-26	-2.25489	-1.47157	4.43116e-11	-2.35452	-1.45008
160228707	chr6:160228707:T:C	3.72582e-25	-9.89405e-10	-1.41158	4.80603e-10	-9.89405e-10	-1.4208
160228715	chr6:160228715:T:C	3.46566e-25	-9.89405e-10	-1.48397	4.59603e-10	-9.89405e-10	-1.46548
160228727	chr6:160228727:A:G	1.0404e-24	-9.89405e-10	-0.384679	1.39771e-09	-9.89405e-10	-0.353249
160228765	chr6:160228765:T:A	1.08378e-23	-9.89405e-10	1.95875	1.60302e-08	-9.89405e-10	2.08639
160228832	chr6:160228832:C:A	2.45387e-25	-1.02699	-0.802216	1.19795e-10	-1.95177	-0.858287
160228992	chr6:160228992:A:C	3.48455e-25	-9.89405e-10	-1.47853	4.48248e-10	-9.89405e-10	-1.4905
160228999	chr6:160228999:C:T	3.4873e-25	-9.89405e-10	-1.47774	4.48541e-10	-9.89405e-10	-1.48984
160229022	chr6:160229022:G:T	4.08984e-25	-9.89405e-10	-1.31837	5.45543e-10	-9.89405e-10	-1.29406
160229144	chr6:160229144:C:T	2.48691e-25	-1.01118	-0.804653	1.18473e-10	-1.95849	-0.862667
160229540	chr6:160229540:G:A	3.38144e-25	-9.89405e-10	-1.50857	4.44731e-10	-9.89405e-10	-1.49837
160230034	chr6:160230034:T:A	1.38629e-24	-9.89405e-10	-0.0976525	1.97544e-09	-9.89405e-10	-0.00729696
160230077	chr6:160230077:G:A	4.1653e-25	-0.847538	-0.452545	1.555e-10	-2.07764	-0.471561
160230643	chr6:160230643:T:C	5.60926e-25	-9.89405e-10	-1.00245	7.42344e-10	-9.89405e-10	-0.98603
160230823	chr6:160230823:T:TA	2.32819e-25	-1.008	-0.873781	1.10387e-10	-1.96281	-0.929048
160231054	chr6:160231054:C:T	3.3598e-25	-9.89405e-10	-1.51499	4.36888e-10	-9.89405e-10	-1.51616
160231177	chr6:160231177:C:T	4.38539e-25	-0.810905	-0.437689	1.55353e-10	-2.09307	-0.457072
160231379	chr6:160231379:C:T	5.45017e-25	-9.89405e-10	-1.03122	7.15368e-10	-9.89405e-10	-1.02304
160231441	chr6:160231441:T:C	2.11268e-23	3.9853	-1.35905	6.48331e-11	-2.31022	-1.11381
160231646	chr6:160231646:A:G	2.20806e-23	4.05874	-1.38833	6.14163e-11	-2.31655	-1.16162
160231826	chr6:160231826:T:C	3.83898e-26	-2.23198	-1.45227	4.5678e-11	-2.34876	-1.42547
160231897	chr6:160231897:T:G	2.07199e-23	3.98818	-1.38137	6.2499e-11	-2.31047	-1.15022
160232327	chr6:160232327:G:A	6.29533e-25	-9.89405e-10	-0.887063	8.59771e-10	-9.89405e-10	-0.839176
160232388	chr6:160232388:C:T	8.26355e-25	-9.89405e-10	-0.615016	1.1622e-09	-9.89405e-10	-0.537776
160232652	chr6:160232652:C:T	7.15719e-25	-9.89405e-10	-0.758754	9.87156e-10	-9.89405e-10	-0.701014
160232895	chr6:160232895:T:G	2.32737e-25	-0.970368	-0.911763	1.04802e-10	-2.01142	-0.932352
160232949	chr6:160232949:G:A	2.57511e-25	-0.808506	-0.972471	9.16657e-11	-2.08786	-0.989833
160233015	chr6:160233015:CG:C	2.67447e-25	-0.851673	-0.891445	1.01178e-10	-2.0691	-0.909865
160233295	chr6:160233295:C:T	7.46014e-25	-9.89405e-10	-0.717297	1.00744e-09	-9.89405e-10	-0.680678
160233590	chr6:160233590:T:C	1.63543e-25	-2.23496	-9.24033e-10	1.94678e-10	-2.3245	-9.24033e-10
160233627	chr6:160233627:T:G	5.12974e-24	2.65829	-1.44752	4.9568e-11	-2.20175	-1.49074
160233863	chr6:160233863:C:T	3.35879e-25	-9.89405e-10	-1.51529	4.3689e-10	-9.89405e-10	-1.51616
160233982	chr6:160233982:C:T	2.3299e-25	-1.02587	-0.855174	1.14226e-10	-1.98381	-0.873857
160234196	chr6:160234196:C:T	6.11509e-25	-9.89405e-10	-0.916111	8.1294e-10	-9.89405e-10	-0.895185
160234299	chr6:160234299:G:C	1.75997e-25	-2.16158	-9.24033e-10	3.2118e-09	0.478746	-9.24033e-10
160235288	chr6:160235288:T:A	6.05801e-25	-9.89405e-10	-0.92549	8.04949e-10	-9.89405e-10	-0.905063
160235458	chr6:160235458:A:G	3.35792e-25	-9.89405e-10	-1.51555	4.36895e-10	-9.89405e-10	-1.51615
160236103	chr6:160236103:ATTG:A	3.09679e-23	4.39378	-1.38511	6.04895e-11	-2.33755	-1.15583
160236155	chr6:160236155:G:A	4.59274e-25	-9.89405e-10	-1.20239	6.04038e-10	-9.89405e-10	-1.1922
160236314	chr6:160236314:A:T	7.56667e-25	-9.89405e-10	-0.703118	1.01101e-09	-9.89405e-10	-0.677141
160236557	chr6:160236557:A:T	4.00906e-24	-9.89405e-10	0.964271	5.08343e-09	-9.89405e-10	0.937899
160236651	chr6:160236651:AC:A	2.19265e-25	-1.01642	-0.925341	1.06498e-10	-1.98546	-0.94225
160236671	chr6:160236671:A:G	2.16714e-25	-1.02409	-0.929368	1.06521e-10	-1.98132	-0.946179
160236839	chr6:160236839:A:AC	2.21808e-25	-0.984113	-0.946118	1.02701e-10	-2.0013	-0.962724
160237098	chr6:160237098:C:T	3.62176e-23	4.48427	-1.31901	6.84861e-11	-2.34028	-1.02893
160238467	chr6:160238467:G:A	7.25313e-25	-9.89405e-10	-0.745438	1.00036e-09	-9.89405e-10	-0.687724
160238520	chr6:160238520:T:C	1.15457e-24	-9.89405e-10	-0.280561	1.44977e-09	-9.89405e-10	-0.316682
160238691	chr6:160238691:C:T	2.57129e-25	-0.870356	-0.912108	1.00621e-10	-2.05601	-0.928472
160238920	chr6:160238920:C:T	4.55826e-26	-2.35924	-1.15327	6.59334e-11	-2.3004	-1.1068
160239084	chr6:160239084:C:G	4.90058e-25	-9.89405e-10	-1.13752	6.14558e-10	-9.89405e-10	-1.17494
160239089	chr6:160239089:T:C	1.63971e-24	-9.89405e-10	0.0702323	2.34523e-09	-9.89405e-10	0.164298
160239235	chr6:160239235:G:C	1.62405e-24	-9.89405e-10	0.0606367	2.32352e-09	-9.89405e-10	0.154995
160239391	chr6:160239391:A:C	3.60892e-25	-9.89405e-10	-1.44346	4.66909e-10	-9.89405e-10	-1.44971
160239520	chr6:160239520:G:A	1.26399e-23	-9.89405e-10	2.11258	1.75115e-08	-9.89405e-10	2.17477
160239908	chr6:160239908:T:G	3.67924e-25	-9.89405e-10	-1.42417	4.94789e-10	-9.89405e-10	-1.39171
160240136	chr6:160240136:T:G	2.3525e-23	4.14628	-1.4125	5.90778e-11	-2.31961	-1.19738
160241147	chr6:160241147:G:A	3.61437e-25	-9.89405e-10	-1.44195	4.6758e-10	-9.89405e-10	-1.44827
160241316	chr6:160241316:T:C	4.1286e-25	-9.89405e-10	-1.30893	5.56591e-10	-9.89405e-10	-1.27401
160241834	chr6:160241834:A:G	3.93682e-25	-9.89405e-10	-1.3565	5.20178e-10	-9.89405e-10	-1.34167
160241938	chr6:160241938:C:T	2.67928e-25	-1.03294	-0.708385	1.32358e-10	-1.98948	-0.72085
160242198	chr6:160242198:T:C	3.30549e-26	-2.31835	-1.51553	4.20447e-11	-2.34112	-1.51599
160242388	chr6:160242388:T:G	3.74674e-25	-9.89405e-10	-1.40598	4.83137e-10	-9.89405e-10	-1.41554
160242784	chr6:160242784:G:A	3.37232e-25	-9.89405e-10	-1.51127	4.37422e-10	-9.89405e-10	-1.51494
160242853	chr6:160242853:C:A	4.23757e-25	-9.89405e-10	-1.28288	5.55855e-10	-9.89405e-10	-1.27534
160243151	chr6:160243151:G:A	2.23035e-25	-1.01239	-0.912321	1.07705e-10	-1.98519	-0.931256
160243871	chr6:160243871:T:C	8.84877e-24	-9.89405e-10	1.75599	1.22064e-08	-9.89405e-10	1.81387
160243930	chr6:160243930:T:C	7.58489e-25	-9.89405e-10	-0.700713	1.01349e-09	-9.89405e-10	-0.674692
160244429	chr6:160244429:G:A	2.21196e-25	-1.01682	-0.916173	1.07546e-10	-1.98283	-0.935092
160244529	chr6:160244529:C:T	7.79222e-25	-9.89405e-10	-0.673745	1.04143e-09	-9.89405e-10	-0.647491
160244863	chr6:160244863:G:C	3.85974e-25	-9.89405e-10	-1.37627	5.07281e-10	-9.89405e-10	-1.36678
160245324	chr6:160245324:C:G	4.15497e-25	-0.91883	-0.383735	1.72954e-10	-2.04214	-0.40068
160245333	chr6:160245333:G:A	4.15256e-26	-2.35407	-1.25166	5.12493e-11	-2.35658	-1.30256
160245346	chr6:160245346:C:T	3.37536e-25	-9.89405e-10	-1.51037	4.37715e-10	-9.89405e-10	-1.51427
160245768	chr6:160245768:G:A	4.48492e-24	-9.89405e-10	1.07644	6.51064e-09	-9.89405e-10	1.18535
160245769	chr6:160245769:G:T	2.36778e-23	4.08969	-1.34944	6.76008e-11	-2.31114	-1.07109
160245844	chr6:160245844:T:G	3.95042e-25	-9.89405e-10	-1.35305	5.08362e-10	-9.89405e-10	-1.36465
160246017	chr6:160246017:G:A	2.29464e-25	-0.973642	-0.922653	1.04791e-10	-2.00256	-0.941308
160246112	chr6:160246112:C:T	4.61176e-25	-0.818565	-0.379696	1.6619e-10	-2.08724	-0.395472
160246202	chr6:160246202:C:T	3.51415e-25	-9.89405e-10	-1.47007	4.54738e-10	-9.89405e-10	-1.47612
160246574	chr6:160246574:C:T	8.27728e-25	-9.89405e-10	-0.613357	1.10703e-09	-9.89405e-10	-0.586405
160247009	chr6:160247009:C:T	2.36224e-25	-1.081	-0.786261	1.31713e-10	-1.88464	-0.83058
160247926	chr6:160247926:C:T	4.09884e-25	-9.89405e-10	-1.31617	5.43286e-10	-9.89405e-10	-1.29821
160248205	chr6:160248205:C:G	8.4722e-25	-9.89405e-10	-0.590081	1.13301e-09	-9.89405e-10	-0.563213
160248686	chr6:160248686:T:C	5.00271e-26	-2.32083	-1.09865	5.87873e-11	-2.35942	-1.1625
160249052	chr6:160249052:T:A	4.75707e-25	-9.89405e-10	-1.16724	6.27157e-10	-9.89405e-10	-1.15464
160249146	chr6:160249146:TAAGG:T	7.90556e-24	-9.89405e-10	1.64328	1.16601e-08	-9.89405e-10	1.76808
160249250	chr6:160249250:A:C	3.39372e-26	-2.30449	-1.50304	4.14561e-11	-2.35923	-1.51198
160249462	chr6:160249462:A:G	9.53538e-26	-1.34665	-1.42779	8.70232e-11	-1.67479	-1.45488
160249932	chr6:160249932:A:C	4.20274e-25	-9.89405e-10	-1.29114	5.64129e-10	-9.89405e-10	-1.26056
160250468	chr6:160250468:T:C	9.09998e-26	-1.52016	-1.30102	1.12684e-10	-1.53654	-1.33472
160250473	chr6:160250473:T:C	1.56836e-24	-9.89405e-10	0.0257453	1.92455e-09	-9.89405e-10	-0.0333933
160250720	chr6:160250720:A:G	3.3835e-25	-9.89405e-10	-1.50796	4.43482e-10	-9.89405e-10	-1.50118
160251232	chr6:160251232:C:T	1.17124e-25	-1.20936	-1.35945	8.15207e-11	-1.81665	-1.37834
160251347	chr6:160251347:T:C	1.60216e-24	-9.89405e-10	0.0470699	1.96248e-09	-9.89405e-10	-0.0138757
160251474	chr6:160251474:A:T	8.79624e-26	-1.56719	-1.28794	1.1999e-10	-1.48575	-1.32268
160251541	chr6:160251541:C:T	3.59732e-25	-9.89405e-10	-1.44668	4.62858e-10	-9.89405e-10	-1.45842
160251593	chr6:160251593:G:A	9.01408e-26	-1.53681	-1.29386	1.1595e-10	-1.51457	-1.32811
160252070	chr6:160252070:A:G	1.14351e-24	-9.89405e-10	-0.290186	1.58832e-09	-9.89405e-10	-0.22541
160253069	chr6:160253069:G:T	1.09637e-25	-1.52225	-1.11262	1.34995e-10	-1.53547	-1.15514
160253380	chr6:160253380:T:G	1.35672e-24	-9.89405e-10	-0.119218	1.67066e-09	-9.89405e-10	-0.174868
160253525	chr6:160253525:C:T	1.92825e-25	-2.31748	0.247227	3.30994e-10	-2.16495	0.371204
160253600	chr6:160253600:G:A	1.07842e-24	0.837192	-1.18598	1.0901e-10	-1.51709	-1.38731
160254256	chr6:160254256:C:T	1.46292e-24	-9.89405e-10	-0.043852	2.06856e-09	-9.89405e-10	0.0387647
160254746	chr6:160254746:TG:T	1.61426e-25	-2.24799	-9.24033e-10	1.92759e-10	-2.3344	-9.24033e-10
160255284	chr6:160255284:TC:T	2.01765e-25	-1.15966	-0.865276	1.28323e-10	-1.85212	-0.889179
160255344	chr6:160255344:G:T	1.7965e-25	-1.13337	-1.00766	1.14122e-10	-1.79983	-1.05875
160255376	chr6:160255376:C:T	1.79969e-25	-1.11875	-1.0205	1.11663e-10	-1.80936	-1.07099
160255511	chr6:160255511:G:A	4.92549e-25	-9.89405e-10	-1.13245	6.51286e-10	-9.89405e-10	-1.11689
160255660	chr6:160255660:T:C	5.66643e-25	-9.89405e-10	-0.992312	7.1272e-10	-9.89405e-10	-1.02675
160255670	chr6:160255670:T:A	1.34172e-24	-9.89405e-10	-0.130336	1.65258e-09	-9.89405e-10	-0.185748
160257503	chr6:160257503:C:T	1.60389e-24	-9.89405e-10	0.0481448	2.20162e-09	-9.89405e-10	0.101105
160257659	chr6:160257659:A:C	3.35728e-25	-9.89405e-10	-1.51574	4.36901e-10	-9.89405e-10	-1.51614
160257836	chr6:160257836:G:A	4.01964e-25	-9.89405e-10	-1.33568	5.30755e-10	-9.89405e-10	-1.32154
160257857	chr6:160257857:G:C	3.89802e-25	-9.89405e-10	-1.3664	5.18337e-10	-9.89405e-10	-1.34522
160258952	chr6:160258952:T:C	5.72742e-25	-9.89405e-10	-0.981606	7.63196e-10	-9.89405e-10	-0.958327
160259003	chr6:160259003:G:A	6.52577e-25	-9.89405e-10	-0.851112	8.14573e-10	-9.89405e-10	-0.893179
160259181	chr6:160259181:C:T	7.75039e-25	-9.89405e-10	-0.679128	9.72989e-10	-9.89405e-10	-0.715469
160259706	chr6:160259706:CCTT:C	3.25743e-23	4.3402	-1.28096	5.84896e-11	-2.09033	-1.43667
160259946	chr6:160259946:G:A	5.86306e-25	-9.89405e-10	-0.958199	7.84167e-10	-9.89405e-10	-0.931221
160259979	chr6:160259979:A:T	6.16971e-25	-9.89405e-10	-0.90722	8.26282e-10	-9.89405e-10	-0.878906
160260026	chr6:160260026:CTGAA:C	4.97999e-26	-2.01535	-1.40868	9.38646e-11	-1.66727	-1.38672
160260361	chr6:160260361:A:G	1.614e-23	3.59079	-1.23377	7.23869e-11	-1.90518	-1.40864
160260989	chr6:160260989:G:A	4.51793e-25	-9.89405e-10	-1.21882	6.00728e-10	-9.89405e-10	-1.1977
160261186	chr6:160261186:A:G	5.09968e-22	5.41987	0.390193	2.03014e-10	-2.31596	0.0333935
160261256	chr6:160261256:ATATAT:A	1.6728e-25	-2.21237	-9.24033e-10	2.28595e-10	-2.16389	-9.24033e-10
160261350	chr6:160261350:C:T	2.46353e-24	-9.89405e-10	0.477309	3.56425e-09	-9.89405e-10	0.582868
160261622	chr6:160261622:G:A	3.24425e-26	-2.356	-1.49657	4.17473e-11	-2.35563	-1.50858
160261667	chr6:160261667:C:T	5.12626e-25	-9.89405e-10	-1.09249	6.38518e-10	-9.89405e-10	-1.13669
160261865	chr6:160261865:A:G	9.17459e-26	-1.51667	-1.29635	8.07205e-11	-1.96634	-1.23851
160262114	chr6:160262114:G:A	9.97276e-23	5.50482	-1.32666	4.60023e-11	-2.26111	-1.50604
160262174	chr6:160262174:C:T	2.62178e-25	-1.76302	-9.24033e-10	4.67886e-10	-1.44762	-9.24033e-10
160262237	chr6:160262237:A:G	3.34862e-26	-2.36026	-1.46064	4.36503e-11	-2.34881	-1.47082
160262239	chr6:160262239:C:T	1.73232e-25	-2.17741	-9.24033e-10	2.84045e-10	-1.94671	-9.24033e-10
160262349	chr6:160262349:T:C	3.65741e-24	1.809	-0.936527	9.82308e-11	-2.35663	-0.651889
160262839	chr6:160262839:A:G	3.45651e-25	-9.89405e-10	-1.48661	4.47179e-10	-9.89405e-10	-1.49288
160263194	chr6:160263194:C:T	4.38674e-25	-9.89405e-10	-1.24828	5.79923e-10	-9.89405e-10	-1.23295
160263308	chr6:160263308:C:T	3.76779e-25	-1.40038	-9.24033e-10	3.27463e-10	-1.80447	-9.24033e-10
160263338	chr6:160263338:C:T	1.69732e-25	-0.720398	-1.47742	4.59109e-11	-2.32479	-1.44435
160263417	chr6:160263417:C:T	3.42458e-25	-9.89405e-10	-1.49589	4.52853e-10	-9.89405e-10	-1.48027
160263681	chr6:160263681:G:T	4.61239e-25	-9.89405e-10	-1.19812	5.79676e-10	-9.89405e-10	-1.23337
160263827	chr6:160263827:A:T	3.35104e-24	0.784986	-9.24033e-10	2.87487e-09	0.367921	-9.24033e-10
160263835	chr6:160263835:A:T	1.01773e-25	-1.50979	-1.1995	9.14524e-11	-1.89163	-1.18839
160263992	chr6:160263992:T:C	7.38555e-26	-2.01193	-1.018	7.38584e-11	-2.27349	-1.0202
160263997	chr6:160263997:C:T	6.9107e-26	-2.08719	-1.00919	7.16727e-11	-2.31254	-1.0112
160264001	chr6:160264001:T:A	4.71468e-26	-2.36014	-1.11864	6.12153e-11	-2.34655	-1.1349
160264015	chr6:160264015:G:A	1.03546e-25	-1.49252	-1.1995	9.28312e-11	-1.87667	-1.18839
160264040	chr6:160264040:C:T	1.12211e-22	5.62661	-1.33052	4.52169e-11	-2.27748	-1.50689
160264484	chr6:160264484:T:C	1.52071e-24	-9.89405e-10	-0.00510585	1.86421e-09	-9.89405e-10	-0.0652476
160264504	chr6:160264504:C:T	4.98787e-26	-2.36022	-1.06223	6.49242e-11	-2.34849	-1.07413
160264554	chr6:160264554:A:G	3.49385e-25	-1.47587	-9.24033e-10	3.85082e-10	-1.64239	-9.24033e-10
160264753	chr6:160264753:G:T	1.649e-25	-0.730779	-1.49593	4.47839e-11	-2.32328	-1.47071
160264930	chr6:160264930:G:A	1.52388e-25	-2.30561	-9.24033e-10	1.92187e-10	-2.33737	-9.24033e-10
160264951	chr6:160264951:C:T	1.14883e-25	-1.09502	-1.4931	4.70862e-11	-2.2627	-1.48116
160264953	chr6:160264953:C:T	3.80651e-25	-9.89405e-10	-1.39016	5.13565e-10	-9.89405e-10	-1.35447
160265249	chr6:160265249:C:T	4.13155e-25	-9.89405e-10	-1.30822	5.27487e-10	-9.89405e-10	-1.32772
160265357	chr6:160265357:G:A	4.64153e-25	-9.89405e-10	-1.19183	6.36033e-10	-9.89405e-10	-1.14059
160265636	chr6:160265636:T:C	3.79782e-26	-2.33574	-1.35929	5.81384e-11	-2.15352	-1.37949
160265996	chr6:160265996:T:C	4.45303e-26	-2.35043	-1.18544	5.57989e-11	-2.36009	-1.214
160266070	chr6:160266070:G:A	1.19726e-24	-9.89405e-10	-0.244254	1.47525e-09	-9.89405e-10	-0.299258
160266574	chr6:160266574:A:G	6.70029e-25	-0.824721	-9.24033e-10	6.06337e-10	-1.18841	-9.24033e-10
160266767	chr6:160266767:C:G	3.66678e-25	-9.89405e-10	-1.42756	4.84744e-10	-9.89405e-10	-1.41222
160266834	chr6:160266834:T:G	9.48895e-26	-1.26983	-1.5095	4.89498e-11	-2.20256	-1.50249
160267519	chr6:160267519:A:G	3.39262e-25	-9.89405e-10	-1.50527	4.39459e-10	-9.89405e-10	-1.5103
160267832	chr6:160267832:T:C	9.52649e-25	-9.89405e-10	-0.472794	1.33368e-09	-9.89405e-10	-0.400148
160267962	chr6:160267962:A:G	3.7673e-25	-9.89405e-10	-1.40051	5.00843e-10	-9.89405e-10	-1.37955
160268023	chr6:160268023:A:G	4.57931e-25	-9.89405e-10	-1.20532	6.06155e-10	-9.89405e-10	-1.18871
160268225	chr6:160268225:T:C	1.47489e-22	5.13266	-0.563195	8.76794e-11	-2.27455	-0.847602
160268526	chr6:160268526:T:G	1.94508e-24	1.45847	-1.21746	7.6429e-11	-1.96594	-1.29355
160268567	chr6:160268567:T:C	2.96429e-25	-0.262717	-1.37752	5.10784e-11	-2.35861	-1.30387
160268698	chr6:160268698:A:G	2.13355e-25	-1.13318	-0.835904	9.99012e-11	-2.23976	-0.7519
160269686	chr6:160269686:G:A	7.73169e-25	-9.89405e-10	-0.681544	1.06179e-09	-9.89405e-10	-0.628136
160269946	chr6:160269946:G:A	3.55267e-25	-9.89405e-10	-1.45917	4.66086e-10	-9.89405e-10	-1.45147
160270188	chr6:160270188:G:A	3.37792e-25	-9.89405e-10	-1.50961	4.41269e-10	-9.89405e-10	-1.50619
160270397	chr6:160270397:T:TGGG	3.52436e-25	-9.89405e-10	-1.46717	4.63381e-10	-9.89405e-10	-1.45729
160270606	chr6:160270606:T:G	5.50876e-26	-2.36005	-0.963069	7.33204e-11	-2.28	-1.021
160270641	chr6:160270641:G:A	2.8542e-25	-1.67808	-9.24033e-10	2.87382e-10	-1.93503	-9.24033e-10
160270817	chr6:160270817:C:T	4.29042e-25	-9.89405e-10	-1.27049	5.62928e-10	-9.89405e-10	-1.26269
160271075	chr6:160271075:C:T	3.65613e-26	-2.35599	-1.37706	5.00479e-11	-2.35543	-1.32743
160271115	chr6:160271115:T:C	1.30084e-24	-9.89405e-10	-0.161277	1.61241e-09	-9.89405e-10	-0.210359
160271288	chr6:160271288:A:C	3.87451e-26	-2.18011	-1.49492	4.27534e-11	-2.33061	-1.50978
160271343	chr6:160271343:G:A	8.29147e-23	5.4698	-1.47628	4.65989e-11	-2.26027	-1.49399
160271481	chr6:160271481:G:A	9.54693e-25	-9.89405e-10	-0.470652	1.26132e-09	-9.89405e-10	-0.455928
160271547	chr6:160271547:T:G	5.76728e-26	-2.12076	-1.15649	5.90962e-11	-2.30348	-1.21319
160271687	chr6:160271687:A:G	5.20312e-26	-2.12615	-1.25404	5.38853e-11	-2.3067	-1.30228
160271776	chr6:160271776:T:C	2.73048e-25	-1.73516	0.0127648	2.42097e-10	-2.08887	-0.0176347
160271957	chr6:160271957:T:C	3.85721e-25	-9.89405e-10	-1.37693	5.04905e-10	-9.89405e-10	-1.37147
160272075	chr6:160272075:T:C	1.35946e-23	3.51425	-1.32886	6.03411e-11	-2.05	-1.44583
160272221	chr6:160272221:G:A	3.44575e-25	-9.89405e-10	-1.48973	4.46039e-10	-9.89405e-10	-1.49544
160272614	chr6:160272614:C:T	3.49432e-24	-9.89405e-10	0.826854	5.1096e-09	-9.89405e-10	0.943033
160272637	chr6:160272637:A:G	1.7557e-25	-1.61887	-0.545135	1.50632e-10	-2.01098	-0.570027
160272695	chr6:160272695:A:G	1.51366e-25	-0.898078	-1.41427	5.9977e-11	-2.15557	-1.34631
160272704	chr6:160272704:G:C	1.51986e-25	-0.894093	-1.41416	5.98964e-11	-2.15702	-1.34621
160272726	chr6:160272726:A:C	3.49651e-24	-9.89405e-10	0.827478	5.11295e-09	-9.89405e-10	0.94369
160272874	chr6:160272874:C:T	1.48894e-25	-0.929048	-1.39976	6.18309e-11	-2.14377	-1.32767
160273049	chr6:160273049:G:A	1.58821e-25	-0.872776	-1.39149	6.11522e-11	-2.16526	-1.31721
160273161	chr6:160273161:G:A	3.45493e-25	-9.89405e-10	-1.48707	4.47095e-10	-9.89405e-10	-1.49307
160273889	chr6:160273889:A:T	4.78946e-25	-9.89405e-10	-1.16045	6.01615e-10	-9.89405e-10	-1.19623
160273920	chr6:160273920:C:T	1.56129e-25	-0.883849	-1.39751	6.0962e-11	-2.16073	-1.32486
160274238	chr6:160274238:A:G	1.51293e-25	-0.898864	-1.41396	6.00179e-11	-2.15527	-1.34593
160274288	chr6:160274288:A:G	1.47491e-25	-0.919387	-1.41888	6.01019e-11	-2.14748	-1.35232
160274600	chr6:160274600:G:A	4.62587e-25	-9.89405e-10	-1.19521	6.12349e-10	-9.89405e-10	-1.17854
160274710	chr6:160274710:A:G	1.72139e-25	-1.65654	-0.527204	1.49402e-10	-2.03688	-0.552318
160274741	chr6:160274741:C:G	1.47829e-25	-0.922356	-1.41363	6.05343e-11	-2.14715	-1.34548
160274902	chr6:160274902:G:A	3.41647e-25	-9.89405e-10	-1.49826	4.42481e-10	-9.89405e-10	-1.50345
160275128	chr6:160275128:T:G	4.11528e-25	-9.89405e-10	-1.31216	5.254e-10	-9.89405e-10	-1.33168
160275286	chr6:160275286:G:T	1.54985e-25	-0.875199	-1.41351	5.9499e-11	-2.16453	-1.34535
160275304	chr6:160275304:T:C	3.46007e-25	-9.89405e-10	-1.48558	4.47616e-10	-9.89405e-10	-1.49191
160275339	chr6:160275339:G:A	1.79883e-24	-9.89405e-10	0.162852	2.20438e-09	-9.89405e-10	0.102357
160275352	chr6:160275352:G:GT	7.50281e-25	-9.89405e-10	-0.711594	9.93995e-10	-9.89405e-10	-0.69411
160275512	chr6:160275512:T:C	4.02647e-26	-2.35326	-1.2833	5.86624e-11	-2.21863	-1.30541
160275796	chr6:160275796:C:T	1.23385e-25	-1.00358	-1.51316	5.39215e-11	-2.11407	-1.49424
160275887	chr6:160275887:C:T	4.59162e-26	-2.30097	-1.20425	7.26433e-11	-2.33259	-0.977695
160276196	chr6:160276196:G:C	6.68965e-25	-9.89405e-10	-0.82631	8.4411e-10	-9.89405e-10	-0.85756
160276274	chr6:160276274:G:A	3.51053e-24	0.384248	0.447234	6.38027e-10	-1.38497	0.247508
160276596	chr6:160276596:G:T	3.91766e-26	-2.26944	-1.39452	9.543e-11	-1.64317	-1.39428
160276730	chr6:160276730:A:G	3.93736e-25	-0.873913	-0.482447	1.71586e-10	-1.83839	-0.61237
160277079	chr6:160277079:T:A	3.80479e-25	-9.89405e-10	-1.39061	4.8806e-10	-9.89405e-10	-1.4054
160277114	chr6:160277114:C:T	8.01872e-25	-9.89405e-10	-0.645092	1.05591e-09	-9.89405e-10	-0.633685
160277123	chr6:160277123:T:C	3.19822e-23	4.38017	-1.33927	5.31981e-11	-2.16042	-1.4614
160277127	chr6:160277127:G:A	6.40528e-25	-9.89405e-10	-0.869749	8.703e-10	-9.89405e-10	-0.827004
160277143	chr6:160277143:C:T	4.70502e-25	-9.89405e-10	-1.17824	5.95862e-10	-9.89405e-10	-1.20583
160277145	chr6:160277145:A:G	1.02262e-24	-0.519337	0.117418	6.01211e-10	-1.25326	0.0563678
160277525	chr6:160277525:T:G	4.20722e-25	-9.89405e-10	-1.29007	5.55203e-10	-9.89405e-10	-1.27651
160277542	chr6:160277542:G:A	2.237e-25	-1.92174	-9.24033e-10	2.45716e-10	-2.09167	-9.24033e-10
160277614	chr6:160277614:G:A	1.1389e-24	-9.89405e-10	-0.294227	1.4145e-09	-9.89405e-10	-0.341314
160277762	chr6:160277762:G:A	6.32573e-26	-1.79558	-1.38925	6.14472e-11	-2.10089	-1.37677
160277794	chr6:160277794:C:T	2.65656e-24	-9.89405e-10	0.552745	4.24927e-09	-9.89405e-10	0.758661
160277863	chr6:160277863:T:C	4.27633e-25	-9.89405e-10	-1.27378	5.72006e-10	-9.89405e-10	-1.24669
160277872	chr6:160277872:G:T	4.7574e-25	-9.89405e-10	-1.16717	6.57343e-10	-9.89405e-10	-1.10764
160277894	chr6:160277894:C:T	3.67627e-25	-9.89405e-10	-1.42497	4.88863e-10	-9.89405e-10	-1.40376
160277932	chr6:160277932:A:G	5.81432e-25	-9.89405e-10	-0.966548	7.21648e-10	-9.89405e-10	-1.01431
160277991	chr6:160277991:G:A	3.27532e-25	-0.256862	-1.28359	1.78327e-10	-1.22368	-1.18855
160278084	chr6:160278084:C:G	4.5062e-26	-2.27865	-1.24535	5.26366e-11	-2.3514	-1.28103
160278367	chr6:160278367:C:T	1.65122e-24	0.437712	-0.360483	5.19937e-10	-0.843544	-0.498591
160278502	chr6:160278502:C:T	2.32932e-24	0.642812	-0.221523	6.88095e-10	-0.691669	-0.370246
160278629	chr6:160278629:C:A	6.16844e-26	-2.23669	-0.973318	6.66916e-11	-2.36015	-1.03561
160278648	chr6:160278648:G:T	1.73869e-24	0.291625	-0.162782	5.6978e-10	-0.933912	-0.31668
160278656	chr6:160278656:A:G	8.33819e-26	-1.66338	-1.24523	7.863e-11	-1.9895	-1.24159
160278666	chr6:160278666:A:G	3.62747e-26	-2.33343	-1.40749	5.71009e-11	-2.31036	-1.24066
160279269	chr6:160279269:T:C	1.4736e-25	-0.834977	-1.50419	5.36473e-11	-2.09726	-1.51615
160279354	chr6:160279354:G:A	5.74637e-26	-2.12265	-1.15824	1.68077e-10	-1.3852	-1.08622
160279409	chr6:160279409:T:C	7.18438e-26	-2.24964	-0.807902	7.22312e-10	-0.372816	-0.640569
160279605	chr6:160279605:T:C	4.67252e-25	-9.89405e-10	-1.18517	6.22922e-10	-9.89405e-10	-1.16142
160279679	chr6:160279679:C:T	1.4434e-25	-1.94202	-0.417846	1.25516e-10	-2.21533	-0.548075
160279737	chr6:160279737:T:C	1.32386e-24	0.346808	-0.490541	3.95966e-10	-0.936684	-0.677831
160279826	chr6:160279826:T:C	1.57656e-24	0.365602	-0.334645	4.62973e-10	-0.924337	-0.533837
160279867	chr6:160279867:T:C	1.31063e-25	-1.778	-0.678371	1.05555e-10	-2.23649	-0.700124
160280149	chr6:160280149:G:A	2.47857e-24	0.434775	0.0486225	6.78234e-10	-0.883453	-0.192897
160280303	chr6:160280303:T:C	4.86516e-25	-9.89405e-10	-1.14477	6.49434e-10	-9.89405e-10	-1.11974
160280392	chr6:160280392:A:G	7.34656e-26	-2.24809	-0.787137	7.41721e-10	-0.369832	-0.617037
160280548	chr6:160280548:C:T	1.55332e-24	0.453889	-0.43778	4.48809e-10	-0.860573	-0.628671
160280580	chr6:160280580:C:T	3.51572e-25	-9.89405e-10	-1.46963	4.52112e-10	-9.89405e-10	-1.48191
160280631	chr6:160280631:A:T	1.39235e-24	0.388985	-0.482276	4.11603e-10	-0.906958	-0.668824
160280709	chr6:160280709:CT:C	1.44433e-24	0.409803	-0.466441	4.23689e-10	-0.892499	-0.654343
160280784	chr6:160280784:G:A	2.18843e-24	-9.89405e-10	0.358898	3.13573e-09	-9.89405e-10	0.454774
160280831	chr6:160280831:A:G	2.81168e-25	-1.69309	-9.24033e-10	2.82705e-10	-1.95144	-9.24033e-10
160280903	chr6:160280903:C:G	4.03624e-26	-2.29144	-1.3427	4.54715e-10	-0.202022	-1.27415
160280936	chr6:160280936:T:C	3.56475e-25	-9.89405e-10	-1.45578	4.59096e-10	-9.89405e-10	-1.46658
160281083	chr6:160281083:A:G	3.3764e-25	-9.89405e-10	-1.51006	4.41801e-10	-9.89405e-10	-1.50498
160281131	chr6:160281131:T:C	7.66051e-26	-2.24715	-0.746231	7.66842e-10	-0.381772	-0.57179
160281137	chr6:160281137:A:G	3.40792e-25	-9.89405e-10	-1.50077	4.41746e-10	-9.89405e-10	-1.50511
160281166	chr6:160281166:G:T	6.62193e-25	-9.89405e-10	-0.836484	9.24545e-10	-9.89405e-10	-0.76654
160281176	chr6:160281176:T:C	4.20156e-26	-2.29388	-1.30012	4.82775e-10	-0.192028	-1.22426
160281300	chr6:160281300:G:A	1.513e-24	0.446924	-0.457118	4.38961e-10	-0.865453	-0.645979
160281390	chr6:160281390:C:T	1.43317e-24	0.406998	-0.471395	4.20668e-10	-0.89504	-0.658958
160281444	chr6:160281444:T:C	1.18049e-24	0.267481	-0.525835	3.79386e-10	-0.953398	-0.703889
160281469	chr6:160281469:A:AT	1.0524e-24	1.12617	-1.49939	4.45668e-11	-2.28763	-1.51122
160281513	chr6:160281513:C:T	2.78058e-24	1.53391	-0.935535	1.32424e-10	-2.32726	-0.382568
160281620	chr6:160281620:G:A	1.07972e-24	1.15403	-1.50162	4.44631e-11	-2.29129	-1.50989
160281653	chr6:160281653:T:C	2.07e-25	-2.17754	0.178213	1.56937e-09	-0.634199	0.396784
160281668	chr6:160281668:A:C	1.40153e-24	0.393016	-0.479741	4.13921e-10	-0.903736	-0.666432
160281678	chr6:160281678:A:C	1.39258e-24	0.351328	-0.444457	4.14226e-10	-0.934931	-0.6345
160281855	chr6:160281855:C:T	1.60459e-24	0.492339	-0.443758	4.59094e-10	-0.832766	-0.633822
160282015	chr6:160282015:T:G	7.7588e-24	0.211352	1.41319	2.45807e-09	-0.994845	1.20613
160282168	chr6:160282168:GTTTTC:G	1.50557e-25	-1.96875	-0.348946	1.31509e-10	-2.23201	-0.484759
160282296	chr6:160282296:C:A	1.95787e-25	-1.87444	-0.18057	1.68489e-10	-2.14504	-0.323937
160282323	chr6:160282323:CA:C	7.45599e-26	-2.24764	-0.772801	7.51876e-10	-0.372178	-0.601093
160282326	chr6:160282326:A:G	3.09702e-19	13.7351	-1.51604	5.20738e-11	-2.33373	-1.30945
160282345	chr6:160282345:G:A	5.02114e-19	14.2185	-1.51617	5.39057e-11	-2.3092	-1.29941
160282802	chr6:160282802:C:T	1.49175e-24	0.499455	-0.52379	4.29258e-10	-0.827513	-0.706272
160283077	chr6:160283077:TATTG:T	1.86527e-24	-9.89405e-10	0.199118	2.68027e-09	-9.89405e-10	0.297829
160283880	chr6:160283880:T:C	3.66886e-19	13.9032	-1.51465	5.5059e-11	-2.32477	-1.26267
160283973	chr6:160283973:T:C	1.43448e-24	0.403516	-0.466999	4.23212e-10	-0.894329	-0.65364
160283989	chr6:160283989:G:A	1.40907e-24	0.416626	-0.497984	4.15445e-10	-0.884834	-0.681658
160284016	chr6:160284016:A:G	1.58e-24	0.431027	-0.397888	4.60844e-10	-0.872877	-0.589904
160284059	chr6:160284059:T:TC	7.31516e-26	-2.22337	-0.816141	6.5597e-10	-0.460263	-0.649465
160284135	chr6:160284135:A:T	1.38294e-24	0.361707	-0.46178	4.11529e-10	-0.925966	-0.649996
160284250	chr6:160284250:A:T	1.37242e-24	0.350435	-0.458142	4.08988e-10	-0.935458	-0.646699
160284487	chr6:160284487:A:G	8.92883e-25	-9.89405e-10	-0.537585	1.18682e-09	-9.89405e-10	-0.516811
160284698	chr6:160284698:C:T	1.40861e-24	0.376458	-0.458142	4.17008e-10	-0.916039	-0.646699
160284755	chr6:160284755:A:G	1.48067e-24	0.421054	-0.452845	4.32562e-10	-0.88422	-0.641896
160285185	chr6:160285185:A:C	4.12853e-25	-9.89405e-10	-1.30895	5.47398e-10	-9.89405e-10	-1.29067
160285233	chr6:160285233:GT:G	1.46058e-24	0.42899	-0.474441	4.26164e-10	-0.87955	-0.661468
160285387	chr6:160285387:C:T	6.64747e-25	-9.89405e-10	-0.832634	9.28276e-10	-9.89405e-10	-0.762513
160285612	chr6:160285612:T:G	9.04701e-25	-9.89405e-10	-0.524436	1.04163e-09	-9.89405e-10	-0.647304
160285615	chr6:160285615:GC:G	1.04292e-24	1.11605	-1.49831	4.46908e-11	-2.28429	-1.51178
160285629	chr6:160285629:C:T	1.02702e-24	1.10172	-1.49934	4.48126e-11	-2.28212	-1.51124
160285686	chr6:160285686:G:A	1.43319e-24	0.416941	-0.481322	4.18315e-10	-0.89135	-0.668259
160285815	chr6:160285815:C:T	4.06612e-25	-9.89405e-10	-1.32418	5.44541e-10	-9.89405e-10	-1.2959
160285946	chr6:160285946:T:C	1.45856e-25	-2.34942	-9.24033e-10	1.962e-10	-2.31671	-9.24033e-10
160286204	chr6:160286204:A:G	8.82316e-25	-9.89405e-10	-0.549491	1.28872e-09	-9.89405e-10	-0.43444
160286215	chr6:160286215:C:T	1.49976e-24	0.424749	-0.443728	4.36584e-10	-0.88319	-0.633671
160286236	chr6:160286236:C:T	1.03652e-24	-9.89405e-10	-0.388416	1.29546e-09	-9.89405e-10	-0.42922
160286271	chr6:160286271:G:A	1.41107e-24	0.370941	-0.450875	4.17024e-10	-0.922504	-0.640196
160286290	chr6:160286290:G:T	3.45543e-25	-9.89405e-10	-1.48692	4.45304e-10	-9.89405e-10	-1.49709
160286618	chr6:160286618:T:C	7.07045e-26	-2.24229	-0.831242	6.93129e-10	-0.388537	-0.66609
160286642	chr6:160286642:C:T	1.54311e-24	0.46357	-0.454056	4.45165e-10	-0.854403	-0.642994
160286700	chr6:160286700:C:T	4.25353e-25	-9.89405e-10	-1.27912	5.36317e-10	-9.89405e-10	-1.31112
160286719	chr6:160286719:C:G	4.00039e-26	-2.29949	-1.34357	4.78716e-10	-0.149508	-1.27523
160286954	chr6:160286954:T:C	4.21236e-25	-1.28885	-9.24033e-10	4.15021e-10	-1.56751	-9.24033e-10
160287083	chr6:160287083:T:G	1.38602e-24	0.428923	-0.526769	4.05122e-10	-0.882729	-0.708926
160287105	chr6:160287105:T:C	8.81795e-25	-9.89405e-10	-0.550082	1.28794e-09	-9.89405e-10	-0.435041
160287146	chr6:160287146:T:C	1.34925e-24	0.45024	-0.574977	3.94298e-10	-0.866254	-0.752481
160287193	chr6:160287193:C:G	1.53491e-24	0.451276	-0.44709	4.44143e-10	-0.862738	-0.636957
160287351	chr6:160287351:G:A	3.81056e-25	-9.89405e-10	-1.38909	4.87716e-10	-9.89405e-10	-1.40611
160287376	chr6:160287376:G:C	4.25353e-25	-9.89405e-10	-1.27912	5.36317e-10	-9.89405e-10	-1.31112
160287412	chr6:160287412:C:T	1.37466e-24	0.349909	-0.455987	4.0905e-10	-0.937368	-0.644638
160287487	chr6:160287487:C:T	1.27138e-24	0.323681	-0.507866	3.82845e-10	-0.957382	-0.690829
160287511	chr6:160287511:G:A	7.55732e-25	-9.89405e-10	-0.704355	9.99233e-10	-9.89405e-10	-0.688855
160287819	chr6:160287819:T:C	1.10987e-24	1.18249	-1.50253	4.43248e-11	-2.29488	-1.50942
160287893	chr6:160287893:T:C	1.21362e-23	0.369146	1.70276	3.29064e-09	-0.908655	1.41165
160288301	chr6:160288301:A:G	1.54641e-24	0.451022	-0.439374	4.4676e-10	-0.864087	-0.629733
160288420	chr6:160288420:A:G	1.83719e-24	-9.89405e-10	0.18395	2.63883e-09	-9.89405e-10	0.28225
160288481	chr6:160288481:T:C	1.45906e-25	-1.70133	-0.647755	1.12833e-10	-2.19978	-0.67015
160288525	chr6:160288525:C:T	6.95218e-24	-9.89405e-10	1.51477	1.00926e-08	-9.89405e-10	1.62371
160288539	chr6:160288539:G:A	1.39379e-24	0.384777	-0.477039	4.11588e-10	-0.912009	-0.663809
160288763	chr6:160288763:T:C	7.36792e-26	-2.27713	-0.75519	8.87858e-10	-0.230734	-0.576296
160288852	chr6:160288852:G:A	4.66651e-25	-9.89405e-10	-1.18646	6.54479e-10	-9.89405e-10	-1.112
160288895	chr6:160288895:G:A	2.77164e-25	-1.70743	-9.24033e-10	2.64757e-10	-2.01703	-9.24033e-10
160288969	chr6:160288969:C:T	3.58274e-25	-9.89405e-10	-1.45074	4.59646e-10	-9.89405e-10	-1.46539
160288975	chr6:160288975:C:G	9.19597e-25	-9.89405e-10	-0.508106	1.34614e-09	-9.89405e-10	-0.390849
160289007	chr6:160289007:C:T	1.58003e-24	0.59877	-0.565612	4.44825e-10	-0.761074	-0.737087
160289067	chr6:160289067:G:A	8.43802e-25	0.278767	-0.872891	2.66972e-10	-0.990731	-1.01797
160289086	chr6:160289086:A:G	5.58192e-26	-2.14098	-1.16895	3.38692e-10	-0.72474	-1.04601
160289384	chr6:160289384:A:G	3.84092e-25	-9.89405e-10	-1.38116	4.88199e-10	-9.89405e-10	-1.40512
160289400	chr6:160289400:A:C	4.0855e-25	-9.89405e-10	-1.31943	5.17e-10	-9.89405e-10	-1.3478
160289448	chr6:160289448:G:A	2.84524e-24	0.621362	-9.24033e-10	2.3e-09	0.144823	-9.24033e-10
160289499	chr6:160289499:A:G	3.48317e-25	-9.89405e-10	-1.47893	4.59742e-10	-9.89405e-10	-1.46518
160289508	chr6:160289508:T:C	7.67715e-25	-9.89405e-10	-0.688622	1.08925e-09	-9.89405e-10	-0.602602
160289578	chr6:160289578:T:TA	6.84899e-25	-9.89405e-10	-0.802769	9.46168e-10	-9.89405e-10	-0.743422
160289754	chr6:160289754:C:A	3.48242e-25	-9.89405e-10	-1.47914	4.49051e-10	-9.89405e-10	-1.48871
160289789	chr6:160289789:C:T	8.52902e-25	0.209486	-0.792883	2.81751e-10	-1.0253	-0.929519
160289819	chr6:160289819:C:T	1.84021e-19	13.2144	-1.51587	5.27225e-11	-2.35027	-1.28053
160289833	chr6:160289833:C:T	7.68284e-25	0.217024	-0.904906	2.45274e-10	-1.04204	-1.05143
160289881	chr6:160289881:A:C	7.72443e-25	-9.89405e-10	-0.682483	1.11794e-09	-9.89405e-10	-0.5766
160289970	chr6:160289970:G:A	9.60172e-24	0.0840099	1.75365	3.09172e-09	-1.09494	1.53559
160290000	chr6:160290000:T:G	2.33321e-24	-9.89405e-10	0.422957	3.38064e-09	-9.89405e-10	0.529979
160290121	chr6:160290121:G:C	7.9072e-26	-1.46682	-1.49486	1.66536e-10	-1.01957	-1.46106
160290298	chr6:160290298:G:C	4.93575e-25	0.0588194	-1.18919	1.7116e-10	-1.15855	-1.2947
160290334	chr6:160290334:T:C	3.03944e-25	-0.242647	-1.37255	1.20104e-10	-1.36808	-1.4394
160290350	chr6:160290350:G:A	7.78612e-25	0.084958	-0.759486	2.47878e-10	-1.148	-0.934911
160290353	chr6:160290353:T:C	1.93031e-25	-0.610512	-1.45868	1.3087e-10	-1.32393	-1.39771
160290357	chr6:160290357:C:T	5.24581e-25	0.274851	-1.34429	1.76316e-10	-1.00479	-1.41877
160290406	chr6:160290406:T:TA	3.57572e-25	-0.328998	-1.12371	1.38542e-10	-1.42492	-1.23975
160290481	chr6:160290481:ATTGC:A	5.10611e-25	0.220936	-1.31737	1.73286e-10	-1.04321	-1.39769
160290493	chr6:160290493:G:A	1.03516e-24	-9.89405e-10	-0.389732	1.29406e-09	-9.89405e-10	-0.430306
160290517	chr6:160290517:G:A	2.01174e-24	-9.89405e-10	0.274715	2.89755e-09	-9.89405e-10	0.37578
160290667	chr6:160290667:A:G	4.8291e-25	0.192066	-1.34428	1.66092e-10	-1.06517	-1.41813
160290759	chr6:160290759:G:C	6.25529e-25	-9.89405e-10	-0.893443	8.63364e-10	-9.89405e-10	-0.835006
160290778	chr6:160290778:A:G	4.46866e-25	0.103727	-1.33351	1.57302e-10	-1.12777	-1.40991
160290783	chr6:160290783:T:C	6.11941e-24	0.10815	1.27903	2.00272e-09	-1.07918	1.0856
160290882	chr6:160290882:G:A	4.86339e-25	0.178119	-1.32325	1.67258e-10	-1.07415	-1.40215
160290888	chr6:160290888:T:C	3.89706e-25	0.0294362	-1.39609	1.42819e-10	-1.17875	-1.45552
160291244	chr6:160291244:A:G	1.29316e-25	-1.75781	-0.711969	1.02773e-10	-2.22581	-0.737513
160291262	chr6:160291262:C:T	3.35642e-25	-9.89405e-10	-1.516	4.37024e-10	-9.89405e-10	-1.51585
160291358	chr6:160291358:G:A	3.28332e-25	-0.269705	-1.26831	1.27711e-10	-1.38711	-1.35896
160291384	chr6:160291384:A:T	3.4613e-26	-2.33246	-1.45535	4.34037e-11	-2.34959	-1.47571
160291436	chr6:160291436:C:T	3.36304e-25	-0.111074	-1.40295	1.2886e-10	-1.27633	-1.46079
160291449	chr6:160291449:G:A	1.77221e-25	-2.15464	-9.24033e-10	2.11264e-10	-2.24274	-9.24033e-10
160291460	chr6:160291460:C:A	1.87287e-24	-9.89405e-10	0.203186	2.69109e-09	-9.89405e-10	0.301861
160291484	chr6:160291484:C:T	5.35258e-25	0.327773	-1.37707	1.78363e-10	-0.969525	-1.4425
160291489	chr6:160291489:T:C	4.16016e-25	-9.89405e-10	-1.30132	4.98336e-10	-9.89405e-10	-1.38457
160291610	chr6:160291610:C:T	3.9856e-25	-0.00249287	-1.34169	1.45036e-10	-1.20276	-1.4161
160291657	chr6:160291657:G:A	3.47302e-25	-9.89405e-10	-1.48185	4.45911e-10	-9.89405e-10	-1.49572
160291662	chr6:160291662:T:G	2.1285e-24	-0.67291	1.00404	1.30524e-09	-1.40066	0.978961
160291685	chr6:160291685:G:A	1.69982e-25	-1.92817	-0.26818	1.44623e-10	-2.21302	-0.408686
160291759	chr6:160291759:G:A	2.23851e-24	-9.89405e-10	0.381526	3.23631e-09	-9.89405e-10	0.486346
160291779	chr6:160291779:G:A	1.28092e-20	10.4666	-1.43294	4.20604e-11	-2.34533	-1.51141
160291861	chr6:160291861:G:A	3.65426e-25	-0.081396	-1.34958	1.36476e-10	-1.25766	-1.42203
160291902	chr6:160291902:G:A	2.11857e-24	-0.737661	1.06412	1.3193e-09	-1.44973	1.03874
160291946	chr6:160291946:G:A	3.40618e-25	-9.89405e-10	-1.50128	4.40546e-10	-9.89405e-10	-1.50783
160291969	chr6:160291969:G:A	1.04828e-24	-9.89405e-10	-0.377139	1.30976e-09	-9.89405e-10	-0.418242
160292239	chr6:160292239:G:A	4.19417e-25	0.0385184	-1.33169	1.51891e-10	-1.16413	-1.40855
160292485	chr6:160292485:A:G	4.17626e-26	-2.19621	-1.40383	4.75682e-11	-2.32015	-1.41353
160292492	chr6:160292492:G:A	1.41171e-20	10.5651	-1.43423	4.19123e-11	-2.34855	-1.51171
160292664	chr6:160292664:T:C	1.26834e-20	10.4613	-1.43758	4.20208e-11	-2.34521	-1.51246
160292672	chr6:160292672:C:T	1.16173e-20	10.3735	-1.43758	4.21553e-11	-2.34202	-1.51246
160292816	chr6:160292816:G:A	2.1086e-24	-0.67915	1.00089	1.29388e-09	-1.40625	0.975806
160292890	chr6:160292890:T:C	5.74172e-25	-0.979111	-9.24033e-10	5.37047e-10	-1.30976	-9.24033e-10
160292969	chr6:160292969:T:C	2.53103e-25	-1.79824	-9.24033e-10	2.59264e-10	-2.038	-9.24033e-10
160293044	chr6:160293044:T:G	4.58509e-25	0.12499	-1.32905	1.60313e-10	-1.11219	-1.40652
160293062	chr6:160293062:G:GA	1.61114e-25	-1.94412	-0.305812	1.3829e-10	-2.22224	-0.444244
160293087	chr6:160293087:G:A	8.77005e-26	-1.38147	-1.47664	1.55023e-10	-1.11858	-1.43369
160293095	chr6:160293095:T:G	1.25232e-20	10.4573	-1.44626	4.19616e-11	-2.34494	-1.51415
160293115	chr6:160293115:T:C	8.78622e-26	-1.36529	-1.49098	1.48534e-10	-1.14005	-1.45498
160293194	chr6:160293194:G:A	1.46729e-25	-2.34346	-9.24033e-10	1.87898e-10	-2.35994	-9.24033e-10
160293241	chr6:160293241:C:T	3.62896e-25	-9.89405e-10	-1.43792	4.7576e-10	-9.89405e-10	-1.43093
160293291	chr6:160293291:T:TA	1.36773e-20	10.5448	-1.44561	4.18418e-11	-2.34791	-1.51404
160293562	chr6:160293562:G:A	3.36019e-25	-9.89405e-10	-1.51487	4.36887e-10	-9.89405e-10	-1.51617
160293571	chr6:160293571:T:C	1.64712e-20	10.7821	-1.49707	4.17966e-11	-2.35386	-1.50916
160293757	chr6:160293757:T:C	1.01027e-25	-1.83661	-0.880044	8.38087e-11	-2.26277	-0.904539
160293836	chr6:160293836:C:T	2.92106e-25	-1.65492	-9.24033e-10	2.73541e-10	-1.98439	-9.24033e-10
160294061	chr6:160294061:C:T	1.33779e-20	10.5099	-1.43283	4.20025e-11	-2.34674	-1.51138
160294528	chr6:160294528:T:C	3.23309e-24	1.79853	-1.04937	3.11263e-10	-0.699702	-1.1555
160294532	chr6:160294532:G:T	4.06485e-26	-2.25544	-1.37164	3.88548e-10	-0.354144	-1.27928
160294543	chr6:160294543:G:A	3.05221e-24	1.68159	-0.990006	3.04946e-10	-0.770993	-1.10471
160294646	chr6:160294646:G:T	8.42406e-25	-9.89405e-10	-0.59578	1.10779e-09	-9.89405e-10	-0.585723
160294703	chr6:160294703:A:G	3.97089e-26	-2.27439	-1.37608	4.20752e-10	-0.267511	-1.28629
160294729	chr6:160294729:C:T	1.46688e-25	-2.34373	-9.24033e-10	1.87892e-10	-2.35998	-9.24033e-10
160294826	chr6:160294826:C:A	4.04516e-24	1.87173	-0.898496	3.72192e-10	-0.656005	-1.02043
160294907	chr6:160294907:G:A	8.83157e-24	2.15672	-0.402676	7.38241e-10	-0.448387	-0.543186
160295028	chr6:160295028:C:G	4.13076e-26	-2.25325	-1.35775	3.90575e-10	-0.366536	-1.26169
160295034	chr6:160295034:A:G	1.38152e-20	10.5111	-1.40186	4.24083e-11	-2.34636	-1.50214
160295121	chr6:160295121:T:C	1.5553e-20	10.638	-1.4103	4.21196e-11	-2.35039	-1.50494
160295297	chr6:160295297:C:T	1.77839e-24	-9.89405e-10	0.151423	2.55345e-09	-9.89405e-10	0.249357
160295428	chr6:160295428:T:C	4.16886e-26	-2.23529	-1.36652	3.59372e-10	-0.438644	-1.27284
160295448	chr6:160295448:A:G	4.15163e-26	-2.24171	-1.36424	3.69761e-10	-0.41305	-1.26993
160295556	chr6:160295556:A:G	4.10028e-26	-2.23936	-1.37904	3.5767e-10	-0.427239	-1.28899
160295800	chr6:160295800:T:G	6.0802e-26	-1.86912	-1.3553	5.58299e-11	-2.28826	-1.28528
160295900	chr6:160295900:G:T	4.46016e-26	-2.25451	-1.27976	4.09204e-10	-0.381002	-1.20063
160295942	chr6:160295942:G:A	3.40618e-25	-9.89405e-10	-1.50128	4.40546e-10	-9.89405e-10	-1.50783
160296260	chr6:160296260:G:A	4.42536e-26	-2.25709	-1.28501	4.11269e-10	-0.369685	-1.20691
160296440	chr6:160296440:C:T	1.3849e-20	10.5261	-1.41445	4.21926e-11	-2.34732	-1.50627
160296679	chr6:160296679:C:T	4.19132e-26	-2.23619	-1.36025	3.634e-10	-0.435614	-1.26472
160296741	chr6:160296741:A:G	3.41344e-24	1.82558	-1.02214	3.24354e-10	-0.682564	-1.13144
160296879	chr6:160296879:C:T	4.13046e-26	-2.25107	-1.36	3.86422e-10	-0.374505	-1.26441
160297232	chr6:160297232:A:G	4.3367e-26	-2.2119	-1.35045	3.37167e-10	-0.522981	-1.25228
160297270	chr6:160297270:G:C	3.93751e-25	-9.89405e-10	-1.35632	5.40795e-10	-9.89405e-10	-1.3028
160297280	chr6:160297280:T:C	4.36343e-26	-2.21158	-1.34462	3.39193e-10	-0.524265	-1.24501
160297323	chr6:160297323:A:G	3.3598e-25	-9.89405e-10	-1.51499	4.36889e-10	-9.89405e-10	-1.51616
160297325	chr6:160297325:G:T	1.5342e-25	-2.29886	-9.24033e-10	1.88005e-10	-2.35937	-9.24033e-10
160297342	chr6:160297342:C:T	4.33698e-26	-2.20821	-1.35407	3.31492e-10	-0.535374	-1.25686
160297345	chr6:160297345:C:T	1.45673e-24	-9.89405e-10	-0.0480935	2.08329e-09	-9.89405e-10	0.04586
160297360	chr6:160297360:A:T	6.08509e-25	-9.89405e-10	-0.92103	7.61887e-10	-9.89405e-10	-0.960044
160297434	chr6:160297434:G:GCC	1.11344e-23	0.368145	1.61761	3.9666e-09	-0.867211	1.55703
160297507	chr6:160297507:C:T	2.82113e-24	1.63849	-1.02563	2.88625e-10	-0.797103	-1.13361
160297679	chr6:160297679:C:T	4.33883e-26	-2.21755	-1.3443	3.46656e-10	-0.502934	-1.24457
160297732	chr6:160297732:G:T	4.38872e-26	-2.20629	-1.34413	3.33176e-10	-0.542821	-1.24435
160298005	chr6:160298005:C:T	2.85721e-24	1.66916	-1.0436	2.89488e-10	-0.777407	-1.15032
160298072	chr6:160298072:C:T	4.14552e-25	-9.89405e-10	-1.30484	5.24437e-10	-9.89405e-10	-1.33352
160298248	chr6:160298248:C:T	4.24328e-26	-2.19538	-1.38874	3.04108e-10	-0.576732	-1.30173
160298459	chr6:160298459:T:C	4.18813e-26	-2.20913	-1.38807	3.1744e-10	-0.534662	-1.30089
160298537	chr6:160298537:G:A	4.26308e-26	-2.18974	-1.38972	2.96677e-10	-0.600229	-1.30297
160298560	chr6:160298560:C:T	1.21873e-20	10.4106	-1.42674	4.22123e-11	-2.34349	-1.50964
160298561	chr6:160298561:A:G	4.1959e-26	-2.20742	-1.38793	3.15601e-10	-0.540835	-1.30053
160298709	chr6:160298709:G:A	2.85332e-19	13.6476	-1.51046	5.64695e-11	-2.33851	-1.22363
160298877	chr6:160298877:C:T	4.18993e-25	-9.89405e-10	-1.29419	5.80709e-10	-9.89405e-10	-1.23159
160299026	chr6:160299026:A:G	7.79398e-25	-9.89405e-10	-0.67352	1.12913e-09	-9.89405e-10	-0.566643
160299499	chr6:160299499:C:T	4.3947e-26	-2.164	-1.38506	2.75181e-10	-0.681422	-1.29699
160299675	chr6:160299675:G:A	3.3637e-25	-9.89405e-10	-1.51383	4.40001e-10	-9.89405e-10	-1.50907
160299677	chr6:160299677:C:G	3.61819e-25	-9.89405e-10	-1.4409	4.7432e-10	-9.89405e-10	-1.43396
160299926	chr6:160299926:A:G	3.39732e-25	-9.89405e-10	-1.50388	4.39937e-10	-9.89405e-10	-1.50921
160299959	chr6:160299959:A:C	4.51633e-26	-2.14733	-1.37443	2.65911e-10	-0.729291	-1.28339
160299965	chr6:160299965:A:G	5.71662e-26	-1.84523	-1.44085	4.9789e-11	-2.2691	-1.41895
160300043	chr6:160300043:CA:C	2.82738e-25	-1.85374	0.166215	2.5987e-10	-2.15606	0.120402
160300189	chr6:160300189:A:G	4.3508e-26	-2.17618	-1.38292	2.85846e-10	-0.646178	-1.29421
160300344	chr6:160300344:A:T	1.44462e-25	-2.35902	-9.24033e-10	1.9373e-10	-2.32938	-9.24033e-10
160300403	chr6:160300403:C:T	9.00714e-25	-9.89405e-10	-0.528853	1.11631e-09	-9.89405e-10	-0.578059
160300960	chr6:160300960:C:T	4.27239e-25	-9.89405e-10	-1.2747	5.39348e-10	-9.89405e-10	-1.30548
160301065	chr6:160301065:T:G	1.20209e-23	0.0501541	2.01221	4.67134e-09	-1.10138	1.95473
160301068	chr6:160301068:T:G	3.39051e-25	-9.89405e-10	-1.50589	4.37627e-10	-9.89405e-10	-1.51448
160301125	chr6:160301125:T:C	9.00714e-25	-9.89405e-10	-0.528853	1.11631e-09	-9.89405e-10	-0.578059
160301709	chr6:160301709:A:G	6.19198e-25	-9.89405e-10	-0.903616	7.74819e-10	-9.89405e-10	-0.943214
160301973	chr6:160301973:T:C	1.73906e-20	10.7614	-1.422	4.18383e-11	-2.3535	-1.50853
160301988	chr6:160301988:A:G	7.99997e-25	-9.89405e-10	-0.647433	1.16079e-09	-9.89405e-10	-0.538987
160302292	chr6:160302292:T:A	4.48445e-26	-2.14592	-1.38292	2.62258e-10	-0.732431	-1.29408
160302745	chr6:160302745:C:T	4.91966e-24	-9.89405e-10	1.16895	6.58845e-09	-9.89405e-10	1.19723
160303154	chr6:160303154:T:C	4.45211e-26	-2.15159	-1.38449	2.65914e-10	-0.716526	-1.29614
160303776	chr6:160303776:G:A	4.50326e-26	-2.14028	-1.38437	2.57815e-10	-0.747639	-1.29596
160303879	chr6:160303879:C:T	1.02377e-24	-9.89405e-10	-0.400794	1.27988e-09	-9.89405e-10	-0.441317
160303895	chr6:160303895:C:G	4.71057e-25	-9.89405e-10	-1.17706	6.48004e-10	-9.89405e-10	-1.12195
160303940	chr6:160303940:G:A	6.135e-26	-1.90422	-1.31122	5.80851e-11	-2.3013	-1.23263
160303972	chr6:160303972:T:C	3.39547e-25	-9.89405e-10	-1.50443	4.37897e-10	-9.89405e-10	-1.51386
160304221	chr6:160304221:G:A	4.4355e-26	-2.1457	-1.39411	2.57436e-10	-0.736396	-1.30868
160304321	chr6:160304321:A:G	1.81306e-24	1.28723	-1.1165	2.13038e-10	-1.01975	-1.21462
160304327	chr6:160304327:C:T	4.59531e-26	-2.12017	-1.38425	2.44689e-10	-0.800049	-1.29581
160304452	chr6:160304452:G:T	3.89532e-25	-9.89405e-10	-1.36709	5.34015e-10	-9.89405e-10	-1.31542
160304528	chr6:160304528:A:C	4.23679e-26	-2.19721	-1.38844	3.03054e-10	-0.580705	-1.30123
160304584	chr6:160304584:A:G	2.32301e-24	1.50762	-1.08904	2.49457e-10	-0.885886	-1.19067
160304737	chr6:160304737:A:G	5.62883e-19	14.3281	-1.51157	5.79823e-11	-2.30616	-1.22954
160304863	chr6:160304863:G:T	1.88206e-20	10.8485	-1.43007	4.16626e-11	-2.35551	-1.51073
160304912	chr6:160304912:C:T	4.38238e-25	-9.89405e-10	-1.24928	5.97941e-10	-9.89405e-10	-1.20235
160305160	chr6:160305160:A:T	4.23739e-26	-2.20534	-1.38017	3.14357e-10	-0.554806	-1.29051
160305176	chr6:160305176:A:G	2.76234e-24	1.71313	-1.12133	2.75534e-10	-0.758415	-1.21871
160305391	chr6:160305391:AG:A	2.61085e-24	1.59353	-1.05814	2.6964e-10	-0.834878	-1.16388
160305400	chr6:160305400:G:A	1.18995e-18	15.0751	-1.50995	6.15715e-11	-2.25799	-1.21765
160305503	chr6:160305503:T:G	2.84544e-24	1.70638	-1.08495	2.82595e-10	-0.764836	-1.18699
160305673	chr6:160305673:T:C	3.10695e-24	1.78208	-1.07272	2.99716e-10	-0.716716	-1.17629
160305848	chr6:160305848:TA:T	3.39746e-25	-9.89405e-10	-1.50384	4.46649e-10	-9.89405e-10	-1.49407
160306025	chr6:160306025:G:A	1.68538e-20	10.7467	-1.4387	4.16718e-11	-2.35319	-1.51283
160306070	chr6:160306070:T:C	2.66459e-24	1.71039	-1.15463	2.66142e-10	-0.763798	-1.24802
160306099	chr6:160306099:G:A	1.82191e-20	10.8423	-1.45634	4.1477e-11	-2.35512	-1.51559
160306152	chr6:160306152:A:T	3.91997e-25	-9.89405e-10	-1.36079	5.37922e-10	-9.89405e-10	-1.30813
160306374	chr6:160306374:G:A	2.21493e-24	1.58041	-1.20947	2.3488e-10	-0.842156	-1.29461
160306510	chr6:160306510:G:A	1.46785e-20	10.6243	-1.45443	4.17043e-11	-2.34985	-1.51539
160306605	chr6:160306605:A:G	2.7518e-24	1.7326	-1.14463	2.73032e-10	-0.747434	-1.23882
160306648	chr6:160306648:C:A	2.72457e-24	1.73392	-1.1559	2.70622e-10	-0.746602	-1.24852
160306678	chr6:160306678:A:T	3.6811e-25	-9.89405e-10	-1.42366	5.01401e-10	-9.89405e-10	-1.37844
160306753	chr6:160306753:C:A	2.69558e-24	1.73258	-1.16525	2.68175e-10	-0.747628	-1.25658
160306767	chr6:160306767:A:G	4.61409e-23	3.40741	-9.24033e-10	8.01567e-10	-0.909274	-9.24033e-10
160306834	chr6:160306834:A:G	1.7341e-20	10.8444	-1.50783	4.21713e-11	-2.35444	-1.49967
160306918	chr6:160306918:A:G	2.19973e-20	11.0075	-1.43315	4.15664e-11	-2.35707	-1.51148
160307109	chr6:160307109:A:T	2.16853e-20	11.0261	-1.46602	4.1317e-11	-2.35841	-1.51616
160307136	chr6:160307136:A:G	9.20388e-25	-9.89405e-10	-0.507246	1.14007e-09	-9.89405e-10	-0.556995
160307243	chr6:160307243:ATTGT:A	4.09003e-26	-2.24121	-1.37969	3.58735e-10	-0.423482	-1.28978
160307349	chr6:160307349:T:C	2.60869e-24	1.71143	-1.17687	2.6244e-10	-0.75929	-1.26653
160307408	chr6:160307408:T:C	4.12012e-26	-2.23414	-1.37943	3.49008e-10	-0.451288	-1.28946
160307441	chr6:160307441:C:T	2.76887e-24	1.7488	-1.15464	2.73372e-10	-0.737571	-1.24744
160307453	chr6:160307453:C:T	2.57083e-24	1.66773	-1.14778	2.60703e-10	-0.790898	-1.24156
160307646	chr6:160307646:C:T	4.12326e-26	-2.23267	-1.38014	3.42773e-10	-0.468423	-1.29035
160307729	chr6:160307729:C:A	2.77902e-24	1.75237	-1.15455	2.74049e-10	-0.735174	-1.24736
160307739	chr6:160307739:C:T	3.6288e-25	-9.89405e-10	-1.43797	4.80647e-10	-9.89405e-10	-1.42071
160307902	chr6:160307902:A:T	2.87888e-24	1.76903	-1.13592	2.82054e-10	-0.722447	-1.2313
160307941	chr6:160307941:T:G	2.7045e-24	1.69985	-1.12922	2.71342e-10	-0.766974	-1.22549
160307979	chr6:160307979:G:A	2.58835e-24	1.6763	-1.14956	2.62425e-10	-0.782737	-1.24314
160308266	chr6:160308266:A:G	1.56948e-20	10.6923	-1.45547	4.16218e-11	-2.35172	-1.5155
160308315	chr6:160308315:G:T	2.88251e-24	1.8018	-1.16743	2.8011e-10	-0.702239	-1.25842
160308361	chr6:160308361:C:T	7.98456e-25	0.65881	-1.30817	1.71032e-10	-1.11269	-1.3413
160308444	chr6:160308444:A:T	2.72869e-24	1.71555	-1.13601	2.7256e-10	-0.756554	-1.23143
160308673	chr6:160308673:C:G	6.85602e-26	-1.82283	-1.28149	1.44332e-10	-1.45342	-1.17031
160309100	chr6:160309100:C:T	4.21323e-26	-2.2016	-1.38963	3.06312e-10	-0.568562	-1.30268
160309306	chr6:160309306:A:G	5.31701e-25	-9.89405e-10	-1.05596	7.37319e-10	-9.89405e-10	-0.992822
160309482	chr6:160309482:A:G	4.09848e-25	-9.89405e-10	-1.31626	5.42377e-10	-9.89405e-10	-1.29988
160309742	chr6:160309742:A:G	2.8037e-24	1.76255	-1.1559	2.75448e-10	-0.728924	-1.24852
160309773	chr6:160309773:T:A	1.64285e-20	10.7342	-1.45172	4.1594e-11	-2.35283	-1.51505
160309836	chr6:160309836:A:G	8.75348e-25	-9.89405e-10	-0.557419	1.08566e-09	-9.89405e-10	-0.605899
160309877	chr6:160309877:A:T	2.80527e-24	1.77089	-1.16368	2.75072e-10	-0.723587	-1.25522
160310072	chr6:160310072:T:A	5.83052e-19	14.3382	-1.48649	6.61168e-11	-2.30594	-1.09847
160310093	chr6:160310093:A:G	3.36881e-25	-9.89405e-10	-1.51231	4.37665e-10	-9.89405e-10	-1.51439
160310169	chr6:160310169:C:T	4.05348e-26	-2.23726	-1.39262	3.46735e-10	-0.440711	-1.30657
160310212	chr6:160310212:T:C	2.88336e-24	1.79209	-1.15742	2.79541e-10	-0.712831	-1.24986
160310324	chr6:160310324:A:C	4.19068e-26	-2.22936	-1.36724	3.48059e-10	-0.469662	-1.27381
160310328	chr6:160310328:C:A	3.07608e-24	1.84831	-1.14894	2.9325e-10	-0.672187	-1.24263
160310418	chr6:160310418:TTTCTC:T	4.26027e-25	-9.89405e-10	-1.27754	5.4193e-10	-9.89405e-10	-1.30071
160310436	chr6:160310436:TTTTG:T	2.52169e-24	1.69934	-1.19869	2.56014e-10	-0.765318	-1.28529
160310445	chr6:160310445:A:G	1.79995e-20	10.8858	-1.51198	4.27686e-11	-2.34882	-1.49122
160310534	chr6:160310534:CA:C	1.68579e-20	10.77	-1.46168	4.15236e-11	-2.35358	-1.516
160310559	chr6:160310559:G:A	4.13887e-26	-2.22803	-1.38101	3.40222e-10	-0.474724	-1.29152
160310771	chr6:160310771:C:G	5.43859e-25	-9.89405e-10	-1.03335	7.554e-10	-9.89405e-10	-0.968594
160310848	chr6:160310848:T:C	2.28122e-24	1.57268	-1.17226	2.41735e-10	-0.845209	-1.26279
160310854	chr6:160310854:C:A	7.81656e-25	-9.89405e-10	-0.670627	1.13226e-09	-9.89405e-10	-0.563867
160310863	chr6:160310863:C:T	6.72599e-19	14.4815	-1.4869	6.65539e-11	-2.29777	-1.10006
160310941	chr6:160310941:C:A	3.75424e-25	-9.89405e-10	-1.40399	5.13496e-10	-9.89405e-10	-1.3546
160311862	chr6:160311862:C:T	3.37335e-25	-9.89405e-10	-1.51097	4.36948e-10	-9.89405e-10	-1.51603
160312000	chr6:160312000:C:T	9.40417e-26	-1.7699	-1.0184	7.52885e-11	-2.23363	-1.04088
160312242	chr6:160312242:C:T	3.12594e-25	-1.58714	-9.24033e-10	2.88046e-10	-1.93272	-9.24033e-10
160312253	chr6:160312253:G:T	8.61256e-25	0.728234	-1.30188	1.79808e-10	-1.06843	-1.33553
160312268	chr6:160312268:C:T	3.91476e-25	-9.89405e-10	-1.36212	5.22972e-10	-9.89405e-10	-1.33632
160312270	chr6:160312270:G:C	4.24841e-26	-2.216	-1.36691	3.31532e-10	-0.51869	-1.27343
160312322	chr6:160312322:A:G	4.23687e-26	-2.21354	-1.37209	3.26472e-10	-0.527618	-1.27988
160312417	chr6:160312417:C:A	2.5951e-24	1.67011	-1.14077	2.63369e-10	-0.786798	-1.23549
160312631	chr6:160312631:T:A	4.12797e-26	-2.2331	-1.37858	3.47302e-10	-0.457311	-1.28834
160312936	chr6:160312936:A:T	2.74653e-24	1.74263	-1.15658	2.72015e-10	-0.741656	-1.24833
160313168	chr6:160313168:TG:T	1.54974e-20	10.6829	-1.45877	4.16136e-11	-2.35161	-1.5158
160313259	chr6:160313259:C:A	1.09595e-25	-1.81149	-0.823761	9.06427e-11	-2.24964	-0.839282
160313271	chr6:160313271:C:T	3.44078e-25	-9.89405e-10	-1.49117	4.56943e-10	-9.89405e-10	-1.47128
160313291	chr6:160313291:T:A	4.11936e-26	-2.23518	-1.37858	3.50839e-10	-0.44718	-1.28834
160313345	chr6:160313345:T:A	1.49469e-25	-1.66552	-0.659439	1.30205e-10	-2.03793	-0.688795
160313384	chr6:160313384:C:T	2.79813e-24	1.7707	-1.16604	2.74694e-10	-0.722883	-1.2573
160313432	chr6:160313432:T:C	2.75614e-24	1.74255	-1.153	2.73298e-10	-0.739231	-1.24605
160313443	chr6:160313443:T:G	2.80922e-24	1.76234	-1.15372	2.75915e-10	-0.728994	-1.24676
160313719	chr6:160313719:A:G	2.90681e-24	1.79139	-1.14862	2.82406e-10	-0.710239	-1.24226
160313844	chr6:160313844:A:G	2.875e-24	1.79533	-1.16356	2.79364e-10	-0.708208	-1.25512
160313845	chr6:160313845:C:T	2.77006e-24	1.75942	-1.16484	2.72845e-10	-0.730733	-1.25621
160313903	chr6:160313903:G:C	2.88242e-24	1.76854	-1.1342	2.80797e-10	-0.728411	-1.2298
160314046	chr6:160314046:G:T	3.40795e-25	-9.89405e-10	-1.50076	4.4175e-10	-9.89405e-10	-1.5051
160314249	chr6:160314249:T:C	4.47826e-21	9.46096	-1.47826	1.12761e-10	-2.2186	-0.651968
160314297	chr6:160314297:G:A	4.42401e-25	-9.89405e-10	-1.23982	5.4518e-10	-9.89405e-10	-1.29473
160314636	chr6:160314636:G:T	2.69641e-24	1.72353	-1.1559	2.68681e-10	-0.753797	-1.24852
160314640	chr6:160314640:G:A	9.00714e-25	-9.89405e-10	-0.528853	1.11631e-09	-9.89405e-10	-0.578059
160314666	chr6:160314666:G:A	2.65874e-24	1.70946	-1.1559	2.66277e-10	-0.762786	-1.24852
160314679	chr6:160314679:G:A	5.17695e-25	-9.89405e-10	-1.08265	7.16852e-10	-9.89405e-10	-1.02097
160315020	chr6:160315020:T:A	2.78877e-24	1.75778	-1.15647	2.74532e-10	-0.731761	-1.24901
160315327	chr6:160315327:C:T	2.77632e-24	1.73645	-1.13961	2.75169e-10	-0.743972	-1.23449
160315329	chr6:160315329:C:T	2.6876e-25	-1.89667	0.158442	2.50835e-10	-2.18375	0.112707
160315406	chr6:160315406:T:TGAA	1.05486e-25	-1.81186	-0.861605	8.62078e-11	-2.25271	-0.886372
160315465	chr6:160315465:C:A	1.1787e-25	-1.75572	-0.806743	9.45468e-11	-2.22464	-0.82211
160315647	chr6:160315647:C:A	3.95793e-26	-2.27405	-1.37968	4.1295e-10	-0.284258	-1.28826
160315771	chr6:160315771:C:A	2.91301e-24	1.79963	-1.15473	2.8279e-10	-0.703634	-1.2475
160315857	chr6:160315857:T:G	2.04488e-25	-2.01153	-9.24033e-10	2.44899e-10	-2.09499	-9.24033e-10
160315882	chr6:160315882:T:C	3.40508e-25	-9.89405e-10	-1.5016	4.39615e-10	-9.89405e-10	-1.50994
160315883	chr6:160315883:T:A	3.24145e-25	-1.55085	-9.24033e-10	3.16835e-10	-1.83746	-9.24033e-10
160315908	chr6:160315908:T:C	1.46984e-20	10.6254	-1.45421	4.1694e-11	-2.35006	-1.51542
160316090	chr6:160316090:A:G	1.47099e-25	-1.6723	-0.668636	1.28405e-10	-2.04284	-0.697808
160316108	chr6:160316108:G:C	2.62641e-24	1.70252	-1.16119	2.63936e-10	-0.767055	-1.25308
160316329	chr6:160316329:A:T	2.66398e-24	1.72849	-1.17296	2.66233e-10	-0.748248	-1.26322
160316362	chr6:160316362:G:A	3.46485e-25	-9.89405e-10	-1.4842	4.46655e-10	-9.89405e-10	-1.49406
160316549	chr6:160316549:C:A	4.15976e-26	-2.2196	-1.3844	3.28504e-10	-0.505403	-1.29589
160316903	chr6:160316903:C:A	2.50593e-25	-1.80821	-9.24033e-10	3.76973e-10	-1.66367	-9.24033e-10
160316918	chr6:160316918:T:C	2.64013e-24	1.69591	-1.14937	2.65588e-10	-0.770956	-1.24294
160316955	chr6:160316955:T:A	4.10634e-26	-2.2263	-1.39062	3.33841e-10	-0.481184	-1.30399
160317070	chr6:160317070:T:C	3.05383e-25	-1.61047	-9.24033e-10	2.83031e-10	-1.95029	-9.24033e-10
160317341	chr6:160317341:T:C	2.03011e-20	10.9565	-1.46234	4.13616e-11	-2.35745	-1.51603
160317446	chr6:160317446:A:G	1.1058e-25	-1.76751	-0.858795	8.92471e-11	-2.23083	-0.873602
160317460	chr6:160317460:A:G	2.7997e-24	1.76871	-1.16348	2.75416e-10	-0.722489	-1.25507
160317696	chr6:160317696:G:A	2.71683e-24	1.72758	-1.1524	2.70005e-10	-0.751797	-1.24561
160317698	chr6:160317698:G:A	1.70249e-20	10.7784	-1.46026	4.15155e-11	-2.35387	-1.51591
160317768	chr6:160317768:T:C	4.1006e-26	-2.23043	-1.3879	3.41099e-10	-0.463268	-1.3004
160317798	chr6:160317798:T:C	4.17861e-26	-2.22268	-1.3768	3.35304e-10	-0.494876	-1.28593
160317888	chr6:160317888:T:G	4.0357e-26	-2.2363	-1.39797	3.42871e-10	-0.444955	-1.31353
160317928	chr6:160317928:A:G	1.13411e-25	-1.74223	-0.858795	9.02709e-11	-2.21943	-0.873602
160318157	chr6:160318157:T:C	2.71161e-24	1.73854	-1.16529	2.69045e-10	-0.744337	-1.25663
160318231	chr6:160318231:G:A	9.09934e-26	-1.764	-1.05726	7.26472e-11	-2.23138	-1.07884
160318253	chr6:160318253:C:G	2.82671e-24	1.77773	-1.1629	2.76589e-10	-0.718688	-1.25462
160318473	chr6:160318473:C:T	3.90335e-26	-2.27091	-1.39671	3.97952e-10	-0.297588	-1.31192
160318558	chr6:160318558:T:G	2.07061e-25	-1.33577	-0.663259	1.63296e-10	-1.80777	-0.692512
160318602	chr6:160318602:T:A	3.77083e-25	-9.89405e-10	-1.39958	5.16175e-10	-9.89405e-10	-1.3494
160318712	chr6:160318712:C:A	3.84316e-25	-9.89405e-10	-1.38058	5.26004e-10	-9.89405e-10	-1.33053
160318785	chr6:160318785:C:T	2.90956e-25	-1.44431	-0.21456	2.36118e-10	-1.8854	-0.246116
160318960	chr6:160318960:TG:T	3.64945e-24	2.06069	-1.1904	3.21108e-10	-0.54608	-1.27798
160319151	chr6:160319151:T:A	7.25053e-25	-9.89405e-10	-0.745797	1.02721e-09	-9.89405e-10	-0.661243
160319193	chr6:160319193:C:T	4.41917e-25	-9.89405e-10	-1.24092	6.11369e-10	-9.89405e-10	-1.18014
160319202	chr6:160319202:C:T	4.21777e-24	2.15072	-1.1357	3.54021e-10	-0.495531	-1.23095
160319208	chr6:160319208:T:C	4.87524e-24	2.03454	-0.874659	4.17681e-10	-0.56587	-0.995254
160319281	chr6:160319281:A:G	3.80589e-24	2.10984	-1.19758	3.29577e-10	-0.51379	-1.28424
160319639	chr6:160319639:A:C	7.51993e-25	-9.89405e-10	-0.709314	1.05785e-09	-9.89405e-10	-0.631848
160319977	chr6:160319977:T:C	3.66057e-24	2.00628	-1.13295	3.27719e-10	-0.581455	-1.22223
160320074	chr6:160320074:C:T	7.95022e-26	-1.82778	-1.12847	6.59624e-11	-2.25871	-1.14804
160320862	chr6:160320862:G:A	3.58346e-24	1.98047	-1.12843	3.25514e-10	-0.592161	-1.21828
160320900	chr6:160320900:G:A	1.78969e-25	-2.14483	-9.24033e-10	2.24071e-10	-2.18388	-9.24033e-10
160320930	chr6:160320930:G:A	1.00966e-23	1.88791	-9.24033e-10	2.32067e-08	2.45635	-9.24033e-10
160321207	chr6:160321207:A:G	4.33233e-26	-2.24283	-1.32052	3.86451e-10	-0.42307	-1.21577
160321337	chr6:160321337:C:T	1.80745e-25	-2.13495	-9.24033e-10	2.14753e-10	-2.22636	-9.24033e-10
160321481	chr6:160321481:C:T	9.75603e-25	-9.89405e-10	-0.448986	1.20709e-09	-9.89405e-10	-0.499872
160321672	chr6:160321672:AG:A	4.84813e-25	-9.89405e-10	-1.14828	6.06703e-10	-9.89405e-10	-1.1878
160321682	chr6:160321682:C:T	3.58883e-25	-9.89405e-10	-1.44904	4.56898e-10	-9.89405e-10	-1.47138
160321992	chr6:160321992:C:T	2.63166e-24	-9.89405e-10	0.543329	3.81266e-09	-9.89405e-10	0.65024
160322286	chr6:160322286:G:A	4.08347e-25	-9.89405e-10	-1.31992	5.20394e-10	-9.89405e-10	-1.34126
160322414	chr6:160322414:A:G	4.64844e-25	-1.48171	0.291367	3.52817e-10	-1.92744	0.197546
160322487	chr6:160322487:G:A	3.36028e-25	-9.89405e-10	-1.51485	4.39224e-10	-9.89405e-10	-1.51083
160322608	chr6:160322608:TTAAAA:T	1.44502e-25	-2.35875	-9.24033e-10	1.93888e-10	-2.32856	-9.24033e-10
160322865	chr6:160322865:G:A	1.8523e-25	-0.959936	-1.15051	8.46563e-11	-1.93571	-1.22153
160322907	chr6:160322907:T:C	3.61458e-25	-9.89405e-10	-1.4419	4.63182e-10	-9.89405e-10	-1.45772
160323053	chr6:160323053:G:A	9.61354e-25	-9.89405e-10	-0.463699	1.20343e-09	-9.89405e-10	-0.50291
160323119	chr6:160323119:A:G	1.70321e-25	-1.10891	-1.08544	8.21045e-11	-2.01655	-1.1713
160323244	chr6:160323244:A:C	3.60553e-25	-9.89405e-10	-1.4444	4.62141e-10	-9.89405e-10	-1.45997
160323374	chr6:160323374:A:C	1.02949e-25	-1.21408	-1.48372	2.25798e-10	-0.689471	-1.48673
160323527	chr6:160323527:C:CTCTTT	8.704e-26	-2.22181	-0.643859	8.27539e-10	-0.48409	-0.393297
160323618	chr6:160323618:C:T	4.51428e-25	-9.89405e-10	-1.21962	6.01138e-10	-9.89405e-10	-1.19702
160323623	chr6:160323623:C:T	3.46786e-25	-9.89405e-10	-1.48333	4.46967e-10	-9.89405e-10	-1.49336
160324488	chr6:160324488:G:C	6.38695e-25	-9.89405e-10	-0.872614	8.47879e-10	-9.89405e-10	-0.853104
160324582	chr6:160324582:C:T	3.49807e-25	-9.89405e-10	-1.47466	4.49376e-10	-9.89405e-10	-1.48798
160324719	chr6:160324719:A:C	5.38445e-26	-2.21647	-1.12947	4.61733e-10	-0.499631	-0.961225
160324822	chr6:160324822:G:A	3.36183e-25	-9.89405e-10	-1.51438	4.37108e-10	-9.89405e-10	-1.51566
160326612	chr6:160326612:G:A	1.01234e-22	4.19315	-9.24033e-10	3.38174e-09	0.530302	-9.24033e-10
160326861	chr6:160326861:T:G	1.06876e-24	-9.89405e-10	-0.35779	1.55558e-09	-9.89405e-10	-0.246236
160326870	chr6:160326870:T:C	8.32389e-26	-2.23406	-0.676268	8.39734e-10	-0.433305	-0.429452
160326931	chr6:160326931:C:T	7.36481e-26	-1.80977	-1.22297	6.18051e-11	-2.24925	-1.22261
160326954	chr6:160326954:A:C	1.52686e-25	-2.30366	-9.24033e-10	1.89633e-10	-2.35075	-9.24033e-10
160327036	chr6:160327036:G:A	3.41332e-25	-9.89405e-10	-1.49918	4.4591e-10	-9.89405e-10	-1.49572
160327334	chr6:160327334:A:T	1.07757e-24	-9.89405e-10	-0.349576	1.33076e-09	-9.89405e-10	-0.402334
160327342	chr6:160327342:T:C	3.45609e-25	-9.89405e-10	-1.48673	4.44995e-10	-9.89405e-10	-1.49778
160327548	chr6:160327548:C:T	3.65166e-25	-9.89405e-10	-1.43169	4.67302e-10	-9.89405e-10	-1.44887
160327571	chr6:160327571:C:T	1.29501e-24	-9.89405e-10	-0.165765	1.89941e-09	-9.89405e-10	-0.0465433
160327637	chr6:160327637:T:G	1.02516e-24	-9.89405e-10	-0.399433	1.28185e-09	-9.89405e-10	-0.439785
160327821	chr6:160327821:A:G	8.23947e-26	-1.82045	-1.10007	6.88921e-11	-2.25597	-1.10733
160327837	chr6:160327837:G:A	9.95177e-24	-0.871954	2.74542	5.97981e-09	-1.56238	2.66268
160327908	chr6:160327908:A:G	7.95291e-26	-2.23464	-0.721279	7.95597e-10	-0.435888	-0.480862
160328488	chr6:160328488:AAAC:A	6.8929e-25	-9.89405e-10	-0.796379	8.53775e-10	-9.89405e-10	-0.846174
160328495	chr6:160328495:A:C	7.78328e-26	-1.77818	-1.1993	6.60982e-11	-2.24095	-1.16375
160328624	chr6:160328624:G:A	3.36594e-25	-9.89405e-10	-1.51317	4.3745e-10	-9.89405e-10	-1.51488
160328756	chr6:160328756:G:C	3.36183e-25	-9.89405e-10	-1.51438	4.37108e-10	-9.89405e-10	-1.51566
160328989	chr6:160328989:C:T	3.70556e-24	-0.56004	1.44559	2.19617e-09	-1.31494	1.41357
160329387	chr6:160329387:G:A	1.01622e-24	-9.89405e-10	-0.408197	1.27062e-09	-9.89405e-10	-0.448585
160329415	chr6:160329415:T:G	1.02846e-24	-9.89405e-10	-0.396223	1.4943e-09	-9.89405e-10	-0.286429
160329437	chr6:160329437:A:C	7.34462e-19	14.5721	-1.48948	6.62075e-11	-2.29313	-1.10992
160329513	chr6:160329513:C:T	3.74197e-24	-0.550262	1.44559	2.21669e-09	-1.30564	1.41357
160329523	chr6:160329523:G:A	7.40203e-26	-1.80308	-1.22462	6.18682e-11	-2.24666	-1.22418
160329611	chr6:160329611:C:T	7.19458e-19	14.5489	-1.48695	6.68208e-11	-2.29362	-1.10021
160329956	chr6:160329956:T:C	2.39036e-24	-9.89405e-10	0.447157	3.4536e-09	-9.89405e-10	0.551331
160329998	chr6:160329998:G:A	4.96417e-24	-9.89405e-10	1.17796	7.2101e-09	-9.89405e-10	1.2874
160330091	chr6:160330091:C:A	1.47948e-25	-2.33518	-9.24033e-10	1.89566e-07	4.55665	-9.24033e-10
160330499	chr6:160330499:G:T	1.45541e-25	-2.35158	-9.24033e-10	0.951831	19.9858	-9.24033e-10
160330825	chr6:160330825:C:T	1.04986e-24	-9.89405e-10	-0.375626	1.5265e-09	-9.89405e-10	-0.265109
160331060	chr6:160331060:C:A	3.26922e-24	-0.906358	1.66662	2.0943e-09	-1.58833	1.63946
160331168	chr6:160331168:G:A	3.62455e-25	-9.89405e-10	-1.43914	4.76955e-10	-9.89405e-10	-1.42842
160331217	chr6:160331217:G:A	3.46305e-25	-9.89405e-10	-1.48472	4.45709e-10	-9.89405e-10	-1.49618
160331446	chr6:160331446:G:A	7.16717e-26	-2.24011	-0.819834	7.36406e-10	-0.401775	-0.592286
160331954	chr6:160331954:G:A	2.40538e-24	-9.89405e-10	0.453422	3.21239e-09	-9.89405e-10	0.478929
160332929	chr6:160332929:GA:G	3.67369e-26	-2.24539	-1.48287	4.22322e-11	-2.3553	-1.49736
160332951	chr6:160332951:G:A	7.1441e-26	-2.23381	-0.829359	7.10211e-10	-0.426829	-0.603452
160333170	chr6:160333170:T:C	6.91329e-26	-2.23558	-0.860427	6.90185e-10	-0.419677	-0.639206
160333428	chr6:160333428:C:T	1.55069e-25	-2.28817	-9.24033e-10	2.07915e-10	-2.25871	-9.24033e-10
160333441	chr6:160333441:C:T	6.88674e-26	-2.25469	-0.845171	7.59331e-10	-0.341784	-0.62162
160333680	chr6:160333680:G:A	7.51012e-20	11.7173	-0.915041	1.59879e-10	-2.35965	-0.161777
160333720	chr6:160333720:G:A	7.06721e-26	-2.23287	-0.841123	6.9865e-10	-0.429862	-0.61683
160334093	chr6:160334093:T:C	2.53802e-24	-9.89405e-10	0.507097	3.67466e-09	-9.89405e-10	0.613374
160334395	chr6:160334395:C:G	4.00666e-25	-9.89405e-10	-1.33891	5.39249e-10	-9.89405e-10	-1.30567
160334601	chr6:160334601:T:C	8.23658e-25	-9.89405e-10	-0.618285	1.18096e-09	-9.89405e-10	-0.521755
160334625	chr6:160334625:T:G	4.57382e-26	-2.23315	-1.27596	3.79781e-10	-0.46296	-1.19329
160334730	chr6:160334730:C:T	2.08323e-24	-9.89405e-10	0.309634	3.0008e-09	-9.89405e-10	0.410791
160334778	chr6:160334778:G:A	1.95097e-25	-0.542385	-1.51616	1.11355e-10	-1.37205	-1.51106
160335005	chr6:160335005:C:T	4.12439e-26	-2.27751	-1.33503	4.41691e-10	-0.241952	-1.26328
160335035	chr6:160335035:GC:G	1.00412e-25	-1.26104	-1.46171	5.68739e-11	-2.06979	-1.48522
160335063	chr6:160335063:T:A	3.82923e-25	-1.38421	-9.24033e-10	3.45359e-10	-1.75126	-9.24033e-10
160335245	chr6:160335245:G:T	5.09616e-25	-9.89405e-10	-1.09838	7.09848e-10	-9.89405e-10	-1.03079
160335403	chr6:160335403:A:G	3.49509e-25	-0.402371	-1.07314	2.45146e-10	-1.43114	-0.662851
160335642	chr6:160335642:C:T	3.4421e-25	-9.89405e-10	-1.49079	4.53804e-10	-9.89405e-10	-1.47818
160335697	chr6:160335697:T:G	4.62565e-25	-0.308891	-0.886363	2.11235e-10	-1.61173	-0.631144
160335898	chr6:160335898:C:T	1.08045e-24	-9.89405e-10	-0.346912	1.57548e-09	-9.89405e-10	-0.233526
160336193	chr6:160336193:C:A	7.29923e-25	-0.169798	-0.569304	1.15599e-10	-2.11263	-0.733088
160336257	chr6:160336257:CCAA:C	1.63242e-23	-0.358988	2.72735	8.21361e-09	-1.22458	2.64228
160336441	chr6:160336441:C:T	4.18148e-25	-9.89405e-10	-1.2962	5.61362e-10	-9.89405e-10	-1.26548
160336746	chr6:160336746:G:A	3.74533e-25	-9.89405e-10	-1.40636	5.03621e-10	-9.89405e-10	-1.37402
160336895	chr6:160336895:GC:G	1.38888e-24	-9.89405e-10	-0.0957909	1.71293e-09	-9.89405e-10	-0.149881
160337084	chr6:160337084:G:C	1.25373e-25	-1.28248	-1.21826	6.96567e-11	-2.07737	-1.27489
160337613	chr6:160337613:A:G	4.04334e-25	-9.89405e-10	-1.3298	5.41022e-10	-9.89405e-10	-1.30238
160337764	chr6:160337764:C:T	5.39099e-25	-9.89405e-10	-1.04214	7.54385e-10	-9.89405e-10	-0.96994
160337950	chr6:160337950:A:T	2.87736e-25	-1.67	-9.24033e-10	2.68292e-10	-2.00376	-9.24033e-10
160337954	chr6:160337954:T:C	3.13856e-24	-0.677545	1.39702	1.97722e-09	-1.38472	1.37833
160338023	chr6:160338023:T:C	5.09743e-25	-9.89405e-10	-1.09813	6.94186e-10	-9.89405e-10	-1.0531
160338307	chr6:160338307:A:C	1.33445e-24	-9.89405e-10	-0.135765	1.88869e-09	-9.89405e-10	-0.0522061
160338313	chr6:160338313:G:A	1.21743e-24	-9.89405e-10	-0.227541	1.50574e-09	-9.89405e-10	-0.278802
160338473	chr6:160338473:A:T	4.56129e-25	-9.89405e-10	-1.20926	6.29379e-10	-9.89405e-10	-1.15111
160338483	chr6:160338483:CTG:C	3.63817e-25	-9.89405e-10	-1.43539	4.86349e-10	-9.89405e-10	-1.40892
160338596	chr6:160338596:T:C	1.37153e-24	-9.89405e-10	-0.108358	1.69344e-09	-9.89405e-10	-0.161323
160338617	chr6:160338617:C:T	3.5989e-25	-9.89405e-10	-1.44624	4.81015e-10	-9.89405e-10	-1.41994
160338651	chr6:160338651:G:A	1.2047e-24	-9.89405e-10	-0.238055	1.48837e-09	-9.89405e-10	-0.290408
160338808	chr6:160338808:C:T	2.01624e-25	-2.26182	0.236187	4.08559e-08	2.80569	0.216272
160338866	chr6:160338866:G:A	3.63309e-25	-9.89405e-10	-1.43679	4.86358e-10	-9.89405e-10	-1.4089
160339046	chr6:160339046:A:G	7.80701e-24	3.06667	-1.43593	4.53523e-10	0.0201071	-1.4989
160339411	chr6:160339411:C:T	3.63973e-25	-9.89405e-10	-1.43496	4.87387e-10	-9.89405e-10	-1.40678
160339412	chr6:160339412:A:G	3.1088e-25	-0.74846	-0.844174	1.69255e-10	-1.83822	-0.626215
160339715	chr6:160339715:C:T	3.63973e-25	-9.89405e-10	-1.43496	4.87387e-10	-9.89405e-10	-1.40678
160339836	chr6:160339836:G:A	1.87893e-25	-2.09617	-9.24033e-10	2.10816e-10	-2.24486	-9.24033e-10
160340059	chr6:160340059:T:TA	1.14415e-24	-9.89405e-10	-0.289626	1.51361e-09	-9.89405e-10	-0.273593
160340960	chr6:160340960:A:G	3.65775e-25	-9.89405e-10	-1.43002	4.7885e-10	-9.89405e-10	-1.42445
160341249	chr6:160341249:G:T	4.12222e-25	-9.89405e-10	-1.31048	5.61048e-10	-9.89405e-10	-1.26604
160341474	chr6:160341474:C:A	1.46225e-25	-2.3469	-9.24033e-10	1.8784e-10	-2.36025	-9.24033e-10
160341643	chr6:160341643:T:C	2.22857e-25	-0.877095	-1.04842	1.24037e-10	-1.9135	-0.861763
160341648	chr6:160341648:T:C	1.32288e-24	-9.89405e-10	-0.144474	1.61171e-09	-9.89405e-10	-0.210789
160341896	chr6:160341896:A:G	5.14278e-24	-9.89405e-10	1.21331	7.524e-09	-9.89405e-10	1.33001
160342427	chr6:160342427:G:A	4.23287e-25	-9.89405e-10	-1.28399	5.77613e-10	-9.89405e-10	-1.23694
160342562	chr6:160342562:A:C	6.98443e-25	-9.89405e-10	-0.783188	9.36697e-10	-9.89405e-10	-0.753482
160342582	chr6:160342582:G:A	3.73234e-25	-9.89405e-10	-1.40984	4.91967e-10	-9.89405e-10	-1.39743
160342663	chr6:160342663:A:G	1.21479e-24	-9.89405e-10	-0.229716	1.5025e-09	-9.89405e-10	-0.280955
160342750	chr6:160342750:T:C	3.64489e-25	-9.89405e-10	-1.43355	4.66585e-10	-9.89405e-10	-1.4504
160343016	chr6:160343016:T:C	3.63774e-25	-9.89405e-10	-1.43551	4.79865e-10	-9.89405e-10	-1.42234
160343111	chr6:160343111:T:C	5.15586e-25	-9.89405e-10	-1.08674	7.20705e-10	-9.89405e-10	-1.01561
160343465	chr6:160343465:C:T	3.86352e-25	-9.89405e-10	-1.37529	5.10212e-10	-9.89405e-10	-1.36102
160343541	chr6:160343541:A:T	1.45884e-25	-2.34923	-9.24033e-10	1.99735e-10	-2.29885	-9.24033e-10
160343590	chr6:160343590:C:T	1.37989e-25	-1.16633	-1.23853	8.44874e-11	-2.0458	-1.11344
160343682	chr6:160343682:TCTCAAAATGC:T	1.21743e-24	-9.89405e-10	-0.227541	1.50574e-09	-9.89405e-10	-0.278802
160343869	chr6:160343869:T:C	6.73272e-24	2.91639	-1.4337	4.09394e-10	-0.0828561	-1.49831
160343997	chr6:160343997:A:G	2.09942e-25	-0.905304	-1.07991	1.17951e-10	-1.92877	-0.896803
160344023	chr6:160344023:A:G	3.81167e-24	0.913781	-9.24033e-10	2.96119e-09	0.397503	-9.24033e-10
160344375	chr6:160344375:G:A	1.44596e-25	-1.1609	-1.1972	8.91084e-11	-2.04228	-1.06371
160344557	chr6:160344557:A:T	2.20884e-25	-0.820535	-1.11387	1.1865e-10	-1.88198	-0.937686
160344696	chr6:160344696:A:G	3.41252e-25	-9.89405e-10	-1.49942	4.52939e-10	-9.89405e-10	-1.48009
160344799	chr6:160344799:A:T	3.82584e-24	2.26014	-1.34265	2.9893e-10	-0.461271	-1.43436
160344972	chr6:160344972:G:A	2.75199e-24	1.98373	-1.39569	2.46473e-10	-0.620789	-1.4678
160345151	chr6:160345151:A:T	2.91124e-24	2.01985	-1.37556	2.61861e-10	-0.570982	-1.45705
160345703	chr6:160345703:A:C	6.67919e-25	-9.89405e-10	-0.827874	9.71965e-10	-9.89405e-10	-0.716522
160345738	chr6:160345738:T:C	1.54268e-23	3.65637	-1.34455	1.0674e-09	0.590786	-1.21365
160345910	chr6:160345910:A:G	3.56699e-25	-9.89405e-10	-1.45515	4.66383e-10	-9.89405e-10	-1.45084
160345957	chr6:160345957:G:T	4.48068e-25	-9.89405e-10	-1.2271	5.97573e-10	-9.89405e-10	-1.20297
160346151	chr6:160346151:C:T	5.51788e-25	-0.408978	-0.6099	2.20013e-10	-1.54663	-0.655529
160346411	chr6:160346411:T:C	5.28561e-25	-1.11617	0.0542924	3.13897e-10	-1.79821	-0.048568
160346958	chr6:160346958:A:C	6.62954e-25	-1.05895	0.223619	4.76018e-10	-1.64368	0.213294
160347144	chr6:160347144:C:G	4.00579e-25	-9.89405e-10	-1.33913	5.30676e-10	-9.89405e-10	-1.32169
160347180	chr6:160347180:T:C	1.83623e-25	-2.11916	-9.24033e-10	2.12179e-10	-2.23841	-9.24033e-10
160347257	chr6:160347257:G:A	3.40899e-25	-9.89405e-10	-1.50045	4.49065e-10	-9.89405e-10	-1.48867
160347390	chr6:160347390:C:T	4.72623e-25	-9.89405e-10	-1.17374	6.30795e-10	-9.89405e-10	-1.14886
160347817	chr6:160347817:CTG:C	4.88098e-24	1.75419	-0.593128	5.64932e-10	-0.544041	-0.715095
160348779	chr6:160348779:C:T	5.94703e-24	2.23434	-0.875735	4.50512e-10	-0.390865	-1.09459
160349160	chr6:160349160:C:T	3.886e-25	-9.89405e-10	-1.36949	4.93465e-10	-9.89405e-10	-1.39439
160349188	chr6:160349188:G:A	8.52539e-26	-2.27002	-0.61639	1.3315e-10	-2.06948	-0.63488
160349280	chr6:160349280:A:G	2.03905e-24	1.63522	-1.34702	2.11242e-10	-0.794895	-1.44794
160349328	chr6:160349328:A:G	2.14691e-24	1.68401	-1.34427	2.18714e-10	-0.761851	-1.44623
160349511	chr6:160349511:A:G	2.09407e-24	1.64697	-1.33215	2.14638e-10	-0.788492	-1.4384
160349520	chr6:160349520:G:A	2.06444e-24	1.62816	-1.32759	2.12774e-10	-0.800188	-1.43543
160349743	chr6:160349743:C:T	5.71399e-25	-9.89405e-10	-0.983953	8.03292e-10	-9.89405e-10	-0.907125
160349879	chr6:160349879:T:A	3.36641e-25	-9.89405e-10	-1.51302	4.37381e-10	-9.89405e-10	-1.51504
160349886	chr6:160349886:T:G	2.01129e-24	1.60338	-1.32889	2.08945e-10	-0.817494	-1.43628
160350291	chr6:160350291:G:A	6.49851e-25	-0.855299	-9.24033e-10	6.16153e-10	-1.17235	-9.24033e-10
160350475	chr6:160350475:G:C	3.54012e-25	-9.89405e-10	-1.46271	4.72082e-10	-9.89405e-10	-1.43869
160350586	chr6:160350586:G:A	2.248e-24	-0.959014	1.34477	1.50241e-09	-1.61293	1.33192
160350730	chr6:160350730:T:C	3.45877e-25	-9.89405e-10	-1.48596	4.53745e-10	-9.89405e-10	-1.47831
160350734	chr6:160350734:G:A	2.07773e-24	1.64146	-1.33447	2.12875e-10	-0.795484	-1.43965
160350955	chr6:160350955:C:G	2.09535e-25	-1.98715	-9.24033e-10	2.45911e-10	-2.09087	-9.24033e-10
160351810	chr6:160351810:C:T	1.98571e-24	1.59445	-1.33276	2.07006e-10	-0.824553	-1.43854
160351868	chr6:160351868:G:A	2.07992e-24	1.5224	-1.21436	2.65863e-10	-0.731639	-1.28122
160352129	chr6:160352129:T:A	5.44031e-25	-9.89405e-10	-1.03304	6.71032e-10	-9.89405e-10	-1.08703
160352160	chr6:160352160:T:C	4.6232e-25	-9.89405e-10	-1.19578	5.9739e-10	-9.89405e-10	-1.20327
160352346	chr6:160352346:G:A	2.94802e-24	-1.00967	1.66652	1.97016e-09	-1.65063	1.64066
160352787	chr6:160352787:T:C	2.02475e-24	1.62726	-1.3461	2.09162e-10	-0.805579	-1.44715
160353084	chr6:160353084:G:A	2.15578e-24	-1.00761	1.35148	1.45933e-09	-1.64792	1.3378
160353156	chr6:160353156:G:A	3.35588e-25	-9.89405e-10	-1.51616	4.37216e-10	-9.89405e-10	-1.51542
160353273	chr6:160353273:A:G	3.45556e-25	-9.89405e-10	-1.48689	4.47017e-10	-9.89405e-10	-1.49325
160353427	chr6:160353427:C:T	2.09755e-24	1.60339	-1.28691	2.44273e-10	-0.723661	-1.3739
160353806	chr6:160353806:A:G	1.96472e-24	1.58405	-1.33299	2.05964e-10	-0.829452	-1.43869
160353896	chr6:160353896:A:G	4.29766e-26	-2.31115	-1.26023	2.42573e-09	1.36455	-1.16651
160354176	chr6:160354176:A:G	3.60142e-25	-9.89405e-10	-1.44554	4.82126e-10	-9.89405e-10	-1.41764
160354433	chr6:160354433:G:A	4.27e-25	-9.89405e-10	-1.27526	5.38938e-10	-9.89405e-10	-1.30624
160354460	chr6:160354460:T:G	3.38061e-25	-9.89405e-10	-1.50881	4.38421e-10	-9.89405e-10	-1.51266
160354546	chr6:160354546:G:T	1.74932e-24	1.46394	-1.329	1.90123e-10	-0.912106	-1.43607
160354620	chr6:160354620:T:G	1.96099e-24	1.64263	-1.39347	2.04327e-10	-0.801876	-1.47425
160354985	chr6:160354985:C:A	3.50758e-23	1.21572	1.91751	5.0516e-09	-0.899145	1.83076
160355293	chr6:160355293:A:G	2.71903e-24	1.84018	-1.26419	2.24769e-10	-0.776312	-1.40446
160355315	chr6:160355315:G:A	3.88323e-25	-9.89405e-10	-1.3702	5.22654e-10	-9.89405e-10	-1.33692
160355399	chr6:160355399:G:A	1.78291e-23	2.45654	-9.24033e-10	4.29505e-08	3.07196	-9.24033e-10
160355480	chr6:160355480:G:A	4.28276e-25	-9.89405e-10	-1.27227	5.81159e-10	-9.89405e-10	-1.23082
160355500	chr6:160355500:A:G	1.28077e-25	-1.42761	-1.0518	8.56615e-11	-1.99327	-1.15217
160355543	chr6:160355543:C:T	3.78881e-25	-9.89405e-10	-1.39482	4.95758e-10	-9.89405e-10	-1.38975
160355621	chr6:160355621:G:A	2.2826e-24	1.63522	-1.23419	2.04037e-10	-0.891891	-1.38565
160355750	chr6:160355750:C:T	1.97575e-25	-1.10275	-0.943174	9.37051e-11	-1.99766	-1.05803
160356069	chr6:160356069:C:T	1.63105e-25	-2.32594	0.0882943	2.82238e-10	-2.22733	0.27424
160356111	chr6:160356111:T:C	3.99093e-25	-9.89405e-10	-1.34285	5.07879e-10	-9.89405e-10	-1.3656
160356721	chr6:160356721:A:G	3.474e-25	-9.89405e-10	-1.48156	4.49154e-10	-9.89405e-10	-1.48848
160357361	chr6:160357361:C:T	3.58966e-25	-9.89405e-10	-1.44881	4.80314e-10	-9.89405e-10	-1.4214
160357792	chr6:160357792:A:G	2.47406e-25	-2.3567	0.535687	4.03902e-10	-2.34545	0.750783
160358102	chr6:160358102:G:A	1.60207e-24	1.50793	-1.46092	1.53263e-10	-1.05238	-1.5113
160358181	chr6:160358181:G:T	1.77943e-25	-2.15058	-9.24033e-10	2.22984e-10	-2.18874	-9.24033e-10
160358912	chr6:160358912:A:G	3.68473e-25	-9.89405e-10	-1.42267	4.70324e-10	-9.89405e-10	-1.44242
160359117	chr6:160359117:AG:A	5.19171e-25	-9.89405e-10	-1.07981	6.54297e-10	-9.89405e-10	-1.11228
160359225	chr6:160359225:TG:T	8.14927e-25	-9.89405e-10	-0.628943	1.02645e-09	-9.89405e-10	-0.661978
160359851	chr6:160359851:AT:A	1.08205e-20	10.3773	-1.51239	9.6966e-11	-2.19956	-0.821922
160359879	chr6:160359879:TG:T	3.68535e-25	-9.89405e-10	-1.4225	4.70395e-10	-9.89405e-10	-1.44227
160359880	chr6:160359880:G:T	2.08982e-25	-0.811185	-1.17861	9.08003e-11	-1.825	-1.26218
160360255	chr6:160360255:C:T	3.99199e-25	-9.89405e-10	-1.34258	5.08005e-10	-9.89405e-10	-1.36535
160360286	chr6:160360286:C:T	3.64461e-25	-9.89405e-10	-1.43362	4.65657e-10	-9.89405e-10	-1.45239
160360287	chr6:160360287:G:A	1.38268e-25	-1.89248	-0.510361	1.18149e-10	-2.2601	-0.563796
160360634	chr6:160360634:G:A	4.53342e-26	-2.00917	-1.50881	4.34632e-11	-2.30945	-1.51448
160360701	chr6:160360701:G:A	2.44251e-25	-0.390826	-1.44302	8.52819e-11	-1.65114	-1.49874
160360771	chr6:160360771:G:A	4.78271e-26	-1.95311	-1.51134	4.46693e-11	-2.29357	-1.50298
160361040	chr6:160361040:A:G	4.54891e-25	-9.89405e-10	-1.21198	5.72596e-10	-9.89405e-10	-1.24566
160361367	chr6:160361367:A:T	1.7076e-25	-2.19178	-9.24033e-10	2.02571e-10	-2.28475	-9.24033e-10
160361687	chr6:160361687:T:A	3.56248e-25	-9.89405e-10	-1.45641	4.56408e-10	-9.89405e-10	-1.47246
160362095	chr6:160362095:G:T	5.09422e-26	-1.8852	-1.51615	4.54277e-11	-2.2652	-1.51452
160362297	chr6:160362297:G:C	1.02507e-24	-9.89405e-10	-0.399525	1.36195e-09	-9.89405e-10	-0.379166
160362631	chr6:160362631:A:G	2.10604e-25	-1.98206	-9.24033e-10	3.26033e-10	-1.80884	-9.24033e-10
160362750	chr6:160362750:C:T	1.00157e-24	-0.422713	-9.24033e-10	1.00111e-09	-0.686975	-9.24033e-10
160362843	chr6:160362843:C:T	5.65117e-26	-2.24167	-1.05593	7.3173e-11	-2.33811	-0.964906
160362920	chr6:160362920:TCCAGGGACCCACGGATACTTCGTTCCTG:T	4.92693e-25	-9.89405e-10	-1.13216	6.63681e-10	-9.89405e-10	-1.09804
160363345	chr6:160363345:C:G	1.23195e-23	-9.89405e-10	2.0869	1.83127e-08	-9.89405e-10	2.21951
160363426	chr6:160363426:G:C	3.39433e-25	-9.89405e-10	-1.50477	4.39661e-10	-9.89405e-10	-1.50984
160363468	chr6:160363468:G:A	5.18844e-26	-1.86867	-1.51435	4.60151e-11	-2.25832	-1.50856
160363578	chr6:160363578:G:A	3.48761e-25	-9.89405e-10	-1.47765	4.63951e-10	-9.89405e-10	-1.45606
160363616	chr6:160363616:C:A	3.52587e-25	-9.89405e-10	-1.46674	4.70164e-10	-9.89405e-10	-1.44276
160363642	chr6:160363642:T:C	3.44045e-25	-9.89405e-10	-1.49127	4.41054e-10	-9.89405e-10	-1.50668
160363804	chr6:160363804:A:C	5.24986e-26	-1.85511	-1.51615	4.60279e-11	-2.25201	-1.51458
160363819	chr6:160363819:G:T	3.54882e-25	-9.89405e-10	-1.46026	4.73884e-10	-9.89405e-10	-1.43488
160363823	chr6:160363823:T:G	3.56453e-25	-9.89405e-10	-1.45584	4.76424e-10	-9.89405e-10	-1.42954
160363964	chr6:160363964:G:A	3.5167e-25	-9.89405e-10	-1.46935	4.68728e-10	-9.89405e-10	-1.44582
160364126	chr6:160364126:C:T	1.4445e-25	-2.35911	-9.24033e-10	1.96923e-10	-2.31303	-9.24033e-10
160364315	chr6:160364315:A:T	5.24911e-26	-1.85578	-1.51562	4.61529e-11	-2.25234	-1.51154
160364475	chr6:160364475:T:C	3.73789e-26	-2.19932	-1.51162	4.41281e-11	-2.2964	-1.51234
160364590	chr6:160364590:G:C	3.5463e-25	-9.89405e-10	-1.46097	4.7347e-10	-9.89405e-10	-1.43575
160365035	chr6:160365035:ATAAT:A	1.23479e-23	-9.89405e-10	2.0892	1.83568e-08	-9.89405e-10	2.22191
160365310	chr6:160365310:G:A	5.0239e-26	-1.90005	-1.5152	4.52713e-11	-2.27274	-1.51043
160365654	chr6:160365654:C:A	4.23739e-25	-9.89405e-10	-1.28292	5.35062e-10	-9.89405e-10	-1.31346
160365775	chr6:160365775:G:A	1.23195e-23	-9.89405e-10	2.0869	1.83127e-08	-9.89405e-10	2.21951
160365971	chr6:160365971:G:A	9.29649e-26	-2.31076	-0.489064	1.30305e-10	-2.35917	-0.366794
160366049	chr6:160366049:A:G	4.4528e-25	-9.89405e-10	-1.23334	6.0692e-10	-9.89405e-10	-1.18745
160366146	chr6:160366146:T:G	6.03518e-25	-9.89405e-10	-0.929265	8.36017e-10	-9.89405e-10	-0.867194
160366354	chr6:160366354:G:A	4.18811e-25	-9.89405e-10	-1.29462	5.2927e-10	-9.89405e-10	-1.32434
160366414	chr6:160366414:G:A	4.89207e-26	-1.93733	-1.50451	4.44703e-11	-2.28866	-1.51236
160366782	chr6:160366782:A:G	3.63268e-25	-9.89405e-10	-1.4369	4.64465e-10	-9.89405e-10	-1.45496
160367409	chr6:160367409:T:C	3.81133e-25	-9.89405e-10	-1.38889	4.85271e-10	-9.89405e-10	-1.41114
160367794	chr6:160367794:C:A	1.03408e-25	-1.81008	-0.883278	8.21801e-11	-2.24188	-0.945052
160368509	chr6:160368509:G:C	6.40502e-25	0.38642	-1.25621	5.11789e-11	-2.35778	-1.30273
160368543	chr6:160368543:C:T	3.35584e-25	-9.89405e-10	-1.51617	4.37402e-10	-9.89405e-10	-1.51499
160368928	chr6:160368928:A:G	3.36306e-25	-9.89405e-10	-1.51402	4.36949e-10	-9.89405e-10	-1.51603
160369119	chr6:160369119:A:G	3.74543e-25	-9.89405e-10	-1.40633	4.9788e-10	-9.89405e-10	-1.38548
160369178	chr6:160369178:A:G	9.47998e-25	-9.89405e-10	-0.477689	1.27598e-09	-9.89405e-10	-0.444372
160369282	chr6:160369282:T:G	3.35584e-25	-9.89405e-10	-1.51617	4.37402e-10	-9.89405e-10	-1.51499
160369320	chr6:160369320:T:C	3.2624e-26	-2.35201	-1.49499	4.17637e-11	-2.35495	-1.50886
160369653	chr6:160369653:C:T	3.8696e-25	-9.89405e-10	-1.37372	5.13934e-10	-9.89405e-10	-1.35375
160369709	chr6:160369709:A:AT	3.86299e-25	-9.89405e-10	-1.37543	4.91942e-10	-9.89405e-10	-1.39748
160369898	chr6:160369898:A:G	3.23024e-26	-2.35809	-1.49881	4.20765e-11	-2.34548	-1.51088
160369989	chr6:160369989:T:C	6.36452e-25	-9.89405e-10	-0.876133	7.95384e-10	-9.89405e-10	-0.917018
160370018	chr6:160370018:A:T	3.69317e-25	-9.89405e-10	-1.42039	4.68608e-10	-9.89405e-10	-1.44608
160370813	chr6:160370813:C:T	3.35584e-25	-9.89405e-10	-1.51617	4.37422e-10	-9.89405e-10	-1.51494
160372040	chr6:160372040:ATTTG:A	3.44633e-25	-9.89405e-10	-1.48956	4.5468e-10	-9.89405e-10	-1.47625
160372173	chr6:160372173:T:C	3.57966e-25	-9.89405e-10	-1.4516	4.59318e-10	-9.89405e-10	-1.4661
160372919	chr6:160372919:A:AGCTTCCTTG	3.38819e-25	-9.89405e-10	-1.50658	4.4445e-10	-9.89405e-10	-1.499
160373073	chr6:160373073:G:A	3.3787e-25	-9.89405e-10	-1.50938	4.42897e-10	-9.89405e-10	-1.50251
160373134	chr6:160373134:C:T	5.31449e-25	-9.89405e-10	-1.05643	6.92298e-10	-9.89405e-10	-1.05583
160373247	chr6:160373247:T:C	2.00479e-24	-9.89405e-10	0.271253	2.88739e-09	-9.89405e-10	0.372266
160373397	chr6:160373397:A:G	2.3427e-24	0.427016	-9.24033e-10	1.61913e-09	-0.206199	-9.24033e-10
160373543	chr6:160373543:A:T	3.95349e-25	-9.89405e-10	-1.35227	5.11391e-10	-9.89405e-10	-1.35871
160373885	chr6:160373885:T:C	3.27136e-26	-2.35843	-1.48582	4.24641e-11	-2.34445	-1.50274
160373902	chr6:160373902:G:A	7.95114e-25	-9.89405e-10	-0.653556	1.0503e-09	-9.89405e-10	-0.639008
160374706	chr6:160374706:A:G	3.35799e-25	-9.89405e-10	-1.51553	4.38367e-10	-9.89405e-10	-1.51279
160374917	chr6:160374917:G:C	3.63894e-25	-9.89405e-10	-1.43518	4.77031e-10	-9.89405e-10	-1.42826
160375026	chr6:160375026:C:T	4.00291e-25	0.00908134	-1.34893	1.31408e-10	-1.46787	-1.24967
160375135	chr6:160375135:T:G	7.73779e-25	-9.89405e-10	-0.680754	1.0973e-09	-9.89405e-10	-0.595233
160375533	chr6:160375533:G:A	4.03079e-25	-0.108511	-1.2244	1.29738e-10	-1.45784	-1.27248
160375831	chr6:160375831:C:T	5.21879e-25	-9.89405e-10	-1.0746	6.52874e-10	-9.89405e-10	-1.11446
160376593	chr6:160376593:G:T	1.32674e-24	1.30032	-1.44188	1.47231e-10	-1.2805	-1.32334
160377016	chr6:160377016:A:G	4.59779e-26	-2.32901	-1.17487	1.65712e-09	1.02157	-1.20457
160377746	chr6:160377746:CA:C	3.71168e-25	-9.89405e-10	-1.41539	4.87004e-10	-9.89405e-10	-1.40757
160377812	chr6:160377812:G:A	2.2928e-25	-1.8971	-9.24033e-10	3.49789e-10	-1.73851	-9.24033e-10
160378292	chr6:160378292:C:T	3.37903e-25	-9.89405e-10	-1.50928	4.42957e-10	-9.89405e-10	-1.50237
160378573	chr6:160378573:C:T	1.44031e-24	1.1794	-1.23883	1.83228e-10	-1.35319	-1.03192
160378766	chr6:160378766:G:A	3.37903e-25	-9.89405e-10	-1.50928	4.42957e-10	-9.89405e-10	-1.50237
160379400	chr6:160379400:C:G	3.47862e-25	-9.89405e-10	-1.48023	4.50264e-10	-9.89405e-10	-1.48601
160379768	chr6:160379768:C:T	3.60999e-25	-9.89405e-10	-1.44317	4.8289e-10	-9.89405e-10	-1.41605
160380385	chr6:160380385:T:C	3.68685e-25	-9.89405e-10	-1.4221	4.90552e-10	-9.89405e-10	-1.40031
160380448	chr6:160380448:T:C	9.64121e-25	-9.89405e-10	-0.460824	1.29914e-09	-9.89405e-10	-0.426384
160380892	chr6:160380892:T:C	3.37974e-25	-9.89405e-10	-1.50907	4.43079e-10	-9.89405e-10	-1.50209
160381207	chr6:160381207:C:T	1.54265e-24	1.24219	-1.23297	1.91439e-10	-1.31628	-1.02499
160381519	chr6:160381519:A:G	3.23084e-26	-2.35626	-1.50045	4.18832e-11	-2.3492	-1.51176
160381557	chr6:160381557:A:G	3.54769e-25	-9.89405e-10	-1.46058	4.6985e-10	-9.89405e-10	-1.44343
160381648	chr6:160381648:A:G	5.12061e-25	-9.89405e-10	-1.0936	6.41566e-10	-9.89405e-10	-1.13193
160382145	chr6:160382145:G:A	1.3839e-24	-0.0993832	-9.24033e-10	2.56492e-10	-2.04874	-9.24033e-10
160382425	chr6:160382425:A:T	1.34056e-24	1.27795	-1.40915	1.5306e-10	-1.2924	-1.27261
160382716	chr6:160382716:G:T	2.7247e-24	-9.89405e-10	0.578073	3.8857e-09	-9.89405e-10	0.669215
160383058	chr6:160383058:C:A	7.54261e-25	-9.89405e-10	-0.706303	1.06892e-09	-9.89405e-10	-0.621436
160383245	chr6:160383245:T:G	3.38552e-25	-9.89405e-10	-1.50736	4.37969e-10	-9.89405e-10	-1.51369
160383361	chr6:160383361:A:G	8.62651e-25	-9.89405e-10	-0.572031	1.15885e-09	-9.89405e-10	-0.540662
160383376	chr6:160383376:C:T	3.60635e-25	-9.89405e-10	-1.44418	4.82318e-10	-9.89405e-10	-1.41724
160383513	chr6:160383513:G:A	5.14193e-25	-9.89405e-10	-1.08944	6.44106e-10	-9.89405e-10	-1.12798
160383605	chr6:160383605:A:C	5.45473e-25	-2.13144	1.10106	5.48644e-10	-2.34859	1.06019
160383804	chr6:160383804:AT:A	4.03488e-25	-9.89405e-10	-1.3319	5.47755e-10	-9.89405e-10	-1.29001
160384135	chr6:160384135:G:A	3.88974e-25	-0.144761	-1.22377	1.26979e-10	-1.4802	-1.27162
160384493	chr6:160384493:G:A	6.13079e-25	-9.89405e-10	-0.913548	7.98179e-10	-9.89405e-10	-0.913509
160384504	chr6:160384504:G:A	3.30116e-26	-2.34905	-1.48613	4.19542e-11	-2.35634	-1.50292
160384637	chr6:160384637:C:T	2.74575e-25	-0.317997	-1.39882	9.72359e-11	-1.58954	-1.42916
160385012	chr6:160385012:G:T	4.98624e-25	-2.14903	1.02884	5.08832e-10	-2.35227	0.988547
160385329	chr6:160385329:G:A	3.70981e-25	-9.89405e-10	-1.41589	4.86751e-10	-9.89405e-10	-1.40809
160385686	chr6:160385686:C:T	4.87402e-25	-9.89405e-10	-1.14295	6.71198e-10	-9.89405e-10	-1.08678
160385700	chr6:160385700:G:A	3.5734e-25	-9.89405e-10	-1.45335	4.77128e-10	-9.89405e-10	-1.42806
160385779	chr6:160385779:G:A	3.37903e-25	-9.89405e-10	-1.50928	4.42957e-10	-9.89405e-10	-1.50237
160385945	chr6:160385945:G:GA	3.60156e-25	-9.89405e-10	-1.44551	4.81476e-10	-9.89405e-10	-1.41899
160385992	chr6:160385992:GT:G	1.46652e-24	1.16396	-1.20535	1.90517e-10	-1.35829	-0.987805
160385995	chr6:160385995:A:C	3.86965e-25	-0.142567	-1.23114	1.26767e-10	-1.47547	-1.27802
160386129	chr6:160386129:C:T	1.26515e-24	1.15084	-1.33993	1.57531e-10	-1.36587	-1.17035
160386138	chr6:160386138:T:C	3.5734e-25	-9.89405e-10	-1.45335	4.77128e-10	-9.89405e-10	-1.42806
160386371	chr6:160386371:G:A	5.21236e-25	-2.17689	1.10106	5.44016e-10	-2.35706	1.06019
160386680	chr6:160386680:C:T	3.37903e-25	-9.89405e-10	-1.50928	4.42957e-10	-9.89405e-10	-1.50237
160386693	chr6:160386693:A:G	3.54777e-25	-9.89405e-10	-1.46055	4.73069e-10	-9.89405e-10	-1.4366
160386921	chr6:160386921:C:T	3.37903e-25	-9.89405e-10	-1.50928	4.42957e-10	-9.89405e-10	-1.50237
160387015	chr6:160387015:G:A	3.54769e-25	-9.89405e-10	-1.46058	4.6985e-10	-9.89405e-10	-1.44343
160387116	chr6:160387116:C:T	3.78764e-25	-0.139671	-1.25546	1.23893e-10	-1.47593	-1.3005
160387160	chr6:160387160:C:T	3.71168e-25	-9.89405e-10	-1.41539	4.87004e-10	-9.89405e-10	-1.40757
160387336	chr6:160387336:C:T	1.31354e-24	1.16905	-1.32061	1.63399e-10	-1.35618	-1.14347
160387415	chr6:160387415:C:T	5.65568e-26	-2.35473	-0.942061	1.34467e-09	0.677097	-1.06904
160387869	chr6:160387869:G:T	2.16291e-24	1.86298	-1.51581	7.6044e-11	-2.0375	-1.22703
160388074	chr6:160388074:G:A	1.80485e-25	-2.13639	-9.24033e-10	3.00641e-10	-1.88992	-9.24033e-10
160388342	chr6:160388342:G:A	4.90548e-24	-9.89405e-10	1.16607	7.06836e-09	-9.89405e-10	1.26754
160388592	chr6:160388592:G:A	4.21931e-26	-2.21294	-1.37685	2.44646e-10	-0.704685	-1.39135
160388671	chr6:160388671:G:T	3.37903e-25	-9.89405e-10	-1.50928	4.42957e-10	-9.89405e-10	-1.50237
160389245	chr6:160389245:T:G	4.08092e-25	-9.89405e-10	-1.32055	5.43841e-10	-9.89405e-10	-1.29719
160389477	chr6:160389477:A:G	4.103e-25	-9.89405e-10	-1.31515	5.56306e-10	-9.89405e-10	-1.27452
160389688	chr6:160389688:C:T	1.52596e-24	1.18489	-1.18655	1.96626e-10	-1.35115	-0.963385
160390122	chr6:160390122:G:A	3.77804e-25	-0.100569	-1.2971	1.21872e-10	-1.45464	-1.33823
160390337	chr6:160390337:A:G	1.61564e-23	-9.89405e-10	2.35803	2.41195e-08	-9.89405e-10	2.49494
160390359	chr6:160390359:G:T	3.37905e-25	-9.89405e-10	-1.50928	4.42962e-10	-9.89405e-10	-1.50236
160391230	chr6:160391230:T:C	7.64724e-26	-1.48631	-1.5088	5.44418e-11	-2.08937	-1.50934
160391613	chr6:160391613:G:A	4.05311e-25	-9.89405e-10	-1.32739	5.5574e-10	-9.89405e-10	-1.27554
160391748	chr6:160391748:G:T	3.19834e-26	-2.35994	-1.50688	4.22366e-11	-2.33777	-1.51479
160391887	chr6:160391887:A:C	4.08916e-25	-9.89405e-10	-1.31853	5.54231e-10	-9.89405e-10	-1.27826
160392102	chr6:160392102:C:T	2.72193e-24	-9.89405e-10	0.577056	3.8822e-09	-9.89405e-10	0.668315
160392284	chr6:160392284:C:T	3.56443e-25	-9.89405e-10	-1.45587	4.75711e-10	-9.89405e-10	-1.43103
160392376	chr6:160392376:A:G	4.85519e-25	-2.1745	1.02768	5.06291e-10	-2.35672	0.98799
160392713	chr6:160392713:A:G	3.54107e-25	-9.89405e-10	-1.46244	4.68849e-10	-9.89405e-10	-1.44556
160392724	chr6:160392724:A:G	3.19171e-25	-0.116011	-1.4503	1.07885e-10	-1.5442	-1.37058
160393205	chr6:160393205:G:T	4.03292e-25	-9.89405e-10	-1.33238	5.52612e-10	-9.89405e-10	-1.28119
160393535	chr6:160393535:C:T	3.97621e-25	-9.89405e-10	-1.34654	5.19247e-10	-9.89405e-10	-1.34346
160393586	chr6:160393586:A:G	3.38042e-25	-9.89405e-10	-1.50887	4.43217e-10	-9.89405e-10	-1.50178
160394031	chr6:160394031:G:A	3.83513e-25	-9.89405e-10	-1.38267	5.12793e-10	-9.89405e-10	-1.35597
160394678	chr6:160394678:A:C	5.03015e-26	-2.32826	-1.08574	1.8256e-09	1.03316	-1.11933
160394838	chr6:160394838:C:T	4.76478e-25	-9.89405e-10	-1.16562	6.5359e-10	-9.89405e-10	-1.11336
160394982	chr6:160394982:A:T	3.1907e-26	-2.35927	-1.50995	4.20249e-11	-2.34179	-1.51579
160395029	chr6:160395029:C:T	3.51629e-25	-9.89405e-10	-1.46946	4.65049e-10	-9.89405e-10	-1.4537
160395192	chr6:160395192:T:A	3.37903e-25	-9.89405e-10	-1.50928	4.42957e-10	-9.89405e-10	-1.50237
160395328	chr6:160395328:C:A	2.71192e-24	-9.89405e-10	0.573372	3.86866e-09	-9.89405e-10	0.664821
160395377	chr6:160395377:T:C	1.47983e-25	-2.33495	-9.24033e-10	5.39786e-08	3.3005	-9.24033e-10
160395934	chr6:160395934:A:G	3.9325e-25	-9.89405e-10	-1.3576	5.37113e-10	-9.89405e-10	-1.30963
160396001	chr6:160396001:A:C	3.67798e-25	-9.89405e-10	-1.42451	4.74986e-10	-9.89405e-10	-1.43256
160396462	chr6:160396462:C:T	3.51629e-25	-9.89405e-10	-1.46946	4.65049e-10	-9.89405e-10	-1.4537
160396769	chr6:160396769:A:G	5.02624e-25	-2.14281	1.03061	5.1059e-10	-2.35118	0.990905
160397231	chr6:160397231:C:T	3.48763e-25	-0.14533	-1.33232	1.15331e-10	-1.47807	-1.36997
160397602	chr6:160397602:C:T	3.7451e-25	-9.89405e-10	-1.40642	4.97331e-10	-9.89405e-10	-1.38659
160397673	chr6:160397673:G:A	3.5453e-23	-9.89405e-10	3.14392	5.38973e-08	-9.89405e-10	3.29899
160397838	chr6:160397838:C:T	3.36143e-25	-9.89405e-10	-1.5145	4.39375e-10	-9.89405e-10	-1.51049
160398384	chr6:160398384:A:G	4.1962e-25	-9.89405e-10	-1.29269	5.63065e-10	-9.89405e-10	-1.26245
160399132	chr6:160399132:A:G	3.71178e-25	-9.89405e-10	-1.41536	4.87022e-10	-9.89405e-10	-1.40753
160399163	chr6:160399163:C:T	3.21309e-26	-2.35898	-1.50324	4.20914e-11	-2.34288	-1.51312
160399439	chr6:160399439:C:A	3.51144e-25	-9.89405e-10	-1.47084	4.64309e-10	-9.89405e-10	-1.45529
160399911	chr6:160399911:A:C	3.70901e-25	-9.89405e-10	-1.41611	4.86643e-10	-9.89405e-10	-1.40831
160399912	chr6:160399912:G:T	3.71168e-25	-9.89405e-10	-1.41539	4.87004e-10	-9.89405e-10	-1.40757
160399946	chr6:160399946:G:A	1.57344e-24	1.21813	-1.18915	1.99792e-10	-1.33179	-0.966771
160401364	chr6:160401364:C:T	3.55137e-25	-9.89405e-10	-1.45954	4.7025e-10	-9.89405e-10	-1.44258
160401643	chr6:160401643:A:G	1.65886e-24	1.54541	-1.46356	7.47877e-11	-1.88361	-1.39758
160401724	chr6:160401724:T:A	1.09205e-24	-0.336228	-9.24033e-10	2.71813e-09	0.311858	-9.24033e-10
160401755	chr6:160401755:G:A	3.84506e-25	-9.89405e-10	-1.38008	5.14341e-10	-9.89405e-10	-1.35296
160401893	chr6:160401893:A:G	1.57905e-24	1.22945	-1.19691	1.99182e-10	-1.32468	-0.976938
160402158	chr6:160402158:C:A	3.51629e-25	-9.89405e-10	-1.46946	4.65049e-10	-9.89405e-10	-1.4537
160402779	chr6:160402779:C:A	3.4703e-25	-9.89405e-10	-1.48263	4.57849e-10	-9.89405e-10	-1.4693
160402887	chr6:160402887:G:T	3.36373e-25	-9.89405e-10	-1.51382	4.37451e-10	-9.89405e-10	-1.51488
160402996	chr6:160402996:T:A	1.01492e-25	-2.13248	-0.579583	9.46552e-11	-2.3553	-0.690299
160403722	chr6:160403722:C:T	4.87399e-25	-2.16926	1.0263	5.08916e-10	-2.356	0.992443
160403779	chr6:160403779:CATCA:C	4.46543e-25	-2.13275	0.902243	4.48032e-10	-2.34901	0.858035
160404221	chr6:160404221:C:A	3.37283e-25	-9.89405e-10	-1.51112	4.38137e-10	-9.89405e-10	-1.51331
160404294	chr6:160404294:A:G	4.73678e-25	-9.89405e-10	-1.17151	6.21013e-10	-9.89405e-10	-1.16449
160404477	chr6:160404477:T:C	3.71168e-25	-9.89405e-10	-1.41539	4.87004e-10	-9.89405e-10	-1.40757
160404611	chr6:160404611:A:C	3.51629e-25	-9.89405e-10	-1.46946	4.65049e-10	-9.89405e-10	-1.4537
160404898	chr6:160404898:A:T	3.12573e-25	-1.5872	-9.24033e-10	5.71895e-10	-1.24689	-9.24033e-10
160405013	chr6:160405013:A:G	1.29466e-24	1.06748	-1.23352	1.73916e-10	-1.41187	-1.0254
160405063	chr6:160405063:T:C	1.47683e-24	1.20314	-1.23753	1.86119e-10	-1.33931	-1.03014
160405311	chr6:160405311:A:G	9.84393e-25	-9.89405e-10	-0.440017	1.22909e-09	-9.89405e-10	-0.481811
160405746	chr6:160405746:A:C	3.4099e-25	-9.89405e-10	-1.50019	4.48341e-10	-9.89405e-10	-1.49029
160406038	chr6:160406038:G:T	3.35702e-25	-9.89405e-10	-1.51582	4.3804e-10	-9.89405e-10	-1.51353
160406638	chr6:160406638:C:T	1.5444e-24	1.20572	-1.19537	1.9652e-10	-1.34023	-0.974847
160406733	chr6:160406733:C:T	3.35945e-25	-9.89405e-10	-1.51509	4.38757e-10	-9.89405e-10	-1.5119
160406781	chr6:160406781:A:G	3.97209e-25	-9.89405e-10	-1.34758	5.29125e-10	-9.89405e-10	-1.32462
160407927	chr6:160407927:T:C	8.53709e-25	-9.89405e-10	-0.582451	1.13974e-09	-9.89405e-10	-0.557285
160407948	chr6:160407948:G:A	4.15025e-25	-9.89405e-10	-1.3037	5.5148e-10	-9.89405e-10	-1.28324
160408486	chr6:160408486:T:C	4.84899e-25	-2.17578	1.02768	5.06195e-10	-2.35691	0.98799
160408951	chr6:160408951:A:G	3.37719e-25	-9.89405e-10	-1.50983	4.42637e-10	-9.89405e-10	-1.50309
160409386	chr6:160409386:G:A	5.71827e-26	-2.35814	-0.927654	1.22416e-09	0.568766	-1.0546
160409560	chr6:160409560:T:C	3.64374e-25	-9.89405e-10	-1.43386	4.77746e-10	-9.89405e-10	-1.42676
160409591	chr6:160409591:C:T	3.4343e-25	-9.89405e-10	-1.49306	4.43723e-10	-9.89405e-10	-1.50064
160409787	chr6:160409787:G:A	3.66118e-24	-9.89405e-10	0.873499	4.92964e-09	-9.89405e-10	0.90718
160409815	chr6:160409815:T:C	3.51629e-25	-9.89405e-10	-1.46946	4.65049e-10	-9.89405e-10	-1.4537
160409911	chr6:160409911:G:A	4.05739e-25	-9.89405e-10	-1.32633	5.56515e-10	-9.89405e-10	-1.27415
160410157	chr6:160410157:C:T	3.705e-25	-9.89405e-10	-1.41719	4.86095e-10	-9.89405e-10	-1.40944
160410269	chr6:160410269:G:A	3.21892e-26	-2.36009	-1.50032	4.24201e-11	-2.33638	-1.51184
160410481	chr6:160410481:G:T	4.29283e-25	-9.89405e-10	-1.26992	5.44301e-10	-9.89405e-10	-1.29634
160410858	chr6:160410858:C:T	3.26648e-26	-2.35894	-1.48681	4.24772e-11	-2.34306	-1.50382
160410907	chr6:160410907:T:G	3.26101e-26	-2.35361	-1.49381	4.18786e-11	-2.35287	-1.50819
160411118	chr6:160411118:C:G	4.11412e-26	-2.15764	-1.45739	4.3269e-11	-2.35446	-1.47395
160411434	chr6:160411434:A:G	3.20598e-26	-2.35856	-1.50588	4.19722e-11	-2.3443	-1.51453
160412305	chr6:160412305:A:G	3.2091e-26	-2.35878	-1.50469	4.20214e-11	-2.34362	-1.51405
160412596	chr6:160412596:T:C	1.7121e-24	-9.89405e-10	0.113433	2.44259e-09	-9.89405e-10	0.20497
160412632	chr6:160412632:C:T	2.93987e-24	2.01735	-1.36328	5.52229e-11	-2.08327	-1.50119
160412882	chr6:160412882:G:C	3.05446e-25	-1.61027	-9.24033e-10	5.57005e-10	-1.27327	-9.24033e-10
160413434	chr6:160413434:C:A	3.22582e-26	-2.35896	-1.49931	4.21633e-11	-2.34297	-1.51132
160413483	chr6:160413483:T:C	2.97607e-24	2.00836	-1.34205	5.48426e-11	-2.08358	-1.5078
160413506	chr6:160413506:A:G	3.22675e-26	-2.35892	-1.49906	4.21622e-11	-2.34312	-1.51119
160413796	chr6:160413796:T:C	3.25412e-25	-0.161193	-1.38576	5.2851e-11	-2.11504	-1.51332
160414160	chr6:160414160:C:A	3.75137e-24	2.06805	-1.17022	5.40739e-11	-2.09617	-1.50932
160414411	chr6:160414411:T:C	3.22653e-26	-2.35874	-1.49931	4.21315e-11	-2.34372	-1.51132
160414497	chr6:160414497:A:G	5.50484e-25	-2.17172	1.15048	5.70842e-10	-2.35657	1.10784
160414897	chr6:160414897:G:A	3.13379e-24	-9.89405e-10	0.717957	4.50078e-09	-9.89405e-10	0.816163
160415225	chr6:160415225:C:T	3.54569e-25	-9.89405e-10	-1.46114	4.69541e-10	-9.89405e-10	-1.44409
160415374	chr6:160415374:T:C	5.47279e-25	-2.17756	1.15048	5.70494e-10	-2.35718	1.10784
160415971	chr6:160415971:T:C	3.22898e-26	-2.35759	-1.4997	4.34807e-11	-2.31187	-1.51165
160416452	chr6:160416452:TTTAAGGC:T	1.51494e-24	-0.00891336	-9.24033e-10	1.34271e-09	-0.393396	-9.24033e-10
160416496	chr6:160416496:A:G	3.11985e-25	-1.58909	-9.24033e-10	3.36418e-10	-1.77749	-9.24033e-10
160416535	chr6:160416535:G:A	5.82986e-26	-2.33261	-0.933848	1.46002e-09	0.740892	-1.05053
160416555	chr6:160416555:G:A	3.49012e-25	-9.89405e-10	-1.47693	4.48505e-10	-9.89405e-10	-1.48992
160416895	chr6:160416895:A:G	3.36303e-25	-9.89405e-10	-1.51403	4.39759e-10	-9.89405e-10	-1.50962
160417311	chr6:160417311:G:C	5.41729e-25	-9.89405e-10	-1.03728	7.24091e-10	-9.89405e-10	-1.01093
160417350	chr6:160417350:G:A	3.71549e-25	-9.89405e-10	-1.41436	4.94352e-10	-9.89405e-10	-1.3926
160417616	chr6:160417616:G:A	5.04322e-25	-2.11345	1.00463	5.15523e-10	-2.3444	0.993745
160417974	chr6:160417974:T:C	4.39597e-25	-9.89405e-10	-1.24618	5.56444e-10	-9.89405e-10	-1.27428
160418179	chr6:160418179:C:A	5.98683e-25	0.542566	-1.47988	1.26842e-10	-1.25407	-1.49883
160418181	chr6:160418181:A:G	4.58557e-25	-9.89405e-10	-1.20396	5.64685e-10	-9.89405e-10	-1.25957
160418318	chr6:160418318:C:T	6.13784e-24	1.51668	-0.126495	1.03818e-10	-1.99668	-0.956528
160419372	chr6:160419372:T:G	3.54877e-25	-2.26064	0.800372	5.33658e-10	-2.168	0.851909
160419388	chr6:160419388:A:G	8.86064e-25	-9.89405e-10	-0.545252	1.08374e-09	-9.89405e-10	-0.607667
160419643	chr6:160419643:C:A	6.16886e-25	-9.89405e-10	-0.907358	8.65589e-10	-9.89405e-10	-0.832432
160419890	chr6:160419890:A:T	3.40756e-25	-9.89405e-10	-1.50088	4.48333e-10	-9.89405e-10	-1.49031
160419898	chr6:160419898:G:A	6.72902e-25	-9.89405e-10	-0.820442	8.17691e-10	-9.89405e-10	-0.889358
160420036	chr6:160420036:G:A	2.84794e-25	-2.26142	0.581141	4.28245e-10	-2.16946	0.633313
160420665	chr6:160420665:G:T	5.34574e-25	-9.89405e-10	-1.05057	6.50226e-10	-9.89405e-10	-1.11852
160420897	chr6:160420897:T:C	2.83786e-23	-9.89405e-10	2.92135	4.30357e-08	-9.89405e-10	3.07394
160420997	chr6:160420997:C:G	2.37322e-24	-9.89405e-10	0.439962	3.19364e-09	-9.89405e-10	0.473073
160421179	chr6:160421179:C:T	3.98186e-26	-2.29166	-1.35605	3.01507e-09	1.66911	-1.25358
160421219	chr6:160421219:C:T	6.08739e-25	-9.89405e-10	-0.920652	7.42005e-10	-9.89405e-10	-0.986486
160421428	chr6:160421428:A:G	3.37432e-25	-9.89405e-10	-1.51068	4.37289e-10	-9.89405e-10	-1.51525
160421505	chr6:160421505:T:C	1.24546e-24	1.29945	-1.50423	7.49149e-11	-1.92633	-1.35316
160421539	chr6:160421539:C:T	2.99108e-25	-1.63124	-9.24033e-10	3.00224e-10	-1.89131	-9.24033e-10
160421591	chr6:160421591:G:A	1.94513e-23	-9.89405e-10	2.54363	2.9334e-08	-9.89405e-10	2.69066
160421675	chr6:160421675:G:A	1.79025e-25	-2.14452	-9.24033e-10	2.48779e-10	-2.07928	-9.24033e-10
160421693	chr6:160421693:A:G	1.02692e-25	-1.55504	-1.14527	1.02165e-07	5.11064	-1.17214
160422623	chr6:160422623:A:G	2.09174e-25	-1.98888	-9.24033e-10	2.17735e-10	-2.21257	-9.24033e-10
160422733	chr6:160422733:G:A	4.466e-25	-9.89405e-10	-1.23038	5.63214e-10	-9.89405e-10	-1.26218
160422896	chr6:160422896:T:C	5.14128e-25	-9.89405e-10	-1.08957	6.28545e-10	-9.89405e-10	-1.15243
160423056	chr6:160423056:C:T	6.18668e-25	-9.89405e-10	-0.904472	7.53006e-10	-9.89405e-10	-0.971769
160423157	chr6:160423157:G:T	6.07593e-25	-9.89405e-10	-0.922536	7.40353e-10	-9.89405e-10	-0.988715
160424003	chr6:160424003:G:A	5.29827e-22	7.18184	-1.33357	8.88127e-11	-1.712	-1.39731
160424187	chr6:160424187:T:C	2.03122e-24	-1.96976	2.25411	1.90939e-09	-2.28466	2.24336
160424258	chr6:160424258:T:G	3.34302e-26	-2.33334	-1.48924	4.24758e-11	-2.35568	-1.49122
160424793	chr6:160424793:T:G	7.24541e-25	-9.89405e-10	-0.746502	1.00707e-09	-9.89405e-10	-0.681038
160425897	chr6:160425897:C:T	1.51221e-25	-2.3133	-9.24033e-10	2.12615e-10	-2.23636	-9.24033e-10
160425937	chr6:160425937:G:A	5.78759e-25	-9.89405e-10	-0.971156	7.57816e-10	-9.89405e-10	-0.965401
160426340	chr6:160426340:G:A	1.00165e-25	-1.96867	-0.75655	1.57537e-10	-1.80754	-0.728642
160426389	chr6:160426389:C:T	1.06522e-24	-9.89405e-10	-0.361103	1.34502e-09	-9.89405e-10	-0.391675
160426726	chr6:160426726:A:G	5.40461e-25	-9.89405e-10	-1.03962	7.167e-10	-9.89405e-10	-1.02119
160426837	chr6:160426837:T:C	5.97232e-25	-0.939735	-9.24033e-10	4.25874e-10	-1.5417	-9.24033e-10
160426954	chr6:160426954:T:C	1.86358e-24	-1.94914	2.14736	1.73153e-09	-2.27613	2.13705
160427135	chr6:160427135:A:C	5.34775e-24	1.92328	-0.670887	3.65644e-10	-0.920354	-0.773829
160427882	chr6:160427882:T:C	1.96362e-25	-2.05208	-9.24033e-10	2.93799e-10	-1.91295	-9.24033e-10
160428108	chr6:160428108:A:T	6.47943e-25	0.643127	-1.50137	9.46357e-11	-1.68159	-1.36422
160428809	chr6:160428809:C:T	6.43013e-25	-9.89405e-10	-0.865876	7.83622e-10	-9.89405e-10	-0.931916
160429241	chr6:160429241:C:T	1.45397e-24	1.46479	-1.51478	8.68052e-11	-1.96399	-1.16819
160429959	chr6:160429959:G:A	2.23507e-23	-9.89405e-10	2.68257	3.36767e-08	-9.89405e-10	2.82872
160430162	chr6:160430162:G:T	2.28925e-25	-1.89865	-9.24033e-10	2.30608e-10	-2.15512	-9.24033e-10
160430209	chr6:160430209:TTAA:T	1.52017e-25	-2.01601	-0.292039	2.33681e-10	-1.87348	-0.268405
160430436	chr6:160430436:T:TC	3.83426e-25	-9.89405e-10	-1.38289	4.82669e-10	-9.89405e-10	-1.41651
160430690	chr6:160430690:C:A	2.49603e-23	-9.89405e-10	2.793	3.7657e-08	-9.89405e-10	2.94043
160430691	chr6:160430691:T:G	4.23484e-23	-9.89405e-10	3.32164	6.46773e-08	-9.89405e-10	3.48132
160431241	chr6:160431241:CAGCACAGATATAG:C	1.66819e-24	0.0874516	-9.24033e-10	1.48677e-09	-0.291481	-9.24033e-10
160431407	chr6:160431407:G:A	1.22475e-24	-9.89405e-10	-0.221549	1.54221e-09	-9.89405e-10	-0.254871
160431478	chr6:160431478:C:A	2.47582e-23	-9.89405e-10	2.78487	3.73713e-08	-9.89405e-10	2.93282
160431727	chr6:160431727:C:T	4.62146e-25	-9.89405e-10	-1.19616	5.97036e-10	-9.89405e-10	-1.20387
160432009	chr6:160432009:T:A	4.87191e-25	-9.89405e-10	-1.14338	6.1203e-10	-9.89405e-10	-1.17906
160432545	chr6:160432545:AGCC:A	5.65542e-25	-9.89405e-10	-0.994256	7.71609e-10	-9.89405e-10	-0.947365
160432897	chr6:160432897:A:G	7.3831e-26	-2.14851	-0.88175	1.16244e-08	2.44556	-0.680536
160433095	chr6:160433095:C:T	7.83274e-25	-9.89405e-10	-0.668559	9.68456e-10	-9.89405e-10	-0.72014
160433106	chr6:160433106:G:T	9.767e-25	-1.56979	1.12193	6.60692e-10	-2.16259	1.06003
160433722	chr6:160433722:A:T	1.4432e-25	-2.36001	-9.24033e-10	2.0353e-10	-2.28003	-9.24033e-10
160433989	chr6:160433989:A:T	7.76143e-26	-2.08565	-0.894644	1.52481e-08	2.7306	-0.694229
160434131	chr6:160434131:T:C	3.59151e-25	-9.89405e-10	-1.4483	4.78752e-10	-9.89405e-10	-1.42466
160434169	chr6:160434169:T:C	1.02041e-24	-1.54981	1.14573	6.83162e-10	-2.15246	1.08334
160434201	chr6:160434201:T:C	1.10252e-25	-1.31018	-1.31909	7.09996e-11	-2.01685	-1.31632
160435422	chr6:160435422:T:C	3.73865e-25	-9.89405e-10	-1.40815	4.72489e-10	-9.89405e-10	-1.43783
160435811	chr6:160435811:C:T	1.97954e-24	1.36216	-1.10359	6.4751e-11	-2.04749	-1.3778
160435974	chr6:160435974:G:A	1.23998e-25	-2.02332	-0.488451	1.95087e-10	-1.87207	-0.45033
160436036	chr6:160436036:G:C	1.82256e-24	-9.89405e-10	0.175956	2.46699e-09	-9.89405e-10	0.214912
160436283	chr6:160436283:T:C	4.36139e-24	1.02808	0.0204259	6.65399e-10	-0.98501	-0.110446
160436755	chr6:160436755:A:G	4.22987e-25	-9.89405e-10	-1.2847	5.438e-10	-9.89405e-10	-1.29726
160436917	chr6:160436917:A:C	8.42113e-26	-2.05091	-0.847807	1.33841e-10	-1.89047	-0.808717
160437156	chr6:160437156:G:A	6.70526e-25	0.68985	-1.51383	5.03931e-11	-2.26141	-1.41458
160437480	chr6:160437480:C:T	5.53295e-23	-9.89405e-10	3.58902	8.44461e-08	-9.89405e-10	3.74803
160437560	chr6:160437560:T:C	3.54683e-25	-9.89405e-10	-1.46082	4.50154e-10	-9.89405e-10	-1.48625
160438005	chr6:160438005:G:C	4.22981e-25	-9.89405e-10	-1.28471	5.30765e-10	-9.89405e-10	-1.32152
160438059	chr6:160438059:G:A	3.66921e-25	-9.89405e-10	-1.4269	4.66356e-10	-9.89405e-10	-1.45089
160438646	chr6:160438646:T:C	9.88825e-23	-9.89405e-10	4.16965	1.53469e-07	-9.89405e-10	4.34541
160439064	chr6:160439064:A:T	1.70131e-25	-2.19547	-9.24033e-10	2.36203e-10	-2.13115	-9.24033e-10
160439122	chr6:160439122:A:G	1.90437e-24	0.343465	-0.123599	3.95958e-10	-1.4119	-0.202639
160439398	chr6:160439398:C:T	1.33411e-25	-0.923642	-1.51497	4.48638e-11	-2.30322	-1.48899
160439422	chr6:160439422:A:G	3.51279e-25	-9.89405e-10	-1.47046	4.48147e-10	-9.89405e-10	-1.49072
160440263	chr6:160440263:G:C	6.40021e-23	-9.89405e-10	3.73463	9.81187e-08	-9.89405e-10	3.89809
160440266	chr6:160440266:G:A	3.63831e-25	-9.89405e-10	-1.43535	4.74332e-10	-9.89405e-10	-1.43393
160440671	chr6:160440671:A:T	1.28887e-25	-0.959256	-1.51385	4.47422e-11	-2.31042	-1.4845
160440730	chr6:160440730:A:G	3.37865e-25	-9.89405e-10	-1.50939	4.37701e-10	-9.89405e-10	-1.51431
160440852	chr6:160440852:G:A	3.42797e-25	-9.89405e-10	-1.4949	4.48137e-10	-9.89405e-10	-1.49074
160441302	chr6:160441302:C:G	3.89064e-25	-9.89405e-10	-1.3683	4.84921e-10	-9.89405e-10	-1.41186
160441455	chr6:160441455:T:C	5.89231e-26	-1.9311	-1.32471	5.97814e-11	-2.11219	-1.39296
160441547	chr6:160441547:T:C	3.54446e-25	-9.89405e-10	-1.46149	4.70134e-10	-9.89405e-10	-1.44282
160441938	chr6:160441938:T:A	6.40021e-23	-9.89405e-10	3.73463	9.81187e-08	-9.89405e-10	3.89809
160441966	chr6:160441966:G:A	6.39297e-23	-9.89405e-10	3.7335	9.80101e-08	-9.89405e-10	3.89698
160442091	chr6:160442091:A:C	5.48275e-26	-1.95606	-1.37179	5.65197e-11	-2.13109	-1.43016
160442293	chr6:160442293:G:A	1.28751e-24	-9.89405e-10	-0.171574	1.62482e-09	-9.89405e-10	-0.202687
160442300	chr6:160442300:A:G	7.14148e-26	-2.08597	-0.977561	6.61364e-11	-2.35985	-1.04428
160442500	chr6:160442500:T:C	1.00379e-24	0.815827	-1.23633	4.62406e-11	-2.24695	-1.51503
160442972	chr6:160442972:T:C	1.43728e-22	-9.89405e-10	4.54364	2.22489e-07	-9.89405e-10	4.71679
160443086	chr6:160443086:T:G	7.82766e-25	-9.89405e-10	-0.669207	1.07636e-09	-9.89405e-10	-0.614503
160443158	chr6:160443158:G:C	3.58532e-25	-9.89405e-10	-1.45002	4.58321e-10	-9.89405e-10	-1.46827
160443462	chr6:160443462:C:T	3.36365e-25	-9.89405e-10	-1.51384	4.40988e-10	-9.89405e-10	-1.50682
160443726	chr6:160443726:A:G	3.40671e-25	-9.89405e-10	-1.50112	4.48035e-10	-9.89405e-10	-1.49097
160443964	chr6:160443964:T:G	3.60207e-25	-9.89405e-10	-1.44536	4.60222e-10	-9.89405e-10	-1.46413
160444023	chr6:160444023:G:A	2.61164e-24	-1.62151	2.1572	1.75891e-09	-2.1908	2.06741
160444224	chr6:160444224:A:G	3.36811e-25	-9.89405e-10	-1.51252	4.41029e-10	-9.89405e-10	-1.50673
160444354	chr6:160444354:AAAAT:A	3.74718e-25	-9.89405e-10	-1.40587	4.71858e-10	-9.89405e-10	-1.43916
160444450	chr6:160444450:G:A	3.55225e-25	-9.89405e-10	-1.45929	4.66781e-10	-9.89405e-10	-1.44998
160444587	chr6:160444587:G:C	1.94922e-24	0.28204	-0.0388985	3.57909e-10	-1.50658	-0.208984
160444613	chr6:160444613:G:C	1.0377e-24	1.01922	-1.4065	4.9491e-11	-2.21127	-1.48278
160445220	chr6:160445220:G:T	1.39398e-22	-9.89405e-10	4.51305	2.15552e-07	-9.89405e-10	4.68512
160446127	chr6:160446127:G:A	1.1049e-24	0.975952	-1.30048	4.7571e-11	-2.21793	-1.51569
160446595	chr6:160446595:A:G	4.45866e-25	-9.89405e-10	-1.23202	5.58903e-10	-9.89405e-10	-1.26987
160447089	chr6:160447089:G:A	1.80103e-25	-2.13851	-9.24033e-10	3.1426e-10	-1.84562	-9.24033e-10
160447437	chr6:160447437:T:C	8.87297e-24	-9.89405e-10	1.75872	1.19627e-08	-9.89405e-10	1.79371
160447439	chr6:160447439:G:A	4.98928e-25	-9.89405e-10	-1.11958	6.20597e-10	-9.89405e-10	-1.16516
160447636	chr6:160447636:A:G	1.05583e-24	0.932724	-1.30268	4.71357e-11	-2.22723	-1.51558
160447655	chr6:160447655:GC:G	1.04953e-24	0.924128	-1.30007	4.70448e-11	-2.22903	-1.51571
160447669	chr6:160447669:G:A	1.19713e-25	-1.03557	-1.51137	4.29651e-11	-2.32126	-1.5142
160447870	chr6:160447870:G:A	3.3814e-25	-9.89405e-10	-1.50858	4.42872e-10	-9.89405e-10	-1.50256
160447953	chr6:160447953:A:C	4.35736e-25	-9.89405e-10	-1.255	5.60163e-10	-9.89405e-10	-1.26761
160447996	chr6:160447996:A:G	3.70293e-25	-9.89405e-10	-1.41775	4.62126e-10	-9.89405e-10	-1.46001
160448281	chr6:160448281:A:C	3.41984e-25	-9.89405e-10	-1.49728	4.49265e-10	-9.89405e-10	-1.48823
160448676	chr6:160448676:ATTCT:A	1.09997e-24	1.09554	-1.42454	5.0943e-11	-2.19227	-1.47286
160448747	chr6:160448747:T:C	3.84968e-25	-9.89405e-10	-1.37888	4.78523e-10	-9.89405e-10	-1.42514
160449412	chr6:160449412:A:G	5.8826e-26	-1.95655	-1.30091	6.08281e-11	-2.11646	-1.37133
160449444	chr6:160449444:A:C	2.96517e-25	-1.60398	-0.0359584	1.86359e-10	-2.19057	-0.177596
160449618	chr6:160449618:C:T	5.161e-25	-9.89405e-10	-1.08574	6.21359e-10	-9.89405e-10	-1.16393
160450438	chr6:160450438:G:C	3.43162e-25	-9.89405e-10	-1.49384	4.52664e-10	-9.89405e-10	-1.48069
160450504	chr6:160450504:G:A	7.78986e-26	-1.99775	-0.978879	1.24975e-10	-1.82482	-0.942908
160450527	chr6:160450527:G:T	2.96804e-25	-1.58732	-0.0516476	1.84972e-10	-2.18312	-0.192514
160451119	chr6:160451119:C:T	5.58131e-24	1.03202	0.263115	1.17096e-10	-2.20348	-0.62937
160451301	chr6:160451301:C:T	3.51385e-25	-9.89405e-10	-1.47016	4.61344e-10	-9.89405e-10	-1.4617
160451513	chr6:160451513:T:C	7.08256e-25	-9.89405e-10	-0.769235	8.97204e-10	-9.89405e-10	-0.796559
160451577	chr6:160451577:C:T	2.30256e-25	-1.89285	-9.24033e-10	4.29035e-10	-1.5343	-9.24033e-10
160451616	chr6:160451616:T:C	3.81375e-24	-9.89405e-10	0.914327	5.53132e-09	-9.89405e-10	1.02234
160451620	chr6:160451620:G:A	1.2844e-24	1.10984	-1.28384	4.90183e-11	-2.1875	-1.51615
160451754	chr6:160451754:C:G	1.40469e-25	-0.873477	-1.51358	4.4383e-11	-2.29202	-1.51097
160451947	chr6:160451947:G:A	3.45514e-25	-9.89405e-10	-1.48701	4.55071e-10	-9.89405e-10	-1.47539
160452133	chr6:160452133:C:T	3.39362e-25	-9.89405e-10	-1.50497	4.45837e-10	-9.89405e-10	-1.49589
160452265	chr6:160452265:A:G	7.58993e-26	-1.55023	-1.4524	2.38492e-10	-0.643701	-1.4778
160452332	chr6:160452332:C:T	4.14928e-25	-9.89405e-10	-1.30394	5.11275e-10	-9.89405e-10	-1.35893
160452553	chr6:160452553:A:AATT	4.1177e-25	-9.89405e-10	-1.31158	5.07897e-10	-9.89405e-10	-1.36556
160452850	chr6:160452850:C:T	3.79344e-25	-9.89405e-10	-1.3936	4.88448e-10	-9.89405e-10	-1.40461
160453000	chr6:160453000:C:T	1.3572e-24	-0.118862	-9.24033e-10	1.03912e-09	-0.649713	-9.24033e-10
160453019	chr6:160453019:T:C	3.72978e-25	-9.89405e-10	-1.41052	4.80552e-10	-9.89405e-10	-1.42091
160453178	chr6:160453178:C:T	5.57578e-25	-9.89405e-10	-1.00844	7.29247e-10	-9.89405e-10	-1.00383
160453181	chr6:160453181:C:A	1.26245e-25	-2.06962	-0.424199	2.10425e-10	-1.88427	-0.362447
160453349	chr6:160453349:T:A	4.98171e-25	-9.89405e-10	-1.1211	6.19706e-10	-9.89405e-10	-1.1666
160453509	chr6:160453509:G:A	3.47479e-25	-9.89405e-10	-1.48134	4.55707e-10	-9.89405e-10	-1.47399
160453557	chr6:160453557:A:G	6.26434e-25	-9.89405e-10	-0.891997	8.58229e-10	-9.89405e-10	-0.840972
160453645	chr6:160453645:C:A	1.63378e-25	-1.99409	-0.24189	2.71576e-10	-1.79827	-0.193332
160453705	chr6:160453705:G:A	3.36873e-25	-9.89405e-10	-1.51234	4.41157e-10	-9.89405e-10	-1.50644
160453923	chr6:160453923:G:A	4.59079e-25	-9.89405e-10	-1.20282	5.74127e-10	-9.89405e-10	-1.24299
160453977	chr6:160453977:G:A	1.45208e-22	-9.89405e-10	4.55388	2.23791e-07	-9.89405e-10	4.72263
160454117	chr6:160454117:C:T	1.51923e-22	-9.89405e-10	4.59909	2.34386e-07	-9.89405e-10	4.76888
160455258	chr6:160455258:T:C	1.15335e-25	-1.07815	-1.50604	4.26315e-11	-2.32725	-1.516
160455324	chr6:160455324:A:G	6.987e-26	-2.09147	-0.993931	2.22971e-10	-1.33997	-0.848834
160455362	chr6:160455362:T:C	5.60604e-26	-1.95237	-1.35324	4.79738e-11	-2.33147	-1.39372
160456109	chr6:160456109:C:T	5.07848e-26	-2.35189	-1.05255	1.17287e-10	-1.90102	-0.930203
160456608	chr6:160456608:G:A	6.78886e-26	-1.59811	-1.51606	4.21001e-11	-2.3556	-1.50019
160456974	chr6:160456974:T:C	4.13885e-25	-1.30645	-9.24033e-10	4.05774e-10	-1.59005	-9.24033e-10
160457046	chr6:160457046:G:A	1.10102e-22	-9.89405e-10	4.27712	1.69521e-07	-9.89405e-10	4.44489
160457929	chr6:160457929:G:A	3.50421e-25	-9.89405e-10	-1.4729	4.60004e-10	-9.89405e-10	-1.46461
160457961	chr6:160457961:T:A	1.18786e-25	-1.91738	-0.637343	2.04872e-10	-1.68692	-0.586537
160458565	chr6:160458565:A:G	1.19298e-24	-9.89405e-10	-0.247833	1.59871e-09	-9.89405e-10	-0.218888
160458599	chr6:160458599:T:C	2.3262e-24	0.698287	-0.278337	4.08734e-10	-1.21655	-0.366224
160458945	chr6:160458945:G:A	3.41171e-25	-9.89405e-10	-1.49966	4.4792e-10	-9.89405e-10	-1.49123
160459043	chr6:160459043:G:A	3.79686e-25	-9.89405e-10	-1.3927	4.83492e-10	-9.89405e-10	-1.41481
160459462	chr6:160459462:G:A	3.53402e-25	-9.89405e-10	-1.46444	4.64277e-10	-9.89405e-10	-1.45536
160459541	chr6:160459541:ACAT:A	1.52415e-22	-9.89405e-10	4.60232	2.35131e-07	-9.89405e-10	4.77205
160459645	chr6:160459645:T:G	1.21877e-25	-1.91733	-0.611704	2.10351e-10	-1.68688	-0.560188
160459975	chr6:160459975:G:A	3.41171e-25	-9.89405e-10	-1.49966	4.4792e-10	-9.89405e-10	-1.49123
160460406	chr6:160460406:T:C	1.46854e-22	-9.89405e-10	4.56515	2.26435e-07	-9.89405e-10	4.73437
160460476	chr6:160460476:G:A	4.6933e-25	-1.51556	0.334827	2.85069e-10	-2.14502	0.201908
160460679	chr6:160460679:C:T	3.35631e-25	-9.89405e-10	-1.51603	4.385e-10	-9.89405e-10	-1.51248
160461017	chr6:160461017:C:T	1.16346e-25	-1.98209	-0.593385	1.98098e-10	-1.7658	-0.541284
160461557	chr6:160461557:A:G	9.28504e-26	-1.35441	-1.44664	3.24582e-10	-0.340073	-1.47323
160462262	chr6:160462262:T:C	1.06537e-24	1.04332	-1.40428	4.99729e-11	-2.19862	-1.48575
160462740	chr6:160462740:T:C	1.20023e-25	-1.91634	-0.628019	2.0711e-10	-1.68561	-0.576984
160463068	chr6:160463068:G:A	5.17232e-26	-2.01803	-1.36811	1.71879e-10	-1.1784	-1.27065
160463243	chr6:160463243:C:T	1.24072e-24	0.9942	-1.20279	4.8444e-11	-2.20517	-1.51026
160463272	chr6:160463272:G:A	1.80407e-25	-2.13683	-9.24033e-10	3.16666e-10	-1.83799	-9.24033e-10
160464918	chr6:160464918:T:C	3.36268e-25	-9.89405e-10	-1.51413	4.37212e-10	-9.89405e-10	-1.51542
160465760	chr6:160465760:C:G	5.21325e-25	-9.89405e-10	-1.07567	6.4682e-10	-9.89405e-10	-1.12377
160466055	chr6:160466055:T:C	1.18768e-25	-2.08716	-0.467713	1.90945e-10	-1.91389	-0.429972
160466212	chr6:160466212:T:G	3.38512e-25	-9.89405e-10	-1.50748	4.37044e-10	-9.89405e-10	-1.51581
160466799	chr6:160466799:G:A	1.23797e-25	-2.07915	-0.434246	2.01412e-10	-1.89546	-0.395026
160467074	chr6:160467074:T:C	3.42147e-25	-9.89405e-10	-1.4968	4.49505e-10	-9.89405e-10	-1.4877
160467352	chr6:160467352:C:T	7.23333e-25	-9.89405e-10	-0.748172	9.09338e-10	-9.89405e-10	-0.783125
160467576	chr6:160467576:T:A	5.524e-25	-9.89405e-10	-1.01777	6.83063e-10	-9.89405e-10	-1.06926
160467755	chr6:160467755:G:A	1.4439e-22	-9.89405e-10	4.54823	2.22588e-07	-9.89405e-10	4.71724
160468603	chr6:160468603:C:T	7.09586e-26	-2.08024	-0.989706	1.11781e-10	-1.92585	-0.953451
160468751	chr6:160468751:T:C	4.82391e-26	-2.05272	-1.40315	1.53375e-10	-1.23922	-1.32374
160468784	chr6:160468784:T:C	8.9651e-23	-9.89405e-10	4.07164	1.36699e-07	-9.89405e-10	4.22969
160468859	chr6:160468859:C:G	6.11622e-25	-9.89405e-10	-0.915927	7.54147e-10	-9.89405e-10	-0.970256
160468866	chr6:160468866:T:C	8.36925e-23	-9.89405e-10	4.00286	1.27272e-07	-9.89405e-10	4.15824
160469199	chr6:160469199:C:T	5.85245e-26	-2.31113	-0.951463	1.67285e-10	-2.00198	-0.474161
160469810	chr6:160469810:A:T	3.39232e-23	4.48872	-1.38891	4.2728e-11	-2.35545	-1.48554
160470199	chr6:160470199:T:C	1.54741e-25	-2.29029	-9.24033e-10	1.95179e-10	-2.32193	-9.24033e-10
160470326	chr6:160470326:A:G	3.41858e-25	-9.89405e-10	-1.49765	4.51768e-10	-9.89405e-10	-1.48267
160470590	chr6:160470590:T:C	2.49926e-25	-1.83465	0.0237693	4.202e-10	-1.62352	0.0684126
160470865	chr6:160470865:C:A	6.32778e-24	1.42066	-9.24033e-10	1.30671e-08	1.88201	-9.24033e-10
160470949	chr6:160470949:A:G	4.18699e-25	-9.89405e-10	-1.29489	5.5731e-10	-9.89405e-10	-1.27272
160471016	chr6:160471016:T:C	2.02899e-25	-1.68659	-0.332741	3.48831e-10	-1.46116	-0.28009
160471209	chr6:160471209:C:T	3.39007e-23	4.53557	-1.43642	4.181e-11	-2.35718	-1.50553
160471596	chr6:160471596:C:T	2.35717e-25	-1.87726	0.00784791	3.93096e-10	-1.67404	0.0522474
160471880	chr6:160471880:C:A	6.03636e-25	-9.89405e-10	-0.929069	7.52083e-10	-9.89405e-10	-0.972996
160472882	chr6:160472882:TTAAG:T	2.42449e-25	-1.80708	-0.0341664	4.08228e-10	-1.59363	0.00961884
160472974	chr6:160472974:T:G	5.59282e-26	-2.1416	-1.16637	7.95981e-11	-2.25083	-0.968018
160473097	chr6:160473097:C:T	3.4261e-25	-9.89405e-10	-1.49545	4.48678e-10	-9.89405e-10	-1.48954
160473242	chr6:160473242:A:G	1.49703e-24	-9.89405e-10	-0.0208031	1.93988e-09	-9.89405e-10	-0.025462
160473258	chr6:160473258:T:C	7.41049e-25	-9.89405e-10	-0.723975	9.0196e-10	-9.89405e-10	-0.791272
160473333	chr6:160473333:T:C	1.51781e-24	0.418586	-0.425602	1.25571e-10	-2.28957	-0.473398
160473416	chr6:160473416:A:G	1.50571e-25	-2.31761	-9.24033e-10	2.09329e-10	-2.25194	-9.24033e-10
160473459	chr6:160473459:A:C	6.28024e-25	-9.89405e-10	-0.889463	7.72968e-10	-9.89405e-10	-0.945605
160473661	chr6:160473661:T:C	2.0432e-24	0.290231	-9.24033e-10	1.59191e-09	-0.22315	-9.24033e-10
160474024	chr6:160474024:TA:T	5.11879e-25	-9.89405e-10	-1.09395	6.88591e-10	-9.89405e-10	-1.06119
160474097	chr6:160474097:T:C	4.37764e-24	1.0661	-0.0138778	1.79893e-10	-2.33959	-0.0638883
160474429	chr6:160474429:C:T	3.19668e-26	-2.35156	-1.51578	5.43045e-11	-2.0859	-1.51533
160474753	chr6:160474753:T:C	3.40007e-25	-9.89405e-10	-1.50307	4.40076e-10	-9.89405e-10	-1.5089
160475399	chr6:160475399:A:C	5.07863e-24	1.20717	-0.0064172	1.83481e-10	-2.32703	-0.0567012
160475555	chr6:160475555:A:C	2.90614e-23	4.37663	-1.4315	4.2099e-11	-2.35212	-1.5037
160476489	chr6:160476489:G:T	3.35794e-25	-9.89405e-10	-1.51554	4.39158e-10	-9.89405e-10	-1.51098
160476815	chr6:160476815:A:G	3.39498e-25	-9.89405e-10	-1.50457	4.4532e-10	-9.89405e-10	-1.49705
160476840	chr6:160476840:C:A	2.12837e-24	0.144274	0.186798	4.206e-10	-2.10056	0.546404
160477099	chr6:160477099:C:T	3.539e-25	-9.89405e-10	-1.46303	4.65998e-10	-9.89405e-10	-1.45166
160477609	chr6:160477609:A:G	3.46453e-25	-1.32558	-0.158718	1.63184e-10	-2.09739	-0.403567
160477667	chr6:160477667:G:A	3.53275e-25	-9.89405e-10	-1.46479	4.65057e-10	-9.89405e-10	-1.45368
160477775	chr6:160477775:A:G	7.78383e-25	-9.89405e-10	-0.674822	9.90112e-10	-9.89405e-10	-0.698024
160477799	chr6:160477799:G:A	3.31294e-26	-2.33396	-1.49766	5.89929e-11	-2.01911	-1.49932
160477814	chr6:160477814:A:T	1.68795e-25	-2.20335	-9.24033e-10	2.45848e-10	-2.09113	-9.24033e-10
160477918	chr6:160477918:T:C	3.68706e-25	-9.89405e-10	-1.42204	4.83526e-10	-9.89405e-10	-1.41474
160478017	chr6:160478017:C:CA	3.42176e-26	-2.35048	-1.44882	4.5693e-11	-2.31728	-1.45661
160478035	chr6:160478035:T:G	9.30782e-25	-9.89405e-10	-0.496016	1.18146e-09	-9.89405e-10	-0.521334
160478106	chr6:160478106:G:A	1.67159e-22	4.69466	-9.24033e-10	5.56319e-07	5.63325	-9.24033e-10
160478216	chr6:160478216:G:A	3.39845e-25	-9.89405e-10	-1.50355	4.47894e-10	-9.89405e-10	-1.49129
160478255	chr6:160478255:A:ACTT	3.26418e-25	-1.78282	0.238955	5.56406e-10	-1.56178	0.287437
160478595	chr6:160478595:G:A	3.36033e-25	-9.89405e-10	-1.51483	4.38039e-10	-9.89405e-10	-1.51353
160478648	chr6:160478648:TC:T	3.37761e-25	-9.89405e-10	-1.5097	4.42775e-10	-9.89405e-10	-1.50278
160478684	chr6:160478684:G:T	3.37166e-25	-9.89405e-10	-1.51147	4.42763e-10	-9.89405e-10	-1.50281
160480107	chr6:160480107:A:C	3.80806e-25	-9.89405e-10	-1.38975	5.04361e-10	-9.89405e-10	-1.37255
160480329	chr6:160480329:T:C	3.68729e-25	-9.89405e-10	-1.42198	4.87277e-10	-9.89405e-10	-1.40701
160480379	chr6:160480379:G:A	5.08256e-25	0.0650934	-1.16615	2.24045e-09	1.30598	-1.18739
160480859	chr6:160480859:G:A	1.54256e-22	-9.89405e-10	4.61433	2.37933e-07	-9.89405e-10	4.7839
160480896	chr6:160480896:C:T	4.06338e-26	-2.1115	-1.51595	4.56775e-11	-2.26712	-1.50711
160481237	chr6:160481237:G:A	3.53273e-26	-2.25896	-1.50843	4.17972e-11	-2.35324	-1.50977
160481455	chr6:160481455:C:T	1.57774e-22	-9.89405e-10	4.63688	2.43412e-07	-9.89405e-10	4.80667
160482109	chr6:160482109:A:T	3.3842e-25	-9.89405e-10	-1.50775	4.38335e-10	-9.89405e-10	-1.51286
160482146	chr6:160482146:C:A	3.49992e-26	-2.26538	-1.51133	4.17646e-11	-2.35141	-1.51238
160482389	chr6:160482389:G:A	3.39682e-25	-1.50403	-9.24033e-10	3.46731e-10	-1.74729	-9.24033e-10
160482590	chr6:160482590:G:A	3.59747e-26	-2.27016	-1.47906	4.3097e-11	-2.34972	-1.48267
160482749	chr6:160482749:G:C	3.54061e-25	-9.89405e-10	-1.46257	4.66411e-10	-9.89405e-10	-1.45077
160483037	chr6:160483037:G:A	2.69068e-25	-1.63649	-0.100585	4.68645e-10	-1.40261	-0.0433863
160483224	chr6:160483224:C:G	3.38818e-24	1.50553	-0.709528	9.48984e-11	-2.29789	-0.745148
160483665	chr6:160483665:C:T	3.33857e-25	-1.74357	0.222243	5.7855e-10	-1.51528	0.279965
160484383	chr6:160484383:A:G	2.87817e-25	-1.89526	0.225545	2.1518e-10	-2.30897	0.0846066
160484603	chr6:160484603:T:C	7.41934e-25	-9.89405e-10	-0.722781	1.01654e-09	-9.89405e-10	-0.671687
160484836	chr6:160484836:C:T	4.58148e-26	-2.04612	-1.46131	5.22479e-11	-2.22267	-1.41717
160485054	chr6:160485054:G:A	2.19139e-22	6.37035	-1.40493	4.57991e-11	-2.27975	-1.49183
160485216	chr6:160485216:A:G	3.44685e-25	-9.89405e-10	-1.48941	4.49671e-10	-9.89405e-10	-1.48733
160485408	chr6:160485408:A:G	1.03514e-24	-1.64748	1.25772	7.12337e-10	-2.20465	1.17735
160485566	chr6:160485566:T:C	1.2361e-24	-9.89405e-10	-0.212325	1.71288e-09	-9.89405e-10	-0.149908
160485589	chr6:160485589:C:T	5.67219e-25	-9.89405e-10	-0.991295	6.97033e-10	-9.89405e-10	-1.04901
160485883	chr6:160485883:G:T	1.49202e-24	-9.89405e-10	-0.0241563	2.07634e-09	-9.89405e-10	0.0425182
160485890	chr6:160485890:G:T	5.73562e-25	-0.980175	-9.24033e-10	4.50376e-10	-1.48576	-9.24033e-10
160485895	chr6:160485895:G:A	1.48098e-24	-9.89405e-10	-0.0315824	2.06077e-09	-9.89405e-10	0.0349944
160485948	chr6:160485948:A:G	1.52583e-24	-9.89405e-10	-0.00174777	2.12451e-09	-9.89405e-10	0.0654518
160485977	chr6:160485977:G:GA	1.17378e-24	-9.89405e-10	-0.264052	1.62448e-09	-9.89405e-10	-0.202897
160486038	chr6:160486038:C:T	1.34511e-24	-9.89405e-10	-0.127808	1.86763e-09	-9.89405e-10	-0.0634189
160486102	chr6:160486102:C:T	2.79567e-22	6.44648	-1.23752	5.14565e-11	-2.26499	-1.39011
160486188	chr6:160486188:A:G	1.28377e-24	-9.89405e-10	-0.174481	1.78052e-09	-9.89405e-10	-0.111181
160486313	chr6:160486313:T:C	1.37366e-24	-9.89405e-10	-0.106807	1.90659e-09	-9.89405e-10	-0.0427726
160486384	chr6:160486384:A:C	1.57696e-24	-9.89405e-10	0.0312109	2.19673e-09	-9.89405e-10	0.0988811
160486392	chr6:160486392:T:C	1.56472e-24	-9.89405e-10	0.0234201	2.17935e-09	-9.89405e-10	0.0909373
160486393	chr6:160486393:G:A	1.57908e-24	-9.89405e-10	0.0325554	2.19973e-09	-9.89405e-10	0.100249
160486434	chr6:160486434:G:A	1.28621e-24	-9.89405e-10	-0.172583	1.78334e-09	-9.89405e-10	-0.109599
160486522	chr6:160486522:G:C	3.75497e-25	-1.70644	0.302643	6.54665e-10	-1.47168	0.359963
160486687	chr6:160486687:A:G	1.27981e-24	-9.89405e-10	-0.177575	1.77433e-09	-9.89405e-10	-0.114663
160486746	chr6:160486746:A:C	1.54542e-24	-9.89405e-10	0.0110083	2.15797e-09	-9.89405e-10	0.0810797
160486778	chr6:160486778:C:T	1.81822e-24	-9.89405e-10	0.17357	2.55506e-09	-9.89405e-10	0.24999
160486824	chr6:160486824:A:G	8.13706e-25	-9.89405e-10	-0.630442	1.11369e-09	-9.89405e-10	-0.580407
160486990	chr6:160486990:C:T	8.64361e-25	-9.89405e-10	-0.570051	1.18489e-09	-9.89405e-10	-0.518441
160487000	chr6:160487000:C:A	8.26819e-25	-9.89405e-10	-0.614455	1.13205e-09	-9.89405e-10	-0.564054
160487017	chr6:160487017:T:G	7.82362e-25	-9.89405e-10	-0.669723	9.96326e-10	-9.89405e-10	-0.691768
160487042	chr6:160487042:C:T	8.64361e-25	-9.89405e-10	-0.570051	1.18489e-09	-9.89405e-10	-0.518441
160487046	chr6:160487046:CT:C	8.64361e-25	-9.89405e-10	-0.570051	1.18489e-09	-9.89405e-10	-0.518441
160487052	chr6:160487052:A:G	9.44809e-24	2.01135	-0.189821	1.52279e-10	-2.33031	-0.239819
160487068	chr6:160487068:C:T	8.63619e-25	-9.89405e-10	-0.57091	1.18386e-09	-9.89405e-10	-0.51931
160487077	chr6:160487077:A:G	8.65055e-25	-9.89405e-10	-0.569249	1.18588e-09	-9.89405e-10	-0.517604
160487290	chr6:160487290:T:C	8.56569e-25	-9.89405e-10	-0.579106	1.17407e-09	-9.89405e-10	-0.527614
160487335	chr6:160487335:T:G	3.40617e-25	-9.89405e-10	-1.50128	4.40249e-10	-9.89405e-10	-1.5085
160487394	chr6:160487394:G:A	8.64361e-25	-9.89405e-10	-0.570051	1.18489e-09	-9.89405e-10	-0.518441
160487486	chr6:160487486:T:C	8.57137e-25	-9.89405e-10	-0.578444	1.17472e-09	-9.89405e-10	-0.52706
160487815	chr6:160487815:T:G	8.74218e-25	-9.89405e-10	-0.558712	1.19891e-09	-9.89405e-10	-0.506676
160487818	chr6:160487818:T:C	8.74621e-25	-9.89405e-10	-0.558251	1.19949e-09	-9.89405e-10	-0.50619
160487821	chr6:160487821:C:T	1.4665e-25	-1.74174	-0.602255	1.54423e-10	-1.98485	-0.571299
160488035	chr6:160488035:C:T	7.68056e-25	-9.89405e-10	-0.688178	1.05279e-09	-9.89405e-10	-0.636644
160488095	chr6:160488095:A:T	7.7586e-25	-9.89405e-10	-0.678069	1.0608e-09	-9.89405e-10	-0.629067
160488671	chr6:160488671:T:C	8.76159e-25	-9.89405e-10	-0.556494	1.20167e-09	-9.89405e-10	-0.504373
160488764	chr6:160488764:C:T	8.74218e-25	-9.89405e-10	-0.558712	1.19891e-09	-9.89405e-10	-0.506676
160488790	chr6:160488790:T:C	6.02133e-25	-2.20013	1.26857	1.01671e-09	-2.0542	1.38269
160488816	chr6:160488816:A:C	3.76449e-25	-9.89405e-10	-1.40126	4.81387e-10	-9.89405e-10	-1.41917
160488964	chr6:160488964:T:C	4.11635e-25	-1.63394	0.32204	7.27923e-10	-1.38381	0.378164
160489075	chr6:160489075:T:TTTCC	6.60423e-25	-2.16541	1.32625	1.13041e-09	-2.00705	1.44153
160489250	chr6:160489250:A:G	1.45399e-25	-2.35256	-9.24033e-10	1.0267e-07	3.94343	-9.24033e-10
160489386	chr6:160489386:C:A	3.47293e-25	-9.89405e-10	-1.48187	4.47225e-10	-9.89405e-10	-1.49278
160489431	chr6:160489431:C:T	8.75307e-25	-9.89405e-10	-0.557467	1.20058e-09	-9.89405e-10	-0.505283
160489445	chr6:160489445:A:G	3.62135e-25	-9.89405e-10	-1.44002	4.91216e-10	-9.89405e-10	-1.39896
160489485	chr6:160489485:T:A	1.50329e-25	-2.31922	-9.24033e-10	1.89536e-10	-2.35126	-9.24033e-10
160489661	chr6:160489661:C:T	9.11162e-25	-9.89405e-10	-0.51732	1.25119e-09	-9.89405e-10	-0.463992
160489867	chr6:160489867:C:T	3.6452e-26	-2.25077	-1.48527	4.26525e-11	-2.35558	-1.48717
160490021	chr6:160490021:C:T	3.89952e-25	-1.75169	0.385674	2.92699e-10	-2.25039	0.333691
160490173	chr6:160490173:C:A	6.53428e-25	-9.89405e-10	-0.849809	8.00398e-10	-9.89405e-10	-0.910734
160490389	chr6:160490389:A:G	6.19908e-25	-2.17064	1.26816	1.05784e-09	-2.01407	1.38222
160490443	chr6:160490443:C:T	3.39793e-25	-9.89405e-10	-1.5037	4.39655e-10	-9.89405e-10	-1.50985
160490598	chr6:160490598:GAAGA:G	1.57051e-22	-9.89405e-10	4.63228	2.42286e-07	-9.89405e-10	4.80203
160490650	chr6:160490650:A:G	5.18369e-24	1.37963	-0.158395	1.83578e-10	-2.35932	-0.0238823
160490903	chr6:160490903:T:C	3.24231e-25	-1.54462	-0.00595963	5.55113e-10	-1.32956	0.0528935
160490984	chr6:160490984:G:A	5.95294e-26	-2.25164	-0.993927	9.32723e-11	-2.12463	-0.935689
160491014	chr6:160491014:G:A	3.40879e-25	-9.89405e-10	-1.50051	4.40678e-10	-9.89405e-10	-1.50753
160491023	chr6:160491023:A:C	5.93303e-26	-2.25196	-0.996958	9.29342e-11	-2.12508	-0.938868
160491084	chr6:160491084:CT:C	9.04368e-25	-9.89405e-10	-0.524805	1.24137e-09	-9.89405e-10	-0.471868
160491356	chr6:160491356:C:T	8.74218e-25	-9.89405e-10	-0.558712	1.19891e-09	-9.89405e-10	-0.506676
160491625	chr6:160491625:C:A	8.65479e-25	-9.89405e-10	-0.568758	1.18662e-09	-9.89405e-10	-0.516979
160491663	chr6:160491663:AAAAC:A	8.07671e-25	-9.89405e-10	-0.637887	1.10525e-09	-9.89405e-10	-0.58802
160491683	chr6:160491683:G:T	5.96723e-26	-2.24943	-0.99374	9.35793e-11	-2.1212	-0.935837
160492050	chr6:160492050:T:G	6.29606e-25	-9.89405e-10	-0.886946	7.73204e-10	-9.89405e-10	-0.945299
160492222	chr6:160492222:C:G	4.10636e-24	-9.89405e-10	0.98825	5.51097e-09	-9.89405e-10	1.01865
160492260	chr6:160492260:G:A	8.74218e-25	-9.89405e-10	-0.558712	1.19891e-09	-9.89405e-10	-0.506676
160492491	chr6:160492491:C:T	1.66345e-24	-1.7179	1.8025	1.20859e-09	-2.23318	1.73454
160492872	chr6:160492872:G:T	3.56759e-25	-9.89405e-10	-1.45498	4.73412e-10	-9.89405e-10	-1.43588
160492899	chr6:160492899:C:T	2.83152e-25	-1.5874	-0.0986515	4.99472e-10	-1.34101	-0.0412765
160492900	chr6:160492900:G:A	8.7302e-25	-9.89405e-10	-0.560083	1.19724e-09	-9.89405e-10	-0.508071
160493061	chr6:160493061:C:T	3.35735e-25	-9.89405e-10	-1.51572	4.37219e-10	-9.89405e-10	-1.51541
160493311	chr6:160493311:G:A	2.30213e-25	-2.29515	0.402112	3.07255e-10	-2.33896	0.470792
160493428	chr6:160493428:A:G	8.8489e-26	-1.61139	-1.23777	6.59165e-11	-2.35231	-1.05515
160493540	chr6:160493540:C:T	8.58963e-25	-9.89405e-10	-0.576316	1.1776e-09	-9.89405e-10	-0.524607
160493647	chr6:160493647:T:G	8.74218e-25	-9.89405e-10	-0.558712	1.19891e-09	-9.89405e-10	-0.506676
160493704	chr6:160493704:A:G	8.89868e-25	-9.89405e-10	-0.540968	1.22128e-09	-9.89405e-10	-0.488185
160493842	chr6:160493842:T:C	3.3561e-25	-9.89405e-10	-1.51609	4.37202e-10	-9.89405e-10	-1.51545
160494183	chr6:160494183:T:C	8.74218e-25	-9.89405e-10	-0.558712	1.19891e-09	-9.89405e-10	-0.506676
160494289	chr6:160494289:A:C	8.74218e-25	-9.89405e-10	-0.558712	1.19891e-09	-9.89405e-10	-0.506676
160494444	chr6:160494444:T:C	8.74218e-25	-9.89405e-10	-0.558712	1.19891e-09	-9.89405e-10	-0.506676
160494474	chr6:160494474:C:A	1.57774e-22	-9.89405e-10	4.63688	2.43412e-07	-9.89405e-10	4.80667
160494477	chr6:160494477:C:T	3.66428e-25	-9.89405e-10	-1.42824	4.83964e-10	-9.89405e-10	-1.41383
160494503	chr6:160494503:G:A	8.74218e-25	-9.89405e-10	-0.558712	1.19891e-09	-9.89405e-10	-0.506676
160494543	chr6:160494543:T:C	8.42372e-25	-9.89405e-10	-0.59582	1.1543e-09	-9.89405e-10	-0.544592
160494552	chr6:160494552:G:A	8.06514e-25	-9.89405e-10	-0.63932	1.10417e-09	-9.89405e-10	-0.588995
160494553	chr6:160494553:T:C	3.37857e-25	-9.89405e-10	-1.50942	4.37889e-10	-9.89405e-10	-1.51388
160494663	chr6:160494663:C:A	3.16598e-25	-1.57441	-9.24033e-10	6.63206e-10	-1.09876	-9.24033e-10
160494666	chr6:160494666:G:A	8.72615e-25	-9.89405e-10	-0.560547	1.19667e-09	-9.89405e-10	-0.508547
160494718	chr6:160494718:A:AC	8.09006e-25	-9.89405e-10	-0.636235	1.10715e-09	-9.89405e-10	-0.586297
160494760	chr6:160494760:C:T	8.19906e-25	-9.89405e-10	-0.622852	1.12142e-09	-9.89405e-10	-0.573487
160494762	chr6:160494762:C:T	8.11166e-25	-9.89405e-10	-0.633568	1.11016e-09	-9.89405e-10	-0.58358
160494794	chr6:160494794:G:C	3.61114e-25	-9.89405e-10	-1.44285	4.75215e-10	-9.89405e-10	-1.43207
160494824	chr6:160494824:G:A	3.25168e-25	-1.5477	-9.24033e-10	6.94981e-10	-1.05196	-9.24033e-10
160494845	chr6:160494845:T:C	8.72957e-25	-9.89405e-10	-0.560155	1.19715e-09	-9.89405e-10	-0.508145
160494989	chr6:160494989:T:C	5.15374e-24	1.42861	-0.213171	1.5405e-10	-2.30672	-0.251846
160495157	chr6:160495157:A:G	8.74218e-25	-9.89405e-10	-0.558712	1.19891e-09	-9.89405e-10	-0.506676
160495162	chr6:160495162:T:C	3.65483e-25	-9.89405e-10	-1.43082	4.82619e-10	-9.89405e-10	-1.41661
160495206	chr6:160495206:T:C	3.39359e-25	-9.89405e-10	-1.50498	4.4562e-10	-9.89405e-10	-1.49637
160495263	chr6:160495263:A:G	8.79047e-25	-9.89405e-10	-0.553202	1.20574e-09	-9.89405e-10	-0.500992
160495304	chr6:160495304:T:C	8.81405e-24	1.98145	-0.229392	1.46708e-10	-2.33223	-0.275167
160495449	chr6:160495449:A:G	8.74218e-25	-9.89405e-10	-0.558712	1.19891e-09	-9.89405e-10	-0.506676
160495498	chr6:160495498:G:A	8.87883e-25	-9.89405e-10	-0.543201	1.21815e-09	-9.89405e-10	-0.49075
160495524	chr6:160495524:A:G	5.35975e-26	-2.26147	-1.08907	8.31338e-11	-2.13894	-1.03646
160495631	chr6:160495631:C:T	8.80015e-25	-9.89405e-10	-0.552102	1.20721e-09	-9.89405e-10	-0.499773
160495665	chr6:160495665:G:GT	8.71112e-25	-9.89405e-10	-0.562271	1.19403e-09	-9.89405e-10	-0.510751
160495795	chr6:160495795:C:T	2.86309e-22	6.67971	-1.44693	4.69236e-11	-2.23824	-1.50908
160495867	chr6:160495867:G:T	8.98665e-25	-9.89405e-10	-0.531131	1.23349e-09	-9.89405e-10	-0.478242
160495898	chr6:160495898:T:C	2.76102e-25	-1.58135	-0.129921	4.86713e-10	-1.33467	-0.0734999
160495914	chr6:160495914:T:C	7.18991e-25	-9.89405e-10	-0.754192	9.81723e-10	-9.89405e-10	-0.706533
160496036	chr6:160496036:G:A	9.55943e-25	-9.89405e-10	-0.469343	1.31336e-09	-9.89405e-10	-0.4155
160496103	chr6:160496103:G:A	3.81493e-26	-2.23081	-1.45972	4.35283e-11	-2.35847	-1.46396
160496119	chr6:160496119:G:A	3.43311e-25	-9.89405e-10	-1.49341	4.47987e-10	-9.89405e-10	-1.49108
160496127	chr6:160496127:G:A	8.71547e-25	-9.89405e-10	-0.561771	1.19515e-09	-9.89405e-10	-0.509817
160496171	chr6:160496171:A:G	3.50446e-25	-9.89405e-10	-1.47284	4.50606e-10	-9.89405e-10	-1.48525
160496361	chr6:160496361:T:C	8.20046e-25	-9.89405e-10	-0.622681	1.04309e-09	-9.89405e-10	-0.645901
160496453	chr6:160496453:T:C	8.51518e-25	-9.89405e-10	-0.585021	1.16697e-09	-9.89405e-10	-0.533678
160496454	chr6:160496454:T:G	8.54062e-25	-9.89405e-10	-0.582038	1.17053e-09	-9.89405e-10	-0.530631
160496527	chr6:160496527:C:T	6.05517e-22	7.43295	-1.45116	6.84663e-11	-2.15627	-1.21323
160496744	chr6:160496744:G:C	6.5332e-25	-9.89405e-10	-0.849974	8.00796e-10	-9.89405e-10	-0.910236
160496818	chr6:160496818:A:G	3.57984e-25	-9.89405e-10	-1.45155	4.70042e-10	-9.89405e-10	-1.44302
160496933	chr6:160496933:C:T	9.03093e-25	-9.89405e-10	-0.526216	1.23958e-09	-9.89405e-10	-0.473316
160497168	chr6:160497168:T:C	8.74218e-25	-9.89405e-10	-0.558712	1.19891e-09	-9.89405e-10	-0.506676
160497194	chr6:160497194:T:C	9.1348e-25	-9.89405e-10	-0.514779	1.25438e-09	-9.89405e-10	-0.461449
160497197	chr6:160497197:C:T	8.74218e-25	-9.89405e-10	-0.558712	1.19891e-09	-9.89405e-10	-0.506676
160497742	chr6:160497742:G:A	5.47961e-25	-9.89405e-10	-1.02584	7.69416e-10	-9.89405e-10	-0.950211
160497807	chr6:160497807:C:G	3.36607e-25	-9.89405e-10	-1.51313	4.36938e-10	-9.89405e-10	-1.51605
160498062	chr6:160498062:C:T	8.73195e-25	-9.89405e-10	-0.559882	1.19748e-09	-9.89405e-10	-0.507865
160498112	chr6:160498112:A:AACATT	7.79863e-26	-2.36018	-0.615324	1.1578e-10	-2.32676	-0.517397
160498152	chr6:160498152:C:A	3.46724e-25	-1.48351	-9.24033e-10	7.07359e-10	-1.0343	-9.24033e-10
160498339	chr6:160498339:A:C	8.49928e-25	-9.89405e-10	-0.586889	1.16486e-09	-9.89405e-10	-0.535482
160498686	chr6:160498686:T:C	8.73089e-25	-9.89405e-10	-0.560003	1.19762e-09	-9.89405e-10	-0.507749
160498718	chr6:160498718:G:A	4.11112e-26	-2.26104	-1.35472	6.246e-11	-2.13735	-1.32397
160498763	chr6:160498763:A:G	7.96529e-25	-9.89405e-10	-0.651778	1.08951e-09	-9.89405e-10	-0.602361
160498784	chr6:160498784:T:C	7.32526e-25	-9.89405e-10	-0.735542	9.98897e-10	-9.89405e-10	-0.68919
160498791	chr6:160498791:C:T	7.32526e-25	-9.89405e-10	-0.735542	9.98897e-10	-9.89405e-10	-0.68919
160498806	chr6:160498806:G:A	8.37372e-25	-9.89405e-10	-0.601773	1.14604e-09	-9.89405e-10	-0.551774
160499209	chr6:160499209:T:C	9.06908e-26	-2.0316	-0.792987	1.56136e-10	-1.82025	-0.724866
160499335	chr6:160499335:A:C	5.49416e-25	-9.89405e-10	-1.02319	7.37351e-10	-9.89405e-10	-0.992779
160499372	chr6:160499372:C:T	5.41125e-25	-9.89405e-10	-1.03839	7.26091e-10	-9.89405e-10	-1.00817
160499492	chr6:160499492:C:T	6.69269e-25	-0.825855	-9.24033e-10	6.03141e-10	-1.19369	-9.24033e-10
160499886	chr6:160499886:T:C	3.36224e-25	-9.89405e-10	-1.51426	4.39777e-10	-9.89405e-10	-1.50957
160499907	chr6:160499907:C:CCTAG	5.4646e-25	-9.89405e-10	-1.02858	7.33466e-10	-9.89405e-10	-0.998061
160500020	chr6:160500020:A:G	1.30094e-25	-2.28646	-0.17732	2.14485e-10	-2.16308	-0.064517
160500068	chr6:160500068:T:C	5.47799e-25	-9.89405e-10	-1.02613	7.35326e-10	-9.89405e-10	-0.995529
160500283	chr6:160500283:T:C	5.4646e-25	-9.89405e-10	-1.02858	7.33466e-10	-9.89405e-10	-0.998061
160500405	chr6:160500405:A:G	5.4646e-25	-9.89405e-10	-1.02858	7.33466e-10	-9.89405e-10	-0.998061
160500406	chr6:160500406:A:C	5.47983e-25	-9.89405e-10	-1.0258	7.35357e-10	-9.89405e-10	-0.995487
160500534	chr6:160500534:T:G	8.12548e-24	2.13817	-0.467449	1.18293e-10	-2.31877	-0.503915
160500581	chr6:160500581:C:A	5.4646e-25	-9.89405e-10	-1.02858	7.33466e-10	-9.89405e-10	-0.998061
160500614	chr6:160500614:T:C	5.11521e-22	-9.89405e-10	5.8131	7.9505e-07	-9.89405e-10	5.99032
160500823	chr6:160500823:G:A	5.73199e-25	-9.89405e-10	-0.980808	7.70538e-10	-9.89405e-10	-0.948753
160500937	chr6:160500937:G:A	4.11135e-25	-1.31312	-9.24033e-10	4.34241e-10	-1.52224	-9.24033e-10
160501035	chr6:160501035:A:G	5.4646e-25	-9.89405e-10	-1.02858	7.33466e-10	-9.89405e-10	-0.998061
160501092	chr6:160501092:C:G	5.4646e-25	-9.89405e-10	-1.02858	7.33466e-10	-9.89405e-10	-0.998061
160501122	chr6:160501122:G:A	8.68078e-26	-2.06806	-0.800288	1.48375e-10	-1.86718	-0.728916
160501252	chr6:160501252:CCATGGGG:C	5.11521e-22	-9.89405e-10	5.8131	7.9505e-07	-9.89405e-10	5.99032
160501520	chr6:160501520:G:A	5.53127e-25	-9.89405e-10	-1.01645	7.42706e-10	-9.89405e-10	-0.985542
160501881	chr6:160501881:G:A	5.4646e-25	-9.89405e-10	-1.02858	7.33466e-10	-9.89405e-10	-0.998061
160502021	chr6:160502021:C:A	4.16233e-22	-9.89405e-10	5.60696	6.45104e-07	-9.89405e-10	5.78133
160502157	chr6:160502157:C:T	2.88878e-25	-1.64794	-0.0180961	5.02733e-10	-1.40716	0.0313736
160502180	chr6:160502180:T:C	5.4646e-25	-9.89405e-10	-1.02858	7.33466e-10	-9.89405e-10	-0.998061
160502303	chr6:160502303:C:T	3.3593e-25	-9.89405e-10	-1.51514	4.3809e-10	-9.89405e-10	-1.51342
160502595	chr6:160502595:T:C	1.54099e-24	-9.89405e-10	0.00813751	2.1538e-09	-9.89405e-10	0.0791443
160502631	chr6:160502631:G:A	5.4646e-25	-9.89405e-10	-1.02858	7.33466e-10	-9.89405e-10	-0.998061
160502821	chr6:160502821:A:G	1.23044e-25	-2.2962	-0.223299	2.01696e-10	-2.17684	-0.112245
160503362	chr6:160503362:A:G	5.47262e-25	-9.89405e-10	-1.02711	7.34599e-10	-9.89405e-10	-0.996517
160503561	chr6:160503561:C:T	3.43377e-25	-1.49321	-9.24033e-10	4.12471e-10	-1.57368	-9.24033e-10
160503617	chr6:160503617:G:T	5.55002e-25	-9.89405e-10	-1.01307	7.45292e-10	-9.89405e-10	-0.982066
160503662	chr6:160503662:T:C	3.35607e-25	-9.89405e-10	-1.5161	4.37807e-10	-9.89405e-10	-1.51406
160503790	chr6:160503790:A:C	5.44712e-25	-9.89405e-10	-1.03178	7.30834e-10	-9.89405e-10	-1.00166
160503927	chr6:160503927:A:G	5.64406e-25	-9.89405e-10	-0.996268	7.58471e-10	-9.89405e-10	-0.964537
160503994	chr6:160503994:C:A	5.4646e-25	-9.89405e-10	-1.02858	7.33466e-10	-9.89405e-10	-0.998061
160504357	chr6:160504357:C:T	5.62693e-25	-9.89405e-10	-0.999307	7.55644e-10	-9.89405e-10	-0.968272
160504536	chr6:160504536:C:G	9.26767e-25	-9.89405e-10	-0.500339	1.16321e-09	-9.89405e-10	-0.536902
160504626	chr6:160504626:A:G	5.64629e-25	-9.89405e-10	-0.995872	7.58612e-10	-9.89405e-10	-0.964351
160504661	chr6:160504661:C:T	2.31042e-24	-9.89405e-10	0.413144	3.15933e-09	-9.89405e-10	0.462274
160504697	chr6:160504697:C:A	3.37575e-25	-9.89405e-10	-1.51025	4.41005e-10	-9.89405e-10	-1.50679
160504762	chr6:160504762:T:C	5.4646e-25	-9.89405e-10	-1.02858	7.33466e-10	-9.89405e-10	-0.998061
160505050	chr6:160505050:T:C	4.61769e-25	-9.89405e-10	-1.19698	5.99137e-10	-9.89405e-10	-1.20035
160505469	chr6:160505469:C:T	1.81706e-25	-2.12965	-9.24033e-10	1.90119e-10	-2.34819	-9.24033e-10
160505575	chr6:160505575:T:C	5.4646e-25	-9.89405e-10	-1.02858	7.33466e-10	-9.89405e-10	-0.998061
160505842	chr6:160505842:TTTTC:T	3.40671e-25	-9.89405e-10	-1.50112	4.47403e-10	-9.89405e-10	-1.49238
160506100	chr6:160506100:T:C	3.61613e-25	-9.89405e-10	-1.44147	4.63865e-10	-9.89405e-10	-1.45625
160506469	chr6:160506469:C:T	3.38125e-25	-9.89405e-10	-1.50862	4.4123e-10	-9.89405e-10	-1.50628
160506968	chr6:160506968:A:C	2.28985e-24	-9.89405e-10	0.404201	3.13083e-09	-9.89405e-10	0.453212
160507190	chr6:160507190:T:C	3.53904e-25	-9.89405e-10	-1.46301	4.72348e-10	-9.89405e-10	-1.43813
160507271	chr6:160507271:G:A	3.35876e-25	-9.89405e-10	-1.5153	4.38852e-10	-9.89405e-10	-1.51168
160507478	chr6:160507478:G:A	3.39774e-25	-9.89405e-10	-1.50376	4.40034e-10	-9.89405e-10	-1.50899
160507496	chr6:160507496:G:T	3.36152e-25	-9.89405e-10	-1.51448	4.39597e-10	-9.89405e-10	-1.50998
160507643	chr6:160507643:C:T	3.36152e-25	-9.89405e-10	-1.51448	4.39597e-10	-9.89405e-10	-1.50998
160507901	chr6:160507901:G:A	3.36699e-25	-9.89405e-10	-1.51285	4.41665e-10	-9.89405e-10	-1.50529
160507925	chr6:160507925:T:G	4.14511e-22	-9.89405e-10	5.60281	6.42424e-07	-9.89405e-10	5.77716
160507939	chr6:160507939:T:C	3.36152e-25	-9.89405e-10	-1.51448	4.39597e-10	-9.89405e-10	-1.50998
160508535	chr6:160508535:T:C	3.36257e-25	-9.89405e-10	-1.51417	4.39855e-10	-9.89405e-10	-1.5094
160508725	chr6:160508725:A:G	3.36073e-25	-9.89405e-10	-1.51471	4.394e-10	-9.89405e-10	-1.51043
160508780	chr6:160508780:G:C	5.47802e-25	-2.15727	1.13115	8.68783e-10	-2.01312	1.18437
160508872	chr6:160508872:A:G	4.62545e-25	-9.89405e-10	-1.1953	6.0014e-10	-9.89405e-10	-1.19868
160508884	chr6:160508884:T:C	3.36259e-25	-9.89405e-10	-1.51416	4.3986e-10	-9.89405e-10	-1.50939
160508953	chr6:160508953:G:A	3.35809e-25	-9.89405e-10	-1.5155	4.38648e-10	-9.89405e-10	-1.51214
160508992	chr6:160508992:G:A	3.35611e-25	-9.89405e-10	-1.51609	4.37246e-10	-9.89405e-10	-1.51535
160509375	chr6:160509375:G:A	3.40541e-25	-9.89405e-10	-1.50151	4.40928e-10	-9.89405e-10	-1.50696
160509519	chr6:160509519:G:A	5.87228e-25	-9.89405e-10	-0.956628	7.15e-10	-9.89405e-10	-1.02356
160510117	chr6:160510117:G:A	6.82416e-25	0.703435	-1.50984	4.18487e-11	-2.3601	-1.50168
160510311	chr6:160510311:T:G	3.36007e-25	-9.89405e-10	-1.51491	4.39224e-10	-9.89405e-10	-1.51083
160510358	chr6:160510358:A:G	3.36152e-25	-9.89405e-10	-1.51448	4.39597e-10	-9.89405e-10	-1.50998
160510443	chr6:160510443:A:G	5.77367e-25	-9.89405e-10	-0.973563	7.03561e-10	-9.89405e-10	-1.03969
160510526	chr6:160510526:T:C	3.3651e-25	-9.89405e-10	-1.51341	4.40441e-10	-9.89405e-10	-1.50807
160510527	chr6:160510527:G:A	3.3667e-25	-9.89405e-10	-1.51294	4.40795e-10	-9.89405e-10	-1.50726
160510662	chr6:160510662:G:A	8.43573e-25	-0.594395	-9.24033e-10	7.39777e-10	-0.989494	-9.24033e-10
160510776	chr6:160510776:G:A	3.36101e-25	-9.89405e-10	-1.51463	4.3947e-10	-9.89405e-10	-1.51027
160510851	chr6:160510851:T:G	3.36152e-25	-9.89405e-10	-1.51448	4.39597e-10	-9.89405e-10	-1.50998
160511802	chr6:160511802:T:C	3.4516e-25	-9.89405e-10	-1.48803	4.45339e-10	-9.89405e-10	-1.49701
160512146	chr6:160512146:C:T	3.35939e-25	-9.89405e-10	-1.51511	4.39072e-10	-9.89405e-10	-1.51118
160512236	chr6:160512236:A:G	3.35648e-25	-9.89405e-10	-1.51598	4.38037e-10	-9.89405e-10	-1.51354
160512738	chr6:160512738:C:T	3.36409e-25	-9.89405e-10	-1.51371	4.40211e-10	-9.89405e-10	-1.50859
160512779	chr6:160512779:G:T	3.36152e-25	-9.89405e-10	-1.51448	4.39597e-10	-9.89405e-10	-1.50998
160512897	chr6:160512897:C:T	3.36152e-25	-9.89405e-10	-1.51448	4.39597e-10	-9.89405e-10	-1.50998
160512961	chr6:160512961:T:G	3.3587e-25	-9.89405e-10	-1.51532	4.38837e-10	-9.89405e-10	-1.51171
160512999	chr6:160512999:A:T	3.36003e-25	-9.89405e-10	-1.51492	4.3921e-10	-9.89405e-10	-1.51087
160513174	chr6:160513174:T:C	3.35935e-25	-9.89405e-10	-1.51512	4.39025e-10	-9.89405e-10	-1.51129
160513218	chr6:160513218:T:C	1.0328e-24	-9.89405e-10	-0.392008	1.45589e-09	-9.89405e-10	-0.312468
160513242	chr6:160513242:G:C	3.36146e-25	-9.89405e-10	-1.5145	4.39583e-10	-9.89405e-10	-1.51002
160513332	chr6:160513332:C:A	3.36152e-25	-9.89405e-10	-1.51448	4.39597e-10	-9.89405e-10	-1.50998
160513351	chr6:160513351:G:A	4.07356e-25	-9.89405e-10	-1.32235	5.50949e-10	-9.89405e-10	-1.2842
160513379	chr6:160513379:C:T	3.36321e-25	-9.89405e-10	-1.51398	4.40007e-10	-9.89405e-10	-1.50905
160513493	chr6:160513493:A:C	5.33476e-25	-9.89405e-10	-1.05263	6.59911e-10	-9.89405e-10	-1.10374
160513576	chr6:160513576:T:C	3.79178e-25	-1.84572	0.451687	2.74086e-10	-2.29423	0.311827
160513658	chr6:160513658:G:C	3.36152e-25	-9.89405e-10	-1.51448	4.39597e-10	-9.89405e-10	-1.50998
160513879	chr6:160513879:C:T	3.36152e-25	-9.89405e-10	-1.51448	4.39597e-10	-9.89405e-10	-1.50998
160513957	chr6:160513957:A:G	2.28213e-24	-9.89405e-10	0.400823	3.10298e-09	-9.89405e-10	0.444276
160514024	chr6:160514024:A:G	3.36263e-25	-9.89405e-10	-1.51415	4.39872e-10	-9.89405e-10	-1.50936
160514080	chr6:160514080:C:G	3.36232e-25	-9.89405e-10	-1.51424	4.39776e-10	-9.89405e-10	-1.50958
160514163	chr6:160514163:T:TA	3.35772e-25	-9.89405e-10	-1.51561	4.38512e-10	-9.89405e-10	-1.51245
160514298	chr6:160514298:T:C	3.36406e-25	-9.89405e-10	-1.51372	4.40243e-10	-9.89405e-10	-1.50852
160514309	chr6:160514309:CAA:C	3.89913e-25	-9.89405e-10	-1.36612	5.22319e-10	-9.89405e-10	-1.33756
160514369	chr6:160514369:G:A	3.36072e-25	-9.89405e-10	-1.51472	4.39398e-10	-9.89405e-10	-1.51044
160514394	chr6:160514394:C:G	3.36642e-25	-9.89405e-10	-1.51302	4.40734e-10	-9.89405e-10	-1.5074
160514578	chr6:160514578:T:A	3.36384e-25	-9.89405e-10	-1.51379	4.38969e-10	-9.89405e-10	-1.51141
160514628	chr6:160514628:C:T	3.56726e-24	1.24848	-0.40097	1.21301e-10	-2.32794	-0.469627
160514838	chr6:160514838:G:C	3.3629e-25	-9.89405e-10	-1.51407	4.39936e-10	-9.89405e-10	-1.50921
160515162	chr6:160515162:A:G	3.36255e-25	-9.89405e-10	-1.51417	4.39851e-10	-9.89405e-10	-1.50941
160515199	chr6:160515199:A:T	2.1737e-24	0.370175	-0.0180286	2.18899e-10	-2.35191	0.144678
160515288	chr6:160515288:T:C	2.01407e-24	0.530947	-0.255076	1.76383e-10	-2.35811	-0.0650691
160515556	chr6:160515556:G:A	1.6079e-24	0.304291	-0.253647	1.71331e-10	-2.34819	-0.104059
160515824	chr6:160515824:A:G	3.35939e-25	-9.89405e-10	-1.51511	4.39036e-10	-9.89405e-10	-1.51126
160515898	chr6:160515898:A:G	3.36152e-25	-9.89405e-10	-1.51448	4.39597e-10	-9.89405e-10	-1.50998
160515936	chr6:160515936:T:C	3.36079e-25	-9.89405e-10	-1.5147	4.39414e-10	-9.89405e-10	-1.5104
160515957	chr6:160515957:T:G	3.36152e-25	-9.89405e-10	-1.51448	4.39597e-10	-9.89405e-10	-1.50998
160516382	chr6:160516382:C:T	3.36152e-25	-9.89405e-10	-1.51448	4.39597e-10	-9.89405e-10	-1.50998
160516566	chr6:160516566:A:G	4.60599e-25	-9.89405e-10	-1.19951	6.03372e-10	-9.89405e-10	-1.19331
160516631	chr6:160516631:A:C	3.39199e-22	-9.89405e-10	5.4023	5.28709e-07	-9.89405e-10	5.58235
160516672	chr6:160516672:C:T	3.36092e-25	-9.89405e-10	-1.51466	4.39448e-10	-9.89405e-10	-1.51032
160516767	chr6:160516767:C:T	3.46169e-25	-9.89405e-10	-1.48511	4.43617e-10	-9.89405e-10	-1.50088
160516858	chr6:160516858:T:C	3.36184e-25	-9.89405e-10	-1.51438	4.39679e-10	-9.89405e-10	-1.5098
160516876	chr6:160516876:C:T	3.67076e-25	-9.89405e-10	-1.42647	4.9134e-10	-9.89405e-10	-1.39871
160516941	chr6:160516941:C:T	3.35979e-25	-9.89405e-10	-1.51499	4.3915e-10	-9.89405e-10	-1.511
160517015	chr6:160517015:A:G	5.43627e-25	-9.89405e-10	-1.03378	6.72241e-10	-9.89405e-10	-1.08522
160517404	chr6:160517404:A:C	3.36029e-25	-9.89405e-10	-1.51484	4.39282e-10	-9.89405e-10	-1.5107
160517642	chr6:160517642:G:T	3.36722e-25	-9.89405e-10	-1.51278	4.37057e-10	-9.89405e-10	-1.51578
160517679	chr6:160517679:T:C	3.36324e-25	-9.89405e-10	-1.51397	4.38856e-10	-9.89405e-10	-1.51167
160517702	chr6:160517702:C:T	3.36786e-25	-9.89405e-10	-1.51259	4.37085e-10	-9.89405e-10	-1.51571
160517750	chr6:160517750:C:T	3.3622e-25	-9.89405e-10	-1.51428	4.39764e-10	-9.89405e-10	-1.5096
160517754	chr6:160517754:C:G	4.46393e-25	-9.89405e-10	-1.23084	5.84619e-10	-9.89405e-10	-1.22488
160518130	chr6:160518130:T:C	3.11247e-24	1.62902	-0.917888	8.51035e-11	-2.36026	-0.791712
160518174	chr6:160518174:C:T	7.96403e-25	-9.89405e-10	-0.651936	1.10991e-09	-9.89405e-10	-0.583805
160518281	chr6:160518281:T:G	2.56023e-25	-1.78677	-9.24033e-10	2.65518e-10	-2.01416	-9.24033e-10
160518579	chr6:160518579:T:C	4.23111e-22	-9.89405e-10	5.62335	6.5591e-07	-9.89405e-10	5.79794
160518669	chr6:160518669:G:C	4.10596e-25	-9.89405e-10	-1.31443	5.57047e-10	-9.89405e-10	-1.27319
160518822	chr6:160518822:G:A	3.39423e-25	-9.89405e-10	-1.5048	4.38915e-10	-9.89405e-10	-1.51154
160518941	chr6:160518941:T:G	3.40065e-25	-9.89405e-10	-1.50291	4.39475e-10	-9.89405e-10	-1.51026
160518950	chr6:160518950:T:C	2.02729e-24	0.282416	-9.24033e-10	1.30027e-09	-0.425512	-9.24033e-10
160518956	chr6:160518956:T:C	3.35899e-25	-9.89405e-10	-1.51523	4.37137e-10	-9.89405e-10	-1.5156
160519027	chr6:160519027:G:A	7.38854e-25	-9.89405e-10	-0.726941	9.33663e-10	-9.89405e-10	-0.756726
160519088	chr6:160519088:A:G	1.03773e-24	0.362754	-0.750003	1.0568e-10	-2.34814	-0.58729
160519443	chr6:160519443:C:T	3.35636e-25	-9.89405e-10	-1.51601	4.38001e-10	-9.89405e-10	-1.51362
160519562	chr6:160519562:C:A	3.37243e-25	-9.89405e-10	-1.51124	4.42037e-10	-9.89405e-10	-1.50445
160520099	chr6:160520099:T:G	3.36157e-25	-9.89405e-10	-1.51446	4.39646e-10	-9.89405e-10	-1.50987
160520221	chr6:160520221:G:A	3.78259e-25	-1.85198	0.455523	2.75743e-10	-2.29407	0.317698
160520233	chr6:160520233:G:A	3.35752e-25	-9.89405e-10	-1.51567	4.37679e-10	-9.89405e-10	-1.51436
160520277	chr6:160520277:C:A	3.35591e-25	-9.89405e-10	-1.51615	4.37221e-10	-9.89405e-10	-1.5154
160520362	chr6:160520362:G:A	3.36235e-25	-9.89405e-10	-1.51423	4.38701e-10	-9.89405e-10	-1.51202
160520482	chr6:160520482:G:C	3.58256e-25	-9.89405e-10	-1.45079	4.72331e-10	-9.89405e-10	-1.43816
160520602	chr6:160520602:G:A	3.37433e-25	-9.89405e-10	-1.51067	4.43862e-10	-9.89405e-10	-1.50033
160520708	chr6:160520708:GC:G	3.35774e-25	-9.89405e-10	-1.5156	4.38556e-10	-9.89405e-10	-1.51235
160520711	chr6:160520711:C:T	3.35774e-25	-9.89405e-10	-1.5156	4.38556e-10	-9.89405e-10	-1.51235
160521126	chr6:160521126:T:C	3.36712e-25	-9.89405e-10	-1.51281	4.37044e-10	-9.89405e-10	-1.51581
160521458	chr6:160521458:TCTA:T	2.14635e-25	-1.9631	-9.24033e-10	3.30325e-10	-1.79577	-9.24033e-10
160521826	chr6:160521826:T:A	3.37355e-25	-9.89405e-10	-1.5109	4.4247e-10	-9.89405e-10	-1.50347
160521859	chr6:160521859:T:A	1.4627e-24	0.955813	-0.999813	8.03153e-11	-2.35652	-0.853358
160521894	chr6:160521894:G:A	1.44866e-25	-2.35623	-9.24033e-10	1.93318e-10	-2.33151	-9.24033e-10
160522400	chr6:160522400:C:T	5.47305e-22	-9.89405e-10	5.88072	8.51055e-07	-9.89405e-10	6.05839
160522660	chr6:160522660:G:A	2.49901e-25	-1.81098	-9.24033e-10	3.58971e-10	-1.7126	-9.24033e-10
160523017	chr6:160523017:A:G	3.36293e-25	-9.89405e-10	-1.51406	4.36909e-10	-9.89405e-10	-1.51612
160523478	chr6:160523478:A:G	4.40956e-25	-9.89405e-10	-1.2431	6.14086e-10	-9.89405e-10	-1.17571
160523746	chr6:160523746:G:A	3.35805e-25	-9.89405e-10	-1.51551	4.37821e-10	-9.89405e-10	-1.51403
160523843	chr6:160523843:A:G	6.48614e-25	-9.89405e-10	-0.857204	8.04448e-10	-9.89405e-10	-0.905685
160524333	chr6:160524333:C:T	8.63849e-24	2.21294	-0.481003	1.31439e-10	-2.20184	-0.515464
160524384	chr6:160524384:T:A	3.68956e-22	-9.89405e-10	5.48639	5.73822e-07	-9.89405e-10	5.66423
160525230	chr6:160525230:C:A	3.3647e-25	-9.89405e-10	-1.51353	4.36954e-10	-9.89405e-10	-1.51602
160525417	chr6:160525417:G:T	9.35786e-24	2.58076	-0.76883	1.07133e-10	-2.12409	-0.797685
160525588	chr6:160525588:C:G	1.65582e-24	-9.89405e-10	0.0800102	2.04806e-09	-9.89405e-10	0.0288075
160525995	chr6:160525995:A:G	9.83483e-25	-9.89405e-10	-0.440941	1.23284e-09	-9.89405e-10	-0.478769
160526778	chr6:160526778:T:A	1.48519e-24	-0.0287449	-9.24033e-10	1.43888e-09	-0.324224	-9.24033e-10
160527032	chr6:160527032:TC:T	6.08241e-25	-0.92147	-9.24033e-10	5.54079e-10	-1.27853	-9.24033e-10
160527116	chr6:160527116:G:A	6.69786e-24	2.46668	-0.98918	8.11737e-11	-2.34166	-0.857595
160527152	chr6:160527152:A:G	5.35921e-22	-9.89405e-10	5.8597	8.33062e-07	-9.89405e-10	6.03702
160527163	chr6:160527163:A:G	3.36127e-25	-9.89405e-10	-1.51455	4.37142e-10	-9.89405e-10	-1.51558
160527371	chr6:160527371:T:G	4.30273e-24	2.38647	-1.3515	5.0015e-11	-2.31431	-1.36921
160527845	chr6:160527845:T:C	3.40478e-25	-9.89405e-10	-1.50169	4.47398e-10	-9.89405e-10	-1.49239
160527909	chr6:160527909:C:T	3.35717e-25	-9.89405e-10	-1.51577	4.38357e-10	-9.89405e-10	-1.51281
160527919	chr6:160527919:C:T	3.63353e-25	-9.89405e-10	-1.43667	4.83433e-10	-9.89405e-10	-1.41493
160528339	chr6:160528339:C:T	3.44412e-25	-9.89405e-10	-1.4902	4.45013e-10	-9.89405e-10	-1.49774
160529298	chr6:160529298:A:G	3.39662e-25	-9.89405e-10	-1.50409	4.4601e-10	-9.89405e-10	-1.4955
160529421	chr6:160529421:G:T	4.41578e-25	-9.89405e-10	-1.24169	6.16427e-10	-9.89405e-10	-1.1719
160530082	chr6:160530082:A:G	1.1867e-24	0.833491	-1.0866	7.25126e-11	-2.35958	-0.952498
160530515	chr6:160530515:C:T	3.54682e-25	-9.89405e-10	-1.46082	4.71103e-10	-9.89405e-10	-1.44077
160530624	chr6:160530624:T:C	5.14213e-25	-9.89405e-10	-1.0894	6.38413e-10	-9.89405e-10	-1.13686
160531458	chr6:160531458:T:G	3.38302e-25	-9.89405e-10	-1.5081	4.38028e-10	-9.89405e-10	-1.51356
160531760	chr6:160531760:G:T	3.45665e-25	-9.89405e-10	-1.48657	4.49822e-10	-9.89405e-10	-1.48699
160531784	chr6:160531784:T:C	5.42416e-25	-1.03601	-9.24033e-10	5.1323e-10	-1.35512	-9.24033e-10
160532003	chr6:160532003:A:G	3.55661e-22	6.96472	-1.51503	4.85073e-11	-2.21702	-1.49711
160532440	chr6:160532440:C:T	3.38724e-25	-1.50685	-9.24033e-10	3.65185e-10	-1.69544	-9.24033e-10
160532443	chr6:160532443:C:T	3.40019e-25	-9.89405e-10	-1.50304	4.39811e-10	-9.89405e-10	-1.5095
160532902	chr6:160532902:A:C	1.47953e-25	-2.33515	-9.24033e-10	1.89487e-10	-2.35152	-9.24033e-10
160533354	chr6:160533354:C:G	7.43575e-25	-9.89405e-10	-0.720572	1.0336e-09	-9.89405e-10	-0.655044
160533473	chr6:160533473:G:A	1.75651e-22	6.25879	-1.51458	4.52576e-11	-2.28415	-1.49932
160533568	chr6:160533568:C:T	3.40565e-25	-9.89405e-10	-1.50144	4.41026e-10	-9.89405e-10	-1.50674
160533816	chr6:160533816:G:A	3.37603e-25	-9.89405e-10	-1.51017	4.38142e-10	-9.89405e-10	-1.5133
160533863	chr6:160533863:T:C	4.41792e-22	-9.89405e-10	5.66655	6.88418e-07	-9.89405e-10	5.84631
160534097	chr6:160534097:A:ATTTT	2.01357e-25	-2.02696	-9.24033e-10	3.06699e-10	-1.86998	-9.24033e-10
160534099	chr6:160534099:TGACA:T	4.59949e-25	-9.89405e-10	-1.20092	6.43487e-10	-9.89405e-10	-1.12894
160534104	chr6:160534104:C:T	4.61777e-25	-9.89405e-10	-1.19696	6.46296e-10	-9.89405e-10	-1.12459
160534425	chr6:160534425:C:T	5.4212e-25	-9.89405e-10	-1.03655	7.36091e-10	-9.89405e-10	-0.994489
160534553	chr6:160534553:G:A	3.52108e-25	-1.4681	-9.24033e-10	3.77896e-10	-1.66122	-9.24033e-10
160534885	chr6:160534885:T:G	3.43682e-25	-9.89405e-10	-1.49232	4.44386e-10	-9.89405e-10	-1.49915
160534910	chr6:160534910:A:T	3.40059e-25	-9.89405e-10	-1.50292	4.40549e-10	-9.89405e-10	-1.50782
160536052	chr6:160536052:G:A	3.91815e-25	-9.89405e-10	-1.36125	5.16052e-10	-9.89405e-10	-1.34964
160536177	chr6:160536177:C:T	6.31169e-25	-9.89405e-10	-0.884468	8.18647e-10	-9.89405e-10	-0.888189
160536226	chr6:160536226:C:A	3.1056e-24	-9.89405e-10	0.70892	4.1941e-09	-9.89405e-10	0.745591
160536664	chr6:160536664:T:C	2.45124e-24	1.39536	-0.923046	9.21551e-11	-2.33856	-0.733813
160536730	chr6:160536730:C:T	3.4694e-25	-1.84278	0.359889	2.74089e-10	-2.28373	0.301336
160536737	chr6:160536737:C:T	1.88716e-25	-1.93342	-0.158381	1.48279e-10	-2.32093	-0.27582
160537043	chr6:160537043:C:T	9.80195e-25	-9.89405e-10	-0.44429	1.3782e-09	-9.89405e-10	-0.367309
160537045	chr6:160537045:G:T	3.36928e-25	-9.89405e-10	-1.51217	4.37142e-10	-9.89405e-10	-1.51558
160537443	chr6:160537443:G:A	5.85886e-22	-9.89405e-10	5.94884	9.11395e-07	-9.89405e-10	6.12689
160537552	chr6:160537552:G:C	3.455e-25	-9.89405e-10	-1.48705	4.49582e-10	-9.89405e-10	-1.48752
160537832	chr6:160537832:G:A	4.20845e-25	-9.89405e-10	-1.28978	5.68283e-10	-9.89405e-10	-1.25322
160538219	chr6:160538219:T:C	1.38107e-24	-9.89405e-10	-0.101426	1.93985e-09	-9.89405e-10	-0.0254749
160538351	chr6:160538351:A:T	4.61082e-25	-9.89405e-10	-1.19846	6.29489e-10	-9.89405e-10	-1.15093
160538401	chr6:160538401:T:C	3.36292e-25	-9.89405e-10	-1.51406	4.36905e-10	-9.89405e-10	-1.51613
160538636	chr6:160538636:GA:G	1.94724e-24	-9.89405e-10	0.242128	2.59636e-09	-9.89405e-10	0.266024
160539327	chr6:160539327:T:C	2.27121e-25	-1.10552	-0.801038	1.34685e-10	-1.90379	-0.789114
160540790	chr6:160540790:C:A	3.78115e-25	-9.89405e-10	-1.39684	4.84308e-10	-9.89405e-10	-1.41312
160540801	chr6:160540801:A:G	2.94657e-24	-9.89405e-10	0.656357	3.97112e-09	-9.89405e-10	0.690961
160540853	chr6:160540853:A:G	3.50752e-25	-9.89405e-10	-1.47196	4.53031e-10	-9.89405e-10	-1.47988
160541103	chr6:160541103:G:A	3.47313e-25	-9.89405e-10	-1.48181	4.4902e-10	-9.89405e-10	-1.48877
160541203	chr6:160541203:G:A	3.3728e-25	-9.89405e-10	-1.51113	4.37316e-10	-9.89405e-10	-1.51519
160541334	chr6:160541334:TC:T	4.96942e-25	-1.12357	-9.24033e-10	5.95436e-10	-1.20655	-9.24033e-10
160541471	chr6:160541471:T:C	4.0677e-26	-2.35995	-1.26642	6.34004e-11	-2.20536	-1.24101
160541601	chr6:160541601:G:A	3.49353e-25	-9.89405e-10	-1.47596	4.48226e-10	-9.89405e-10	-1.49055
160541881	chr6:160541881:G:A	3.40217e-25	-9.89405e-10	-1.50246	4.47152e-10	-9.89405e-10	-1.49294
160541978	chr6:160541978:AGAG:A	6.28257e-24	2.91916	-1.50567	7.36311e-10	0.134456	-1.12865
160542198	chr6:160542198:T:C	9.22568e-23	5.58841	-1.48812	4.70843e-10	-0.331882	-1.10944
160542454	chr6:160542454:A:T	3.48749e-25	-9.89405e-10	-1.47769	4.47616e-10	-9.89405e-10	-1.49191
160542494	chr6:160542494:G:A	3.47726e-25	-9.89405e-10	-1.48063	4.49507e-10	-9.89405e-10	-1.48769
160542544	chr6:160542544:T:A	3.35903e-25	-9.89405e-10	-1.51522	4.37088e-10	-9.89405e-10	-1.51571
160542616	chr6:160542616:G:A	3.55231e-25	-9.89405e-10	-1.45927	4.70059e-10	-9.89405e-10	-1.44298
160542739	chr6:160542739:C:A	5.86903e-25	-9.89405e-10	-0.957181	7.14875e-10	-9.89405e-10	-1.02373
160542932	chr6:160542932:C:G	2.1133e-25	-1.83283	-0.145792	3.54691e-10	-1.61991	-0.104682
160543039	chr6:160543039:T:C	5.94029e-22	-9.89405e-10	5.96264	9.2419e-07	-9.89405e-10	6.14083
160543103	chr6:160543103:T:C	1.98741e-25	-0.581929	-1.45811	1.55846e-10	-1.08114	-1.46583
160543590	chr6:160543590:T:G	5.39721e-25	-9.89405e-10	-1.04099	7.40634e-10	-9.89405e-10	-0.988336
160544278	chr6:160544278:G:A	4.53699e-25	-9.89405e-10	-1.21461	6.18719e-10	-9.89405e-10	-1.16819
160544586	chr6:160544586:A:G	3.65666e-25	-1.43032	-9.24033e-10	3.99851e-10	-1.60475	-9.24033e-10
160544786	chr6:160544786:T:A	3.37969e-25	-9.89405e-10	-1.50909	4.37328e-10	-9.89405e-10	-1.51516
160545075	chr6:160545075:A:G	3.73916e-25	-9.89405e-10	-1.40801	4.97457e-10	-9.89405e-10	-1.38633
160545159	chr6:160545159:C:T	3.36124e-25	-9.89405e-10	-1.51456	4.39253e-10	-9.89405e-10	-1.51077
160545217	chr6:160545217:T:C	2.92049e-24	-9.89405e-10	0.647465	3.93573e-09	-9.89405e-10	0.682008
160545315	chr6:160545315:G:C	6.3828e-24	2.89621	-1.46689	5.15335e-11	-2.29477	-1.35884
160545964	chr6:160545964:G:A	6.39865e-25	-9.89405e-10	-0.870784	7.86953e-10	-9.89405e-10	-0.927673
160546398	chr6:160546398:C:T	4.43223e-25	-9.89405e-10	-1.23797	6.03364e-10	-9.89405e-10	-1.19332
160546441	chr6:160546441:G:T	9.46377e-22	-9.89405e-10	6.42835	1.47931e-06	-9.89405e-10	6.61124
160546526	chr6:160546526:T:G	2.94657e-24	-9.89405e-10	0.656357	3.97112e-09	-9.89405e-10	0.690961
160546698	chr6:160546698:A:G	4.06251e-25	-9.89405e-10	-1.32507	5.44831e-10	-9.89405e-10	-1.29537
160546751	chr6:160546751:A:G	4.89913e-25	-9.89405e-10	-1.13781	6.04315e-10	-9.89405e-10	-1.19175
160546816	chr6:160546816:C:T	1.52127e-24	-9.89405e-10	-0.00473899	1.85064e-09	-9.89405e-10	-0.0725575
160547094	chr6:160547094:A:T	1.95881e-24	-9.89405e-10	0.248052	2.82003e-09	-9.89405e-10	0.34866
160547146	chr6:160547146:A:G	3.36597e-25	-9.89405e-10	-1.51315	4.36987e-10	-9.89405e-10	-1.51594
160547395	chr6:160547395:T:C	3.68701e-25	-9.89405e-10	-1.42206	4.7979e-10	-9.89405e-10	-1.42249
160547831	chr6:160547831:C:T	1.12792e-24	-0.303907	-9.24033e-10	9.66614e-10	-0.722044	-9.24033e-10
160548043	chr6:160548043:C:T	4.31923e-25	-1.26379	-9.24033e-10	5.08754e-10	-1.36388	-9.24033e-10
160548044	chr6:160548044:G:A	7.12584e-25	-9.89405e-10	-0.763143	8.81052e-10	-9.89405e-10	-0.814726
160548064	chr6:160548064:C:T	6.2544e-25	-0.893585	-9.24033e-10	5.28796e-10	-1.32524	-9.24033e-10
160548314	chr6:160548314:C:T	3.35954e-25	-9.89405e-10	-1.51507	4.38868e-10	-9.89405e-10	-1.51164
160548597	chr6:160548597:A:G	1.09163e-23	2.29376	-0.327783	1.55638e-10	-2.18406	-0.364254
160549667	chr6:160549667:T:C	3.36136e-25	-9.89405e-10	-1.51453	4.36887e-10	-9.89405e-10	-1.51617
160549848	chr6:160549848:C:T	3.38157e-25	-9.89405e-10	-1.50853	4.37881e-10	-9.89405e-10	-1.51389
160549931	chr6:160549931:G:A	6.47229e-24	2.72798	-1.28473	5.38129e-11	-2.30177	-1.30856
160550050	chr6:160550050:G:A	3.46136e-25	-9.89405e-10	-1.48521	4.57174e-10	-9.89405e-10	-1.47078
160550170	chr6:160550170:G:A	3.59614e-25	-9.89405e-10	-1.44701	4.61734e-10	-9.89405e-10	-1.46085
160550473	chr6:160550473:C:A	3.37013e-25	-9.89405e-10	-1.51192	4.3717e-10	-9.89405e-10	-1.51552
160550675	chr6:160550675:CTCAA:C	3.35608e-25	-9.89405e-10	-1.5161	4.36914e-10	-9.89405e-10	-1.51611
160550902	chr6:160550902:G:A	1.1121e-21	-9.89405e-10	6.58972	1.74156e-06	-9.89405e-10	6.77445
160550939	chr6:160550939:T:C	9.56576e-26	-2.06815	-0.703115	8.36836e-11	-2.35357	-0.815228
160551087	chr6:160551087:C:T	3.35787e-25	-9.89405e-10	-1.51556	4.37422e-10	-9.89405e-10	-1.51494
160551112	chr6:160551112:A:G	2.31057e-25	-1.79842	-0.0909626	3.90971e-10	-1.57803	-0.0491777
160551454	chr6:160551454:G:T	3.35982e-25	-9.89405e-10	-1.51498	4.36899e-10	-9.89405e-10	-1.51614
160551754	chr6:160551754:A:G	3.35865e-25	-9.89405e-10	-1.51533	4.36937e-10	-9.89405e-10	-1.51605
160551910	chr6:160551910:A:G	2.15594e-24	-9.89405e-10	0.34394	2.87213e-09	-9.89405e-10	0.366966
160551997	chr6:160551997:T:TAG	5.76837e-22	-9.89405e-10	5.93327	9.02251e-07	-9.89405e-10	6.11681
160552104	chr6:160552104:G:T	6.18009e-22	-9.89405e-10	6.00222	9.66312e-07	-9.89405e-10	6.1854
160552218	chr6:160552218:A:C	8.37663e-25	-9.89405e-10	-0.601426	1.06626e-09	-9.89405e-10	-0.623927
160552473	chr6:160552473:A:G	3.59936e-25	-9.89405e-10	-1.44612	4.60569e-10	-9.89405e-10	-1.46338
160552484	chr6:160552484:G:T	5.25054e-25	-9.89405e-10	-1.06854	7.23511e-10	-9.89405e-10	-1.01173
160553153	chr6:160553153:C:T	3.36465e-25	-9.89405e-10	-1.51355	4.36947e-10	-9.89405e-10	-1.51603
160553255	chr6:160553255:G:C	4.40924e-25	-9.89405e-10	-1.24317	5.57763e-10	-9.89405e-10	-1.27191
160553396	chr6:160553396:G:C	5.01882e-21	8.51439	-0.417722	3.15059e-10	-2.08733	0.244249
160553401	chr6:160553401:T:C	2.30494e-24	-9.89405e-10	0.410767	3.10117e-09	-9.89405e-10	0.443692
160554128	chr6:160554128:T:C	7.13977e-25	-9.89405e-10	-0.76119	8.82592e-10	-9.89405e-10	-0.81298
160554130	chr6:160554130:C:T	4.69838e-25	-9.89405e-10	-1.17965	5.81825e-10	-9.89405e-10	-1.22967
160554597	chr6:160554597:G:A	1.4654e-25	-2.34474	-9.24033e-10	1.91584e-10	-2.34051	-9.24033e-10
160554612	chr6:160554612:G:A	3.46723e-25	-9.89405e-10	-1.48352	4.51633e-10	-9.89405e-10	-1.48297
160555077	chr6:160555077:T:A	9.75469e-22	-9.89405e-10	6.45863	1.52547e-06	-9.89405e-10	6.64197
160555116	chr6:160555116:A:G	3.28082e-26	-2.33554	-1.50583	4.43415e-11	-2.29652	-1.5074
160555357	chr6:160555357:A:G	3.4453e-25	-9.89405e-10	-1.48986	4.48407e-10	-9.89405e-10	-1.49014
160555588	chr6:160555588:C:T	2.34267e-25	-1.86474	-0.0108409	1.88579e-10	-2.29241	-0.0639127
160556027	chr6:160556027:A:C	4.72378e-25	-9.89405e-10	-1.17426	5.93635e-10	-9.89405e-10	-1.20958
160556343	chr6:160556343:A:G	2.74449e-25	-1.07173	-0.645544	1.6077e-10	-1.88385	-0.632017
160556784	chr6:160556784:C:T	6.60565e-25	-9.89405e-10	-0.838945	8.19302e-10	-9.89405e-10	-0.887389
160557069	chr6:160557069:G:C	3.40865e-25	-9.89405e-10	-1.50056	4.41858e-10	-9.89405e-10	-1.50485
160557249	chr6:160557249:A:G	3.15567e-21	-9.89405e-10	7.63267	5.05196e-06	-9.89405e-10	7.83944
160557410	chr6:160557410:A:G	4.83086e-25	-9.89405e-10	-1.15185	5.96478e-10	-9.89405e-10	-1.2048
160557606	chr6:160557606:C:T	6.60217e-25	-9.89405e-10	-0.839472	8.18238e-10	-9.89405e-10	-0.88869
160557752	chr6:160557752:T:C	5.15439e-25	-9.89405e-10	-1.08702	6.45241e-10	-9.89405e-10	-1.12622
160557936	chr6:160557936:T:G	3.46942e-25	-9.89405e-10	-1.48288	4.55218e-10	-9.89405e-10	-1.47507
160558039	chr6:160558039:T:C	3.37037e-25	-9.89405e-10	-1.51185	4.40272e-10	-9.89405e-10	-1.50845
160558638	chr6:160558638:A:C	3.4832e-25	-9.89405e-10	-1.47892	4.62753e-10	-9.89405e-10	-1.45865
160558909	chr6:160558909:GC:G	4.02148e-25	-9.89405e-10	-1.33522	5.41118e-10	-9.89405e-10	-1.3022
160559298	chr6:160559298:T:C	1.00558e-20	9.27933	-0.487714	3.19089e-10	-1.00389	-0.826484
160559949	chr6:160559949:T:A	4.07992e-23	-9.89405e-10	3.28438	6.41026e-08	-9.89405e-10	3.4724
160560533	chr6:160560533:T:C	3.35597e-25	-9.89405e-10	-1.51613	4.37515e-10	-9.89405e-10	-1.51473
160560692	chr6:160560692:T:A	3.37308e-25	-9.89405e-10	-1.51104	4.38372e-10	-9.89405e-10	-1.51277
160560704	chr6:160560704:C:A	3.00297e-25	-0.178204	-1.44907	6.60127e-11	-2.04716	-1.35883
160561019	chr6:160561019:C:T	7.91303e-25	0.47047	-1.12883	1.58828e-10	-1.31787	-1.21015
160562330	chr6:160562330:C:T	3.84812e-26	-2.17664	-1.50523	4.20354e-11	-2.35876	-1.49857
160563638	chr6:160563638:C:T	1.74478e-24	-9.89405e-10	0.132345	2.32834e-09	-9.89405e-10	0.157069
160563717	chr6:160563717:T:C	3.47721e-25	-9.89405e-10	-1.48064	4.70789e-10	-9.89405e-10	-1.44143
160564003	chr6:160564003:C:A	5.27516e-22	3.74341	2.10048	2.39266e-09	-1.81369	1.99801
160564075	chr6:160564075:A:G	3.72332e-26	-2.19918	-1.51566	4.15213e-11	-2.35596	-1.51367
160564142	chr6:160564142:G:A	7.3411e-25	-9.89405e-10	-0.733383	8.57227e-10	-9.89405e-10	-0.842139
160564237	chr6:160564237:G:A	8.01664e-25	-9.89405e-10	-0.645351	1.11723e-09	-9.89405e-10	-0.577237
160564406	chr6:160564406:C:T	4.06503e-26	-2.11205	-1.51499	4.14289e-11	-2.3595	-1.51236
160564469	chr6:160564469:T:C	5.31131e-25	-1.05703	-9.24033e-10	5.24112e-10	-1.33414	-9.24033e-10
160564534	chr6:160564534:T:C	4.04876e-25	-9.89405e-10	-1.32846	5.14698e-10	-9.89405e-10	-1.35226
160564641	chr6:160564641:C:T	1.05507e-24	0.34795	-0.718633	2.16671e-10	-1.39397	-0.823489
160564829	chr6:160564829:C:T	3.35727e-25	-9.89405e-10	-1.51574	4.38115e-10	-9.89405e-10	-1.51336
160564830	chr6:160564830:G:A	7.98063e-25	-9.89405e-10	-0.649853	1.1125e-09	-9.89405e-10	-0.581481
160565248	chr6:160565248:G:A	2.0942e-21	-9.89405e-10	7.22264	3.34282e-06	-9.89405e-10	7.42648
160565289	chr6:160565289:C:T	6.82922e-25	-9.89405e-10	-0.80566	8.01728e-10	-9.89405e-10	-0.909073
160565755	chr6:160565755:C:T	3.06097e-25	-0.0944629	-1.51368	6.21375e-11	-1.96791	-1.49858
160565883	chr6:160565883:A:C	5.474e-25	0.129172	-1.15603	1.5241e-10	-1.41244	-1.15683
160566028	chr6:160566028:A:G	1.51333e-25	-2.31256	-9.24033e-10	1.88773e-10	-2.3553	-9.24033e-10
160566455	chr6:160566455:AC:A	1.7376e-24	-9.89405e-10	0.128218	2.31861e-09	-9.89405e-10	0.152881
160566507	chr6:160566507:G:A	4.01904e-26	-2.13824	-1.50017	4.16595e-11	-2.36027	-1.50604
160566515	chr6:160566515:C:T	4.0122e-26	-2.13051	-1.50961	4.17268e-11	-2.36018	-1.50452
160566655	chr6:160566655:T:G	1.5932e-24	-9.89405e-10	0.0414616	2.12507e-09	-9.89405e-10	0.0657172
160566981	chr6:160566981:T:C	5.18929e-25	-9.89405e-10	-1.08027	7.23259e-10	-9.89405e-10	-1.01207
160567211	chr6:160567211:G:A	3.96841e-26	-2.13779	-1.5133	4.15097e-11	-2.36027	-1.50965
160567558	chr6:160567558:G:C	8.05878e-25	-9.89405e-10	-0.640108	1.12394e-09	-9.89405e-10	-0.571248
160567913	chr6:160567913:T:C	1.7376e-24	-9.89405e-10	0.128218	2.31861e-09	-9.89405e-10	0.152881
160567925	chr6:160567925:C:A	3.05049e-25	-0.103013	-1.50856	6.25607e-11	-1.97245	-1.48725
160568166	chr6:160568166:T:G	1.44254e-25	-0.94062	-1.41985	4.53427e-11	-2.28127	-1.50032
160568527	chr6:160568527:A:G	8.19937e-25	-9.89405e-10	-0.622814	1.14429e-09	-9.89405e-10	-0.553301
160569323	chr6:160569323:T:C	3.5037e-25	-9.89405e-10	-1.47305	4.47879e-10	-9.89405e-10	-1.49132
160569358	chr6:160569358:C:T	4.03201e-25	-9.89405e-10	-1.3326	5.17513e-10	-9.89405e-10	-1.34681
160569877	chr6:160569877:T:A	3.57965e-25	-9.89405e-10	-1.45161	4.55554e-10	-9.89405e-10	-1.47433
160570034	chr6:160570034:G:C	6.37877e-25	-9.89405e-10	-0.873896	7.83661e-10	-9.89405e-10	-0.931866
160570274	chr6:160570274:G:A	9.52033e-25	-9.89405e-10	-0.473442	1.22014e-09	-9.89405e-10	-0.489119
160570393	chr6:160570393:C:T	3.47665e-25	-9.89405e-10	-1.4808	4.70551e-10	-9.89405e-10	-1.44194
160570402	chr6:160570402:G:A	6.63773e-25	-9.89405e-10	-0.8341	7.8097e-10	-9.89405e-10	-0.935306
160570766	chr6:160570766:C:T	6.9778e-25	0.594848	-1.37899	1.17622e-10	-1.44547	-1.38289
160570944	chr6:160570944:G:A	3.91999e-24	-9.89405e-10	0.941804	5.06545e-09	-9.89405e-10	0.934356
160571658	chr6:160571658:G:A	3.46152e-25	-9.89405e-10	-1.48516	4.67593e-10	-9.89405e-10	-1.44824
160571709	chr6:160571709:G:A	5.87947e-25	-9.89405e-10	-0.955405	7.252e-10	-9.89405e-10	-1.00939
160571710	chr6:160571710:T:C	1.42488e-24	-9.89405e-10	-0.0702011	1.71945e-09	-9.89405e-10	-0.14608
160572425	chr6:160572425:A:G	3.61739e-25	-9.89405e-10	-1.44112	4.6224e-10	-9.89405e-10	-1.45976
160572625	chr6:160572625:T:C	6.06293e-25	-9.89405e-10	-0.924678	8.51166e-10	-9.89405e-10	-0.849236
160572716	chr6:160572716:G:A	2.41169e-25	-0.66536	-1.18118	9.17557e-11	-1.86432	-1.2124
160573111	chr6:160573111:A:G	1.43942e-25	-0.899872	-1.46276	4.52127e-11	-2.27008	-1.51438
160574167	chr6:160574167:G:A	1.81773e-25	-0.765656	-1.36363	4.88316e-11	-2.23472	-1.47274
160574182	chr6:160574182:A:G	4.47224e-25	-0.261037	-0.967945	1.25657e-10	-1.69646	-1.06582
160574237	chr6:160574237:C:T	4.34205e-25	-9.89405e-10	-1.25853	5.49767e-10	-9.89405e-10	-1.28635
160574511	chr6:160574511:A:G	3.74251e-26	-2.20233	-1.50737	4.20593e-11	-2.35527	-1.50149
160574660	chr6:160574660:C:A	9.44888e-24	-9.89405e-10	1.82161	1.30628e-08	-9.89405e-10	1.88168
160574674	chr6:160574674:G:C	1.87276e-24	-9.89405e-10	0.203129	2.46802e-09	-9.89405e-10	0.215328
160574899	chr6:160574899:A:G	6.44488e-25	-9.89405e-10	-0.863585	7.60245e-10	-9.89405e-10	-0.962202
160574924	chr6:160574924:C:T	8.42615e-22	7.65228	-1.34005	9.65441e-11	-1.53795	-1.48789
160575130	chr6:160575130:C:T	3.40875e-25	-9.89405e-10	-1.50052	4.49358e-10	-9.89405e-10	-1.48802
160575519	chr6:160575519:A:G	4.42124e-25	-9.89405e-10	-1.24045	6.17715e-10	-9.89405e-10	-1.16982
160575610	chr6:160575610:A:G	3.75538e-23	-9.89405e-10	3.20149	5.88957e-08	-9.89405e-10	3.38768
160575663	chr6:160575663:G:T	3.79682e-25	-9.89405e-10	-1.39271	4.84968e-10	-9.89405e-10	-1.41176
160575727	chr6:160575727:T:C	5.00302e-25	-9.89405e-10	-1.11683	6.50305e-10	-9.89405e-10	-1.1184
160575765	chr6:160575765:A:G	1.67094e-25	-0.860533	-1.35295	4.77878e-11	-2.2604	-1.46867
160576132	chr6:160576132:T:C	1.70649e-25	-2.19243	-9.24033e-10	2.54492e-10	-2.05657	-9.24033e-10
160576204	chr6:160576204:C:T	3.57907e-26	-2.24383	-1.51053	4.23453e-11	-2.3443	-1.50568
160576571	chr6:160576571:A:G	3.24027e-25	-0.065272	-1.48594	6.16667e-11	-1.96535	-1.50875
160576707	chr6:160576707:T:C	3.19699e-25	-0.500769	-1.06389	9.8791e-11	-1.84633	-1.1565
160577116	chr6:160577116:G:T	4.85381e-25	-0.128999	-1.01811	1.29233e-10	-1.62269	-1.11154
160577465	chr6:160577465:T:C	8.39769e-25	-9.89405e-10	-0.598914	1.16313e-09	-9.89405e-10	-0.536973
160577488	chr6:160577488:T:G	4.05745e-25	-9.89405e-10	-1.32632	5.2023e-10	-9.89405e-10	-1.34157
160578008	chr6:160578008:G:A	2.21858e-25	-0.504611	-1.42539	7.46715e-11	-1.82677	-1.45597
160578122	chr6:160578122:T:G	8.54001e-24	-9.89405e-10	1.72048	1.35759e-08	-9.89405e-10	1.92021
160578159	chr6:160578159:T:C	1.85215e-25	-0.758031	-1.35249	4.91252e-11	-2.23305	-1.46842
160579395	chr6:160579395:T:C	2.32471e-23	-9.89405e-10	2.72189	3.57728e-08	-9.89405e-10	2.8891
160579442	chr6:160579442:A:T	8.8726e-25	-9.89405e-10	-0.543903	1.2418e-09	-9.89405e-10	-0.471526
160579506	chr6:160579506:G:C	3.93408e-25	-9.89405e-10	-1.35719	5.10345e-10	-9.89405e-10	-1.36076
160579591	chr6:160579591:G:C	5.52758e-25	-9.89405e-10	-1.01712	7.73389e-10	-9.89405e-10	-0.94506
160580106	chr6:160580106:T:C	3.70983e-25	-9.89405e-10	-1.41589	4.76354e-10	-9.89405e-10	-1.42968
160580175	chr6:160580175:T:C	2.05072e-25	-0.683969	-1.32471	5.09796e-11	-2.21146	-1.45296
160580198	chr6:160580198:A:T	1.87276e-24	-9.89405e-10	0.203129	2.46802e-09	-9.89405e-10	0.215328
160580327	chr6:160580327:ATAG:A	4.94083e-25	-9.89405e-10	-1.12934	5.96212e-10	-9.89405e-10	-1.20525
160580543	chr6:160580543:G:A	4.95588e-25	-9.89405e-10	-1.1263	5.97795e-10	-9.89405e-10	-1.20259
160581603	chr6:160581603:A:G	9.61106e-25	-9.89405e-10	-0.463956	1.34917e-09	-9.89405e-10	-0.388596
160581717	chr6:160581717:T:C	3.63843e-26	-2.2276	-1.5103	4.21572e-11	-2.34905	-1.50538
160581785	chr6:160581785:A:G	1.9969e-25	-0.725898	-1.30937	5.06983e-11	-2.22586	-1.44409
160581814	chr6:160581814:T:C	3.93469e-25	-9.89405e-10	-1.35704	5.10424e-10	-9.89405e-10	-1.3606
160582159	chr6:160582159:T:G	6.45795e-25	-9.89405e-10	-0.861559	7.61494e-10	-9.89405e-10	-0.96056
160582317	chr6:160582317:T:C	1.18606e-24	-9.89405e-10	-0.253647	1.67825e-09	-9.89405e-10	-0.170336
160582378	chr6:160582378:T:C	1.22623e-24	-9.89405e-10	-0.220345	1.7369e-09	-9.89405e-10	-0.135986
160582804	chr6:160582804:T:C	1.91594e-25	-0.768356	-1.30831	5.0118e-11	-2.23812	-1.44334
160582899	chr6:160582899:G:A	3.36727e-25	-9.89405e-10	-1.51277	4.4113e-10	-9.89405e-10	-1.5065
160584071	chr6:160584071:CT:C	1.58413e-24	-9.89405e-10	0.0357489	1.98969e-09	-9.89405e-10	-0.000109704
160584578	chr6:160584578:C:T	0.00632718	49.0578	0.717071	4.14192e-11	-2.35921	-1.51288
160584771	chr6:160584771:A:G	6.50128e-25	-9.89405e-10	-0.854872	7.65768e-10	-9.89405e-10	-0.954963
160585073	chr6:160585073:C:T	3.93534e-26	-2.31631	-1.34315	5.12816e-11	-2.3582	-1.30031
160585423	chr6:160585423:A:G	3.49741e-25	-9.89405e-10	-1.47485	4.74679e-10	-9.89405e-10	-1.4332
160585541	chr6:160585541:C:G	3.60237e-25	-9.89405e-10	-1.44528	4.61641e-10	-9.89405e-10	-1.46106
160585628	chr6:160585628:A:C	5.89842e-25	-9.89405e-10	-0.952187	7.27415e-10	-9.89405e-10	-1.00635
160585956	chr6:160585956:T:C	1.90468e-25	-0.7412	-1.34136	4.96657e-11	-2.22824	-1.46229
160586328	chr6:160586328:C:T	2.39328e-25	-0.430505	-1.4237	7.78513e-11	-1.78644	-1.4546
160586464	chr6:160586464:G:C	1.6576e-25	-0.712005	-1.50949	4.79616e-11	-2.22095	-1.50449
160586506	chr6:160586506:G:C	1.92401e-25	-0.721306	-1.35116	4.97109e-11	-2.22192	-1.4677
160586531	chr6:160586531:C:T	5.12203e-25	-9.89405e-10	-1.09332	6.36471e-10	-9.89405e-10	-1.1399
160586765	chr6:160586765:A:G	6.2613e-25	-9.89405e-10	-0.892483	7.39736e-10	-9.89405e-10	-0.98955
160587041	chr6:160587041:A:G	1.07564e-23	-9.89405e-10	1.95121	1.48961e-08	-9.89405e-10	2.01301
160587082	chr6:160587082:G:A	4.50676e-25	-9.89405e-10	-1.22129	5.75649e-10	-9.89405e-10	-1.24034
160587083	chr6:160587083:C:G	1.88171e-25	-0.744139	-1.35055	4.93755e-11	-2.22901	-1.46737
160587265	chr6:160587265:A:T	5.6297e-25	-9.89405e-10	-0.998815	6.96999e-10	-9.89405e-10	-1.04906
160587600	chr6:160587600:A:G	3.46311e-25	-9.89405e-10	-1.4847	4.67957e-10	-9.89405e-10	-1.44747
160587610	chr6:160587610:T:C	8.30988e-25	-9.89405e-10	-0.609425	1.04728e-09	-9.89405e-10	-0.641889
160588041	chr6:160588041:AAC:A	7.66639e-26	-1.56719	-1.42542	1.28445e-10	-1.25722	-1.48312
160588089	chr6:160588089:A:G	3.43866e-25	-9.89405e-10	-1.49179	4.62308e-10	-9.89405e-10	-1.45961
160588093	chr6:160588093:TA:T	9.64291e-25	-9.89405e-10	-0.460648	1.35383e-09	-9.89405e-10	-0.385149
160588436	chr6:160588436:G:A	5.22979e-25	-9.89405e-10	-1.0725	6.49104e-10	-9.89405e-10	-1.12025
160588550	chr6:160588550:T:C	3.54131e-25	-9.89405e-10	-1.46238	4.51601e-10	-9.89405e-10	-1.48304
160589086	chr6:160589086:A:G	0.867867	53.8554	0.840671	4.26957e-11	-2.33249	-1.50925
160589119	chr6:160589119:G:A	1.19119e-21	-9.89405e-10	6.65842	1.88942e-06	-9.89405e-10	6.85594
160589522	chr6:160589522:G:C	1.93236e-25	-0.708861	-1.35927	4.96501e-11	-2.21877	-1.47208
160589734	chr6:160589734:A:T	1.90304e-25	-0.719817	-1.3636	4.93687e-11	-2.22218	-1.47435
160590105	chr6:160590105:C:T	1.72731e-25	-2.1803	-9.24033e-10	2.47928e-10	-2.08271	-9.24033e-10
160590123	chr6:160590123:T:A	3.99986e-25	-9.89405e-10	-1.34061	5.13254e-10	-9.89405e-10	-1.35507
160590875	chr6:160590875:C:T	1.54804e-25	-2.28988	-9.24033e-10	2.18207e-10	-2.2104	-9.24033e-10
160591166	chr6:160591166:T:C	5.34346e-25	-9.89405e-10	-1.051	6.62433e-10	-9.89405e-10	-1.09992
160591238	chr6:160591238:C:T	7.86658e-26	-1.5399	-1.42693	1.32483e-10	-1.22536	-1.48402
160591411	chr6:160591411:G:A	6.64512e-25	-9.89405e-10	-0.832988	7.81474e-10	-9.89405e-10	-0.934661
160591717	chr6:160591717:C:T	1.86615e-25	-0.751243	-1.35175	4.92317e-11	-2.23125	-1.46806
160591773	chr6:160591773:T:C	1.96806e-25	-0.720284	-1.32954	5.02843e-11	-2.22243	-1.45572
160591820	chr6:160591820:TG:T	1.94905e-25	-0.706532	-1.353	4.98419e-11	-2.21826	-1.46873
160591987	chr6:160591987:A:G	1.79737e-25	-0.71825	-1.4223	4.80453e-11	-2.22197	-1.50173
160592076	chr6:160592076:T:C	8.8726e-25	-9.89405e-10	-0.543903	1.2418e-09	-9.89405e-10	-0.471526
160592080	chr6:160592080:T:C	8.8225e-25	-9.89405e-10	-0.549566	1.17506e-09	-9.89405e-10	-0.526767
160592247	chr6:160592247:G:C	6.33967e-25	-9.89405e-10	-0.880045	7.48243e-10	-9.89405e-10	-0.978115
160592794	chr6:160592794:C:T	1.50493e-25	-2.31813	-9.24033e-10	1.88179e-10	-2.35845	-9.24033e-10
160592938	chr6:160592938:T:C	7.04972e-25	-9.89405e-10	-0.773883	9.27173e-10	-9.89405e-10	-0.763702
160593075	chr6:160593075:C:T	3.81488e-22	3.35176	2.16803	2.27182e-09	-1.92243	2.05492
160593115	chr6:160593115:G:A	1.7812e-25	-2.14958	-9.24033e-10	2.03661e-10	-2.27939	-9.24033e-10
160593652	chr6:160593652:G:T	7.95315e-25	-9.89405e-10	-0.653303	1.10815e-09	-9.89405e-10	-0.585397
160593719	chr6:160593719:T:C	2.3184e-25	-0.457552	-1.42844	7.64407e-11	-1.80085	-1.45847
160593729	chr6:160593729:C:T	5.20428e-23	-9.89405e-10	3.52778	8.20339e-08	-9.89405e-10	3.71905
160593744	chr6:160593744:T:C	4.13799e-25	-9.89405e-10	-1.30666	5.18358e-10	-9.89405e-10	-1.34518
160594140	chr6:160594140:C:A	3.73327e-25	-9.89405e-10	-1.40959	4.7608e-10	-9.89405e-10	-1.43026
160594269	chr6:160594269:A:G	6.17983e-25	-0.90558	-9.24033e-10	5.10069e-10	-1.3613	-9.24033e-10
160594730	chr6:160594730:G:A	1.87529e-25	-0.750218	-1.34789	4.95966e-11	-2.22481	-1.46711
160594959	chr6:160594959:G:A	1.01004e-24	-9.89405e-10	-0.414299	1.29685e-09	-9.89405e-10	-0.428152
160594977	chr6:160594977:T:C	1.24023e-24	-9.89405e-10	-0.208986	1.39984e-09	-9.89405e-10	-0.351727
160595342	chr6:160595342:T:C	6.4686e-25	-9.89405e-10	-0.859911	7.93802e-10	-9.89405e-10	-0.919008
160595527	chr6:160595527:G:C	3.36968e-25	-9.89405e-10	-1.51205	4.41468e-10	-9.89405e-10	-1.50574
160596331	chr6:160596331:G:A	3.26233e-20	11.3617	-1.39317	0.000411494	13.6514	-1.41193
160596696	chr6:160596696:TC:T	4.91817e-25	-9.89405e-10	-1.13393	6.12454e-10	-9.89405e-10	-1.17837
160597142	chr6:160597142:C:T	1.13347e-20	9.69767	-0.786332	2.23259e-10	-1.0058	-1.18171
160597807	chr6:160597807:A:G	4.81017e-25	-9.89405e-10	-1.15614	6.0235e-10	-9.89405e-10	-1.195
160597953	chr6:160597953:G:A	2.55375e-25	-1.78931	-9.24033e-10	4.36791e-10	-1.51639	-9.24033e-10
160598106	chr6:160598106:T:C	2.50896e-24	0.978383	-0.4828	4.30842e-10	-0.993811	-0.536289
160598175	chr6:160598175:G:C	3.89854e-25	-9.89405e-10	-1.36627	5.00576e-10	-9.89405e-10	-1.38008
160598408	chr6:160598408:A:C	2.1668e-23	-9.89405e-10	2.65155	3.2848e-08	-9.89405e-10	2.8038
160599275	chr6:160599275:G:A	3.08493e-24	-9.89405e-10	0.702242	3.71555e-09	-9.89405e-10	0.624439
160599356	chr6:160599356:C:A	1.11019e-24	-9.89405e-10	-0.319754	1.25843e-09	-9.89405e-10	-0.45822
160599372	chr6:160599372:T:G	1.18764e-24	-9.89405e-10	-0.252316	1.3408e-09	-9.89405e-10	-0.394823
160599385	chr6:160599385:T:C	4.20938e-25	-9.89405e-10	-1.28956	5.24519e-10	-9.89405e-10	-1.33336
160599473	chr6:160599473:C:T	4.81017e-25	-9.89405e-10	-1.15614	6.0235e-10	-9.89405e-10	-1.195
160599494	chr6:160599494:A:G	4.21622e-26	-2.0747	-1.51582	4.72221e-11	-2.22552	-1.51546
160599881	chr6:160599881:A:C	2.38246e-24	-9.89405e-10	0.443847	2.93225e-09	-9.89405e-10	0.387684
160600457	chr6:160600457:G:C	9.14548e-25	-9.89405e-10	-0.513611	1.20912e-09	-9.89405e-10	-0.498198
160601137	chr6:160601137:T:C	1.73582e-23	-9.89405e-10	2.42978	2.40852e-08	-9.89405e-10	2.49351
160601166	chr6:160601166:TACA:T	4.92525e-25	-9.89405e-10	-1.1325	6.1323e-10	-9.89405e-10	-1.1771
160601463	chr6:160601463:G:A	1.44355e-25	-2.35977	-9.24033e-10	2.00316e-10	-2.29595	-9.24033e-10
160601691	chr6:160601691:G:A	4.15833e-26	-2.08833	-1.51601	4.67922e-11	-2.23504	-1.51508
160601705	chr6:160601705:T:A	5.10155e-25	-9.89405e-10	-1.09733	6.33823e-10	-9.89405e-10	-1.14407
160601827	chr6:160601827:C:T	5.31121e-25	-9.89405e-10	-1.05705	7.74835e-10	-9.89405e-10	-0.943192
160602177	chr6:160602177:T:A	6.8383e-25	-0.416928	-0.387404	1.16372e-10	-2.14284	-0.696214
160602313	chr6:160602313:T:C	3.34766e-26	-2.33568	-1.48552	6.24523e-11	-1.98896	-1.47248
160602459	chr6:160602459:G:T	1.78941e-22	3.47471	1.28806	1.03215e-09	-1.83587	1.17943
160602841	chr6:160602841:C:T	3.86538e-25	-9.89405e-10	-1.37481	5.06302e-10	-9.89405e-10	-1.36871
160603123	chr6:160603123:A:G	8.60244e-25	-9.89405e-10	-0.574825	9.89961e-10	-9.89405e-10	-0.698177
160603513	chr6:160603513:G:A	3.5096e-25	-9.89405e-10	-1.47137	4.5128e-10	-9.89405e-10	-1.48375
160603716	chr6:160603716:C:G	3.48426e-25	-9.89405e-10	-1.47862	4.61729e-10	-9.89405e-10	-1.46086
160603816	chr6:160603816:C:T	7.12024e-25	-0.367187	-0.396744	1.17372e-10	-2.1262	-0.704294
160604010	chr6:160604010:G:T	3.94031e-25	-9.89405e-10	-1.35561	4.986e-10	-9.89405e-10	-1.38404
160604075	chr6:160604075:G:A	4.22108e-25	-9.89405e-10	-1.28678	5.35461e-10	-9.89405e-10	-1.31271
160604110	chr6:160604110:G:A	2.71524e-23	-9.89405e-10	2.87718	4.32722e-08	-9.89405e-10	3.07942
160604256	chr6:160604256:G:A	6.61872e-25	-0.406784	-0.430184	1.12575e-10	-2.13949	-0.732735
160604326	chr6:160604326:CT:C	4.92525e-25	-9.89405e-10	-1.1325	6.1323e-10	-9.89405e-10	-1.1771
160604515	chr6:160604515:T:C	5.2225e-25	-9.89405e-10	-1.0739	7.60485e-10	-9.89405e-10	-0.961886
160604680	chr6:160604680:C:T	3.81282e-25	-9.89405e-10	-1.3885	4.86774e-10	-9.89405e-10	-1.40804
160604709	chr6:160604709:A:G	3.59002e-25	-9.89405e-10	-1.44871	4.78423e-10	-9.89405e-10	-1.42535
160604765	chr6:160604765:T:C	3.45909e-26	-2.33847	-1.44998	6.17048e-11	-2.00019	-1.4733
160605165	chr6:160605165:G:A	1.44666e-25	-2.35762	-9.24033e-10	1.96264e-10	-2.31638	-9.24033e-10
160605423	chr6:160605423:C:T	6.95432e-25	-0.343501	-0.444006	1.13566e-10	-2.11879	-0.744669
160605483	chr6:160605483:A:G	2.25577e-24	-0.461502	0.850708	3.31523e-10	-2.16097	0.368822
160605587	chr6:160605587:G:A	4.20938e-25	-9.89405e-10	-1.28956	5.24519e-10	-9.89405e-10	-1.33336
160605732	chr6:160605732:G:A	2.48225e-24	0.967681	-0.4828	4.26785e-10	-1.00327	-0.536289
160605972	chr6:160605972:A:G	4.02746e-25	-9.89405e-10	-1.33374	5.10293e-10	-9.89405e-10	-1.36086
160606165	chr6:160606165:C:T	4.81017e-25	-9.89405e-10	-1.15614	6.0235e-10	-9.89405e-10	-1.195
160606214	chr6:160606214:C:A	4.16687e-25	-9.89405e-10	-1.2997	5.19694e-10	-9.89405e-10	-1.3426
160606446	chr6:160606446:A:G	4.88412e-25	-9.89405e-10	-1.14088	6.08337e-10	-9.89405e-10	-1.18511
160606789	chr6:160606789:A:T	7.20181e-25	-9.89405e-10	-0.752538	9.35102e-10	-9.89405e-10	-0.755187
160607518	chr6:160607518:G:A	3.64808e-25	-9.89405e-10	-1.43267	4.87371e-10	-9.89405e-10	-1.40682
160607635	chr6:160607635:A:G	5.23781e-25	-9.89405e-10	-1.07097	7.63991e-10	-9.89405e-10	-0.957286
160607876	chr6:160607876:C:G	5.85414e-24	1.40927	-0.0664028	8.07218e-10	-0.729518	-0.172731
160608323	chr6:160608323:G:A	5.16204e-25	-9.89405e-10	-1.08554	7.18407e-10	-9.89405e-10	-1.01881
160608696	chr6:160608696:T:C	5.5619e-24	1.36277	-0.0711167	7.79254e-10	-0.760237	-0.177268
160609098	chr6:160609098:T:A	5.64923e-25	-9.89405e-10	-0.995351	8.31435e-10	-9.89405e-10	-0.872689
160609155	chr6:160609155:T:C	4.72629e-25	-9.89405e-10	-1.17373	5.98074e-10	-9.89405e-10	-1.20213
160609170	chr6:160609170:C:T	5.92481e-25	-9.89405e-10	-0.947722	8.27524e-10	-9.89405e-10	-0.877405
160609199	chr6:160609199:C:A	3.40338e-26	-2.32487	-1.47982	6.53876e-11	-1.94984	-1.46567
160609376	chr6:160609376:T:C	4.20791e-26	-2.07633	-1.51616	4.72469e-11	-2.22661	-1.51384
160609437	chr6:160609437:T:C	6.78863e-25	-0.400767	-0.410854	1.14418e-10	-2.13724	-0.718751
160609450	chr6:160609450:G:A	2.59831e-24	-9.89405e-10	0.530577	3.19538e-09	-9.89405e-10	0.473619
160609461	chr6:160609461:C:G	1.09935e-24	-9.89405e-10	-0.329567	1.40859e-09	-9.89405e-10	-0.345496
160610140	chr6:160610140:T:C	7.51013e-25	-0.359583	-0.351035	1.22106e-10	-2.12308	-0.667876
160610221	chr6:160610221:C:T	1.32651e-24	0.00511886	-0.14685	2.10882e-10	-1.94571	-0.298828
160610410	chr6:160610410:C:T	7.04221e-25	-9.89405e-10	-0.774949	9.1353e-10	-9.89405e-10	-0.778526
160610545	chr6:160610545:G:A	3.48051e-26	-2.3145	-1.46778	6.61087e-11	-1.9172	-1.48734
160610686	chr6:160610686:A:T	6.76285e-25	-0.408413	-0.407014	1.14407e-10	-2.14026	-0.715825
160611057	chr6:160611057:T:C	6.94249e-25	-0.391807	-0.397402	1.22322e-10	-2.09091	-0.698278
160611446	chr6:160611446:T:C	4.68534e-25	-9.89405e-10	-1.18243	5.8521e-10	-9.89405e-10	-1.22387
160611465	chr6:160611465:A:G	1.45846e-25	-2.34949	-9.24033e-10	1.88295e-10	-2.35783	-9.24033e-10
160611539	chr6:160611539:T:A	4.67965e-25	-9.89405e-10	-1.18365	5.84633e-10	-9.89405e-10	-1.22486
160634377	chr6:160634377:G:A	4.77467e-25	-9.89405e-10	-1.16355	5.99069e-10	-9.89405e-10	-1.20047
160634550	chr6:160634550:A:C	8.39653e-25	-9.89405e-10	-0.599053	1.09949e-09	-9.89405e-10	-0.593245
160634979	chr6:160634979:A:G	1.5874e-25	-2.26477	-9.24033e-10	2.70649e-10	-1.99502	-9.24033e-10
160646971	chr6:160646971:T:G	3.88141e-25	-9.89405e-10	-1.37067	4.93275e-10	-9.89405e-10	-1.39478
160647032	chr6:160647032:G:C	5.31884e-25	-0.567074	-0.488542	1.01841e-10	-2.19052	-0.78191
160647076	chr6:160647076:A:G	1.84777e-25	-2.11289	-9.24033e-10	2.07188e-10	-2.26222	-9.24033e-10
160647082	chr6:160647082:G:T	1.50504e-25	-2.31805	-9.24033e-10	1.89163e-10	-2.35323	-9.24033e-10
160647083	chr6:160647083:T:G	1.50439e-25	-2.31848	-9.24033e-10	1.89131e-10	-2.3534	-9.24033e-10
160647144	chr6:160647144:T:G	5.57465e-25	-0.506835	-0.501807	1.02674e-10	-2.17141	-0.792873
160647160	chr6:160647160:A:G	3.47896e-26	-2.31443	-1.46829	6.84847e-11	-1.91698	-1.45225
160647288	chr6:160647288:C:G	8.07055e-20	9.30672	1.56756	1.46597e-09	-1.12562	0.820052
160647293	chr6:160647293:G:T	3.75583e-25	-9.89405e-10	-1.40356	4.79747e-10	-9.89405e-10	-1.42258
160647575	chr6:160647575:T:C	3.38819e-26	-2.30347	-1.50569	6.649e-11	-1.88529	-1.5135
160647759	chr6:160647759:A:T	1.25128e-24	-9.89405e-10	-0.200121	1.4088e-09	-9.89405e-10	-0.345349
160647994	chr6:160647994:C:T	3.41583e-25	-9.89405e-10	-1.49845	4.50292e-10	-9.89405e-10	-1.48595
160648487	chr6:160648487:T:C	4.09162e-26	-2.10462	-1.5159	4.627e-11	-2.24602	-1.51533
160648869	chr6:160648869:A:C	1.22529e-24	-9.89405e-10	-0.221112	1.38114e-09	-9.89405e-10	-0.365179
160648909	chr6:160648909:G:A	3.57475e-25	-0.438421	-1.01455	6.74773e-11	-2.15503	-1.22902
160648986	chr6:160648986:G:A	5.21707e-25	-9.89405e-10	-1.07494	6.51456e-10	-9.89405e-10	-1.11663
160649134	chr6:160649134:C:T	2.25359e-24	-9.89405e-10	0.38824	2.77824e-09	-9.89405e-10	0.333729
160649423	chr6:160649423:C:T	3.29829e-26	-2.31993	-1.51612	6.32715e-11	-1.93381	-1.5146
160649497	chr6:160649497:C:T	1.3404e-24	-9.89405e-10	-0.131317	1.50388e-09	-9.89405e-10	-0.280037
160649621	chr6:160649621:C:A	1.69204e-25	-2.20093	-9.24033e-10	2.15235e-10	-2.22411	-9.24033e-10
160649799	chr6:160649799:C:T	4.21611e-26	-2.07496	-1.51558	4.72008e-11	-2.22571	-1.51572
160649958	chr6:160649958:G:A	3.59944e-26	-2.28424	-1.46444	7.2263e-11	-1.83076	-1.48477
160650180	chr6:160650180:T:A	5.65714e-25	-0.502054	-0.491899	1.03627e-10	-2.16996	-0.785084
160650324	chr6:160650324:G:A	3.59297e-25	-9.89405e-10	-1.44789	4.78879e-10	-9.89405e-10	-1.42439
160651013	chr6:160651013:T:A	4.36779e-25	-9.89405e-10	-1.25261	5.48663e-10	-9.89405e-10	-1.28836
160651299	chr6:160651299:G:A	6.12364e-25	-0.469035	-0.44568	1.08904e-10	-2.15958	-0.745795
160651318	chr6:160651318:CTG:C	1.73582e-23	-9.89405e-10	2.42978	2.40852e-08	-9.89405e-10	2.49351
160651321	chr6:160651321:T:C	1.73582e-23	-9.89405e-10	2.42978	2.40852e-08	-9.89405e-10	2.49351
160651414	chr6:160651414:T:C	4.12933e-26	-2.09842	-1.51292	4.64372e-11	-2.2417	-1.51604
160651693	chr6:160651693:A:G	4.09229e-26	-2.10565	-1.5147	4.62007e-11	-2.24673	-1.51612
160651726	chr6:160651726:T:C	1.26798e-24	-9.89405e-10	-0.186862	1.42697e-09	-9.89405e-10	-0.332531
160652432	chr6:160652432:T:C	3.46448e-26	-2.33181	-1.45508	6.56723e-11	-1.97405	-1.43711
160653111	chr6:160653111:T:G	3.84899e-25	0.0733226	-1.45238	8.20569e-11	-1.73541	-1.45302
160653408	chr6:160653408:C:A	2.25126e-24	0.904958	-0.517756	3.97759e-10	-1.0393	-0.570697
160653500	chr6:160653500:ATAATGAG:A	8.02857e-25	0.395737	-1.0396	7.92229e-10	-0.0316262	-0.889366
160653708	chr6:160653708:A:C	3.44554e-25	-9.89405e-10	-1.48979	4.54393e-10	-9.89405e-10	-1.47688
160654517	chr6:160654517:C:G	5.16365e-25	-9.89405e-10	-1.08523	7.50878e-10	-9.89405e-10	-0.9746
160655215	chr6:160655215:A:G	5.40168e-25	-0.414138	-0.626023	9.43777e-11	-2.15049	-0.898047
160655272	chr6:160655272:G:A	3.12319e-24	-9.89405e-10	0.714568	3.75929e-09	-9.89405e-10	0.636144
160655484	chr6:160655484:T:C	3.60764e-25	-0.449137	-0.994681	6.81453e-11	-2.15869	-1.21551
160655495	chr6:160655495:C:T	4.92178e-25	-0.161575	-0.971625	7.22602e-11	-2.0907	-1.22487
160655557	chr6:160655557:G:T	5.04026e-25	-9.89405e-10	-1.10941	6.26797e-10	-9.89405e-10	-1.15522
160655567	chr6:160655567:C:A	1.46237e-25	-2.34681	-9.24033e-10	1.8829e-10	-2.35786	-9.24033e-10
160656310	chr6:160656310:G:T	5.81303e-25	-0.389715	-0.577054	9.9813e-11	-2.13349	-0.859052
160656555	chr6:160656555:G:A	3.69786e-25	-9.89405e-10	-1.41912	4.72185e-10	-9.89405e-10	-1.43847
160656989	chr6:160656989:G:T	5.53206e-25	-0.48562	-0.530692	1.00645e-10	-2.16504	-0.819207
160657946	chr6:160657946:G:A	5.07825e-25	-9.89405e-10	-1.1019	6.33832e-10	-9.89405e-10	-1.14406
160657971	chr6:160657971:T:A	3.61979e-26	-2.31719	-1.42585	7.12113e-11	-1.9259	-1.40429
160658009	chr6:160658009:G:A	4.92525e-25	-9.89405e-10	-1.1325	6.1323e-10	-9.89405e-10	-1.1771
160658158	chr6:160658158:G:A	5.38488e-25	-9.89405e-10	-1.04328	7.86882e-10	-9.89405e-10	-0.927764
160658564	chr6:160658564:T:G	5.99903e-25	-9.89405e-10	-0.935273	7.38826e-10	-9.89405e-10	-0.990779
160658567	chr6:160658567:A:C	4.05907e-21	-9.89405e-10	7.88442	6.42166e-06	-9.89405e-10	8.07935
160658867	chr6:160658867:TAGG:T	2.98972e-25	-0.80748	-0.82421	7.12908e-11	-2.27632	-1.05276
160659732	chr6:160659732:G:T	1.07111e-24	-9.89405e-10	-0.355593	1.21633e-09	-9.89405e-10	-0.49225
160660299	chr6:160660299:A:G	2.38116e-24	-0.5413	0.984602	3.63404e-10	-2.18513	0.484806
160661663	chr6:160661663:T:C	3.41601e-25	-0.159671	-1.33873	9.24815e-11	-1.88683	-1.18201
160661767	chr6:160661767:C:T	2.11959e-23	2.66905	-0.0395265	2.90589e-09	0.55668	-0.178027
160661815	chr6:160661815:G:A	3.4148e-25	-0.16482	-1.33393	9.26634e-11	-1.8918	-1.17507
160661993	chr6:160661993:G:A	3.47228e-26	-2.30537	-1.47928	6.96699e-11	-1.88729	-1.46478
160662240	chr6:160662240:T:C	1.0335e-21	7.66225	-1.14583	1.63438e-10	-1.17324	-1.32616
160662449	chr6:160662449:T:C	1.0229e-21	7.64736	-1.14124	1.6303e-10	-1.17936	-1.32255
160662499	chr6:160662499:C:G	5.35278e-22	7.29135	-1.43285	1.18185e-10	-1.31493	-1.50866
160662601	chr6:160662601:T:C	7.98698e-22	7.55085	-1.29216	1.42365e-10	-1.21281	-1.42464
160663085	chr6:160663085:G:C	5.53988e-25	-9.89405e-10	-1.0149	7.68075e-10	-9.89405e-10	-0.951955
160663124	chr6:160663124:A:G	4.66326e-23	3.41271	0.00530833	6.0561e-09	1.17955	-0.0665736
160663387	chr6:160663387:G:A	5.69347e-24	-9.89405e-10	1.31503	7.89951e-09	-9.89405e-10	1.37871
160663572	chr6:160663572:T:C	5.87557e-24	-9.89405e-10	1.34652	8.15049e-09	-9.89405e-10	1.40999
160663610	chr6:160663610:C:T	4.23998e-22	7.11539	-1.48995	1.11318e-10	-1.36902	-1.51443
160663611	chr6:160663611:G:A	3.35731e-25	-9.89405e-10	-1.51573	4.38277e-10	-9.89405e-10	-1.51299
160663868	chr6:160663868:T:C	4.41104e-25	-9.89405e-10	-1.24276	5.5193e-10	-9.89405e-10	-1.28242
160664235	chr6:160664235:C:T	2.89914e-24	1.55622	-0.916095	6.66824e-11	-2.27826	-1.11764
160664263	chr6:160664263:A:G	4.31877e-23	3.39635	-0.0550814	5.65913e-09	1.16484	-0.119661
160664952	chr6:160664952:A:G	5.24237e-25	-9.89405e-10	-1.0701	6.41092e-10	-9.89405e-10	-1.13267
160665079	chr6:160665079:A:G	4.19237e-25	-9.89405e-10	-1.2936	5.4557e-10	-9.89405e-10	-1.29401
160665787	chr6:160665787:G:A	4.02059e-25	-9.89405e-10	-1.33544	5.16767e-10	-9.89405e-10	-1.34825
160665823	chr6:160665823:T:C	5.29212e-25	-9.89405e-10	-1.06065	7.30712e-10	-9.89405e-10	-1.00182
160665886	chr6:160665886:C:T	4.07384e-25	-9.89405e-10	-1.32228	5.17445e-10	-9.89405e-10	-1.34694
160665985	chr6:160665985:G:A	5.22601e-25	-9.89405e-10	-1.07322	7.21027e-10	-9.89405e-10	-1.01517
160666408	chr6:160666408:G:A	5.12787e-23	-9.89405e-10	3.51299	7.8692e-08	-9.89405e-10	3.67745
160666620	chr6:160666620:T:G	2.03528e-25	-2.01624	-9.24033e-10	2.26489e-10	-2.17314	-9.24033e-10
160666831	chr6:160666831:T:C	4.42061e-25	-2.29554	1.05495	9.10835e-10	-2.01112	1.22964
160666837	chr6:160666837:A:T	2.41943e-23	2.68592	0.0759109	3.3474e-09	0.58433	-0.0642316
160667218	chr6:160667218:C:T	3.6763e-25	-9.89405e-10	-1.42497	4.80765e-10	-9.89405e-10	-1.42046
160667367	chr6:160667367:G:T	3.52648e-26	-2.27234	-1.49682	7.46048e-11	-1.79771	-1.48593
160667385	chr6:160667385:G:T	5.26154e-25	-9.89405e-10	-1.06645	6.53471e-10	-9.89405e-10	-1.11354
160667611	chr6:160667611:T:C	5.22601e-25	-9.89405e-10	-1.07322	7.21027e-10	-9.89405e-10	-1.01517
160667886	chr6:160667886:C:A	2.57227e-23	2.59515	0.227937	2.39366e-10	-2.07141	-0.046435
160667986	chr6:160667986:G:A	3.69801e-25	-9.89405e-10	-1.41908	4.76196e-10	-9.89405e-10	-1.43001
160668275	chr6:160668275:C:T	4.43271e-09	37.0138	-1.41033	4.43192e-09	2.31613	-1.51539
160668433	chr6:160668433:C:T	2.04471e-25	-2.01162	-9.24033e-10	3.00615e-10	-1.89001	-9.24033e-10
160668612	chr6:160668612:T:C	1.17944e-24	-9.89405e-10	-0.259244	1.30661e-09	-9.89405e-10	-0.42065
160669096	chr6:160669096:T:C	3.84124e-25	-9.89405e-10	-1.38108	5.1863e-10	-9.89405e-10	-1.34465
160669315	chr6:160669315:T:C	4.02755e-25	-9.89405e-10	-1.33371	5.28301e-10	-9.89405e-10	-1.32618
160669488	chr6:160669488:G:T	5.90818e-26	-2.35367	-0.899453	1.12453e-10	-2.07489	-0.798418
160669538	chr6:160669538:C:G	5.95198e-26	-2.34563	-0.900107	1.24844e-10	-2.01431	-0.754468
160670014	chr6:160670014:A:ATGACTT	4.38545e-24	-9.89405e-10	1.05401	5.98146e-09	-9.89405e-10	1.10058
160670136	chr6:160670136:A:G	3.2235e-26	-2.35816	-1.50082	4.95501e-11	-2.20188	-1.49097
160670305	chr6:160670305:C:G	4.461e-25	-9.89405e-10	-1.2315	5.56326e-10	-9.89405e-10	-1.27449
160670508	chr6:160670508:C:T	7.0809e-25	-9.89405e-10	-0.76947	8.82307e-10	-9.89405e-10	-0.813302
160670561	chr6:160670561:C:T	2.63021e-23	2.97522	-0.129855	1.06653e-10	-2.30203	-0.624234
160670920	chr6:160670920:C:T	4.4758e-26	-2.20723	-1.32354	5.19516e-11	-2.36014	-1.28539
160671406	chr6:160671406:C:T	5.09456e-24	0.699449	0.504439	1.98443e-09	-0.46377	0.461016
160671851	chr6:160671851:G:GA	3.59799e-26	-2.28862	-1.46046	4.27695e-11	-2.35594	-1.48408
160671937	chr6:160671937:A:T	3.37947e-26	-2.30765	-1.50408	4.14045e-11	-2.35902	-1.51344
160672338	chr6:160672338:T:C	3.41257e-25	-9.89405e-10	-1.4994	4.394e-10	-9.89405e-10	-1.51043
160672619	chr6:160672619:G:A	4.19505e-25	-9.89405e-10	-1.29297	5.59865e-10	-9.89405e-10	-1.26815
160673237	chr6:160673237:G:T	3.33492e-26	-2.34729	-1.47772	4.76296e-11	-2.24336	-1.48902
160673764	chr6:160673764:C:T	3.21571e-26	-2.3459	-1.51551	4.61672e-11	-2.2474	-1.51617
160673772	chr6:160673772:G:A	3.44577e-25	-9.89405e-10	-1.48972	4.421e-10	-9.89405e-10	-1.50431
160673936	chr6:160673936:C:T	3.39018e-26	-2.31961	-1.48896	4.17252e-11	-2.36009	-1.50464
160674057	chr6:160674057:A:G	5.29663e-25	-9.89405e-10	-1.0598	6.77951e-10	-9.89405e-10	-1.07677
160674460	chr6:160674460:C:T	3.44478e-26	-2.29862	-1.49397	4.17109e-11	-2.35725	-1.50783
160674749	chr6:160674749:C:G	1.98094e-24	-9.89405e-10	0.259287	2.62833e-09	-9.89405e-10	0.278263
160674805	chr6:160674805:T:C	6.6283e-25	-0.155431	-0.680092	8.99709e-11	-2.28051	-0.815851
160674814	chr6:160674814:A:G	3.52563e-26	-2.27788	-1.49151	4.20164e-11	-2.3515	-1.50628
160675348	chr6:160675348:G:A	1.67827e-25	-1.59982	-0.609287	2.36403e-10	-1.37111	-0.759195
160675414	chr6:160675414:T:C	8.49398e-26	-1.65663	-1.23346	2.96774e-10	-0.649403	-1.25347
160675447	chr6:160675447:T:C	3.44286e-26	-2.29838	-1.49477	4.16968e-11	-2.35719	-1.50823
160675451	chr6:160675451:C:A	1.21492e-24	-0.505524	0.275916	2.44059e-10	-1.87027	-0.228156
160675726	chr6:160675726:T:C	1.23944e-24	-0.439418	0.229789	2.26213e-10	-1.90612	-0.268243
160675770	chr6:160675770:A:T	3.27758e-26	-2.34557	-1.49679	4.66479e-11	-2.24853	-1.50469
160676186	chr6:160676186:A:C	3.57494e-26	-2.35934	-1.39617	5.85857e-11	-2.06351	-1.46185
160676196	chr6:160676196:AAAG:A	5.02302e-26	-2.33509	-1.08034	8.57401e-11	-1.95153	-1.19299
160676833	chr6:160676833:G:A	3.50688e-26	-2.35872	-1.41601	5.43439e-11	-2.12816	-1.47235
160676839	chr6:160676839:A:G	3.89708e-26	-2.1593	-1.50993	1.63084e-09	1.28079	-1.47978
160678077	chr6:160678077:T:C	5.59994e-25	-9.89405e-10	-1.00412	7.72037e-10	-9.89405e-10	-0.94681
160678222	chr6:160678222:C:T	3.36736e-25	-9.89405e-10	-1.51274	4.42277e-10	-9.89405e-10	-1.50391
160678258	chr6:160678258:T:C	5.27254e-26	-2.29332	-1.07363	1.36721e-09	0.597651	-0.972966
160678471	chr6:160678471:G:A	5.61759e-26	-2.30506	-0.998489	1.37116e-09	0.517238	-0.889669
160678927	chr6:160678927:T:A	5.54473e-26	-2.30375	-1.01285	1.36115e-09	0.525702	-0.905459
160679287	chr6:160679287:C:T	3.79373e-25	-9.89405e-10	-1.39352	4.89223e-10	-9.89405e-10	-1.40302
160679306	chr6:160679306:C:T	2.06005e-24	1.78947	-1.49102	4.13996e-11	-2.35904	-1.51353
160679441	chr6:160679441:C:A	3.49639e-25	-9.89405e-10	-1.47514	4.48896e-10	-9.89405e-10	-1.48905
160679480	chr6:160679480:C:T	2.01975e-24	1.71699	-1.4383	4.14958e-11	-2.35865	-1.5116
160679526	chr6:160679526:C:T	2.00294e-24	1.48419	-1.21386	4.72914e-11	-2.34931	-1.3902
160679753	chr6:160679753:A:G	3.18325e-26	-2.36018	-1.51137	3.56787e-10	-0.202555	-1.51615
160679965	chr6:160679965:G:T	7.31788e-25	-9.89405e-10	-0.73655	9.66288e-10	-9.89405e-10	-0.72238
160679966	chr6:160679966:T:C	3.31006e-26	-2.34907	-1.48342	2.69857e-10	-0.492651	-1.5053
160680567	chr6:160680567:G:C	3.35692e-25	-9.89405e-10	-1.51585	4.3782e-10	-9.89405e-10	-1.51403
160680814	chr6:160680814:G:T	1.6131e-25	-2.24871	-9.24033e-10	2.53073e-10	-2.06216	-9.24033e-10
160680816	chr6:160680816:A:G	3.37601e-25	-9.89405e-10	-1.51018	4.38504e-10	-9.89405e-10	-1.51247
160680990	chr6:160680990:G:A	3.71336e-24	1.98499	-1.09734	5.42042e-11	-2.3582	-1.24489
160681272	chr6:160681272:G:C	3.3574e-25	-9.89405e-10	-1.51571	4.39271e-10	-9.89405e-10	-1.51073
160681341	chr6:160681341:T:C	7.67344e-25	-9.89405e-10	-0.689106	9.49836e-10	-9.89405e-10	-0.739553
160681381	chr6:160681381:G:A	3.69431e-24	1.99372	-1.11121	5.36174e-11	-2.35802	-1.25595
160681611	chr6:160681611:A:G	9.36452e-24	2.66506	-0.852417	3.00896e-10	-0.916941	-0.972138
160681799	chr6:160681799:C:T	3.65281e-26	-2.32038	-1.41358	6.94201e-10	0.339292	-1.39237
160681976	chr6:160681976:T:C	4.42841e-26	-2.24429	-1.29713	6.01527e-11	-2.14357	-1.35539
160681981	chr6:160681981:A:G	3.81869e-25	-1.38696	-9.24033e-10	3.87552e-10	-1.63599	-9.24033e-10
160682276	chr6:160682276:G:A	1.44679e-25	-2.35752	-9.24033e-10	1.94214e-10	-2.32688	-9.24033e-10
160682373	chr6:160682373:G:A	1.49816e-24	1.18345	-1.20349	5.11354e-11	-2.33566	-1.3257
160682427	chr6:160682427:A:C	5.83621e-26	-2.34716	-0.918219	7.5314e-11	-2.27912	-0.995061
160682536	chr6:160682536:G:A	3.66435e-24	1.95037	-1.076	5.51054e-11	-2.35895	-1.22764
160682592	chr6:160682592:G:A	6.73272e-25	-9.89405e-10	-0.819892	8.22934e-10	-9.89405e-10	-0.882967
160682773	chr6:160682773:T:A	0.12547	51.0204	1.74164	1.24806e-10	-1.56384	-1.20524
160683159	chr6:160683159:G:A	3.43932e-25	-9.89405e-10	-1.4916	4.42977e-10	-9.89405e-10	-1.50232
160683503	chr6:160683503:T:G	4.1075e-25	-9.89405e-10	-1.31406	5.53535e-10	-9.89405e-10	-1.27952
160683938	chr6:160683938:A:G	3.19713e-26	-2.36005	-1.50715	3.27137e-10	-0.289635	-1.51583
160684123	chr6:160684123:G:A	4.09027e-26	-2.25505	-1.3658	5.59245e-11	-2.15856	-1.41328
160684168	chr6:160684168:A:G	3.19726e-26	-2.3586	-1.50856	3.04069e-10	-0.362536	-1.51605
160684228	chr6:160684228:G:C	9.95407e-24	2.69316	-0.81946	3.15201e-10	-0.899656	-0.942977
160684416	chr6:160684416:C:T	3.54887e-26	-2.33795	-1.42488	5.77909e-10	0.169038	-1.40546
160684872	chr6:160684872:T:C	7.8701e-25	-9.89405e-10	-0.663801	1.04053e-09	-9.89405e-10	-0.648359
160684882	chr6:160684882:C:T	3.42301e-25	-9.89405e-10	-1.49635	4.53623e-10	-9.89405e-10	-1.47858
160685416	chr6:160685416:T:C	4.12021e-26	-2.28305	-1.3305	5.53704e-11	-2.19801	-1.38379
160685476	chr6:160685476:G:T	3.20069e-26	-2.35169	-1.5144	4.49387e-10	0.0268957	-1.51485
160685571	chr6:160685571:C:A	5.71197e-26	-2.13649	-1.15041	6.13736e-11	-2.27181	-1.20706
160685986	chr6:160685986:G:A	3.34877e-26	-2.34366	-1.4772	4.9792e-10	0.108579	-1.49398
160686090	chr6:160686090:A:G	5.19529e-25	-9.89405e-10	-1.07912	6.40571e-10	-9.89405e-10	-1.13348
160686157	chr6:160686157:G:A	1.11802e-23	-9.89405e-10	1.98986	1.58454e-08	-9.89405e-10	2.07479
160686364	chr6:160686364:G:A	4.30122e-26	-2.24915	-1.3214	5.85343e-11	-2.15023	-1.376
160687043	chr6:160687043:A:G	7.68979e-25	-9.89405e-10	-0.686978	1.01628e-09	-9.89405e-10	-0.671937
160687913	chr6:160687913:A:T	4.42169e-26	-2.26527	-1.27766	5.96226e-11	-2.16741	-1.34039
160687990	chr6:160687990:A:G	5.20428e-25	-9.89405e-10	-1.07739	7.32883e-10	-9.89405e-10	-0.998856
160688210	chr6:160688210:C:T	1.00359e-25	-2.18958	-0.533709	1.0733e-10	-2.30331	-0.61662
160688354	chr6:160688354:T:A	5.16937e-26	-2.1675	-1.2192	7.18209e-11	-2.03099	-1.29068
160688820	chr6:160688820:C:T	3.90525e-24	0.938037	-9.24033e-10	3.27963e-09	0.499643	-9.24033e-10
160689241	chr6:160689241:C:T	5.69803e-24	2.68101	-1.36517	6.82593e-11	-2.35982	-1.01271
160689658	chr6:160689658:G:T	7.49347e-25	-9.89405e-10	-0.712839	1.03816e-09	-9.89405e-10	-0.650633
160689715	chr6:160689715:T:C	4.43127e-25	-9.89405e-10	-1.23818	5.57767e-10	-9.89405e-10	-1.2719
160689769	chr6:160689769:G:A	3.36431e-25	-9.89405e-10	-1.51365	4.37005e-10	-9.89405e-10	-1.5159
160690081	chr6:160690081:A:G	1.35287e-25	-2.3351	-0.0895431	1.53133e-09	-0.522694	0.26074
160690380	chr6:160690380:A:G	3.36279e-25	-9.89405e-10	-1.5141	4.36947e-10	-9.89405e-10	-1.51603
160690420	chr6:160690420:AAC:A	1.32055e-24	-9.89405e-10	-0.146235	1.79284e-09	-9.89405e-10	-0.104287
160690530	chr6:160690530:G:T	8.10533e-25	-9.89405e-10	-0.634349	1.06441e-09	-9.89405e-10	-0.625671
160690724	chr6:160690724:C:T	2.10402e-25	-1.98302	-9.24033e-10	3.43965e-10	-1.7553	-9.24033e-10
160690887	chr6:160690887:C:T	1.36013e-24	-9.89405e-10	-0.116707	1.84776e-09	-9.89405e-10	-0.0741136
160690924	chr6:160690924:AC:A	4.35481e-24	2.486	-1.439	5.81771e-11	-2.35605	-1.1763
160691298	chr6:160691298:A:T	4.17436e-25	-9.89405e-10	-1.29791	5.26926e-10	-9.89405e-10	-1.32878
160691554	chr6:160691554:C:T	1.61865e-24	-9.89405e-10	0.057305	2.23138e-09	-9.89405e-10	0.114534
160691664	chr6:160691664:CTG:C	4.40121e-26	-2.1817	-1.36588	6.19917e-11	-2.05421	-1.41463
160691773	chr6:160691773:A:G	1.81194e-25	-2.13247	-9.24033e-10	2.14736e-10	-2.22643	-9.24033e-10
160691838	chr6:160691838:C:T	9.63188e-25	-9.89405e-10	-0.461793	1.13396e-09	-9.89405e-10	-0.562369
160691977	chr6:160691977:C:T	1.616e-24	-9.89405e-10	0.0556701	2.22765e-09	-9.89405e-10	0.112862
160692178	chr6:160692178:A:C	5.46902e-26	-1.98151	-1.34884	1.42228e-10	-1.27938	-1.35903
160692368	chr6:160692368:G:A	3.719e-25	-9.89405e-10	-1.41342	4.70412e-10	-9.89405e-10	-1.44223
160692666	chr6:160692666:C:T	4.07539e-25	-9.89405e-10	-1.3219	5.26074e-10	-9.89405e-10	-1.3304
160693393	chr6:160693393:A:C	1.2187e-24	-9.89405e-10	-0.226501	1.67276e-09	-9.89405e-10	-0.173609
160693521	chr6:160693521:A:G	3.40762e-25	-9.89405e-10	-1.50086	4.44375e-10	-9.89405e-10	-1.49917
160693764	chr6:160693764:T:A	8.81283e-25	-9.89405e-10	-0.550663	1.17683e-09	-9.89405e-10	-0.525261
160695054	chr6:160695054:C:A	4.06907e-25	-9.89405e-10	-1.32346	5.2527e-10	-9.89405e-10	-1.33193
160695095	chr6:160695095:T:TA	6.91495e-24	2.66326	-1.15386	2.381e-10	-0.885774	-1.23738
160695133	chr6:160695133:A:G	1.57053e-24	-9.89405e-10	0.027125	2.16628e-09	-9.89405e-10	0.0849257
160695191	chr6:160695191:CT:C	4.19133e-25	-9.89405e-10	-1.29385	5.37224e-10	-9.89405e-10	-1.30943
160695384	chr6:160695384:C:T	3.27445e-26	-2.3419	-1.50141	5.04945e-10	0.116449	-1.48784
160695636	chr6:160695636:C:T	2.09121e-25	-1.98913	-9.24033e-10	3.02176e-10	-1.88483	-9.24033e-10
160695714	chr6:160695714:C:G	6.29738e-25	-9.89405e-10	-0.886737	8.5215e-10	-9.89405e-10	-0.84808
160696332	chr6:160696332:A:G	4.98682e-25	-9.89405e-10	-1.12007	6.99227e-10	-9.89405e-10	-1.04587
160696881	chr6:160696881:G:A	5.18234e-24	2.55167	-1.3307	6.07592e-11	-2.36001	-1.12892
160697114	chr6:160697114:CAGAAACT:C	1.7118e-19	7.7918	3.83439	3.51023e-06	3.77332	3.70203
160697129	chr6:160697129:A:G	5.4965e-25	-9.89405e-10	-1.02276	6.874e-10	-9.89405e-10	-1.06293
160697545	chr6:160697545:A:G	1.67331e-25	-2.35946	0.147388	2.29543e-09	-0.210789	0.353623
160697760	chr6:160697760:G:A	1.12037e-25	-2.21776	-0.395448	2.03244e-10	-1.85048	-0.430956
160698207	chr6:160698207:C:T	3.54926e-23	2.40549	0.739545	1.34606e-09	-0.966161	0.575257
160698399	chr6:160698399:C:T	3.25687e-26	-2.3526	-1.49609	4.33961e-10	-0.0366688	-1.48622
160698462	chr6:160698462:G:A	2.00796e-25	-2.02975	-9.24033e-10	2.89334e-10	-1.92826	-9.24033e-10
160698546	chr6:160698546:T:C	5.11948e-26	-2.35666	-1.03974	6.56528e-10	-0.119235	-0.989643
160698861	chr6:160698861:T:C	2.12897e-25	-1.97123	-9.24033e-10	3.03983e-10	-1.87887	-9.24033e-10
160698869	chr6:160698869:G:A	3.32952e-24	2.25073	-1.47219	5.21211e-11	-2.34799	-1.29428
160699226	chr6:160699226:T:C	6.01996e-25	-9.89405e-10	-0.931791	7.31068e-10	-9.89405e-10	-1.00134
160699531	chr6:160699531:G:A	3.2879e-26	-2.35065	-1.48855	4.51932e-10	-0.00507779	-1.47723
160699616	chr6:160699616:G:A	4.87474e-24	2.56987	-1.41009	5.30195e-11	-2.36021	-1.26497
160700129	chr6:160700129:G:C	5.91767e-25	-9.89405e-10	-0.948929	7.40452e-10	-9.89405e-10	-0.988582
160700152	chr6:160700152:G:A	9.15632e-23	-9.89405e-10	4.09274	1.44318e-07	-9.89405e-10	4.28393
160700178	chr6:160700178:G:A	3.73228e-24	2.34318	-1.45044	5.40605e-11	-2.35222	-1.25352
160700219	chr6:160700219:A:C	1.11825e-24	-9.89405e-10	-0.312523	1.73959e-09	-9.89405e-10	-0.13444
160700271	chr6:160700271:C:T	1.45485e-25	-0.990287	-1.36168	1.18896e-10	-1.6464	-1.1712
160700481	chr6:160700481:G:A	3.41652e-25	-9.89405e-10	-1.49825	4.41872e-10	-9.89405e-10	-1.50482
160700482	chr6:160700482:C:T	5.84876e-25	-9.89405e-10	-0.960641	7.34647e-10	-9.89405e-10	-0.996452
160700625	chr6:160700625:T:C	3.48585e-25	-9.89405e-10	-1.47816	4.47818e-10	-9.89405e-10	-1.49145
160700683	chr6:160700683:A:G	2.33276e-25	-0.7492	-1.13062	1.54908e-10	-1.78966	-0.76335
160700926	chr6:160700926:G:A	5.69302e-25	-0.115213	-0.872418	1.0771e-10	-1.9608	-0.955599
160701052	chr6:160701052:T:C	5.37279e-25	-0.186586	-0.858937	1.05991e-10	-1.9905	-0.941987
160701088	chr6:160701088:A:G	4.82733e-25	-9.89405e-10	-1.15258	6.14904e-10	-9.89405e-10	-1.17438
160701184	chr6:160701184:T:C	3.3715e-26	-2.35738	-1.45671	4.10325e-10	-0.138337	-1.44055
160701242	chr6:160701242:A:G	3.65726e-26	-2.30571	-1.42704	7.04162e-10	0.419306	-1.45814
160701493	chr6:160701493:C:T	1.87941e-24	-9.89405e-10	0.206673	2.70754e-09	-9.89405e-10	0.307954
160701494	chr6:160701494:G:A	7.75836e-26	-2.33701	-0.643671	1.17968e-10	-2.3073	-0.518127
160701675	chr6:160701675:G:A	1.62978e-25	-0.881495	-1.35693	1.11214e-10	-1.72325	-1.16113
160701802	chr6:160701802:G:A	4.39016e-25	-9.89405e-10	-1.24751	5.44671e-10	-9.89405e-10	-1.29566
160701868	chr6:160701868:G:C	4.85299e-25	-9.89405e-10	-1.14728	6.12771e-10	-9.89405e-10	-1.17785
160701899	chr6:160701899:G:A	1.52167e-25	-0.946286	-1.36078	1.15885e-10	-1.67894	-1.1643
160702270	chr6:160702270:G:A	4.971e-25	-9.89405e-10	-1.12325	6.1363e-10	-9.89405e-10	-1.17645
160702381	chr6:160702381:G:T	2.28535e-24	1.9182	-1.51597	4.45415e-11	-2.32928	-1.47015
160702386	chr6:160702386:AT:A	3.50007e-25	-9.89405e-10	-1.47409	4.62705e-10	-9.89405e-10	-1.45875
160702419	chr6:160702419:T:C	0.000335182	46.2759	0.561015	8.08852e-11	-1.8376	-1.36521
160702509	chr6:160702509:A:G	4.66967e-25	-9.89405e-10	-1.18578	5.90508e-10	-9.89405e-10	-1.21486
160702555	chr6:160702555:G:A	4.65667e-25	-9.89405e-10	-1.18857	5.92839e-10	-9.89405e-10	-1.21092
160702739	chr6:160702739:T:C	2.49092e-25	-0.639447	-1.17477	1.20524e-10	-1.87294	-0.931047
160702879	chr6:160702879:G:A	1.08369e-24	-9.89405e-10	-0.343915	1.67905e-09	-9.89405e-10	-0.169857
160703014	chr6:160703014:T:A	4.56416e-25	-9.89405e-10	-1.20864	5.77209e-10	-9.89405e-10	-1.23764
160703033	chr6:160703033:TA:T	3.47768e-25	-9.89405e-10	-1.48051	4.61744e-10	-9.89405e-10	-1.46083
160703111	chr6:160703111:G:T	1.58282e-25	-2.26766	-9.24033e-10	2.14102e-10	-2.22939	-9.24033e-10
160703139	chr6:160703139:A:C	3.47781e-25	-9.89405e-10	-1.48047	4.6176e-10	-9.89405e-10	-1.4608
160703309	chr6:160703309:A:G	4.43704e-25	-9.89405e-10	-1.23688	5.49811e-10	-9.89405e-10	-1.28627
160703842	chr6:160703842:C:G	3.42194e-25	-9.89405e-10	-1.49666	4.50292e-10	-9.89405e-10	-1.48595
160703902	chr6:160703902:A:G	3.42007e-25	-9.89405e-10	-1.49721	4.49985e-10	-9.89405e-10	-1.48663
160704168	chr6:160704168:C:T	6.95967e-25	-9.89405e-10	-0.78674	8.71048e-10	-9.89405e-10	-0.826145
160704387	chr6:160704387:T:C	1.91627e-24	1.58034	-1.35424	5.02521e-11	-2.19411	-1.48468
160704422	chr6:160704422:T:C	3.24414e-25	-0.641118	-0.908905	2.08071e-10	-1.32272	-0.935244
160704524	chr6:160704524:T:C	5.77473e-25	-9.89405e-10	-0.97338	7.2126e-10	-9.89405e-10	-1.01484
160705042	chr6:160705042:C:T	3.00951e-25	-0.38134	-1.24375	2.8095e-10	-0.690794	-1.26687
160705086	chr6:160705086:C:T	3.81773e-25	-9.89405e-10	-1.38721	4.97321e-10	-9.89405e-10	-1.38661
160705102	chr6:160705102:G:C	4.51523e-25	-9.89405e-10	-1.21941	6.20215e-10	-9.89405e-10	-1.16578
160705267	chr6:160705267:T:C	5.50985e-25	-9.89405e-10	-1.02033	7.17595e-10	-9.89405e-10	-1.01994
160705434	chr6:160705434:C:T	7.63029e-25	-9.89405e-10	-0.694745	1.06103e-09	-9.89405e-10	-0.628851
160705711	chr6:160705711:A:T	3.51155e-25	-9.89405e-10	-1.47081	4.63673e-10	-9.89405e-10	-1.45666
160706203	chr6:160706203:T:C	3.35624e-25	-9.89405e-10	-1.51605	4.37135e-10	-9.89405e-10	-1.5156
160706294	chr6:160706294:CAG:C	1.21687e-25	-1.53475	-0.995839	1.34789e-10	-1.7106	-0.981529
160706526	chr6:160706526:G:A	6.06388e-24	-9.89405e-10	1.37806	7.30079e-09	-9.89405e-10	1.2999
160707209	chr6:160707209:G:A	4.66688e-25	-9.89405e-10	-1.18638	6.33418e-10	-9.89405e-10	-1.14471
160707232	chr6:160707232:A:T	7.78483e-26	-2.36027	-0.617008	1.50305e-10	-2.12856	-0.454615
160707499	chr6:160707499:G:A	3.46579e-25	-9.89405e-10	-1.48393	4.57513e-10	-9.89405e-10	-1.47004
160707585	chr6:160707585:G:A	3.37889e-26	-2.34456	-1.46735	1.04144e-10	-1.48112	-1.46894
160707890	chr6:160707890:A:G	9.16793e-26	-2.35821	-0.455537	1.69975e-10	-2.17179	-0.288402
160707913	chr6:160707913:T:C	1.80195e-25	-2.138	-9.24033e-10	1.95933e-10	-2.31807	-9.24033e-10
160707935	chr6:160707935:G:A	3.97425e-25	-9.89405e-10	-1.34703	5.01114e-10	-9.89405e-10	-1.37901
160707981	chr6:160707981:G:A	5.37451e-26	-2.32045	-1.02734	8.45372e-11	-2.27661	-0.88204
160708199	chr6:160708199:T:TAG	1.45421e-25	-2.35241	-9.24033e-10	1.9078e-10	-2.34472	-9.24033e-10
160708204	chr6:160708204:A:C	1.45223e-25	-2.35377	-9.24033e-10	1.90402e-10	-2.3467	-9.24033e-10
160708362	chr6:160708362:CT:C	1.86866e-22	-9.89405e-10	4.80611	3.32626e-07	-9.89405e-10	5.11893
160708593	chr6:160708593:A:G	1.89262e-22	-9.89405e-10	4.81885	3.37029e-07	-9.89405e-10	5.13208
160709898	chr6:160709898:T:C	9.06944e-26	-2.34319	-0.481361	1.77783e-10	-2.20517	-0.21011
160710343	chr6:160710343:G:T	3.41327e-25	-9.89405e-10	-1.4992	4.40407e-10	-9.89405e-10	-1.50814
160710451	chr6:160710451:G:T	1.67998e-22	-9.89405e-10	4.69967	2.98261e-07	-9.89405e-10	5.00988
160710548	chr6:160710548:A:G	3.97701e-25	-9.89405e-10	-1.34634	5.40925e-10	-9.89405e-10	-1.30256
160710914	chr6:160710914:C:T	4.55077e-25	-9.89405e-10	-1.21158	5.9208e-10	-9.89405e-10	-1.2122
160711005	chr6:160711005:G:A	4.20683e-25	-9.89405e-10	-1.29016	5.65919e-10	-9.89405e-10	-1.25739
160711114	chr6:160711114:C:T	8.23032e-26	-2.32127	-0.600365	1.48401e-10	-2.25344	-0.342484
160711385	chr6:160711385:T:G	7.93959e-26	-2.33303	-0.624562	1.47797e-10	-2.2287	-0.371299
160711685	chr6:160711685:C:T	2.06473e-22	-9.89405e-10	4.90588	3.68462e-07	-9.89405e-10	5.22125
160711772	chr6:160711772:T:C	7.38758e-26	-2.33334	-0.696318	1.36462e-10	-2.22931	-0.450487
160711838	chr6:160711838:CA:C	3.74125e-25	-9.89405e-10	-1.40745	4.74562e-10	-9.89405e-10	-1.43345
160712014	chr6:160712014:C:T	7.43413e-26	-2.32532	-0.698055	1.3405e-10	-2.24445	-0.453178
160712093	chr6:160712093:G:C	8.07459e-26	-2.32558	-0.615159	1.476e-10	-2.24374	-0.357598
160712303	chr6:160712303:T:C	3.26396e-26	-2.34454	-1.50198	1.11915e-10	-1.37684	-1.50127
160712311	chr6:160712311:T:A	5.7047e-25	-9.89405e-10	-0.985581	7.84506e-10	-9.89405e-10	-0.930788
160712512	chr6:160712512:A:T	5.51173e-26	-2.12886	-1.19371	5.49009e-11	-2.36007	-1.23024
160712527	chr6:160712527:A:G	9.15334e-25	-1.41565	0.902894	2.85197e-09	-0.905607	1.26553
160712619	chr6:160712619:G:A	3.33831e-26	-2.34704	-1.47696	1.11949e-10	-1.40421	-1.47358
160712653	chr6:160712653:A:G	5.61122e-26	-2.11923	-1.18546	5.52195e-11	-2.35969	-1.22484
160712677	chr6:160712677:G:C	2.09402e-22	-9.89405e-10	4.91997	3.73784e-07	-9.89405e-10	5.23559
160712906	chr6:160712906:G:A	2.26735e-22	-9.89405e-10	4.9995	4.05675e-07	-9.89405e-10	5.31746
160713255	chr6:160713255:AC:A	3.67e-25	-9.89405e-10	-1.42668	4.66403e-10	-9.89405e-10	-1.45079
160713535	chr6:160713535:C:T	2.09402e-22	-9.89405e-10	4.91997	3.73784e-07	-9.89405e-10	5.23559
160713700	chr6:160713700:A:G	7.08789e-26	-2.33547	-0.735602	1.31208e-10	-2.22415	-0.494906
160713773	chr6:160713773:T:C	3.69126e-26	-2.33954	-1.38395	5.14339e-11	-2.27264	-1.38291
160713879	chr6:160713879:A:T	2.11328e-22	-9.89405e-10	4.92913	3.85005e-07	-9.89405e-10	5.26517
160713908	chr6:160713908:G:A	7.3921e-26	-2.31274	-0.716307	1.28521e-10	-2.26616	-0.473585
160714079	chr6:160714079:C:T	3.21108e-26	-2.35545	-1.5074	9.92909e-11	-1.49095	-1.50684
160714113	chr6:160714113:G:A	3.35599e-25	-9.89405e-10	-1.51612	4.36919e-10	-9.89405e-10	-1.51609
160714170	chr6:160714170:C:T	3.66784e-26	-2.3004	-1.42946	6.22333e-11	-2.03852	-1.42643
160714445	chr6:160714445:C:T	4.65228e-25	-9.89405e-10	-1.18951	6.31788e-10	-9.89405e-10	-1.14729
160714474	chr6:160714474:G:GA	2.43297e-25	-2.31343	0.475669	3.59008e-10	-2.30669	0.594192
160714635	chr6:160714635:CTTATTGCCAATT:C	3.68689e-26	-2.3432	-1.38148	5.19545e-11	-2.26505	-1.38043
160714660	chr6:160714660:G:A	4.14379e-25	-9.89405e-10	-1.30526	5.19759e-10	-9.89405e-10	-1.34248
160714676	chr6:160714676:A:G	3.69582e-26	-2.31821	-1.40404	5.60814e-11	-2.20383	-1.3652
160714714	chr6:160714714:T:G	2.06734e-23	2.60456	-9.24033e-10	2.28969e-09	0.14033	-9.24033e-10
160714722	chr6:160714722:T:C	3.42123e-25	-9.89405e-10	-1.49687	4.41184e-10	-9.89405e-10	-1.50638
160715026	chr6:160715026:T:A	3.1872e-26	-2.35883	-1.51148	9.33745e-11	-1.54803	-1.51119
160715453	chr6:160715453:G:A	9.60584e-26	-2.34561	-0.421479	5.18711e-10	-0.983359	-0.361137
160715549	chr6:160715549:G:A	4.91322e-25	-9.89405e-10	-1.13494	6.64237e-10	-9.89405e-10	-1.0972
160716123	chr6:160716123:T:C	4.43816e-25	-9.89405e-10	-1.23663	5.90853e-10	-9.89405e-10	-1.21428
160716226	chr6:160716226:A:G	3.20936e-26	-2.34742	-1.51597	4.23074e-11	-2.34533	-1.50555
160716486	chr6:160716486:T:C	3.6698e-26	-2.34675	-1.38257	5.23401e-11	-2.25657	-1.38151
160716631	chr6:160716631:T:G	2.54803e-25	-2.31371	0.522155	3.7675e-10	-2.30652	0.642258
160716747	chr6:160716747:T:C	3.17954e-26	-2.35735	-1.51537	1.10315e-10	-1.37868	-1.51382
160716958	chr6:160716958:G:A	2.17209e-25	-1.01938	-0.931802	1.24241e-10	-1.85889	-0.914727
160717321	chr6:160717321:G:T	3.77953e-25	-9.89405e-10	-1.39727	4.78838e-10	-9.89405e-10	-1.42448
160717816	chr6:160717816:C:G	2.49855e-25	-0.728384	-1.08277	2.74191e-10	-0.916045	-1.06597
160717885	chr6:160717885:A:G	9.68542e-26	-2.34961	-0.40922	9.09742e-10	-0.635314	-0.147367
160718246	chr6:160718246:G:A	1.87753e-22	-9.89405e-10	4.81084	3.34635e-07	-9.89405e-10	5.12495
160718448	chr6:160718448:C:T	3.22175e-26	-2.35538	-1.50415	1.00211e-10	-1.48535	-1.50321
160718825	chr6:160718825:A:G	3.40295e-25	-2.32133	0.8191	5.16442e-10	-2.29796	0.949082
160719104	chr6:160719104:G:A	4.78031e-25	-9.89405e-10	-1.16237	6.06107e-10	-9.89405e-10	-1.18879
160719866	chr6:160719866:AT:A	3.50016e-25	-9.89405e-10	-1.47406	4.64422e-10	-9.89405e-10	-1.45505
160719873	chr6:160719873:C:G	3.50069e-25	-9.89405e-10	-1.47391	4.64553e-10	-9.89405e-10	-1.45477
160720126	chr6:160720126:T:C	3.34678e-26	-2.34212	-1.47934	1.16886e-10	-1.35704	-1.4776
160720152	chr6:160720152:C:T	8.50352e-26	-2.34951	-0.539469	8.46213e-10	-0.608164	-0.246908
160720970	chr6:160720970:A:G	3.50216e-25	-9.89405e-10	-1.47349	4.49141e-10	-9.89405e-10	-1.4885
160721792	chr6:160721792:C:A	3.4706e-25	-9.89405e-10	-1.48254	4.45979e-10	-9.89405e-10	-1.49557
160722158	chr6:160722158:T:C	1.38855e-25	-2.34274	-0.0558701	2.64978e-10	-2.23496	0.218769
160722167	chr6:160722167:A:G	4.32493e-25	-9.89405e-10	-1.26248	5.51236e-10	-9.89405e-10	-1.28368
160722201	chr6:160722201:A:C	3.5601e-26	-2.35885	-1.40082	5.0979e-11	-2.32301	-1.34142
160722344	chr6:160722344:A:G	4.06276e-26	-2.35019	-1.2774	5.76871e-11	-2.27178	-1.26903
160722533	chr6:160722533:C:T	7.19832e-25	-9.89405e-10	-0.753023	8.91532e-10	-9.89405e-10	-0.802901
160722576	chr6:160722576:T:C	2.47249e-25	-2.33	0.508359	3.68127e-10	-2.30502	0.617602
160722602	chr6:160722602:A:G	3.42952e-26	-2.36027	-1.43677	4.948e-11	-2.30775	-1.38652
160723304	chr6:160723304:A:G	3.5038e-26	-2.36024	-1.41536	5.07575e-11	-2.30938	-1.3594
160723697	chr6:160723697:G:A	3.54201e-26	-2.36027	-1.40449	5.15458e-11	-2.30742	-1.34596
160723747	chr6:160723747:T:C	3.56076e-26	-2.36027	-1.39921	5.187e-11	-2.30765	-1.33945
160723768	chr6:160723768:A:G	4.11369e-26	-2.35053	-1.26461	5.85914e-11	-2.26927	-1.25598
160723906	chr6:160723906:A:G	4.14888e-25	-9.89405e-10	-1.30403	5.24407e-10	-9.89405e-10	-1.33357
160723916	chr6:160723916:C:T	3.55082e-26	-2.36026	-1.40202	5.16333e-11	-2.30877	-1.34291
160724144	chr6:160724144:A:T	2.05942e-25	-2.33866	0.334216	3.86266e-10	-2.24785	0.608531
160724202	chr6:160724202:T:C	1.46158e-25	-2.34735	-9.24033e-10	1.88599e-10	-2.35622	-9.24033e-10
160724214	chr6:160724214:A:C	4.87686e-25	-1.14237	-9.24033e-10	1.94351e-10	-2.32618	-9.24033e-10
160724265	chr6:160724265:A:G	3.49664e-26	-2.35937	-1.41828	5.00402e-11	-2.31995	-1.36307
160725144	chr6:160725144:G:C	1.55245e-25	-2.28703	-9.24033e-10	1.90803e-10	-2.3446	-9.24033e-10
160725186	chr6:160725186:A:G	1.18781e-25	-2.34337	-0.211392	7.68187e-10	-1.06861	0.116799
160725602	chr6:160725602:A:G	3.46543e-26	-2.36015	-1.42647	4.98912e-11	-2.31226	-1.37374
160725672	chr6:160725672:A:G	2.02273e-25	-2.32119	0.29877	3.607e-10	-2.27872	0.570929
160725739	chr6:160725739:A:G	3.75751e-25	-9.89405e-10	-1.40311	4.83671e-10	-9.89405e-10	-1.41444
160725771	chr6:160725771:A:G	3.49388e-26	-2.36024	-1.41821	5.05569e-11	-2.30976	-1.36299
160726070	chr6:160726070:A:C	3.71238e-25	-9.89405e-10	-1.4152	4.71125e-10	-9.89405e-10	-1.44072
160726336	chr6:160726336:A:T	4.15757e-26	-2.34099	-1.26354	5.73373e-11	-2.29217	-1.25472
160726413	chr6:160726413:T:C	3.51211e-25	-9.89405e-10	-1.47065	4.50254e-10	-9.89405e-10	-1.48603
160726939	chr6:160726939:A:G	6.1166e-25	-9.89405e-10	-0.915865	8.45392e-10	-9.89405e-10	-0.856043
160727064	chr6:160727064:C:T	3.58736e-25	-9.89405e-10	-1.44946	4.77961e-10	-9.89405e-10	-1.42631
160727115	chr6:160727115:T:C	3.5011e-26	-2.36027	-1.41611	5.07897e-11	-2.30755	-1.3606
160727272	chr6:160727272:CAT:C	3.47673e-25	-9.89405e-10	-1.48078	4.46619e-10	-9.89405e-10	-1.49414
160727367	chr6:160727367:G:T	1.13421e-25	-2.34918	-0.251754	7.70117e-10	-1.01939	0.0700876
160727730	chr6:160727730:T:C	3.49121e-26	-2.35983	-1.41937	5.01481e-11	-2.31622	-1.36464
160727905	chr6:160727905:T:G	3.56884e-25	-9.89405e-10	-1.45463	4.70823e-10	-9.89405e-10	-1.44136
160728290	chr6:160728290:G:T	1.86877e-25	-0.885119	-1.21647	2.34619e-10	-0.622869	-1.51501
160728292	chr6:160728292:A:G	3.19086e-26	-2.3566	-1.51257	6.55744e-11	-1.9534	-1.45926
160728560	chr6:160728560:C:T	6.35869e-25	-9.89405e-10	-0.877048	8.80418e-10	-9.89405e-10	-0.815445
160728886	chr6:160728886:A:G	3.44366e-26	-2.3582	-1.43472	5.08514e-11	-2.28317	-1.38376
160729145	chr6:160729145:G:GA	4.09611e-26	-2.35163	-1.26779	5.85722e-11	-2.26647	-1.25911
160729291	chr6:160729291:G:A	6.53922e-25	-9.89405e-10	-0.849053	9.00358e-10	-9.89405e-10	-0.79305
160729500	chr6:160729500:T:C	3.0722e-22	-9.89405e-10	5.30328	5.49378e-07	-9.89405e-10	5.6207
160730116	chr6:160730116:A:G	3.6806e-25	-9.89405e-10	-1.42379	4.70186e-10	-9.89405e-10	-1.44271
160730679	chr6:160730679:C:A	3.38415e-25	-9.89405e-10	-1.50777	4.40009e-10	-9.89405e-10	-1.50905
160730936	chr6:160730936:T:C	5.3814e-25	0.416363	-1.46029	1.4337e-09	1.11083	-1.43865
160731174	chr6:160731174:T:A	3.46437e-25	-9.89405e-10	-1.48434	4.56983e-10	-9.89405e-10	-1.4712
160731208	chr6:160731208:G:A	2.83211e-25	-2.3035	0.617651	4.01597e-10	-2.331	0.730611
160731360	chr6:160731360:G:A	3.56745e-25	-9.89405e-10	-1.45502	4.5578e-10	-9.89405e-10	-1.47383
160731416	chr6:160731416:C:T	3.52557e-25	-9.89405e-10	-1.46683	4.6831e-10	-9.89405e-10	-1.44671
160731873	chr6:160731873:C:T	1.46374e-25	-2.34588	-9.24033e-10	1.952e-10	-2.32182	-9.24033e-10
160732048	chr6:160732048:A:C	3.60147e-26	-2.33852	-1.40959	4.90291e-11	-2.2976	-1.40583
160732256	chr6:160732256:GA:G	3.90443e-25	-9.89405e-10	-1.36476	4.92455e-10	-9.89405e-10	-1.39644
160732325	chr6:160732325:T:G	1.5044e-24	-9.89405e-10	-0.015894	1.81243e-09	-9.89405e-10	-0.093417
160732495	chr6:160732495:T:C	3.59362e-26	-2.34039	-1.40991	4.91605e-11	-2.29462	-1.40614
160732529	chr6:160732529:T:C	3.55902e-26	-2.34347	-1.4165	4.9114e-11	-2.28887	-1.41283
160732663	chr6:160732663:G:C	2.33834e-25	-0.633461	-1.24397	2.13155e-10	-0.945889	-1.28794
160732958	chr6:160732958:G:A	3.27277e-25	-0.552216	-0.989018	3.60176e-10	-0.738591	-0.970658
160733205	chr6:160733205:G:A	3.51609e-25	-9.89405e-10	-1.46952	4.50413e-10	-9.89405e-10	-1.48568
160733713	chr6:160733713:G:A	6.82682e-25	-0.806013	-9.24033e-10	2.1927e-09	0.0970482	-9.24033e-10
160733775	chr6:160733775:T:C	3.43637e-25	-9.89405e-10	-1.49245	4.45335e-10	-9.89405e-10	-1.49702
160734790	chr6:160734790:C:T	6.26607e-25	-9.89405e-10	-0.891722	8.6642e-10	-9.89405e-10	-0.831472
160735008	chr6:160735008:C:CTGCCCAGCTTCGCAT	2.33085e-25	-0.490908	-1.38973	2.12181e-10	-0.820258	-1.41815
160735383	chr6:160735383:G:A	3.38557e-25	-9.89405e-10	-1.50735	4.39854e-10	-9.89405e-10	-1.5094
160735435	chr6:160735435:G:C	4.66272e-25	-9.89405e-10	-1.18727	5.98825e-10	-9.89405e-10	-1.20087
160735635	chr6:160735635:G:A	3.81441e-26	-2.35055	-1.34012	5.41995e-11	-2.27012	-1.33305
160735897	chr6:160735897:T:A	4.54122e-26	-2.35846	-1.1578	3.28156e-10	-0.864696	-0.937658
160736138	chr6:160736138:C:T	1.57297e-24	-9.89405e-10	0.0286764	1.89271e-09	-9.89405e-10	-0.0500793
160736271	chr6:160736271:A:AC	3.6125e-22	-9.89405e-10	5.46528	6.00142e-07	-9.89405e-10	5.70908
160737105	chr6:160737105:C:T	3.42571e-25	-9.89405e-10	-1.49556	4.41472e-10	-9.89405e-10	-1.50573
160737169	chr6:160737169:T:C	2.00311e-24	-9.89405e-10	0.270415	2.49776e-09	-9.89405e-10	0.227306
160737173	chr6:160737173:TA:T	7.49059e-25	-9.89405e-10	-0.713224	1.04434e-09	-9.89405e-10	-0.644698
160737465	chr6:160737465:T:C	3.68618e-25	-9.89405e-10	-1.42228	4.68055e-10	-9.89405e-10	-1.44726
160737702	chr6:160737702:T:C	4.15987e-26	-2.359	-1.24497	3.1001e-10	-0.81201	-1.04723
160737966	chr6:160737966:C:CA	1.48206e-25	-2.33344	-9.24033e-10	1.99827e-10	-2.29839	-9.24033e-10
160737969	chr6:160737969:T:A	1.4733e-25	-2.33937	-9.24033e-10	2.01997e-10	-2.28759	-9.24033e-10
160737970	chr6:160737970:A:AC	4.09468e-26	-2.3532	-1.26657	5.33636e-11	-2.25055	-1.36817
160737984	chr6:160737984:A:G	4.6089e-26	-2.35074	-1.15073	8.36073e-11	-2.20671	-0.963002
160738391	chr6:160738391:T:C	3.42407e-25	-9.89405e-10	-1.49604	4.44352e-10	-9.89405e-10	-1.49922
160738627	chr6:160738627:C:A	3.63529e-25	-9.89405e-10	-1.43618	4.62755e-10	-9.89405e-10	-1.45864
160739051	chr6:160739051:G:A	4.42403e-26	-2.35733	-1.18507	4.13015e-10	-0.601853	-0.970506
160739508	chr6:160739508:C:T	3.47613e-25	-9.89405e-10	-1.48095	4.44833e-10	-9.89405e-10	-1.49814
160739509	chr6:160739509:G:A	3.54214e-25	-9.89405e-10	-1.46214	4.52963e-10	-9.89405e-10	-1.48003
160739608	chr6:160739608:G:C	3.56071e-25	-9.89405e-10	-1.45691	4.5488e-10	-9.89405e-10	-1.47581
160739727	chr6:160739727:TTC:T	3.78454e-26	-2.313	-1.38553	1.3311e-10	-1.32973	-1.37494
160740186	chr6:160740186:G:A	3.74378e-25	-9.89405e-10	-1.40677	4.74958e-10	-9.89405e-10	-1.43262
160740323	chr6:160740323:T:C	7.5421e-25	-9.89405e-10	-0.70637	1.05171e-09	-9.89405e-10	-0.637671
160740463	chr6:160740463:C:T	7.4507e-25	-9.89405e-10	-0.718564	1.03556e-09	-9.89405e-10	-0.653148
160741179	chr6:160741179:T:C	1.94486e-24	-9.89405e-10	0.240905	2.22148e-09	-9.89405e-10	0.110088
160741258	chr6:160741258:A:G	3.59158e-25	-1.44828	-9.24033e-10	6.18155e-10	-1.1691	-9.24033e-10
160741374	chr6:160741374:T:C	3.37515e-26	-2.34409	-1.46893	6.21233e-11	-2.11039	-1.35633
160741521	chr6:160741521:T:A	1.4533e-24	-9.89405e-10	-0.0504468	1.96904e-09	-9.89405e-10	-0.0105414
160741522	chr6:160741522:G:A	1.49152e-24	-9.89405e-10	-0.0244892	2.02258e-09	-9.89405e-10	0.0162848
160741739	chr6:160741739:G:A	3.49314e-25	-9.89405e-10	-1.47607	4.47928e-10	-9.89405e-10	-1.49121
160741851	chr6:160741851:T:A	2.44153e-25	-1.83425	-9.24033e-10	4.27797e-10	-1.53719	-9.24033e-10
160742042	chr6:160742042:A:T	1.60028e-25	-1.53252	-0.724173	1.25401e-10	-1.69781	-1.06652
160742069	chr6:160742069:T:G	3.43127e-25	-9.89405e-10	-1.49394	4.41825e-10	-9.89405e-10	-1.50493
160742217	chr6:160742217:G:T	1.69401e-25	-2.19977	-9.24033e-10	1.917e-10	-2.33991	-9.24033e-10
160742742	chr6:160742742:G:A	3.48941e-25	-9.89405e-10	-1.47714	4.61065e-10	-9.89405e-10	-1.4623
160742745	chr6:160742745:A:G	8.79443e-26	-1.9505	-0.904837	1.14932e-10	-2.13346	-0.718044
160743792	chr6:160743792:G:A	3.49314e-25	-9.89405e-10	-1.47607	4.47928e-10	-9.89405e-10	-1.49121
160743945	chr6:160743945:AT:A	8.22624e-24	-9.89405e-10	1.68304	9.71124e-09	-9.89405e-10	1.5852
160744029	chr6:160744029:G:A	5.7282e-23	-9.89405e-10	3.6237	9.91563e-08	-9.89405e-10	3.90861
160744399	chr6:160744399:T:C	4.6128e-23	-9.89405e-10	3.40713	7.91411e-08	-9.89405e-10	3.68315
160744517	chr6:160744517:A:G	1.71442e-24	-9.89405e-10	0.114792	1.97099e-09	-9.89405e-10	-0.00955229
160745391	chr6:160745391:C:CCCTTT	3.5571e-26	-2.35586	-1.40465	5.15428e-11	-2.25428	-1.39915
160745468	chr6:160745468:C:T	5.26276e-25	-9.89405e-10	-1.06621	6.7635e-10	-9.89405e-10	-1.07913
160745470	chr6:160745470:C:T	3.19821e-26	-2.35079	-1.51607	7.65114e-11	-1.74293	-1.51547
160745523	chr6:160745523:A:G	5.05475e-23	-9.89405e-10	3.49863	8.68985e-08	-9.89405e-10	3.77665
160746420	chr6:160746420:A:G	3.33784e-26	-2.32107	-1.50306	6.7767e-11	-1.88638	-1.49339
160746624	chr6:160746624:C:G	5.08811e-23	-9.89405e-10	3.50521	8.7843e-08	-9.89405e-10	3.78746
160746983	chr6:160746983:G:A	4.69618e-23	-9.89405e-10	3.42505	8.06534e-08	-9.89405e-10	3.70207
160747278	chr6:160747278:C:T	5.32846e-23	-9.89405e-10	3.55136	9.21098e-08	-9.89405e-10	3.83489
160747365	chr6:160747365:A:T	6.21645e-26	-2.28681	-0.915449	1.71278e-10	-1.84795	-0.604603
160747420	chr6:160747420:G:C	5.32846e-23	-9.89405e-10	3.55136	9.21098e-08	-9.89405e-10	3.83489
160747516	chr6:160747516:G:A	8.02056e-26	-1.69892	-1.24853	5.33741e-11	-2.36	-1.25851
160747571	chr6:160747571:A:C	3.63314e-25	-9.89405e-10	-1.43677	4.82846e-10	-9.89405e-10	-1.41615
160747727	chr6:160747727:T:C	1.02622e-24	-0.478122	0.0797172	1.58394e-10	-2.24079	-0.289967
160747778	chr6:160747778:T:C	3.63908e-25	-9.89405e-10	-1.43514	4.82647e-10	-9.89405e-10	-1.41656
160747929	chr6:160747929:G:T	8.02807e-26	-1.71529	-1.23122	5.42969e-11	-2.35956	-1.24181
160747938	chr6:160747938:A:G	3.3654e-25	-9.89405e-10	-1.51332	4.40234e-10	-9.89405e-10	-1.50854
160748028	chr6:160748028:T:C	1.45194e-25	-2.35397	-9.24033e-10	1.93058e-10	-2.33285	-9.24033e-10
160748032	chr6:160748032:T:C	1.45099e-25	-2.35463	-9.24033e-10	1.92747e-10	-2.33446	-9.24033e-10
160748035	chr6:160748035:A:G	1.47308e-25	-2.33952	-9.24033e-10	1.97963e-10	-2.30776	-9.24033e-10
160748237	chr6:160748237:G:A	3.82273e-25	-9.89405e-10	-1.38591	5.0534e-10	-9.89405e-10	-1.37061
160748707	chr6:160748707:C:T	8.59251e-26	-1.66229	-1.21628	5.94634e-11	-2.36023	-1.15025
160748783	chr6:160748783:C:T	8.31682e-26	-1.69309	-1.21809	5.93787e-11	-2.35966	-1.15225
160748795	chr6:160748795:T:C	7.4793e-24	-9.89405e-10	1.58785	1.28389e-08	-9.89405e-10	1.86439
160748803	chr6:160748803:C:T	3.6977e-25	-9.89405e-10	-1.41916	4.69841e-10	-9.89405e-10	-1.44345
160748891	chr6:160748891:C:T	3.38385e-25	-9.89405e-10	-1.50786	4.37961e-10	-9.89405e-10	-1.51371
160749093	chr6:160749093:C:T	6.7799e-24	-9.89405e-10	1.48968	8.02201e-09	-9.89405e-10	1.3941
160749369	chr6:160749369:C:A	6.39925e-24	-9.89405e-10	1.43189	1.08748e-08	-9.89405e-10	1.69836
160749396	chr6:160749396:C:T	7.10312e-24	-9.89405e-10	1.53625	1.21903e-08	-9.89405e-10	1.81256
160749571	chr6:160749571:C:T	4.90226e-23	-9.89405e-10	3.468	8.44137e-08	-9.89405e-10	3.74764
160749656	chr6:160749656:TCAC:T	6.39157e-25	-9.89405e-10	-0.871891	7.80523e-10	-9.89405e-10	-0.935878
160749823	chr6:160749823:A:G	1.69211e-25	-1.76862	-0.432279	1.44562e-10	-2.22155	-0.400587
160750331	chr6:160750331:T:C	7.01257e-24	-9.89405e-10	1.52342	1.19862e-08	-9.89405e-10	1.79567
160750534	chr6:160750534:A:G	3.46643e-25	-9.89405e-10	-1.48375	4.45191e-10	-9.89405e-10	-1.49734
160750650	chr6:160750650:T:A	3.37214e-26	-2.34839	-1.46552	4.68107e-11	-2.28629	-1.46344
160750825	chr6:160750825:T:C	1.91477e-25	-0.584762	-1.49251	2.5885e-10	-0.529925	-1.50967
160750887	chr6:160750887:C:T	8.42913e-26	-1.71917	-1.17859	5.71905e-11	-2.35828	-1.19118
160750982	chr6:160750982:TCA:T	1.10309e-25	-1.8331	-0.795652	1.05961e-10	-2.07148	-0.861287
160750985	chr6:160750985:C:G	1.12058e-25	-1.81737	-0.795652	1.07192e-10	-2.05993	-0.861287
160750987	chr6:160750987:C:A	1.10276e-25	-1.8334	-0.795652	1.05939e-10	-2.07169	-0.861287
160750989	chr6:160750989:C:T	1.1037e-25	-1.83255	-0.795652	1.06005e-10	-2.07107	-0.861287
160751243	chr6:160751243:G:GTTT	5.26276e-25	-9.89405e-10	-1.06621	6.7635e-10	-9.89405e-10	-1.07913
160751526	chr6:160751526:A:T	6.2983e-24	-9.89405e-10	1.41599	7.46284e-09	-9.89405e-10	1.32185
160752060	chr6:160752060:C:G	3.42892e-25	-9.89405e-10	-1.49463	4.51513e-10	-9.89405e-10	-1.48324
160752248	chr6:160752248:T:C	3.36072e-25	-9.89405e-10	-1.51471	4.39158e-10	-9.89405e-10	-1.51098
160752317	chr6:160752317:C:T	3.00596e-25	-1.62627	-9.24033e-10	3.02579e-10	-1.8835	-9.24033e-10
160752578	chr6:160752578:A:G	9.24023e-26	-1.63799	-1.1679	6.16391e-11	-2.36025	-1.1143
160752914	chr6:160752914:T:G	8.9729e-26	-1.56237	-1.27288	5.49702e-11	-2.35978	-1.22927
160753345	chr6:160753345:AT:A	9.12364e-26	-1.627	-1.19159	6.00866e-11	-2.36027	-1.13979
160753547	chr6:160753547:T:C	8.52361e-26	-1.74323	-1.14338	5.94315e-11	-2.35682	-1.15419
160753562	chr6:160753562:A:G	9.22893e-26	-1.6259	-1.18121	6.07589e-11	-2.36026	-1.12867
160753626	chr6:160753626:G:A	9.81791e-25	-0.52128	0.0786176	1.52143e-10	-2.21904	-0.351981
160753836	chr6:160753836:G:A	6.33777e-25	-9.89405e-10	-0.880345	7.76101e-10	-9.89405e-10	-0.94156
160753842	chr6:160753842:A:G	3.48163e-25	-9.89405e-10	-1.47937	4.46698e-10	-9.89405e-10	-1.49396
160753972	chr6:160753972:C:T	3.22384e-26	-2.36009	-1.49879	4.81638e-11	-2.22494	-1.4963
160754047	chr6:160754047:T:C	5.19511e-25	-9.89405e-10	-1.07915	6.98876e-10	-9.89405e-10	-1.04637
160754151	chr6:160754151:G:A	1.57176e-25	-2.27468	-9.24033e-10	2.12117e-10	-2.2387	-9.24033e-10
160755307	chr6:160755307:C:G	5.63339e-25	-9.89405e-10	-0.99816	6.94469e-10	-9.89405e-10	-1.05269
160756205	chr6:160756205:A:G	6.86827e-26	-1.82831	-1.27423	5.43243e-10	0.217826	-1.51611
160756365	chr6:160756365:T:G	1.15989e-21	-9.89405e-10	6.6318	2.01585e-06	-9.89405e-10	6.92071
160756411	chr6:160756411:C:T	7.6754e-25	-0.68885	-9.24033e-10	9.26362e-10	-0.764577	-9.24033e-10
160756481	chr6:160756481:A:G	3.9238e-25	-9.89405e-10	-1.35981	5.25856e-10	-9.89405e-10	-1.33082
160756810	chr6:160756810:A:C	9.34682e-26	-1.29383	-1.50059	4.22715e-11	-2.34631	-1.50541
160757108	chr6:160757108:C:T	5.61488e-25	-9.89405e-10	-1.00145	6.92319e-10	-9.89405e-10	-1.0558
160757389	chr6:160757389:T:C	1.74681e-25	-2.16908	-9.24033e-10	2.03744e-10	-2.27898	-9.24033e-10
160757668	chr6:160757668:C:T	3.87999e-25	-9.89405e-10	-1.37104	5.06808e-10	-9.89405e-10	-1.36771
160758003	chr6:160758003:C:A	1.02904e-23	-9.89405e-10	1.90693	1.19697e-08	-9.89405e-10	1.79429
160758765	chr6:160758765:T:A	5.10228e-23	-9.89405e-10	3.50799	8.78424e-08	-9.89405e-10	3.78746
160759013	chr6:160759013:G:A	1.28807e-23	-9.89405e-10	2.13144	1.49344e-08	-9.89405e-10	2.01558
160759196	chr6:160759196:C:A	3.91379e-25	-9.89405e-10	-1.36236	5.02646e-10	-9.89405e-10	-1.37596
160759445	chr6:160759445:G:A	8.095e-26	-1.63027	-1.30793	5.03175e-11	-2.36017	-1.31732
160759461	chr6:160759461:T:C	5.38875e-23	-9.89405e-10	3.56261	9.26755e-08	-9.89405e-10	3.84102
160759501	chr6:160759501:C:T	5.61488e-25	-9.89405e-10	-1.00145	6.92319e-10	-9.89405e-10	-1.0558
160759543	chr6:160759543:G:A	3.12318e-25	-1.58802	-9.24033e-10	3.55034e-10	-1.72363	-9.24033e-10
160759749	chr6:160759749:C:A	5.33281e-25	-9.89405e-10	-1.05299	7.00881e-10	-9.89405e-10	-1.0435
160760076	chr6:160760076:G:A	5.32109e-23	-9.89405e-10	3.54998	9.15783e-08	-9.89405e-10	3.82911
160760083	chr6:160760083:G:T	5.32109e-23	-9.89405e-10	3.54998	9.15783e-08	-9.89405e-10	3.82911
160760239	chr6:160760239:A:G	7.00792e-26	-1.82943	-1.25298	5.42562e-10	0.215761	-1.5153
160760886	chr6:160760886:C:T	9.36954e-22	-9.89405e-10	6.41835	1.63937e-06	-9.89405e-10	6.71398
160760891	chr6:160760891:C:T	8.03765e-26	-1.62457	-1.32075	4.96543e-11	-2.36012	-1.33064
160760892	chr6:160760892:G:A	5.50068e-23	-9.89405e-10	3.58317	9.47368e-08	-9.89405e-10	3.86302
160760947	chr6:160760947:C:T	1.302e-23	-9.89405e-10	2.1422	1.50929e-08	-9.89405e-10	2.02614
160760975	chr6:160760975:C:T	3.42724e-25	-9.89405e-10	-1.49512	4.41578e-10	-9.89405e-10	-1.50549
160760987	chr6:160760987:C:T	3.85622e-25	-9.89405e-10	-1.37718	4.89841e-10	-9.89405e-10	-1.40176
160761005	chr6:160761005:G:A	4.79429e-26	-2.26909	-1.19294	5.70662e-11	-2.334	-1.21763
160761432	chr6:160761432:C:A	2.36666e-24	-9.89405e-10	0.437195	2.55709e-09	-9.89405e-10	0.250781
160761447	chr6:160761447:A:G	4.88879e-25	-9.89405e-10	-1.13993	6.0953e-10	-9.89405e-10	-1.18315
160761626	chr6:160761626:T:C	5.29233e-23	-9.89405e-10	3.54456	9.10652e-08	-9.89405e-10	3.82349
160761922	chr6:160761922:A:G	7.89075e-26	-1.61761	-1.34616	4.84196e-11	-2.3601	-1.35584
160761990	chr6:160761990:AAG:A	5.14441e-25	-9.89405e-10	-1.08896	6.50879e-10	-9.89405e-10	-1.11752
160762392	chr6:160762392:A:C	3.18307e-26	-2.35577	-1.51584	8.50311e-11	-1.63914	-1.51368
160762423	chr6:160762423:G:A	3.32403e-26	-2.35683	-1.47145	4.80509e-11	-2.25592	-1.46766
160762490	chr6:160762490:C:A	3.49695e-25	-9.89405e-10	-1.47498	4.60652e-10	-9.89405e-10	-1.4632
160762494	chr6:160762494:G:A	4.51719e-26	-2.28199	-1.23958	5.50137e-11	-2.32592	-1.26234
160762633	chr6:160762633:A:G	5.82311e-25	-0.390673	-0.574363	8.73418e-11	-2.25549	-0.87052
160762650	chr6:160762650:A:G	1.134e-25	-1.69465	-0.906466	1.23499e-10	-1.99142	-0.78819
160762690	chr6:160762690:C:T	7.2369e-25	-0.445419	-0.302259	1.12379e-10	-2.24603	-0.627942
160762767	chr6:160762767:G:GAC	4.69045e-26	-2.33578	-1.14814	5.86618e-11	-2.35982	-1.16423
160763448	chr6:160763448:T:C	1.44289e-25	-2.36022	-9.24033e-10	1.88089e-10	-2.35893	-9.24033e-10
160763906	chr6:160763906:G:A	9.48639e-25	-9.89405e-10	-0.477012	1.27996e-09	-9.89405e-10	-0.441259
160764293	chr6:160764293:G:A	8.34957e-26	-1.60066	-1.30658	5.04594e-11	-2.35956	-1.31511
160764348	chr6:160764348:C:T	3.24179e-26	-2.36002	-1.49331	4.83444e-11	-2.22698	-1.49051
160764682	chr6:160764682:G:T	5.60549e-25	-9.89405e-10	-1.00313	7.14001e-10	-9.89405e-10	-1.02496
160765152	chr6:160765152:T:G	9.82769e-25	-9.89405e-10	-0.441667	1.18733e-09	-9.89405e-10	-0.516379
160765270	chr6:160765270:A:G	8.64393e-25	-0.570014	-9.24033e-10	1.64927e-09	-0.187756	-9.24033e-10
160765505	chr6:160765505:A:G	1.15117e-25	-1.43433	-1.15177	1.78401e-10	-1.29884	-1.11297
160765566	chr6:160765566:G:A	1.9118e-25	-2.07882	-9.24033e-10	2.26765e-10	-2.17193	-9.24033e-10
160765609	chr6:160765609:A:G	5.67454e-25	-0.589567	-0.401314	1.02828e-10	-2.21252	-0.750262
160765857	chr6:160765857:G:T	3.19002e-26	-2.35333	-1.5161	8.25462e-11	-1.66779	-1.5147
160765887	chr6:160765887:C:T	1.17757e-25	-1.71372	-0.849699	1.29865e-10	-2.0054	-0.723945
160766012	chr6:160766012:G:A	2.82293e-25	-1.78173	0.0926377	5.10362e-10	-1.6429	0.282178
160766048	chr6:160766048:T:C	1.14534e-25	-1.12529	-1.46588	4.68416e-11	-2.32052	-1.42855
160766253	chr6:160766253:G:A	9.8371e-24	-9.89405e-10	1.86187	1.14422e-08	-9.89405e-10	1.74922
160766303	chr6:160766303:C:T	1.18796e-25	-1.0838	-1.47084	4.69302e-11	-2.31212	-1.43506
160766485	chr6:160766485:T:C	8.53003e-26	-1.58372	-1.30214	5.07013e-11	-2.35867	-1.31122
160766539	chr6:160766539:ACAT:A	3.2786e-26	-2.35882	-1.48322	4.81351e-11	-2.2401	-1.48173
160766586	chr6:160766586:T:C	3.97182e-25	-9.89405e-10	-1.34765	5.32244e-10	-9.89405e-10	-1.31874
160766712	chr6:160766712:G:T	8.43308e-26	-1.61041	-1.28688	5.13437e-11	-2.35952	-1.29778
160766903	chr6:160766903:G:A	3.97182e-25	-9.89405e-10	-1.34765	5.32244e-10	-9.89405e-10	-1.31874
160767071	chr6:160767071:A:G	8.88049e-26	-1.47992	-1.36568	4.53776e-11	-2.35708	-1.42374
160767100	chr6:160767100:A:AG	6.36366e-26	-1.78026	-1.3986	4.4781e-11	-2.34516	-1.4489
160767298	chr6:160767298:G:T	3.59051e-25	-9.89405e-10	-1.44858	4.54672e-10	-9.89405e-10	-1.47627
160767986	chr6:160767986:A:C	1.75531e-25	-1.11888	-1.04535	7.6273e-11	-2.29106	-0.97046
160768039	chr6:160768039:G:A	4.38643e-26	-2.22008	-1.33086	4.90997e-11	-2.35272	-1.34927
160768231	chr6:160768231:T:C	4.43273e-25	-9.89405e-10	-1.23786	5.74751e-10	-9.89405e-10	-1.24191
160768638	chr6:160768638:A:G	9.95094e-26	-1.48984	-1.24194	5.42789e-11	-2.35034	-1.25136
160769018	chr6:160769018:T:C	1.6096e-23	-9.89405e-10	2.35429	2.66333e-08	-9.89405e-10	2.59408
160769216	chr6:160769216:C:A	3.6085e-25	-9.89405e-10	-1.44358	4.59997e-10	-9.89405e-10	-1.46462
160769484	chr6:160769484:G:A	2.05035e-25	-2.00886	-9.24033e-10	2.36506e-10	-2.12987	-9.24033e-10
160769579	chr6:160769579:C:T	3.60895e-25	-9.89405e-10	-1.44345	4.6005e-10	-9.89405e-10	-1.46451
160769819	chr6:160769819:T:G	3.56002e-25	-1.84949	0.39238	6.68633e-10	-1.70475	0.614138
160770099	chr6:160770099:GAGT:G	3.38478e-26	-2.29482	-1.51535	6.32146e-11	-1.93314	-1.51617
160770119	chr6:160770119:G:A	1.30996e-24	-9.89405e-10	-0.154286	1.55612e-09	-9.89405e-10	-0.245888
160770826	chr6:160770826:AG:A	1.27795e-25	-1.45331	-1.0283	2.04715e-10	-1.29063	-0.983599
160771029	chr6:160771029:T:C	3.56966e-25	-1.4544	-9.24033e-10	3.76141e-10	-1.66588	-9.24033e-10
160771033	chr6:160771033:A:G	3.78742e-25	-9.89405e-10	-1.39519	5.04274e-10	-9.89405e-10	-1.37272
160771071	chr6:160771071:G:GTGA	3.19568e-25	-0.733375	-0.831697	7.22554e-11	-2.2412	-1.07443
160771157	chr6:160771157:C:T	3.05392e-25	-0.761115	-0.84933	7.17735e-11	-2.23355	-1.08878
160771285	chr6:160771285:T:C	3.49051e-25	-9.89405e-10	-1.47682	4.47819e-10	-9.89405e-10	-1.49145
160771613	chr6:160771613:GCTC:G	3.4405e-25	-1.49125	-9.24033e-10	3.67266e-10	-1.68976	-9.24033e-10
160772195	chr6:160772195:C:T	3.37011e-25	-9.89405e-10	-1.51192	4.40241e-10	-9.89405e-10	-1.50852
160772206	chr6:160772206:A:G	7.7418e-26	-1.79135	-1.19147	1.54119e-10	-1.45368	-1.10443
160772315	chr6:160772315:C:T	3.45501e-25	-9.89405e-10	-1.48704	4.54721e-10	-9.89405e-10	-1.47616
160772514	chr6:160772514:A:G	3.44391e-25	-9.89405e-10	-1.49026	4.53003e-10	-9.89405e-10	-1.47994
160772652	chr6:160772652:T:G	4.43018e-25	-9.89405e-10	-1.23843	5.85588e-10	-9.89405e-10	-1.22323
160772659	chr6:160772659:CAG:C	3.50138e-25	-9.89405e-10	-1.47371	4.61828e-10	-9.89405e-10	-1.46065
160772927	chr6:160772927:C:G	1.14903e-25	-1.62033	-0.967626	1.66613e-10	-1.49397	-0.986197
160773222	chr6:160773222:G:A	1.52521e-25	-2.30474	-9.24033e-10	1.98314e-10	-2.30599	-9.24033e-10
160773592	chr6:160773592:T:C	4.10595e-25	-9.89405e-10	-1.31443	5.51537e-10	-9.89405e-10	-1.28313
160773782	chr6:160773782:T:C	3.37059e-26	-2.31872	-1.49565	6.88956e-11	-1.85969	-1.50356
160773819	chr6:160773819:C:T	3.66315e-25	-9.89405e-10	-1.42855	4.6207e-10	-9.89405e-10	-1.46013
160774471	chr6:160774471:C:A	1.30276e-23	-9.89405e-10	2.14279	2.13553e-08	-9.89405e-10	2.37321
160774509	chr6:160774509:CTGAG:C	1.34591e-24	-9.89405e-10	-0.127216	1.65198e-09	-9.89405e-10	-0.186115
160774529	chr6:160774529:G:A	1.37196e-23	-9.89405e-10	2.19454	2.25287e-08	-9.89405e-10	2.4267
160774768	chr6:160774768:T:A	3.88784e-25	-2.35918	0.990163	5.35854e-10	-2.30221	0.990234
160774769	chr6:160774769:C:T	3.32908e-26	-2.32544	-1.50132	7.02541e-11	-1.83582	-1.5079
160774834	chr6:160774834:C:A	2.01728e-25	-1.82858	-0.196537	1.81905e-10	-2.15728	-0.235081
160774863	chr6:160774863:A:G	3.33607e-26	-2.32441	-1.50025	6.99992e-11	-1.84026	-1.5071
160775130	chr6:160775130:A:G	2.08279e-25	-1.80797	-0.185197	1.86292e-10	-2.14321	-0.225319
160775184	chr6:160775184:A:G	3.93542e-25	-9.89405e-10	-1.35685	5.26239e-10	-9.89405e-10	-1.33009
160775265	chr6:160775265:T:C	1.83341e-25	-1.36979	-0.7509	1.11033e-10	-2.05475	-0.831269
160775444	chr6:160775444:G:T	3.69372e-25	-0.706295	-0.713943	7.89746e-11	-2.24945	-0.977268
160775530	chr6:160775530:T:C	5.21254e-26	-2.34885	-1.02954	7.1641e-11	-2.28475	-1.03943
160775686	chr6:160775686:A:G	3.64796e-25	-9.89405e-10	-1.4327	4.64512e-10	-9.89405e-10	-1.45486
160776055	chr6:160776055:A:G	6.78202e-26	-1.76955	-1.34563	4.61954e-11	-2.34817	-1.41479
160776271	chr6:160776271:C:T	1.19656e-21	-9.89405e-10	6.66292	2.07989e-06	-9.89405e-10	6.95198
160776366	chr6:160776366:G:A	3.63453e-25	-9.89405e-10	-1.43639	4.63058e-10	-9.89405e-10	-1.45799
160776526	chr6:160776526:T:C	6.83152e-26	-1.6603	-1.44761	4.27594e-11	-2.35871	-1.48155
160776813	chr6:160776813:A:G	6.67094e-26	-1.68004	-1.45166	4.26773e-11	-2.35776	-1.48442
160776833	chr6:160776833:G:A	4.49217e-25	-9.89405e-10	-1.22454	5.6179e-10	-9.89405e-10	-1.26471
160776850	chr6:160776850:G:A	1.28053e-25	-1.48869	-0.990908	2.155e-10	-1.28028	-0.942603
160776853	chr6:160776853:G:A	9.66358e-26	-1.45094	-1.31015	5.10478e-11	-2.3448	-1.31828
160776872	chr6:160776872:C:T	4.67101e-25	-9.89405e-10	-1.1855	6.29424e-10	-9.89405e-10	-1.15104
160776991	chr6:160776991:G:A	3.79236e-25	-9.89405e-10	-1.39388	4.953e-10	-9.89405e-10	-1.39068
160777051	chr6:160777051:G:T	1.20845e-25	-1.54718	-0.990356	1.93876e-10	-1.38378	-0.944841
160777258	chr6:160777258:T:C	1.28362e-25	-1.48444	-0.99275	2.06699e-10	-1.31723	-0.947352
160777437	chr6:160777437:G:A	3.48537e-25	-9.89405e-10	-1.4783	4.47934e-10	-9.89405e-10	-1.4912
160777456	chr6:160777456:C:T	1.27525e-25	-1.49337	-0.990356	2.05534e-10	-1.32539	-0.944841
160777457	chr6:160777457:G:A	5.99142e-24	-9.89405e-10	1.36604	7.06229e-09	-9.89405e-10	1.26668
160777534	chr6:160777534:GC:G	1.26669e-25	-1.50714	-0.983321	2.03932e-10	-1.34055	-0.937508
160777786	chr6:160777786:C:T	3.48385e-25	-9.89405e-10	-1.47873	4.47774e-10	-9.89405e-10	-1.49155
160777982	chr6:160777982:T:C	1.24733e-24	-0.011691	-0.191591	1.08949e-10	-2.33752	-0.567441
160778168	chr6:160778168:C:A	1.14971e-25	-1.49956	-1.0878	1.85096e-10	-1.32897	-1.04599
160778181	chr6:160778181:G:T	1.27029e-25	-1.47371	-1.01391	2.05066e-10	-1.30312	-0.969388
160778362	chr6:160778362:G:A	1.3427e-25	-1.423	-1.00919	2.17727e-10	-1.24799	-0.964613
160778704	chr6:160778704:C:T	3.40191e-26	-2.31801	-1.48711	4.35716e-11	-2.3242	-1.49724
160778771	chr6:160778771:C:G	3.56221e-25	-9.89405e-10	-1.45649	4.55102e-10	-9.89405e-10	-1.47532
160778855	chr6:160778855:G:A	1.62864e-25	-1.32247	-0.916652	2.67817e-10	-1.14215	-0.863391
160778868	chr6:160778868:T:C	1.42168e-25	-1.4544	-0.920635	2.31964e-10	-1.28179	-0.867471
160778901	chr6:160778901:C:T	3.47609e-26	-2.28479	-1.49876	1.31882e-10	-1.19816	-1.51578
160779026	chr6:160779026:T:C	1.42195e-25	-1.46283	-0.912014	2.32635e-10	-1.29073	-0.85564
160779159	chr6:160779159:G:A	3.36926e-25	-1.78963	0.277447	6.37272e-10	-1.63079	0.492146
160779166	chr6:160779166:G:A	3.80032e-25	-9.89405e-10	-1.39179	4.84162e-10	-9.89405e-10	-1.41342
160779178	chr6:160779178:A:C	3.72921e-25	-9.89405e-10	-1.41068	4.86902e-10	-9.89405e-10	-1.40778
160779301	chr6:160779301:TA:T	1.08204e-25	-1.52427	-1.12375	9.06049e-11	-1.95767	-1.13167
160779548	chr6:160779548:C:T	7.16376e-25	-9.89405e-10	-0.757836	8.9306e-10	-9.89405e-10	-0.801189
160779600	chr6:160779600:G:A	3.45903e-25	-0.748545	-0.737338	7.84275e-11	-2.23793	-0.995738
160780080	chr6:160780080:G:A	3.20827e-26	-2.35839	-1.50533	9.4534e-11	-1.53074	-1.51615
160780180	chr6:160780180:C:T	3.75107e-25	-9.89405e-10	-1.40483	4.9116e-10	-9.89405e-10	-1.39907
160780324	chr6:160780324:T:C	3.20612e-26	-2.35902	-1.50537	9.5901e-11	-1.51638	-1.51615
160780559	chr6:160780559:A:G	4.52397e-26	-2.00486	-1.51521	7.8748e-11	-1.71835	-1.51124
160780619	chr6:160780619:G:A	3.22795e-26	-2.35387	-1.50374	8.85593e-11	-1.59601	-1.51616
160780751	chr6:160780751:A:G	3.21188e-26	-2.35714	-1.50546	9.22362e-11	-1.55535	-1.51614
160780810	chr6:160780810:A:T	3.20964e-26	-2.35793	-1.50537	9.36086e-11	-1.54057	-1.51615
160780880	chr6:160780880:C:T	3.58362e-25	-9.89405e-10	-1.4505	4.68565e-10	-9.89405e-10	-1.44617
160780928	chr6:160780928:T:C	3.20657e-26	-2.35903	-1.50522	9.58052e-11	-1.51737	-1.51615
160781104	chr6:160781104:AGTGTTTTGCTTAATTTTT:A	4.55632e-25	-9.89405e-10	-1.21035	5.97217e-10	-9.89405e-10	-1.20356
160781251	chr6:160781251:C:T	5.49349e-25	-9.89405e-10	-1.02331	7.28843e-10	-9.89405e-10	-1.00438
160781387	chr6:160781387:A:G	3.22466e-26	-2.35712	-1.50151	9.23375e-11	-1.55438	-1.51602
160781553	chr6:160781553:G:A	5.4074e-25	-9.89405e-10	-1.0391	6.88853e-10	-9.89405e-10	-1.06082
160781650	chr6:160781650:G:T	4.14649e-24	-9.89405e-10	0.997976	4.90013e-09	-9.89405e-10	0.901174
160781825	chr6:160781825:C:T	4.54976e-25	-9.89405e-10	-1.2118	5.96344e-10	-9.89405e-10	-1.20502
160781994	chr6:160781994:A:G	3.21561e-26	-2.35795	-1.50349	9.36816e-11	-1.53979	-1.51615
160782104	chr6:160782104:C:T	4.07126e-25	-0.775307	-0.547611	9.33775e-11	-2.23443	-0.824759
160782106	chr6:160782106:T:A	3.22435e-26	-2.35771	-1.50102	9.32173e-11	-1.54495	-1.51596
160782110	chr6:160782110:T:C	3.22134e-26	-2.35707	-1.50259	9.22489e-11	-1.55524	-1.51611
160782116	chr6:160782116:G:C	3.2204e-26	-2.35736	-1.50259	9.27309e-11	-1.55003	-1.51611
160782127	chr6:160782127:C:T	3.21106e-26	-2.35821	-1.50464	9.4113e-11	-1.53518	-1.51617
160782148	chr6:160782148:A:G	5.36456e-26	-1.83352	-1.51612	9.9445e-11	-1.49179	-1.50445
160782150	chr6:160782150:C:T	3.21439e-26	-2.35552	-1.5063	9.02662e-11	-1.577	-1.51608
160782422	chr6:160782422:T:C	3.37689e-25	-1.75088	0.240963	6.39755e-10	-1.5881	0.453346
160782434	chr6:160782434:C:A	3.21337e-26	-2.35426	-1.50788	8.88516e-11	-1.59302	-1.51586
160782737	chr6:160782737:C:T	3.20745e-26	-2.35867	-1.50531	9.50413e-11	-1.52539	-1.51614
160783279	chr6:160783279:T:A	3.20022e-26	-2.35695	-1.50929	9.19544e-11	-1.55904	-1.51551
160783456	chr6:160783456:G:A	3.23337e-26	-2.35704	-1.49889	9.20551e-11	-1.5578	-1.51565
160783636	chr6:160783636:A:AAAG	3.69766e-25	-9.89405e-10	-1.41917	4.96112e-10	-9.89405e-10	-1.38904
160783751	chr6:160783751:G:T	3.19559e-26	-2.35564	-1.51205	9.05501e-11	-1.57553	-1.51441
160783779	chr6:160783779:T:TGA	4.82477e-26	-2.35317	-1.10252	6.77302e-11	-2.27016	-1.11015
160783824	chr6:160783824:C:T	4.27466e-25	-0.789012	-0.485155	9.90932e-11	-2.23042	-0.769359
160783963	chr6:160783963:G:A	3.3668e-26	-2.31401	-1.50149	6.75777e-11	-1.87471	-1.50786
160784113	chr6:160784113:C:T	1.34618e-23	-9.89405e-10	2.17557	2.06981e-08	-9.89405e-10	2.34195
160784251	chr6:160784251:T:C	5.43503e-25	-1.03401	-9.24033e-10	5.63766e-10	-1.2612	-9.24033e-10
160784424	chr6:160784424:C:T	3.36125e-25	-0.875426	-0.639134	8.79593e-11	-2.20537	-0.913595
160784917	chr6:160784917:G:A	3.8819e-25	-0.717168	-0.653377	8.34648e-11	-2.24612	-0.925301
160785172	chr6:160785172:TC:T	3.43765e-25	-1.49208	-9.24033e-10	3.6443e-10	-1.69751	-9.24033e-10
160785174	chr6:160785174:T:A	3.27639e-25	-1.54013	-9.24033e-10	3.49476e-10	-1.73941	-9.24033e-10
160785181	chr6:160785181:C:T	3.2428e-26	-2.35684	-1.49618	9.18519e-11	-1.56056	-1.5151
160785302	chr6:160785302:C:T	1.18167e-23	-9.89405e-10	2.04523	1.61146e-08	-9.89405e-10	2.09164
160785317	chr6:160785317:A:G	3.22087e-26	-2.3593	-1.5005	9.67484e-11	-1.50784	-1.51589
160785343	chr6:160785343:T:G	3.82849e-25	-9.89405e-10	-1.3844	5.00105e-10	-9.89405e-10	-1.38103
160785355	chr6:160785355:A:G	3.2334e-26	-2.35647	-1.49945	9.15813e-11	-1.56287	-1.51574
160785580	chr6:160785580:A:G	3.35845e-25	-9.89405e-10	-1.51539	4.38689e-10	-9.89405e-10	-1.51205
160785618	chr6:160785618:C:A	1.2747e-25	-1.54706	-0.937104	1.92305e-10	-1.44078	-0.895983
160786283	chr6:160786283:G:A	1.48276e-25	-1.42425	-0.908722	2.41002e-10	-1.25244	-0.858593
160786611	chr6:160786611:G:A	1.2254e-25	-2.36027	-0.163334	3.24399e-10	-1.4711	-0.342768
160786688	chr6:160786688:G:A	1.04232e-24	-9.89405e-10	-0.382836	1.3666e-09	-9.89405e-10	-0.375759
160786783	chr6:160786783:C:T	1.06986e-24	-9.89405e-10	-0.356762	1.40319e-09	-9.89405e-10	-0.349336
160786860	chr6:160786860:G:A	1.19878e-25	-2.35943	-0.18614	3.36416e-10	-1.41332	-0.364177
160786960	chr6:160786960:A:G	1.17507e-25	-2.36011	-0.205427	3.20054e-10	-1.44529	-0.38206
160786975	chr6:160786975:C:T	1.20939e-25	-2.36019	-0.176559	3.27233e-10	-1.44997	-0.355197
160787026	chr6:160787026:G:T	4.67653e-25	-9.89405e-10	-1.18431	5.81341e-10	-9.89405e-10	-1.23051
160787030	chr6:160787030:G:A	6.23464e-24	-9.89405e-10	1.40583	7.34782e-09	-9.89405e-10	1.30632
160787265	chr6:160787265:T:C	1.13986e-25	-1.43912	-1.15684	1.82808e-10	-1.26779	-1.11962
160787354	chr6:160787354:C:T	7.99345e-24	-0.835738	2.49007	1.75333e-09	-2.22927	2.1027
160787552	chr6:160787552:C:T	1.33894e-25	-2.35025	-0.0847371	4.07133e-10	-1.33147	-0.255234
160787623	chr6:160787623:C:T	8.62222e-24	-0.879171	2.60923	1.90936e-09	-2.22488	2.18356
160787733	chr6:160787733:A:G	1.26839e-25	-2.35992	-0.1292	3.48662e-10	-1.42953	-0.312211
160787829	chr6:160787829:C:T	4.1853e-24	-9.89405e-10	1.00729	4.91897e-09	-9.89405e-10	0.905012
160787836	chr6:160787836:A:G	1.14517e-25	-2.36017	-0.231155	3.13802e-10	-1.44296	-0.404124
160787870	chr6:160787870:G:A	3.87981e-24	-9.89405e-10	0.931501	4.57244e-09	-9.89405e-10	0.831961
160787988	chr6:160787988:A:G	1.24611e-25	-2.35991	-0.146933	3.44494e-10	-1.42637	-0.327393
160788044	chr6:160788044:G:A	2.19131e-25	-1.94237	-9.24033e-10	2.46565e-10	-2.08822	-9.24033e-10
160788213	chr6:160788213:A:C	1.19082e-25	-2.3602	-0.192028	3.22908e-10	-1.44908	-0.369394
160788684	chr6:160788684:C:T	1.22152e-25	-2.3602	-0.166578	3.20233e-10	-1.48104	-0.345755
160788685	chr6:160788685:A:G	1.17303e-25	-2.36023	-0.207048	3.09895e-10	-1.47594	-0.383665
160788704	chr6:160788704:G:C	3.82347e-25	-9.89405e-10	-1.38571	4.99437e-10	-9.89405e-10	-1.38236
160789034	chr6:160789034:C:G	3.8234e-25	-9.89405e-10	-1.38573	4.99426e-10	-9.89405e-10	-1.38238
160789087	chr6:160789087:G:A	1.57867e-25	-2.33973	0.0694353	3.2045e-10	-1.72921	-0.0969069
160789423	chr6:160789423:A:G	1.94269e-25	-2.0628	-9.24033e-10	2.15953e-10	-2.22078	-9.24033e-10
160789709	chr6:160789709:T:C	1.02319e-25	-2.35022	-0.353724	2.25162e-10	-1.67933	-0.499688
160790315	chr6:160790315:A:G	3.55442e-25	-9.89405e-10	-1.45868	4.51563e-10	-9.89405e-10	-1.48313
160790702	chr6:160790702:G:A	3.39918e-25	-9.89405e-10	-1.50334	4.39492e-10	-9.89405e-10	-1.51022
160790851	chr6:160790851:T:A	6.40063e-26	-2.34467	-0.828391	1.0909e-10	-2.23414	-0.669525
160790965	chr6:160790965:G:A	8.56781e-26	-2.05063	-0.830817	1.31113e-10	-1.9477	-0.772081
160791025	chr6:160791025:G:A	1.48541e-25	-2.33118	-9.24033e-10	1.95375e-10	-2.32092	-9.24033e-10
160791102	chr6:160791102:T:C	7.7058e-25	-9.89405e-10	-0.684897	9.39834e-10	-9.89405e-10	-0.750139
160791108	chr6:160791108:T:G	7.75091e-25	-9.89405e-10	-0.679061	9.45298e-10	-9.89405e-10	-0.744342
160791426	chr6:160791426:GCTTT:G	3.39859e-25	-9.89405e-10	-1.50351	4.39442e-10	-9.89405e-10	-1.51034
160791629	chr6:160791629:T:G	5.59542e-25	-9.89405e-10	-1.00492	6.86645e-10	-9.89405e-10	-1.06402
160791693	chr6:160791693:C:CT	5.29009e-25	-9.89405e-10	-1.06104	7.31139e-10	-9.89405e-10	-1.00124
160791761	chr6:160791761:G:A	6.89589e-25	-9.89405e-10	-0.795945	8.44946e-10	-9.89405e-10	-0.85657
160791808	chr6:160791808:C:T	6.80494e-25	-9.89405e-10	-0.809223	8.3333e-10	-9.89405e-10	-0.870413
160791964	chr6:160791964:A:G	2.55526e-25	-1.78872	-9.24033e-10	3.8274e-10	-1.64849	-9.24033e-10
160792015	chr6:160792015:T:C	4.63794e-26	-2.22915	-1.26603	6.80871e-11	-2.06429	-1.31076
160792395	chr6:160792395:T:C	8.77016e-26	-2.21144	-0.646658	1.14481e-10	-2.08592	-0.769515
160792604	chr6:160792604:T:C	4.45995e-26	-2.2267	-1.30762	6.52341e-11	-2.06954	-1.34832
160792611	chr6:160792611:G:A	3.94819e-25	-9.89405e-10	-1.35361	5.15873e-10	-9.89405e-10	-1.34998
160792853	chr6:160792853:C:T	6.92919e-25	-9.89405e-10	-0.791129	8.49051e-10	-9.89405e-10	-0.851723
160793542	chr6:160793542:C:T	3.37858e-25	-9.89405e-10	-1.50942	4.43091e-10	-9.89405e-10	-1.50207
160793931	chr6:160793931:C:A	6.59997e-25	-9.89405e-10	-0.839805	8.10367e-10	-9.89405e-10	-0.898355
160794097	chr6:160794097:C:A	6.92621e-25	-9.89405e-10	-0.791558	8.48616e-10	-9.89405e-10	-0.852235
160794220	chr6:160794220:A:G	4.37759e-26	-2.19569	-1.35726	6.00607e-11	-2.11014	-1.39034
160794724	chr6:160794724:T:G	4.03866e-25	-9.89405e-10	-1.33096	5.42593e-10	-9.89405e-10	-1.29948
160794907	chr6:160794907:T:A	8.89182e-25	-9.89405e-10	-0.54174	1.09273e-09	-9.89405e-10	-0.59941
160794991	chr6:160794991:G:A	3.90001e-26	-2.24992	-1.41856	6.14824e-11	-2.02922	-1.44787
160795218	chr6:160795218:G:A	6.34707e-23	-9.89405e-10	3.72629	8.97618e-08	-9.89405e-10	3.80907
160795405	chr6:160795405:C:T	6.59599e-25	-9.89405e-10	-0.840409	8.03169e-10	-9.89405e-10	-0.907277
160795576	chr6:160795576:G:A	2.50208e-25	-2.06447	0.254723	3.85778e-10	-2.24352	0.602939
160795592	chr6:160795592:A:G	7.10543e-25	-9.89405e-10	-0.766012	8.67195e-10	-9.89405e-10	-0.830578
160795964	chr6:160795964:A:G	8.17729e-25	-9.89405e-10	-0.62551	9.92564e-10	-9.89405e-10	-0.695551
160796030	chr6:160796030:T:C	4.88039e-23	-9.89405e-10	3.46352	7.92523e-08	-9.89405e-10	3.68455
160796374	chr6:160796374:A:G	3.73923e-25	-9.89405e-10	-1.40799	4.98064e-10	-9.89405e-10	-1.38511
160796462	chr6:160796462:T:C	1.88864e-24	-9.89405e-10	0.211572	2.3001e-09	-9.89405e-10	0.144866
160796512	chr6:160796512:A:C	2.31582e-25	-1.88711	-9.24033e-10	2.62499e-10	-2.0256	-9.24033e-10
160796998	chr6:160796998:G:A	4.32123e-25	-9.89405e-10	-1.26333	6.00077e-10	-9.89405e-10	-1.19879
160797057	chr6:160797057:A:G	3.35672e-25	-9.89405e-10	-1.51591	4.37098e-10	-9.89405e-10	-1.51569
160797126	chr6:160797126:G:A	3.76288e-25	-9.89405e-10	-1.40169	5.01656e-10	-9.89405e-10	-1.37793
160797619	chr6:160797619:A:G	3.90032e-25	-0.488681	-0.87713	7.21642e-11	-2.19577	-1.12112
160797642	chr6:160797642:C:T	9.53698e-25	-9.89405e-10	-0.471694	1.16406e-09	-9.89405e-10	-0.536172
160798525	chr6:160798525:C:A	3.46085e-25	-9.89405e-10	-1.48536	4.48065e-10	-9.89405e-10	-1.4909
160798703	chr6:160798703:G:T	8.90465e-25	-9.89405e-10	-0.540297	1.16808e-09	-9.89405e-10	-0.532722
160798734	chr6:160798734:T:G	4.14071e-25	-9.89405e-10	-1.306	5.55085e-10	-9.89405e-10	-1.27672
160798811	chr6:160798811:A:T	1.27657e-24	-9.89405e-10	-0.180106	1.55312e-09	-9.89405e-10	-0.247822
160799103	chr6:160799103:G:T	9.94992e-25	-9.89405e-10	-0.429306	1.3054e-09	-9.89405e-10	-0.421579
160799681	chr6:160799681:T:C	3.68277e-25	-9.89405e-10	-1.42321	4.80656e-10	-9.89405e-10	-1.42069
160800317	chr6:160800317:T:C	1.34151e-23	-9.89405e-10	2.17209	2.18217e-08	-9.89405e-10	2.39482
160800319	chr6:160800319:C:T	3.11684e-24	-9.89405e-10	0.712533	3.71557e-09	-9.89405e-10	0.624444
160800348	chr6:160800348:G:C	6.83489e-25	-0.804831	-9.24033e-10	1.41796e-09	-0.338868	-9.24033e-10
160800385	chr6:160800385:C:G	3.73445e-26	-2.19572	-1.51613	5.11116e-11	-2.14567	-1.51617
160800493	chr6:160800493:C:A	1.19738e-24	-9.89405e-10	-0.244152	1.46436e-09	-9.89405e-10	-0.306672
160801458	chr6:160801458:A:G	1.18715e-25	-2.09069	-0.46462	1.82742e-10	-2.01257	-0.3752
160801529	chr6:160801529:G:C	3.46484e-25	-9.89405e-10	-1.48421	4.47835e-10	-9.89405e-10	-1.49142
160801690	chr6:160801690:A:G	4.79228e-25	-9.89405e-10	-1.15986	5.93934e-10	-9.89405e-10	-1.20908
160802661	chr6:160802661:GT:G	2.07342e-23	-9.89405e-10	2.6075	2.8637e-08	-9.89405e-10	2.66661
160802681	chr6:160802681:C:T	3.36097e-25	-9.89405e-10	-1.51464	4.39176e-10	-9.89405e-10	-1.51094
160802733	chr6:160802733:G:A	3.69845e-25	-9.89405e-10	-1.41896	4.90601e-10	-9.89405e-10	-1.40021
160802741	chr6:160802741:A:G	5.63019e-26	-2.27325	-1.02806	9.06002e-11	-2.03236	-1.05703
160803030	chr6:160803030:G:A	3.53135e-25	-9.89405e-10	-1.46519	4.51819e-10	-9.89405e-10	-1.48256
160803065	chr6:160803065:C:G	8.98896e-25	-9.89405e-10	-0.530874	1.09056e-09	-9.89405e-10	-0.601392
160803497	chr6:160803497:C:T	3.57464e-25	-9.89405e-10	-1.45301	4.5632e-10	-9.89405e-10	-1.47265
160803563	chr6:160803563:A:G	1.22201e-24	-9.89405e-10	-0.223787	1.49343e-09	-9.89405e-10	-0.287009
160803698	chr6:160803698:A:G	3.68187e-25	-9.89405e-10	-1.42345	4.80537e-10	-9.89405e-10	-1.42094
160803915	chr6:160803915:G:A	3.36378e-25	-9.89405e-10	-1.51381	4.36954e-10	-9.89405e-10	-1.51601
160803961	chr6:160803961:A:G	3.47282e-25	-9.89405e-10	-1.48191	4.48755e-10	-9.89405e-10	-1.48936
160804015	chr6:160804015:G:A	3.68366e-25	-9.89405e-10	-1.42296	4.80864e-10	-9.89405e-10	-1.42026
160804691	chr6:160804691:A:G	3.45645e-25	-9.89405e-10	-1.48663	4.60686e-10	-9.89405e-10	-1.46313
160804707	chr6:160804707:G:A	3.51814e-25	-9.89405e-10	-1.46894	4.53999e-10	-9.89405e-10	-1.47775
160804753	chr6:160804753:C:T	5.60448e-25	-9.89405e-10	-1.0033	7.2607e-10	-9.89405e-10	-1.0082
160805627	chr6:160805627:G:A	1.29631e-24	-9.89405e-10	-0.164767	1.51627e-09	-9.89405e-10	-0.271834
160805641	chr6:160805641:T:C	3.3832e-25	-9.89405e-10	-1.50805	4.38327e-10	-9.89405e-10	-1.51288
160805907	chr6:160805907:T:C	3.97521e-26	-2.13321	-1.51617	6.57803e-10	0.22935	-1.33629
160806102	chr6:160806102:A:G	5.95281e-24	-9.89405e-10	1.35958	9.40126e-09	-9.89405e-10	1.55276
160806168	chr6:160806168:T:C	4.09755e-25	-1.31648	-9.24033e-10	3.82776e-10	-1.64839	-9.24033e-10
160806620	chr6:160806620:G:C	9.32304e-26	-1.47636	-1.32061	4.64934e-11	-2.35009	-1.40644
160806643	chr6:160806643:C:T	1.87982e-23	-9.89405e-10	2.50947	3.10102e-08	-9.89405e-10	2.74623
160806660	chr6:160806660:T:A	4.09881e-26	-2.28538	-1.33338	7.06475e-11	-2.00634	-1.3318
160807362	chr6:160807362:C:T	1.72282e-25	-2.18291	-9.24033e-10	2.09305e-10	-2.25205	-9.24033e-10
160807623	chr6:160807623:T:C	3.93272e-25	-9.89405e-10	-1.35754	5.25398e-10	-9.89405e-10	-1.33169
160807736	chr6:160807736:C:T	4.1345e-24	-9.89405e-10	0.995082	4.85442e-09	-9.89405e-10	0.891803
160808100	chr6:160808100:ACCACCTTGGGCACAAGT:A	3.74409e-26	-2.35718	-1.3521	6.17203e-11	-2.13273	-1.34049
160808546	chr6:160808546:T:G	1.12806e-25	-1.51315	-1.09322	6.94307e-11	-2.34422	-1.01129
160808748	chr6:160808748:G:T	2.16344e-25	-1.15736	-0.797809	1.05326e-10	-2.27477	-0.66401
160808765	chr6:160808765:G:A	2.14037e-25	-0.876006	-1.08989	6.64042e-11	-2.15003	-1.25005
160808786	chr6:160808786:CAG:C	5.73903e-25	-9.89405e-10	-0.979581	7.04556e-10	-9.89405e-10	-1.03828
160808794	chr6:160808794:C:A	1.41026e-24	-9.89405e-10	-0.0805098	1.64531e-09	-9.89405e-10	-0.190159
160809316	chr6:160809316:C:A	4.46199e-25	-9.89405e-10	-1.23128	6.02667e-10	-9.89405e-10	-1.19448
160809321	chr6:160809321:G:A	1.40258e-24	-9.89405e-10	-0.0859742	1.63718e-09	-9.89405e-10	-0.195114
160809336	chr6:160809336:A:G	8.19867e-26	-1.48495	-1.44053	4.25706e-11	-2.35118	-1.4935
160809450	chr6:160809450:T:C	4.64658e-24	-9.89405e-10	1.11185	5.43631e-09	-9.89405e-10	1.00501
160809769	chr6:160809769:T:C	3.40902e-26	-2.33647	-1.46657	5.96959e-11	-2.05306	-1.45352
160809989	chr6:160809989:T:C	3.91245e-25	-9.89405e-10	-1.36271	5.21706e-10	-9.89405e-10	-1.33874
160810010	chr6:160810010:C:T	5.28146e-24	-9.89405e-10	1.23992	6.16012e-09	-9.89405e-10	1.13001
160810145	chr6:160810145:T:C	1.0775e-25	-1.49633	-1.1559	6.49524e-11	-2.34265	-1.07954
160810560	chr6:160810560:C:T	3.3786e-26	-2.29931	-1.51269	6.10581e-11	-1.96865	-1.51536
160810724	chr6:160810724:C:A	2.50911e-24	-9.89405e-10	0.495641	2.74327e-09	-9.89405e-10	0.321065
160811192	chr6:160811192:T:C	3.45465e-26	-2.28146	-1.50827	5.95615e-11	-1.99611	-1.51272
160811359	chr6:160811359:G:A	3.38239e-25	-9.89405e-10	-1.50829	4.39878e-10	-9.89405e-10	-1.50934
160811739	chr6:160811739:T:C	3.12585e-25	-1.72475	0.137583	6.36116e-10	-1.51071	0.37025
160812382	chr6:160812382:CAGTG:C	3.35875e-25	-9.89405e-10	-1.5153	4.40771e-10	-9.89405e-10	-1.50732
160812386	chr6:160812386:G:C	1.55531e-25	-2.2852	-9.24033e-10	2.749e-10	-1.97943	-9.24033e-10
160813015	chr6:160813015:C:T	3.69995e-25	-1.64919	0.230634	7.61756e-10	-1.42143	0.461211
160813219	chr6:160813219:C:T	6.58486e-25	-9.89405e-10	-0.842098	8.22621e-10	-9.89405e-10	-0.883347
160813894	chr6:160813894:A:G	3.52865e-26	-2.28596	-1.48258	6.14702e-11	-1.98804	-1.48925
160814110	chr6:160814110:G:T	8.49402e-26	-1.46766	-1.42244	1.32509e-10	-1.33861	-1.37059
160814188	chr6:160814188:GTATTTTACT:G	6.24764e-25	-9.89405e-10	-0.894667	7.81711e-10	-9.89405e-10	-0.934357
160814498	chr6:160814498:A:T	9.59319e-26	-1.73478	-1.03362	1.71893e-10	-1.52595	-0.92302
160814501	chr6:160814501:T:C	4.00208e-26	-2.25329	-1.38935	4.69045e-11	-2.34505	-1.40268
160814678	chr6:160814678:C:T	3.3874e-26	-2.29428	-1.51511	6.05524e-11	-1.97623	-1.5161
160815080	chr6:160815080:C:T	3.54715e-25	-9.89405e-10	-1.46073	4.69655e-10	-9.89405e-10	-1.44384
160815353	chr6:160815353:T:C	1.63682e-24	-2.08588	2.15435	1.84959e-09	-2.33664	2.26352
160815870	chr6:160815870:A:G	6.76615e-25	-9.89405e-10	-0.814939	8.49474e-10	-9.89405e-10	-0.851225
160816055	chr6:160816055:AAAC:A	3.33122e-26	-2.35992	-1.4662	1.04072e-10	-1.47568	-1.47508
160816172	chr6:160816172:C:A	5.70043e-26	-1.87955	-1.40936	4.45281e-11	-2.32717	-1.47255
160816360	chr6:160816360:T:C	2.22423e-25	-1.92746	-9.24033e-10	3.54838e-10	-1.72418	-9.24033e-10
160816616	chr6:160816616:C:T	7.5068e-25	-9.89405e-10	-0.711062	9.40199e-10	-9.89405e-10	-0.749751
160816721	chr6:160816721:A:G	3.43947e-25	-9.89405e-10	-1.49155	4.53012e-10	-9.89405e-10	-1.47992
160816859	chr6:160816859:G:A	3.19241e-26	-2.35565	-1.51304	4.30531e-11	-2.31765	-1.51576
160817183	chr6:160817183:G:A	5.87719e-26	-1.74767	-1.51071	4.27687e-11	-2.35627	-1.48377
160818001	chr6:160818001:C:T	2.14771e-25	-1.34418	-0.618292	6.92294e-10	-0.605883	-0.449949
160818415	chr6:160818415:C:A	4.01662e-25	-9.89405e-10	-1.33643	5.04687e-10	-9.89405e-10	-1.3719
160818445	chr6:160818445:T:C	9.82566e-25	-9.89405e-10	-0.441874	1.34448e-09	-9.89405e-10	-0.39208
160818448	chr6:160818448:T:G	5.92489e-25	-9.89405e-10	-0.947709	7.43381e-10	-9.89405e-10	-0.984634
160818659	chr6:160818659:T:C	1.60878e-24	-9.89405e-10	0.0511917	1.71932e-09	-9.89405e-10	-0.146161
160819053	chr6:160819053:C:T	4.53895e-25	-9.89405e-10	-1.21418	5.65344e-10	-9.89405e-10	-1.25841
160819170	chr6:160819170:T:A	3.36069e-25	-9.89405e-10	-1.51473	4.38619e-10	-9.89405e-10	-1.51221
160819298	chr6:160819298:A:T	4.83789e-26	-2.31298	-1.14	2.12081e-10	-1.0716	-1.16727
160820491	chr6:160820491:T:C	2.04435e-25	-1.42894	-0.582852	6.46732e-10	-0.7127	-0.411211
160820832	chr6:160820832:G:A	3.28245e-26	-2.35557	-1.48529	1.12185e-10	-1.38326	-1.49243
160821004	chr6:160821004:T:C	3.35944e-25	-9.89405e-10	-1.5151	4.36942e-10	-9.89405e-10	-1.51604
160821318	chr6:160821318:T:C	5.22815e-26	-1.93532	-1.44008	4.43689e-11	-2.30957	-1.49373
160821351	chr6:160821351:T:C	6.73472e-25	-9.89405e-10	-0.819595	8.45416e-10	-9.89405e-10	-0.856014
160822552	chr6:160822552:C:A	5.19717e-26	-1.94413	-1.43721	4.45627e-11	-2.3065	-1.49244
160822787	chr6:160822787:A:G	4.58697e-25	-9.89405e-10	-1.20365	5.70871e-10	-9.89405e-10	-1.24868
160822818	chr6:160822818:T:TG	1.57928e-24	-9.89405e-10	0.032686	1.76272e-09	-9.89405e-10	-0.121227
160822845	chr6:160822845:T:C	3.35861e-25	-9.89405e-10	-1.51534	4.36914e-10	-9.89405e-10	-1.51611
160823327	chr6:160823327:A:G	5.75369e-26	-1.80655	-1.47307	4.60505e-11	-2.35007	-1.41604
160823513	chr6:160823513:T:C	1.60128e-24	-9.89405e-10	0.046517	1.71196e-09	-9.89405e-10	-0.150451
160823534	chr6:160823534:G:A	1.01291e-24	-1.68419	1.27273	2.59787e-09	-1.09277	1.35938
160823806	chr6:160823806:A:C	4.47048e-26	-2.35937	-1.17259	6.56354e-11	-2.31133	-1.1004
160824197	chr6:160824197:G:T	3.35629e-25	-9.89405e-10	-1.51604	4.37471e-10	-9.89405e-10	-1.51483
160824450	chr6:160824450:A:G	3.41499e-24	-9.89405e-10	0.803889	4.66515e-09	-9.89405e-10	0.852033
160824743	chr6:160824743:G:A	6.14511e-25	-9.89405e-10	-0.911214	7.70957e-10	-9.89405e-10	-0.94821
160824892	chr6:160824892:A:T	1.54751e-24	-9.89405e-10	0.0123584	1.79732e-09	-9.89405e-10	-0.101789
160825271	chr6:160825271:G:A	5.07786e-26	-1.94601	-1.45855	4.41012e-11	-2.30591	-1.50344
160825379	chr6:160825379:G:A	3.22942e-24	-9.89405e-10	0.748015	5.02682e-09	-9.89405e-10	0.9267
160825607	chr6:160825607:C:T	1.79282e-24	-9.89405e-10	0.159504	2.41061e-09	-9.89405e-10	0.191791
160825672	chr6:160825672:A:G	2.24277e-25	-1.91916	-9.24033e-10	5.02482e-10	-1.37628	-9.24033e-10
160825864	chr6:160825864:G:T	1.84189e-25	-1.51873	-0.597356	5.65433e-10	-0.83137	-0.426881
160826309	chr6:160826309:G:A	3.49806e-25	-9.89405e-10	-1.47466	4.58099e-10	-9.89405e-10	-1.46876
160826796	chr6:160826796:G:T	1.64111e-24	-9.89405e-10	0.071085	1.90623e-09	-9.89405e-10	-0.0429577
160826862	chr6:160826862:T:C	1.58821e-25	-1.60776	-0.6565	4.72217e-10	-0.941948	-0.496455
160826937	chr6:160826937:T:C	1.66134e-24	-9.89405e-10	0.0833358	1.77154e-09	-9.89405e-10	-0.11624
160827105	chr6:160827105:T:C	8.03733e-25	-1.74811	1.10534	1.99549e-09	-1.1707	1.1735
160827175	chr6:160827175:G:A	4.16549e-25	-1.30004	-9.24033e-10	4.36572e-10	-1.51689	-9.24033e-10
160827520	chr6:160827520:T:A	5.28393e-26	-1.85589	-1.5089	4.36395e-11	-2.34159	-1.47829
160828294	chr6:160828294:G:A	1.61499e-25	-1.62496	-0.622578	4.73718e-10	-0.966076	-0.469155
160828380	chr6:160828380:A:G	5.41623e-26	-1.82854	-1.51152	4.31592e-11	-2.34665	-1.4843
160828467	chr6:160828467:G:A	8.44615e-25	-1.79536	1.2022	2.06163e-09	-1.23618	1.27159
160828537	chr6:160828537:T:G	5.46269e-26	-1.81906	-1.51246	4.30115e-11	-2.34788	-1.48649
160828691	chr6:160828691:A:G	6.68552e-25	-9.89405e-10	-0.826926	8.39322e-10	-9.89405e-10	-0.863248
160828866	chr6:160828866:C:T	1.09008e-23	-9.89405e-10	1.96455	1.26393e-08	-9.89405e-10	1.84872
160829227	chr6:160829227:G:A	4.86784e-26	-2.02649	-1.42031	1.48872e-10	-1.30754	-1.28521
160830318	chr6:160830318:G:C	3.34438e-26	-2.35923	-1.46294	1.07598e-10	-1.44565	-1.47179
160830589	chr6:160830589:T:C	6.85281e-25	-9.89405e-10	-0.802212	8.59761e-10	-9.89405e-10	-0.839188
160830741	chr6:160830741:T:G	2.46397e-25	-1.8251	-9.24033e-10	2.6005e-10	-2.03497	-9.24033e-10
160830756	chr6:160830756:T:C	1.79508e-25	-1.50119	-0.640633	5.52126e-10	-0.793184	-0.488881
160830908	chr6:160830908:A:G	1.4995e-25	-2.32174	-9.24033e-10	2.11834e-10	-2.24004	-9.24033e-10
160831381	chr6:160831381:T:C	3.39594e-25	-9.89405e-10	-1.50429	4.4727e-10	-9.89405e-10	-1.49268
160831420	chr6:160831420:G:A	1.63239e-25	-1.59348	-0.643352	4.8354e-10	-0.922985	-0.491723
160831673	chr6:160831673:G:C	3.35861e-25	-9.89405e-10	-1.51534	4.36912e-10	-9.89405e-10	-1.51611
160831738	chr6:160831738:G:A	7.69847e-26	-1.4744	-1.51403	1.52101e-10	-1.28093	-1.29037
160831763	chr6:160831763:T:C	6.17319e-26	-1.75436	-1.45488	1.49068e-10	-1.29331	-1.29813
160831984	chr6:160831984:G:A	1.68071e-25	-1.60184	-0.605819	4.96725e-10	-0.934592	-0.453214
160832453	chr6:160832453:T:C	5.06492e-26	-1.97579	-1.43133	4.52432e-11	-2.29369	-1.4901
160832863	chr6:160832863:A:G	4.4888e-25	-9.89405e-10	-1.22529	5.59592e-10	-9.89405e-10	-1.26863
160833371	chr6:160833371:T:C	5.0766e-26	-2.0111	-1.39371	5.38438e-11	-2.28124	-1.32851
160834014	chr6:160834014:C:T	4.00157e-25	-1.78202	0.441831	3.34218e-10	-2.35502	0.570974
160834067	chr6:160834067:C:A	1.4388e-22	-9.89405e-10	4.5447	2.39381e-07	-9.89405e-10	4.78997
160834816	chr6:160834816:C:G	1.46479e-23	-9.89405e-10	2.26001	2.16991e-08	-9.89405e-10	2.38918
160835290	chr6:160835290:T:A	1.27053e-24	-9.89405e-10	-0.184852	1.70865e-09	-9.89405e-10	-0.152383
160835359	chr6:160835359:A:G	1.72256e-25	-1.49425	-0.688812	5.27628e-10	-0.786964	-0.540486
160835500	chr6:160835500:T:C	4.1489e-25	-9.89405e-10	-1.30403	5.19225e-10	-9.89405e-10	-1.3435
160835795	chr6:160835795:A:T	4.16645e-25	-9.89405e-10	-1.29981	5.2118e-10	-9.89405e-10	-1.33975
160835867	chr6:160835867:C:A	1.25834e-24	-9.89405e-10	-0.194494	1.69208e-09	-9.89405e-10	-0.162126
160836567	chr6:160836567:A:G	4.15927e-25	-9.89405e-10	-1.30153	5.20408e-10	-9.89405e-10	-1.34123
160836929	chr6:160836929:G:A	5.68436e-26	-1.98235	-1.30939	5.89846e-11	-2.29418	-1.22438
160836979	chr6:160836979:T:C	3.92975e-25	-9.89405e-10	-1.3583	4.94535e-10	-9.89405e-10	-1.39222
160836995	chr6:160836995:C:G	5.85515e-26	-1.96006	-1.30208	5.89796e-11	-2.30297	-1.21568
160837699	chr6:160837699:G:A	1.26784e-24	-9.89405e-10	-0.186975	1.70488e-09	-9.89405e-10	-0.15459
160837933	chr6:160837933:G:A	4.14175e-25	-9.89405e-10	-1.30575	5.11439e-10	-9.89405e-10	-1.35861
160838087	chr6:160838087:C:G	3.53345e-25	-9.89405e-10	-1.4646	4.67988e-10	-9.89405e-10	-1.4474
160838227	chr6:160838227:C:T	9.59288e-25	-2.20656	1.74071	1.18856e-09	-2.35967	1.84433
160838265	chr6:160838265:A:G	2.31979e-24	-9.89405e-10	0.417191	2.53979e-09	-9.89405e-10	0.243995
160838466	chr6:160838466:T:TAGG	6.20578e-25	-9.89405e-10	-0.901389	7.79438e-10	-9.89405e-10	-0.937269
160838517	chr6:160838517:G:A	5.71003e-26	-2.01771	-1.26952	6.26923e-11	-2.27864	-1.17897
160838625	chr6:160838625:C:T	4.13231e-25	-9.89405e-10	-1.30803	5.17411e-10	-9.89405e-10	-1.34701
160838767	chr6:160838767:T:A	2.08081e-25	-1.93912	-0.054997	2.14853e-10	-2.31815	0.0922644
160838951	chr6:160838951:CT:C	3.3397e-26	-2.34338	-1.48019	1.26287e-10	-1.28977	-1.46752
160838958	chr6:160838958:T:C	1.49284e-25	-2.32619	-9.24033e-10	6.41942e-10	-1.13134	-9.24033e-10
160839498	chr6:160839498:A:G	3.06581e-25	-1.24453	-0.362028	4.91727e-10	-1.1145	-0.283419
160839749	chr6:160839749:G:A	1.67453e-25	-2.21134	-9.24033e-10	2.43362e-10	-2.10129	-9.24033e-10
160839976	chr6:160839976:G:A	5.45625e-25	-9.89405e-10	-1.03011	6.71365e-10	-9.89405e-10	-1.08653
160840000	chr6:160840000:C:T	1.36531e-24	-9.89405e-10	-0.112905	1.83914e-09	-9.89405e-10	-0.0787897
160840077	chr6:160840077:T:C	2.45738e-25	-1.72074	-0.107036	1.94937e-10	-2.35717	0.0340067
160840166	chr6:160840166:G:A	2.47246e-25	-1.6967	-0.124958	1.91037e-10	-2.35858	0.0152064
160840328	chr6:160840328:T:C	1.80061e-23	-9.89405e-10	2.46642	2.84557e-08	-9.89405e-10	2.66026
160840527	chr6:160840527:T:A	6.25204e-25	-9.89405e-10	-0.893963	7.85329e-10	-9.89405e-10	-0.92974
160840671	chr6:160840671:T:C	1.92689e-24	-9.89405e-10	0.231624	2.59379e-09	-9.89405e-10	0.265032
160841051	chr6:160841051:A:C	1.7176e-25	-1.76993	-0.416018	1.42074e-10	-2.35259	-0.286904
160841101	chr6:160841101:G:A	2.6302e-25	-1.82809	0.0682737	2.37312e-10	-2.34518	0.218716
160842018	chr6:160842018:T:C	4.39608e-25	-9.89405e-10	-1.24616	5.47398e-10	-9.89405e-10	-1.29067
160842277	chr6:160842277:TCA:T	4.17553e-25	-9.89405e-10	-1.29763	5.57106e-10	-9.89405e-10	-1.27309
160842405	chr6:160842405:G:A	1.61467e-24	-1.70041	1.75526	1.4894e-09	-2.14066	1.85095
160842421	chr6:160842421:A:T	2.24642e-25	-1.97811	0.0605787	2.42039e-10	-2.3096	0.202852
160842496	chr6:160842496:T:C	2.75966e-25	-1.63853	-0.0732322	2.01498e-10	-2.36023	0.0701629
160842943	chr6:160842943:C:T	1.45875e-25	-2.34929	-9.24033e-10	1.95549e-10	-2.32003	-9.24033e-10
160842987	chr6:160842987:G:T	3.55269e-25	-9.89405e-10	-1.45917	4.70733e-10	-9.89405e-10	-1.44155
160843092	chr6:160843092:A:G	2.62718e-25	-1.6428	-0.118163	1.91734e-10	-2.36017	0.0204381
160843099	chr6:160843099:A:G	2.9384e-25	-1.68666	0.037656	2.26567e-10	-2.35922	0.186417
160843169	chr6:160843169:A:G	3.21509e-26	-2.35572	-1.50588	8.25674e-11	-1.67197	-1.51026
160843451	chr6:160843451:T:A	1.38754e-24	-9.89405e-10	-0.0967534	1.86963e-09	-9.89405e-10	-0.0623474
160843491	chr6:160843491:G:A	1.00742e-24	-9.89405e-10	-0.416891	1.35288e-09	-9.89405e-10	-0.385848
160843572	chr6:160843572:T:G	2.07191e-25	-1.73079	-0.26761	1.64422e-10	-2.3566	-0.136811
160843771	chr6:160843771:A:T	3.46683e-25	-1.45173	-0.0319046	2.11915e-10	-2.35011	0.110458
160843834	chr6:160843834:G:A	2.2414e-25	-1.7097	-0.210074	1.7438e-10	-2.35813	-0.0764751
160843873	chr6:160843873:TG:T	3.63768e-25	-9.89405e-10	-1.43553	4.7563e-10	-9.89405e-10	-1.4312
160843888	chr6:160843888:G:A	2.39657e-25	-1.70775	-0.145083	1.87381e-10	-2.35811	-0.0045902
160843909	chr6:160843909:G:A	3.36282e-25	-9.89405e-10	-1.51409	4.39435e-10	-9.89405e-10	-1.51035
160844070	chr6:160844070:T:A	1.70352e-24	-9.89405e-10	0.108413	1.88152e-09	-9.89405e-10	-0.0560096
160844177	chr6:160844177:C:T	2.92542e-25	-1.6184	-0.0350385	2.08266e-10	-2.36019	0.103161
160844300	chr6:160844300:C:T	2.08881e-25	-1.76899	-0.221284	1.74006e-10	-2.35256	-0.0841925
160844324	chr6:160844324:G:A	3.32408e-26	-2.3446	-1.48366	7.87786e-11	-1.75641	-1.47279
160844842	chr6:160844842:G:A	4.57226e-25	-9.89405e-10	-1.20686	5.67494e-10	-9.89405e-10	-1.25461
160844860	chr6:160844860:C:T	2.62662e-25	-1.6452	-0.115973	1.91851e-10	-2.3602	0.0210784
160844988	chr6:160844988:TC:T	3.45662e-26	-2.32267	-1.46649	1.37243e-10	-1.19918	-1.4749
160845003	chr6:160845003:A:G	1.33066e-25	-1.97266	-0.468537	1.38971e-10	-2.31168	-0.349892
160845198	chr6:160845198:G:A	4.14301e-25	-9.89405e-10	-1.30545	5.18721e-10	-9.89405e-10	-1.34448
160845375	chr6:160845375:C:G	2.50564e-25	-1.67728	-0.131049	1.8969e-10	-2.35949	0.00903589
160845385	chr6:160845385:C:T	2.02872e-25	-1.93892	-0.0805477	1.97676e-10	-2.3455	0.036281
160845396	chr6:160845396:A:C	2.64849e-25	-1.64286	-0.110026	1.9323e-10	-2.36022	0.028257
160845431	chr6:160845431:C:T	1.54426e-24	-9.89405e-10	0.0102572	1.79217e-09	-9.89405e-10	-0.104658
160845455	chr6:160845455:G:A	1.07963e-24	-1.75772	1.41005	1.01661e-09	-2.17075	1.49913
160845716	chr6:160845716:G:C	2.15996e-25	-1.676	-0.280783	1.61584e-10	-2.35956	-0.151255
160845756	chr6:160845756:T:C	3.59895e-25	-9.89405e-10	-1.44623	4.79197e-10	-9.89405e-10	-1.42373
160845780	chr6:160845780:C:A	2.39421e-25	-1.65805	-0.19577	1.77199e-10	-2.36008	-0.0584921
160845990	chr6:160845990:T:G	2.52587e-25	-1.72355	-0.076741	2.01279e-10	-2.35697	0.0658249
160846054	chr6:160846054:A:G	2.98218e-25	-1.67435	0.0401316	2.26308e-10	-2.3595	0.185553
160846068	chr6:160846068:T:C	8.64606e-24	-9.89405e-10	1.73282	1.35034e-08	-9.89405e-10	1.91486
160846090	chr6:160846090:T:A	2.29109e-25	-1.7262	-0.171646	1.82248e-10	-2.35694	-0.0335394
160846142	chr6:160846142:A:G	2.50506e-25	-1.70758	-0.100977	1.96183e-10	-2.35795	0.041161
160846268	chr6:160846268:G:T	1.06972e-23	-9.89405e-10	1.9457	1.67977e-08	-9.89405e-10	2.13315
160846410	chr6:160846410:C:T	2.47702e-25	-1.68663	-0.133182	1.893e-10	-2.35909	0.00657773
160846457	chr6:160846457:C:T	9.41091e-25	-0.892048	0.407046	1.63903e-09	-0.667969	0.473987
160846524	chr6:160846524:G:C	3.34845e-26	-2.36027	-1.46069	9.87433e-11	-1.55589	-1.44743
160846684	chr6:160846684:A:G	4.59065e-25	-9.89405e-10	-1.20285	6.21603e-10	-9.89405e-10	-1.16354
160846996	chr6:160846996:C:T	3.65739e-25	-9.89405e-10	-1.43012	4.68127e-10	-9.89405e-10	-1.4471
160847168	chr6:160847168:T:C	3.00578e-25	-1.68755	0.0612147	2.25843e-10	-2.36012	0.18412
160847354	chr6:160847354:G:A	3.39334e-25	-9.89405e-10	-1.50506	4.44704e-10	-9.89405e-10	-1.49843
160847442	chr6:160847442:C:T	2.2454e-25	-1.68954	-0.228452	1.70692e-10	-2.35895	-0.0970288
160847535	chr6:160847535:A:G	6.27644e-25	-9.89405e-10	-0.890068	7.88759e-10	-9.89405e-10	-0.925381
160847538	chr6:160847538:A:G	1.55411e-25	-2.03104	-0.254927	1.78627e-10	-2.30034	-0.110206
160847698	chr6:160847698:G:A	2.60102e-25	-1.6435	-0.127467	1.90451e-10	-2.36021	0.0137628
160847704	chr6:160847704:C:T	2.57173e-25	-1.71313	-0.0691635	2.02806e-10	-2.35776	0.0741679
160847756	chr6:160847756:A:C	2.19433e-25	-1.68747	-0.253527	1.66943e-10	-2.35914	-0.119043
160847773	chr6:160847773:G:C	4.71809e-25	-9.89405e-10	-1.17547	6.49708e-10	-9.89405e-10	-1.11932
160847786	chr6:160847786:G:A	2.10806e-24	-9.89405e-10	0.32148	3.10829e-09	-9.89405e-10	0.445987
160847935	chr6:160847935:T:C	3.72929e-25	-1.31139	-0.0992634	2.07386e-10	-2.32394	0.0626814
160848027	chr6:160848027:CAAACAT:C	2.24556e-25	-1.80121	-0.116705	1.92695e-10	-2.35013	0.0153935
160848065	chr6:160848065:A:G	2.61282e-25	-1.63458	-0.131861	1.89389e-10	-2.36027	0.00822728
160848121	chr6:160848121:G:A	2.58225e-24	-9.89405e-10	0.524376	2.95207e-09	-9.89405e-10	0.394421
160848172	chr6:160848172:C:T	2.5673e-25	-1.7517	-0.0323219	2.11087e-10	-2.35507	0.1115
160848224	chr6:160848224:A:C	2.11361e-25	-1.76292	-0.215551	1.74565e-10	-2.35363	-0.0799159
160848339	chr6:160848339:G:A	2.204e-25	-1.47627	-0.460323	1.34915e-10	-2.35303	-0.338165
160848407	chr6:160848407:CCAGAGAAAATACAACAGTGAACA:C	4.00176e-25	-9.89405e-10	-1.34014	5.1405e-10	-9.89405e-10	-1.35352
160848447	chr6:160848447:G:A	1.22225e-24	-1.80523	1.58164	1.18825e-09	-2.20422	1.68861
160848491	chr6:160848491:A:T	2.25151e-25	-1.36204	-0.553231	3.50316e-10	-1.25097	-0.486036
160848615	chr6:160848615:C:T	2.10349e-25	-1.98327	-9.24033e-10	2.46807e-10	-2.08724	-9.24033e-10
160848705	chr6:160848705:C:A	1.91635e-25	-1.51755	-0.558903	1.20983e-10	-2.3546	-0.44559
160848717	chr6:160848717:T:G	3.69026e-25	-1.70717	0.285993	2.94582e-10	-2.35847	0.448185
160848817	chr6:160848817:T:C	2.41827e-25	-1.7242	-0.119617	1.9243e-10	-2.35698	0.0208732
160848858	chr6:160848858:A:G	2.06708e-25	-1.73178	-0.268955	1.64651e-10	-2.35636	-0.13566
160848871	chr6:160848871:A:G	2.22482e-25	-1.73673	-0.190461	1.78005e-10	-2.35655	-0.0574824
160848919	chr6:160848919:A:G	2.06582e-25	-1.78567	-0.215678	1.74636e-10	-2.35067	-0.0824682
160849038	chr6:160849038:A:G	2.40021e-25	-1.74689	-0.104422	1.95842e-10	-2.3554	0.0368596
160849392	chr6:160849392:C:A	5.24911e-25	-9.89405e-10	-1.06881	7.02402e-10	-9.89405e-10	-1.04134
160849473	chr6:160849473:A:G	3.41602e-26	-2.36015	-1.44083	1.03439e-10	-1.53096	-1.4259
160849587	chr6:160849587:G:A	1.42763e-25	-1.78595	-0.584907	1.18791e-10	-2.35213	-0.46635
160850505	chr6:160850505:C:T	3.23131e-26	-2.36027	-1.4963	9.39206e-11	-1.55149	-1.5019
160850516	chr6:160850516:C:T	1.24363e-24	-9.89405e-10	-0.20625	1.67378e-09	-9.89405e-10	-0.173005
160850611	chr6:160850611:C:T	2.43026e-25	-1.64316	-0.195714	1.77219e-10	-2.36024	-0.0582147
160850674	chr6:160850674:T:G	2.64691e-25	-1.7413	-0.0121754	2.13637e-10	-2.35584	0.124276
160850745	chr6:160850745:T:C	2.43943e-25	-1.63801	-0.197099	1.77226e-10	-2.36027	-0.0581493
160850751	chr6:160850751:T:G	2.18425e-25	-1.72733	-0.218268	1.7359e-10	-2.35688	-0.0822638
160850819	chr6:160850819:T:C	3.43217e-25	-9.89405e-10	-1.49368	4.51512e-10	-9.89405e-10	-1.48324
160850928	chr6:160850928:C:T	5.15852e-25	-9.89405e-10	-1.08622	6.35673e-10	-9.89405e-10	-1.14116
160851369	chr6:160851369:A:G	3.52361e-25	-1.24415	-0.223235	1.79658e-10	-2.31712	-0.0876722
160851723	chr6:160851723:A:G	2.32133e-25	-1.33922	-0.545517	3.66927e-10	-1.21505	-0.475632
160851781	chr6:160851781:G:A	2.63215e-25	-1.6708	-0.088267	1.98487e-10	-2.35977	0.0546557
160851964	chr6:160851964:C:T	2.43125e-25	-1.66056	-0.177911	1.80576e-10	-2.35994	-0.0397556
160851976	chr6:160851976:C:T	3.36415e-25	-9.89405e-10	-1.5137	4.3989e-10	-9.89405e-10	-1.50932
160852034	chr6:160852034:A:G	4.42795e-26	-2.06668	-1.47484	4.5934e-11	-2.25751	-1.51113
160852185	chr6:160852185:G:T	3.6151e-25	-9.89405e-10	-1.44175	4.63439e-10	-9.89405e-10	-1.45717
160852225	chr6:160852225:T:C	2.40799e-25	-1.77593	-0.0721483	2.03453e-10	-2.35248	0.0720657
160852955	chr6:160852955:C:T	2.26275e-25	-1.77737	-0.132918	1.90544e-10	-2.35235	0.00639803
160853266	chr6:160853266:C:T	3.6579e-25	-1.42998	-9.24033e-10	8.00159e-10	-0.911032	-9.24033e-10
160853539	chr6:160853539:TTTCTCTGGGTTCACCATAGTCTTTTCTCTGGGTTCACTGTTGTATA:T	2.11942e-24	-9.89405e-10	0.326856	3.25375e-09	-9.89405e-10	0.491722
160853884	chr6:160853884:G:A	1.09735e-24	-1.72851	1.39712	1.01971e-09	-2.15471	1.48614
160853930	chr6:160853930:A:G	1.9701e-25	-1.6886	-0.360192	1.48408e-10	-2.35937	-0.236513
160854229	chr6:160854229:C:T	3.37122e-25	-9.89405e-10	-1.5116	4.37633e-10	-9.89405e-10	-1.51446
160854484	chr6:160854484:T:C	2.42797e-25	-1.72333	-0.116484	1.93022e-10	-2.35717	0.0241297
160854703	chr6:160854703:A:G	3.28289e-26	-2.36022	-1.48051	9.35215e-11	-1.5682	-1.48945
160854708	chr6:160854708:C:G	3.5134e-25	-9.89405e-10	-1.47029	4.6116e-10	-9.89405e-10	-1.4621
160854792	chr6:160854792:T:C	2.75565e-25	-1.66931	-0.0439127	2.08464e-10	-2.35982	0.103742
160854860	chr6:160854860:G:A	1.99077e-25	-1.59175	-0.446597	1.35175e-10	-2.35913	-0.330144
160854913	chr6:160854913:TC:T	4.19886e-25	-9.89405e-10	-1.29206	5.25046e-10	-9.89405e-10	-1.33236
160854990	chr6:160854990:C:G	1.23013e-24	-9.89405e-10	-0.217163	1.66077e-09	-9.89405e-10	-0.180808
160855402	chr6:160855402:C:T	2.5701e-25	-1.46564	-0.317286	1.57435e-10	-2.3503	-0.186528
160855551	chr6:160855551:C:T	2.77271e-25	-0.832423	-0.874625	1.00657e-10	-2.19963	-0.784492
160855561	chr6:160855561:G:A	4.41695e-25	-9.89405e-10	-1.24142	5.51197e-10	-9.89405e-10	-1.28375
160855596	chr6:160855596:CTG:C	2.98212e-25	-1.62153	-0.0127037	2.14023e-10	-2.36023	0.13047
160855644	chr6:160855644:G:A	3.28023e-25	-1.57864	0.0396813	2.26957e-10	-2.35938	0.1883
160855720	chr6:160855720:C:T	3.67052e-25	-1.55329	0.126751	2.47543e-10	-2.3582	0.27394
160855746	chr6:160855746:A:T	3.53334e-25	-9.89405e-10	-1.46463	4.6405e-10	-9.89405e-10	-1.45585
160855838	chr6:160855838:A:T	3.43272e-26	-2.35236	-1.44374	1.18719e-10	-1.39102	-1.42806
160855879	chr6:160855879:C:T	2.7653e-25	-1.29968	-0.410046	4.40496e-10	-1.17207	-0.335869
160855893	chr6:160855893:C:T	2.01226e-24	-9.89405e-10	0.274974	2.31911e-09	-9.89405e-10	0.153096
160855933	chr6:160855933:C:T	1.54596e-25	-1.31686	-0.974366	7.98727e-11	-2.32632	-0.88909
160855964	chr6:160855964:G:T	8.24107e-24	-9.89405e-10	1.68484	1.28441e-08	-9.89405e-10	1.8648
160855967	chr6:160855967:T:C	3.36758e-25	-9.89405e-10	-1.51268	4.37182e-10	-9.89405e-10	-1.51549
160856204	chr6:160856204:G:A	2.54155e-25	-1.60605	-0.188043	1.78402e-10	-2.36019	-0.0516133
160856318	chr6:160856318:T:C	2.83064e-25	-1.53491	-0.151458	1.85673e-10	-2.35749	-0.0143631
160856321	chr6:160856321:C:G	3.28928e-25	-1.54451	0.00830892	2.19086e-10	-2.35771	0.15133
160856404	chr6:160856404:C:A	2.1141e-24	-9.89405e-10	0.324344	2.32449e-09	-9.89405e-10	0.155415
160856547	chr6:160856547:C:T	2.45169e-25	-1.66527	-0.164825	1.83092e-10	-2.35991	-0.0259458
160856635	chr6:160856635:G:A	2.58587e-25	-1.59492	-0.181888	1.79504e-10	-2.35951	-0.0461357
160856674	chr6:160856674:C:T	2.53121e-25	-1.55404	-0.244132	1.68627e-10	-2.35859	-0.109558
160856818	chr6:160856818:T:C	1.61578e-25	-1.8736	-0.373455	1.50483e-10	-2.33567	-0.246325
160856886	chr6:160856886:C:T	2.27968e-25	-1.72136	-0.181479	1.80317e-10	-2.3572	-0.0439278
160856907	chr6:160856907:G:T	2.52029e-25	-1.70341	-0.0990845	1.96321e-10	-2.35828	0.0421872
160857276	chr6:160857276:C:T	3.53704e-25	-1.42563	-0.0379543	2.11043e-10	-2.34512	0.101335
160857360	chr6:160857360:T:A	6.58649e-25	-1.85159	1.00974	6.53044e-10	-2.21715	1.10295
160857397	chr6:160857397:T:C	3.35902e-25	-9.89405e-10	-1.51522	4.38665e-10	-9.89405e-10	-1.51211
160857737	chr6:160857737:A:G	4.40515e-26	-2.35691	-1.18978	9.10279e-11	-2.09329	-0.991384
160857781	chr6:160857781:C:T	6.3486e-25	-9.89405e-10	-0.878637	7.97036e-10	-9.89405e-10	-0.914942
160857829	chr6:160857829:G:A	1.87776e-24	-9.89405e-10	0.205791	2.16996e-09	-9.89405e-10	0.0866235
160857878	chr6:160857878:A:G	1.98154e-25	-1.81148	-0.231514	1.73338e-10	-2.34614	-0.0944519
160857906	chr6:160857906:T:C	2.44409e-25	-1.73611	-0.0970835	1.97233e-10	-2.35597	0.0445154
160858060	chr6:160858060:T:C	1.97553e-25	-1.65505	-0.390989	1.44495e-10	-2.36014	-0.262456
160858244	chr6:160858244:A:G	3.39951e-26	-2.34646	-1.45936	7.68771e-11	-1.78189	-1.47174
160858251	chr6:160858251:C:T	3.28352e-26	-2.35138	-1.48916	7.85423e-11	-1.73527	-1.49694
160858278	chr6:160858278:T:C	3.1879e-26	-2.35994	-1.51016	8.9704e-11	-1.58609	-1.51323
160858358	chr6:160858358:CA:C	2.54468e-25	-1.67676	-0.116112	1.92583e-10	-2.35945	0.0241393
160858363	chr6:160858363:A:G	5.36165e-26	-1.86993	-1.48025	4.25931e-11	-2.33128	-1.51287
160858446	chr6:160858446:T:C	2.47174e-25	-1.69373	-0.128219	1.904e-10	-2.35882	0.0121075
160858507	chr6:160858507:G:A	2.56859e-25	-1.66868	-0.114838	1.92877e-10	-2.35973	0.0259434
160858567	chr6:160858567:G:A	2.55462e-25	-1.65965	-0.129321	1.89925e-10	-2.35996	0.0107489
160858653	chr6:160858653:A:G	3.92938e-25	-1.20435	-0.15404	6.25846e-10	-1.06895	-0.0877924
160858658	chr6:160858658:C:T	2.58585e-25	-1.65769	-0.119129	1.9196e-10	-2.36006	0.0215065
160858702	chr6:160858702:A:G	2.02509e-25	-1.89969	-0.121565	1.97153e-10	-2.33102	0.0191617
160858991	chr6:160858991:C:T	2.17744e-25	-1.85044	-0.0982823	2.00703e-10	-2.34218	0.0481652
160859135	chr6:160859135:C:T	2.20614e-25	-1.79638	-0.139243	1.90628e-10	-2.35077	0.00524534
160859213	chr6:160859213:T:C	7.62412e-26	-1.98153	-1.01661	1.73376e-10	-1.53944	-0.900938
160860143	chr6:160860143:T:C	2.40601e-25	-1.58581	-0.263088	1.65403e-10	-2.35715	-0.130311
160860174	chr6:160860174:T:G	1.03878e-24	-1.71538	1.32914	9.58387e-10	-2.14818	1.41759
160860306	chr6:160860306:C:T	1.06467e-23	-9.89405e-10	1.94096	1.69442e-08	-9.89405e-10	2.14184
160860646	chr6:160860646:T:C	1.87146e-24	-9.89405e-10	0.202432	2.16455e-09	-9.89405e-10	0.0841249
160860720	chr6:160860720:T:C	3.55734e-25	-9.89405e-10	-1.45786	4.71442e-10	-9.89405e-10	-1.44005
160861070	chr6:160861070:T:C	5.11088e-26	-1.88748	-1.51061	1.02636e-10	-1.45124	-1.51341
160861319	chr6:160861319:T:C	3.85886e-25	-9.89405e-10	-1.3765	5.13369e-10	-9.89405e-10	-1.35485
160861468	chr6:160861468:C:T	1.11399e-25	-1.69478	-0.924142	8.43509e-11	-2.36016	-0.800702
160861940	chr6:160861940:T:TTC	1.13687e-25	-1.67995	-0.918643	8.48887e-11	-2.36026	-0.794238
160862019	chr6:160862019:A:G	1.1912e-25	-1.67832	-0.87359	8.91715e-11	-2.36027	-0.745014
160862032	chr6:160862032:A:G	1.17078e-25	-1.66867	-0.900528	8.65847e-11	-2.36026	-0.774463
160862039	chr6:160862039:A:T	1.17475e-25	-1.66529	-0.900528	8.65865e-11	-2.36024	-0.774463
160862101	chr6:160862101:T:A	7.16254e-26	-1.99849	-1.0621	7.38104e-11	-2.31313	-0.981213
160862319	chr6:160862319:C:G	3.52081e-25	-9.89405e-10	-1.46818	4.65143e-10	-9.89405e-10	-1.4535
160862402	chr6:160862402:C:T	3.5558e-25	-9.89405e-10	-1.45829	4.58822e-10	-9.89405e-10	-1.46718
160862554	chr6:160862554:C:G	3.4878e-26	-2.30262	-1.47756	4.36965e-11	-2.36024	-1.45834
160862568	chr6:160862568:T:C	6.03336e-26	-1.98621	-1.24595	6.04539e-11	-2.31701	-1.17695
160862797	chr6:160862797:T:C	8.0312e-26	-1.98076	-0.965365	1.76574e-10	-1.5781	-0.843999
160863441	chr6:160863441:C:G	4.36376e-26	-2.3534	-1.20272	6.0098e-11	-2.25466	-1.24521
160863546	chr6:160863546:T:G	4.27739e-25	-9.89405e-10	-1.27353	5.35242e-10	-9.89405e-10	-1.31312
160863671	chr6:160863671:C:T	7.64262e-25	-9.89405e-10	-0.693131	9.51063e-10	-9.89405e-10	-0.738262
160863747	chr6:160863747:T:C	4.90502e-26	-2.31778	-1.12142	7.19211e-11	-2.16091	-1.15936
160863863	chr6:160863863:A:G	3.97876e-26	-2.34957	-1.29892	5.03595e-11	-2.34491	-1.33174
160863979	chr6:160863979:G:A	6.69034e-25	-9.89405e-10	-0.826206	8.38729e-10	-9.89405e-10	-0.863954
160864207	chr6:160864207:G:C	6.39264e-25	-9.89405e-10	-0.871724	8.53503e-10	-9.89405e-10	-0.846494
160864544	chr6:160864544:A:G	8.24676e-25	-9.89405e-10	-0.61705	1.05971e-09	-9.89405e-10	-0.630089
160864728	chr6:160864728:A:G	5.34958e-26	-2.19644	-1.156	6.81642e-11	-2.29321	-1.08072
160864970	chr6:160864970:G:A	4.17902e-25	-9.89405e-10	-1.29679	5.49178e-10	-9.89405e-10	-1.28742
160865531	chr6:160865531:C:G	3.40071e-25	-9.89405e-10	-1.50289	4.45757e-10	-9.89405e-10	-1.49607
160865918	chr6:160865918:T:C	8.50979e-26	-2.33706	-0.551179	1.17269e-10	-2.21477	-0.616596
160865934	chr6:160865934:T:C	3.40223e-25	-9.89405e-10	-1.50244	4.46e-10	-9.89405e-10	-1.49552
160866195	chr6:160866195:G:A	3.71408e-25	-9.89405e-10	-1.41474	4.77421e-10	-9.89405e-10	-1.42744
160866301	chr6:160866301:C:T	3.21441e-26	-2.35466	-1.50715	4.54616e-11	-2.26363	-1.51534
160867246	chr6:160867246:C:G	4.13353e-25	-9.89405e-10	-1.30774	5.2844e-10	-9.89405e-10	-1.32591
160867318	chr6:160867318:TG:T	4.23808e-26	-2.09033	-1.49501	8.03586e-11	-1.71267	-1.49667
160867323	chr6:160867323:G:A	8.75167e-25	-9.89405e-10	-0.557626	1.07181e-09	-9.89405e-10	-0.618735
160867608	chr6:160867608:C:T	6.79412e-26	-2.3511	-0.762294	9.19099e-11	-2.25469	-0.820344
160867939	chr6:160867939:G:T	3.85364e-25	-9.89405e-10	-1.37785	5.11854e-10	-9.89405e-10	-1.3578
160868032	chr6:160868032:C:G	5.51521e-25	-9.89405e-10	-1.01936	6.90086e-10	-9.89405e-10	-1.05903
160868086	chr6:160868086:T:C	3.37191e-25	-9.89405e-10	-1.51139	4.41183e-10	-9.89405e-10	-1.50638
160868687	chr6:160868687:T:C	9.73158e-25	-9.89405e-10	-0.451495	1.20061e-09	-9.89405e-10	-0.505261
160868705	chr6:160868705:A:C	3.39326e-25	-9.89405e-10	-1.50508	4.41119e-10	-9.89405e-10	-1.50653
160868794	chr6:160868794:T:C	3.54592e-25	-9.89405e-10	-1.46107	4.52229e-10	-9.89405e-10	-1.48165
160868863	chr6:160868863:G:A	6.4877e-26	-2.34971	-0.80984	8.82225e-11	-2.2499	-0.866082
160868900	chr6:160868900:T:C	4.14041e-26	-2.21972	-1.38894	5.60124e-11	-2.31877	-1.2515
160869101	chr6:160869101:G:A	4.59932e-23	-9.89405e-10	3.40421	5.30541e-08	-9.89405e-10	3.28323
160869293	chr6:160869293:T:A	8.12257e-25	-9.89405e-10	-0.632224	9.8141e-10	-9.89405e-10	-0.706852
160869780	chr6:160869780:T:C	7.26883e-26	-2.34908	-0.696777	9.8558e-11	-2.24849	-0.75671
160869828	chr6:160869828:A:G	1.52857e-25	-2.30254	-9.24033e-10	1.88022e-10	-2.35929	-9.24033e-10
160869838	chr6:160869838:T:C	8.9839e-24	-9.89405e-10	1.77115	9.35901e-09	-9.89405e-10	1.54825
160869894	chr6:160869894:C:T	7.11571e-26	-2.06944	-0.997708	1.44721e-10	-1.68646	-0.934571
160869915	chr6:160869915:G:T	3.71408e-25	-9.89405e-10	-1.41474	4.77421e-10	-9.89405e-10	-1.42744
160870398	chr6:160870398:G:A	1.06308e-24	-9.89405e-10	-0.363114	1.30367e-09	-9.89405e-10	-0.422907
160870404	chr6:160870404:A:G	2.07559e-25	-1.99662	-9.24033e-10	2.29306e-10	-2.16079	-9.24033e-10
160870425	chr6:160870425:G:T	3.2207e-24	-9.89405e-10	0.745312	4.79178e-09	-9.89405e-10	0.878816
160870451	chr6:160870451:G:A	6.9894e-25	-9.89405e-10	-0.782476	8.45384e-10	-9.89405e-10	-0.856052
160870475	chr6:160870475:G:T	5.87911e-25	-9.89405e-10	-0.955465	7.34006e-10	-9.89405e-10	-0.997325
160870511	chr6:160870511:T:A	1.7743e-25	-2.15347	-9.24033e-10	2.45571e-10	-2.09226	-9.24033e-10
160870512	chr6:160870512:G:T	1.77553e-25	-2.15277	-9.24033e-10	2.45759e-10	-2.09149	-9.24033e-10
160870585	chr6:160870585:C:G	7.21845e-26	-2.35703	-0.695787	9.58179e-11	-2.27764	-0.755754
160871043	chr6:160871043:A:G	1.56947e-25	-2.27614	-9.24033e-10	1.89988e-10	-2.34888	-9.24033e-10
160871765	chr6:160871765:AT:A	2.04587e-25	-2.23845	0.227397	2.60758e-10	-2.24512	0.212871
160871931	chr6:160871931:C:A	4.07907e-25	-9.89405e-10	-1.321	5.50117e-10	-9.89405e-10	-1.28571
160872119	chr6:160872119:A:G	5.58302e-26	-2.12402	-1.18571	6.94222e-11	-2.24233	-1.11331
160872251	chr6:160872251:G:A	1.55058e-25	-2.28824	-9.24033e-10	1.89121e-10	-2.35345	-9.24033e-10
160873359	chr6:160873359:A:G	3.35681e-25	-9.89405e-10	-1.51588	4.36903e-10	-9.89405e-10	-1.51613
160873387	chr6:160873387:G:A	4.85694e-25	-9.89405e-10	-1.14646	6.59288e-10	-9.89405e-10	-1.10468
160873608	chr6:160873608:ATAT:A	6.4849e-24	-9.89405e-10	1.44519	6.98695e-09	-9.89405e-10	1.25596
160874185	chr6:160874185:C:CTT	7.3528e-26	-1.5203	-1.51407	1.44359e-10	-1.11101	-1.51253
160874548	chr6:160874548:A:G	5.86269e-25	-9.89405e-10	-0.958263	7.19228e-10	-9.89405e-10	-1.01766
160874566	chr6:160874566:G:A	7.23994e-26	-1.53588	-1.51396	1.4172e-10	-1.1296	-1.51239
160874574	chr6:160874574:A:G	3.35679e-25	-9.89405e-10	-1.51589	4.36902e-10	-9.89405e-10	-1.51613
160874823	chr6:160874823:T:C	4.59056e-24	-9.89405e-10	1.09972	4.9993e-09	-9.89405e-10	0.921211
160875380	chr6:160875380:G:A	7.3073e-26	-1.84584	-1.19474	7.79086e-11	-2.07997	-1.16033
160875438	chr6:160875438:G:A	3.5056e-25	-9.89405e-10	-1.47251	4.50489e-10	-9.89405e-10	-1.48551
160875448	chr6:160875448:T:C	1.06857e-25	-1.71942	-0.941136	1.12389e-10	-1.98168	-0.892202
160875628	chr6:160875628:A:G	7.36876e-26	-1.52066	-1.51155	1.44666e-10	-1.11206	-1.50935
160875759	chr6:160875759:TA:T	1.13091e-25	-2.02459	-0.579253	2.57086e-10	-1.55522	-0.491209
160875920	chr6:160875920:T:C	5.40497e-25	-9.89405e-10	-1.03955	6.94818e-10	-9.89405e-10	-1.05219
160875994	chr6:160875994:G:C	5.52159e-25	0.154975	-1.17318	3.41365e-10	-0.571267	-1.19162
160876180	chr6:160876180:C:T	3.52862e-25	-9.89405e-10	-1.46596	4.55472e-10	-9.89405e-10	-1.47451
160876340	chr6:160876340:G:C	6.74796e-26	-2.00545	-1.11477	1.48708e-10	-1.52995	-1.06391
160876381	chr6:160876381:C:T	1.45587e-24	-2.36026	2.31158	2.58271e-09	-2.22791	2.48866
160876894	chr6:160876894:A:T	6.64067e-26	-2.0123	-1.12394	1.45644e-10	-1.54102	-1.07366
160877372	chr6:160877372:A:T	7.78385e-26	-1.4651	-1.51231	1.54424e-10	-1.04596	-1.51018
160877454	chr6:160877454:C:G	9.73585e-25	-9.89405e-10	-0.451056	1.19707e-09	-9.89405e-10	-0.508208
160877560	chr6:160877560:G:T	7.83189e-26	-1.4575	-1.51375	1.5472e-10	-1.03939	-1.51483
160877772	chr6:160877772:C:G	1.01099e-24	-9.89405e-10	-0.413357	1.2418e-09	-9.89405e-10	-0.471529
160878082	chr6:160878082:T:C	1.08115e-24	-2.34166	1.9954	1.71474e-09	-2.31001	2.16118
160878208	chr6:160878208:T:C	4.3062e-24	-9.89405e-10	1.03577	4.6976e-09	-9.89405e-10	0.858964
160878404	chr6:160878404:T:C	2.22558e-23	2.67832	-9.24033e-10	3.86566e-10	-1.63854	-9.24033e-10
160878415	chr6:160878415:G:A	9.72452e-25	-9.89405e-10	-0.45222	1.19575e-09	-9.89405e-10	-0.509314
160878560	chr6:160878560:C:T	9.77159e-25	-9.89405e-10	-0.447392	1.20138e-09	-9.89405e-10	-0.504617
160878779	chr6:160878779:A:G	1.94801e-25	-2.06006	-9.24033e-10	2.2071e-10	-2.19899	-9.24033e-10
160878940	chr6:160878940:A:G	6.71096e-26	-2.00624	-1.11947	1.46946e-10	-1.53373	-1.07205
160879055	chr6:160879055:G:A	9.70081e-25	-9.89405e-10	-0.454662	1.19284e-09	-9.89405e-10	-0.511747
160879056	chr6:160879056:T:C	7.71257e-26	-1.47276	-1.51385	1.52531e-10	-1.05601	-1.51246
160879132	chr6:160879132:C:T	3.41278e-25	-9.89405e-10	-1.49934	4.41487e-10	-9.89405e-10	-1.50569
160879204	chr6:160879204:G:A	5.48081e-25	-9.89405e-10	-1.02562	7.49805e-10	-9.89405e-10	-0.97603
160879210	chr6:160879210:G:T	1.15841e-24	-2.34238	2.06515	1.84234e-09	-2.30884	2.23179
160879735	chr6:160879735:G:A	1.60406e-25	-2.25433	-9.24033e-10	1.92021e-10	-2.33824	-9.24033e-10
160879818	chr6:160879818:C:T	1.09927e-25	-1.6861	-0.946132	1.14709e-10	-1.956	-0.897439
160880071	chr6:160880071:A:G	8.72182e-25	-1.47635	0.915305	5.84185e-10	-2.34994	1.12432
160880081	chr6:160880081:A:G	6.66108e-26	-2.00753	-1.12564	1.45705e-10	-1.53583	-1.07843
160880167	chr6:160880167:A:T	5.48302e-25	-9.89405e-10	-1.02522	6.98378e-10	-9.89405e-10	-1.04708
160880647	chr6:160880647:A:G	3.63391e-25	-9.89405e-10	-1.43656	4.67985e-10	-9.89405e-10	-1.44741
160880836	chr6:160880836:T:C	6.89977e-26	-1.97777	-1.12019	1.53525e-10	-1.48869	-1.07329
160880933	chr6:160880933:A:G	6.67214e-26	-1.94657	-1.18494	1.50155e-10	-1.44191	-1.14226
160881235	chr6:160881235:A:T	3.32883e-24	-2.35998	3.13832	1.31162e-08	-1.48744	3.3732
160881366	chr6:160881366:AT:A	4.72545e-25	-9.89405e-10	-1.17391	6.40814e-10	-9.89405e-10	-1.1331
160881851	chr6:160881851:G:A	5.05461e-24	-2.35433	3.55035	1.57029e-08	-1.7121	3.77786
160882248	chr6:160882248:C:T	9.72452e-25	-9.89405e-10	-0.45222	1.19575e-09	-9.89405e-10	-0.509314
160882371	chr6:160882371:T:C	3.68059e-25	-9.89405e-10	-1.4238	4.73586e-10	-9.89405e-10	-1.43551
160882649	chr6:160882649:A:T	2.42876e-24	-9.89405e-10	0.463093	3.72468e-09	-9.89405e-10	0.626895
160882688	chr6:160882688:A:T	3.59792e-26	-2.3576	-1.3915	8.52199e-11	-1.7359	-1.41471
160882689	chr6:160882689:A:T	2.46808e-24	-9.89405e-10	0.479156	3.78692e-09	-9.89405e-10	0.643466
160882806	chr6:160882806:T:C	3.36534e-25	-9.89405e-10	-1.51334	4.37673e-10	-9.89405e-10	-1.51437
160883040	chr6:160883040:C:G	3.53961e-25	-1.46285	-9.24033e-10	5.74141e-10	-1.24297	-9.24033e-10
160883210	chr6:160883210:A:T	1.95685e-25	-2.21104	0.155509	2.34562e-10	-2.35377	0.215646
160883291	chr6:160883291:C:T	6.13095e-26	-2.01328	-1.20283	1.33192e-10	-1.54222	-1.16183
160883526	chr6:160883526:T:C	5.54477e-25	-9.89405e-10	-1.01402	7.64518e-10	-9.89405e-10	-0.956597
160883959	chr6:160883959:C:T	5.5585e-25	-9.89405e-10	-1.01154	7.66509e-10	-9.89405e-10	-0.953996
160884019	chr6:160884019:A:T	8.16687e-25	-1.8811	1.25432	7.96876e-10	-2.35746	1.44232
160884198	chr6:160884198:G:A	3.49149e-25	-9.89405e-10	-1.47654	4.59713e-10	-9.89405e-10	-1.46524
160884243	chr6:160884243:G:A	3.59989e-25	-9.89405e-10	-1.44597	4.58307e-10	-9.89405e-10	-1.4683
160884683	chr6:160884683:G:A	5.12774e-26	-1.94959	-1.4452	5e-11	-2.35104	-1.33277
160884731	chr6:160884731:T:G	1.31993e-24	-9.89405e-10	-0.146707	1.8999e-09	-9.89405e-10	-0.0462861
160884755	chr6:160884755:T:C	2.33457e-25	-1.87904	-9.24033e-10	3.04917e-10	-1.8758	-9.24033e-10
160885569	chr6:160885569:A:G	3.32962e-24	-9.89405e-10	0.778572	3.66601e-09	-9.89405e-10	0.611016
160885699	chr6:160885699:G:A	3.48239e-25	-9.89405e-10	-1.47915	4.45976e-10	-9.89405e-10	-1.49558
160885950	chr6:160885950:GTTAAA:G	3.6227e-25	-9.89405e-10	-1.43965	4.60393e-10	-9.89405e-10	-1.46376
160886153	chr6:160886153:T:C	1.67667e-25	-2.21006	-9.24033e-10	3.07176e-10	-1.86842	-9.24033e-10
160886225	chr6:160886225:T:C	9.6168e-25	-2.35408	1.89072	1.59196e-09	-2.28034	2.05722
160886563	chr6:160886563:T:C	3.42737e-25	-9.89405e-10	-1.49508	4.40886e-10	-9.89405e-10	-1.50706
160886567	chr6:160886567:A:AG	4.28264e-25	-9.89405e-10	-1.2723	5.60054e-10	-9.89405e-10	-1.26781
160886568	chr6:160886568:C:CCTCATCTTCAGGCCCTGTAGAAGATGCCAATCAAAATAA	3.97778e-25	-9.89405e-10	-1.34615	5.19805e-10	-9.89405e-10	-1.34239
160887176	chr6:160887176:C:T	9.06542e-25	-2.35758	1.83517	1.52771e-09	-2.26447	2.00015
160887437	chr6:160887437:A:G	3.44758e-24	-9.89405e-10	0.813385	3.79099e-09	-9.89405e-10	0.644539
160887612	chr6:160887612:C:T	3.59457e-25	-9.89405e-10	-1.44745	4.57277e-10	-9.89405e-10	-1.47055
160888037	chr6:160888037:G:A	5.55297e-25	-9.89405e-10	-1.01254	7.60903e-10	-9.89405e-10	-0.961337
160888123	chr6:160888123:T:C	3.3167e-24	-2.34597	3.12066	9.50147e-09	-1.76824	3.3316
160888160	chr6:160888160:T:A	3.64364e-25	-9.89405e-10	-1.43389	4.69148e-10	-9.89405e-10	-1.44492
160888385	chr6:160888385:C:T	1.63365e-25	-2.23606	-9.24033e-10	1.93667e-10	-2.3297	-9.24033e-10
160888778	chr6:160888778:TC:T	3.55665e-25	-9.89405e-10	-1.45805	4.53389e-10	-9.89405e-10	-1.47909
160888860	chr6:160888860:A:G	3.47469e-25	-9.89405e-10	-1.48137	4.45264e-10	-9.89405e-10	-1.49718
160889376	chr6:160889376:T:C	3.86194e-25	-9.89405e-10	-1.3757	4.95128e-10	-9.89405e-10	-1.39103
160889692	chr6:160889692:T:C	3.40288e-25	-9.89405e-10	-1.50225	4.41955e-10	-9.89405e-10	-1.50463
160889782	chr6:160889782:A:G	7.58603e-25	-9.89405e-10	-0.700563	9.19373e-10	-9.89405e-10	-0.772151
160889878	chr6:160889878:G:A	1.74416e-25	-2.03557	-0.135026	3.90193e-10	-1.57633	-0.0528742
160889971	chr6:160889971:G:A	1.83637e-24	-9.89405e-10	0.183502	2.78142e-09	-9.89405e-10	0.334876
160890817	chr6:160890817:T:C	3.40743e-26	-2.35619	-1.4473	6.90511e-11	-1.89641	-1.46458
160891268	chr6:160891268:A:G	5.32893e-25	-9.89405e-10	-1.05372	7.21369e-10	-9.89405e-10	-1.01469
160891312	chr6:160891312:T:A	3.54363e-26	-2.3602	-1.40411	7.89818e-11	-1.80472	-1.42191
160891623	chr6:160891623:T:C	4.14244e-26	-2.22133	-1.38684	4.01053e-10	-0.606797	-0.994952
160892286	chr6:160892286:T:G	3.51775e-25	-9.89405e-10	-1.46905	4.48707e-10	-9.89405e-10	-1.48947
160892587	chr6:160892587:A:T	3.37425e-25	-1.5107	-9.24033e-10	5.98889e-10	-1.20077	-9.24033e-10
160892784	chr6:160892784:T:C	6.7516e-25	0.550057	-1.36715	2.1335e-10	-0.833455	-1.39946
160892931	chr6:160892931:G:A	3.62822e-25	-9.89405e-10	-1.43813	4.61015e-10	-9.89405e-10	-1.46241
160892941	chr6:160892941:T:C	3.51751e-25	-9.89405e-10	-1.46912	4.49495e-10	-9.89405e-10	-1.48772
160892978	chr6:160892978:G:A	1.15404e-24	-0.281021	-9.24033e-10	4.64037e-10	-1.45588	-9.24033e-10
160893350	chr6:160893350:A:G	4.15173e-26	-2.12797	-1.47796	4.54766e-11	-2.35464	-1.424
160893417	chr6:160893417:G:A	1.72903e-25	-2.17931	-9.24033e-10	1.99954e-10	-2.29775	-9.24033e-10
160893427	chr6:160893427:C:T	3.79078e-26	-2.2082	-1.48869	4.45936e-11	-2.3602	-1.43806
160893429	chr6:160893429:C:A	8.06632e-25	-9.89405e-10	-0.639174	9.37273e-10	-9.89405e-10	-0.752868
160893898	chr6:160893898:C:T	2.48229e-25	-1.81769	-9.24033e-10	3.46891e-10	-1.74683	-9.24033e-10
160893907	chr6:160893907:A:G	1.93975e-25	-2.06431	-9.24033e-10	2.52195e-10	-2.06564	-9.24033e-10
160893934	chr6:160893934:A:G	1.26799e-23	-9.89405e-10	2.11573	1.37207e-08	-9.89405e-10	1.93082
160893943	chr6:160893943:G:C	3.36294e-26	-2.35886	-1.45778	4.69489e-11	-2.32506	-1.42173
160893952	chr6:160893952:T:C	5.87337e-26	-1.93135	-1.32768	1.0355e-10	-1.63039	-1.3254
160894098	chr6:160894098:T:C	4.10346e-25	-2.05419	0.739151	5.87153e-10	-2.33	1.10944
160894184	chr6:160894184:A:C	3.75025e-26	-2.26931	-1.43832	7.54928e-11	-1.82795	-1.44386
160894315	chr6:160894315:C:T	1.70708e-25	-1.96975	-0.222336	1.32087e-10	-2.35939	-0.352993
160894368	chr6:160894368:T:G	3.48876e-26	-2.26384	-1.51607	6.82496e-11	-1.85653	-1.51614
160894429	chr6:160894429:CA:C	4.06841e-25	-2.35748	1.03386	6.77946e-10	-2.29253	1.21575
160894559	chr6:160894559:C:G	2.27486e-24	-9.89405e-10	0.397634	2.67701e-09	-9.89405e-10	0.296612
160894645	chr6:160894645:C:A	1.98499e-25	-2.0003	-0.0409588	1.52479e-10	-2.35997	-0.208843
160894646	chr6:160894646:A:G	1.92451e-25	-2.02312	-0.0490753	1.51491e-10	-2.35879	-0.216528
160894692	chr6:160894692:A:G	2.78039e-24	1.92929	-1.33098	1.1784e-10	-1.37086	-1.45565
160894725	chr6:160894725:C:A	9.29795e-26	-2.23787	-0.561792	1.5009e-10	-1.84695	-0.73766
160894763	chr6:160894763:G:A	9.08131e-26	-2.25847	-0.564766	1.56511e-10	-1.80244	-0.740278
160894863	chr6:160894863:C:T	4.3583e-26	-2.2863	-1.27108	9.02733e-11	-1.85888	-1.23412
160895031	chr6:160895031:G:A	9.90836e-26	-2.24862	-0.487457	1.63834e-10	-1.82663	-0.670352
160895096	chr6:160895096:A:G	2.07758e-24	1.61155	-1.30463	1.02742e-10	-1.52434	-1.43928
160895177	chr6:160895177:T:C	7.85642e-25	-9.89405e-10	-0.665541	1.05883e-09	-9.89405e-10	-0.630923
160895343	chr6:160895343:G:C	1.03728e-25	-2.2252	-0.465075	1.59734e-10	-1.87051	-0.651822
160895887	chr6:160895887:A:G	1.09203e-25	-2.22942	-0.409414	1.69725e-10	-1.86392	-0.59774
160895938	chr6:160895938:C:T	1.13913e-25	-2.23045	-0.36616	1.77192e-10	-1.86029	-0.558319
160896121	chr6:160896121:C:A	4.78578e-25	-2.3193	1.15808	7.12022e-10	-2.34988	1.32215
160896273	chr6:160896273:A:T	1.11569e-25	-2.23226	-0.385133	1.746e-10	-1.85652	-0.576822
160896408	chr6:160896408:T:C	8.47385e-25	-9.89405e-10	-0.589886	1.14457e-09	-9.89405e-10	-0.553057
160896583	chr6:160896583:G:A	1.10712e-25	-2.22759	-0.397523	1.71345e-10	-1.86396	-0.588204
160896662	chr6:160896662:T:G	3.96268e-25	-9.89405e-10	-1.34995	5.24799e-10	-9.89405e-10	-1.33283
160896713	chr6:160896713:A:G	4.17083e-26	-2.30066	-1.30068	1.0026e-10	-1.7135	-1.27458
160896914	chr6:160896914:T:C	3.42658e-25	-9.89405e-10	-1.49531	4.42762e-10	-9.89405e-10	-1.50281
160896929	chr6:160896929:C:T	1.13993e-25	-2.2259	-0.370003	1.74871e-10	-1.86873	-0.56306
160896977	chr6:160896977:T:G	1.19046e-25	-2.22562	-0.326911	1.81458e-10	-1.87091	-0.523906
160897039	chr6:160897039:T:A	1.73437e-24	-9.89405e-10	0.126361	1.96292e-09	-9.89405e-10	-0.0136517
160897095	chr6:160897095:C:CA	8.13469e-25	-9.89405e-10	-0.630734	1.04624e-09	-9.89405e-10	-0.642884
160897260	chr6:160897260:C:T	8.61794e-25	-9.89405e-10	-0.573025	1.16442e-09	-9.89405e-10	-0.535864
160897476	chr6:160897476:C:T	4.47763e-24	-9.89405e-10	1.07481	4.47187e-09	-9.89405e-10	0.809719
160897493	chr6:160897493:A:G	2.05872e-25	-2.00479	-9.24033e-10	2.68268e-10	-2.00386	-9.24033e-10
160897499	chr6:160897499:C:G	5.02252e-24	-9.89405e-10	1.18965	4.92876e-09	-9.89405e-10	0.906999
160897673	chr6:160897673:A:C	2.93576e-24	-9.89405e-10	0.652679	3.54744e-09	-9.89405e-10	0.578138
160897779	chr6:160897779:A:T	1.19139e-25	-2.22149	-0.330257	1.79455e-10	-1.87911	-0.526803
160897931	chr6:160897931:G:A	3.64902e-25	-9.89405e-10	-1.43241	4.8939e-10	-9.89405e-10	-1.40268
160898084	chr6:160898084:A:G	8.90761e-25	-9.89405e-10	-0.539965	1.20369e-09	-9.89405e-10	-0.502691
160898151	chr6:160898151:C:T	1.16832e-25	-2.21285	-0.358454	1.72474e-10	-1.89309	-0.552506
160898191	chr6:160898191:C:T	4.14435e-26	-2.30305	-1.30466	1.00669e-10	-1.70531	-1.2787
160898219	chr6:160898219:C:T	1.16033e-25	-2.21557	-0.362596	1.72676e-10	-1.88811	-0.556311
160898308	chr6:160898308:AAG:A	1.11245e-25	-2.23202	-0.388279	1.74099e-10	-1.85632	-0.5799
160898406	chr6:160898406:G:A	3.49139e-25	-9.89405e-10	-1.47657	4.49262e-10	-9.89405e-10	-1.48824
160898471	chr6:160898471:G:A	3.7703e-25	-9.89405e-10	-1.39972	5.07391e-10	-9.89405e-10	-1.36656
160898536	chr6:160898536:ATT:A	3.85022e-26	-2.29741	-1.38392	8.8556e-11	-1.75782	-1.35438
160898541	chr6:160898541:T:A	3.85706e-26	-2.29605	-1.3835	8.82169e-11	-1.76212	-1.35393
160898762	chr6:160898762:A:G	4.39302e-26	-2.26296	-1.28648	9.36589e-11	-1.80248	-1.2537
160898767	chr6:160898767:G:A	6.25605e-26	-2.04706	-1.14885	9.03276e-11	-2.16306	-0.929343
160898770	chr6:160898770:G:A	1.44285e-25	-2.36025	-9.24033e-10	1.89629e-10	-2.35077	-9.24033e-10
160898872	chr6:160898872:A:C	2.26562e-25	-2.08499	0.175967	1.88734e-10	-2.35153	-0.00397422
160898903	chr6:160898903:T:C	2.51038e-24	1.74142	-1.24527	1.13885e-10	-1.4585	-1.40215
160899028	chr6:160899028:G:T	2.38634e-25	-2.06124	0.204128	1.93114e-10	-2.35512	0.0225603
160899040	chr6:160899040:T:C	3.40392e-25	-9.89405e-10	-1.50194	4.4046e-10	-9.89405e-10	-1.50802
160899132	chr6:160899132:G:T	3.72538e-26	-2.22092	-1.49337	4.32602e-11	-2.33449	-1.49412
160899178	chr6:160899178:G:A	2.88027e-25	-0.609194	-1.05979	1.56877e-10	-1.6121	-0.928275
160899591	chr6:160899591:A:G	8.6165e-25	-9.89405e-10	-0.573192	1.13297e-09	-9.89405e-10	-0.563248
160899802	chr6:160899802:C:T	9.00549e-26	-2.13633	-0.695288	1.21958e-10	-2.14055	-0.651617
160899899	chr6:160899899:T:C	1.52765e-25	-1.33029	-0.972851	1.59885e-10	-1.46462	-1.05677
160900062	chr6:160900062:G:A	3.76431e-26	-2.23114	-1.47276	4.96129e-11	-2.23478	-1.45681
160900520	chr6:160900520:C:A	3.41577e-26	-2.2951	-1.50596	7.80501e-11	-1.73335	-1.50514
160901238	chr6:160901238:G:C	6.5681e-25	-9.89405e-10	-0.844646	8.82616e-10	-9.89405e-10	-0.812952
160901552	chr6:160901552:C:T	1.62595e-25	-2.14569	-0.095088	1.92373e-10	-2.33257	-0.00384089
160901618	chr6:160901618:C:G	2.75972e-24	-9.89405e-10	0.590844	3.23945e-09	-9.89405e-10	0.487317
160901889	chr6:160901889:G:A	3.70844e-25	-9.89405e-10	-1.41626	4.83957e-10	-9.89405e-10	-1.41385
160901895	chr6:160901895:G:A	3.2684e-26	-2.34089	-1.50427	5.78639e-11	-2.03335	-1.5044
160902000	chr6:160902000:A:G	6.97956e-25	-9.89405e-10	-0.783886	8.59447e-10	-9.89405e-10	-0.839553
160902256	chr6:160902256:T:G	2.81701e-24	1.90527	-1.29388	1.22982e-10	-1.35425	-1.42956
160902357	chr6:160902357:C:T	6.58044e-25	-9.89405e-10	-0.842769	8.8432e-10	-9.89405e-10	-0.811023
160902694	chr6:160902694:A:G	6.95237e-25	-9.89405e-10	-0.787789	8.59598e-10	-9.89405e-10	-0.839378
160903350	chr6:160903350:T:C	3.60581e-26	-2.26101	-1.4859	7.05003e-11	-1.84822	-1.492
160903399	chr6:160903399:G:A	1.95884e-25	-2.05452	-9.24033e-10	2.54007e-10	-2.05848	-9.24033e-10
160903544	chr6:160903544:G:A	4.28693e-26	-2.3165	-1.25738	5.42971e-11	-2.36003	-1.24134
160903845	chr6:160903845:T:C	3.51465e-25	-9.89405e-10	-1.46993	4.52283e-10	-9.89405e-10	-1.48153
160904064	chr6:160904064:C:T	3.75185e-26	-2.27698	-1.43023	7.72216e-11	-1.80817	-1.44099
160905570	chr6:160905570:T:C	1.52555e-25	-2.20851	-0.0960029	1.88618e-10	-2.35102	-0.00509793
160905788	chr6:160905788:G:A	3.47662e-25	-9.89405e-10	-1.48081	4.48079e-10	-9.89405e-10	-1.49087
160905925	chr6:160905925:T:G	3.44358e-25	-9.89405e-10	-1.49036	4.44552e-10	-9.89405e-10	-1.49878
160905927	chr6:160905927:T:C	1.88462e-24	-9.89405e-10	0.209443	2.23058e-09	-9.89405e-10	0.114175
160906263	chr6:160906263:C:T	3.34523e-26	-2.31707	-1.50486	4.15555e-11	-2.35989	-1.50892
160906725	chr6:160906725:C:T	3.54248e-26	-2.26763	-1.497	7.1271e-11	-1.82975	-1.4996
160906944	chr6:160906944:A:G	4.00491e-26	-2.30653	-1.33541	5.00462e-11	-2.36021	-1.32269
160906991	chr6:160906991:G:A	3.36816e-26	-2.31771	-1.49738	4.18165e-11	-2.35983	-1.50272
160907039	chr6:160907039:A:T	3.54737e-26	-2.26765	-1.49559	7.14934e-11	-1.82793	-1.4983
160907267	chr6:160907267:T:C	3.32596e-26	-2.32324	-1.50446	4.16047e-11	-2.35905	-1.50858
160907333	chr6:160907333:A:G	6.60137e-25	-0.839593	-9.24033e-10	8.78082e-10	-0.818103	-9.24033e-10
160907445	chr6:160907445:A:G	5.064e-26	-2.10083	-1.30647	5.61974e-11	-2.26391	-1.30306
160907638	chr6:160907638:C:T	1.45653e-25	-2.35082	-9.24033e-10	2.49037e-10	-2.07824	-9.24033e-10
160907813	chr6:160907813:A:C	1.77246e-24	-9.89405e-10	0.148083	2.10061e-09	-9.89405e-10	0.0541393
160908370	chr6:160908370:C:A	3.40957e-25	-9.89405e-10	-1.50028	4.41012e-10	-9.89405e-10	-1.50677
160908486	chr6:160908486:A:T	1.72263e-24	-9.89405e-10	0.119567	2.04323e-09	-9.89405e-10	0.0264456
160908491	chr6:160908491:G:A	1.77428e-24	-9.89405e-10	0.149107	2.10235e-09	-9.89405e-10	0.0549664
160908659	chr6:160908659:T:C	3.8598e-25	-0.319736	-1.05652	2.33335e-10	-1.16361	-0.979762
160908735	chr6:160908735:C:T	4.33933e-26	-2.23416	-1.32757	8.59678e-11	-1.83068	-1.3112
160908797	chr6:160908797:A:T	3.3392e-26	-2.32458	-1.49915	4.18191e-11	-2.35876	-1.50373
160908902	chr6:160908902:TA:T	3.47777e-26	-2.27041	-1.51265	7.24118e-11	-1.80147	-1.51201
160908977	chr6:160908977:A:C	4.99843e-25	-9.89405e-10	-1.11775	5.9831e-10	-9.89405e-10	-1.20173
160908981	chr6:160908981:G:A	3.57323e-26	-2.25364	-1.50234	7.32989e-11	-1.79678	-1.50451
160909054	chr6:160909054:A:G	6.1879e-25	-9.89405e-10	-0.904276	7.82918e-10	-9.89405e-10	-0.932814
160909689	chr6:160909689:G:C	3.389e-26	-2.30824	-1.50068	4.16982e-11	-2.36027	-1.50511
160909726	chr6:160909726:G:A	3.44544e-25	-9.89405e-10	-1.48982	4.44731e-10	-9.89405e-10	-1.49837
160909945	chr6:160909945:C:T	3.42467e-25	-9.89405e-10	-1.49587	4.48457e-10	-9.89405e-10	-1.49003
160910770	chr6:160910770:C:T	3.57117e-25	-9.89405e-10	-1.45398	4.77346e-10	-9.89405e-10	-1.4276
160910976	chr6:160910976:T:G	1.60652e-24	-9.89405e-10	0.0497826	1.90457e-09	-9.89405e-10	-0.0438314
160911178	chr6:160911178:G:A	3.24122e-26	-2.3399	-1.51361	5.76883e-11	-2.0274	-1.51339
160911218	chr6:160911218:A:G	7.44074e-25	-9.89405e-10	-0.7199	9.14185e-10	-9.89405e-10	-0.77781
160911407	chr6:160911407:CAG:C	1.85464e-24	-9.89405e-10	0.193405	2.23775e-09	-9.89405e-10	0.117385
160911692	chr6:160911692:G:A	7.54608e-25	-9.89405e-10	-0.705842	9.26661e-10	-9.89405e-10	-0.764254
160911727	chr6:160911727:C:T	4.36031e-26	-2.2269	-1.33001	8.47537e-11	-1.84237	-1.31372
160911813	chr6:160911813:A:T	1.85221e-25	-2.11049	-9.24033e-10	2.4024e-10	-2.1142	-9.24033e-10
160912086	chr6:160912086:C:T	3.35675e-25	-9.89405e-10	-1.5159	4.38049e-10	-9.89405e-10	-1.51351
160912151	chr6:160912151:A:G	3.39379e-25	-9.89405e-10	-1.50492	4.43379e-10	-9.89405e-10	-1.50142
160912367	chr6:160912367:G:A	3.38351e-26	-2.29619	-1.51435	7.74949e-11	-1.73172	-1.51391
160912588	chr6:160912588:G:A	4.0779e-26	-2.27575	-1.34813	4.95865e-11	-2.35579	-1.33634
160912726	chr6:160912726:T:C	5.11942e-25	-9.89405e-10	-1.09383	6.1126e-10	-9.89405e-10	-1.18032
160912749	chr6:160912749:T:C	3.57193e-26	-2.25582	-1.50053	7.28994e-11	-1.80295	-1.50381
160912799	chr6:160912799:C:T	3.44544e-25	-9.89405e-10	-1.48982	4.44731e-10	-9.89405e-10	-1.49837
160912828	chr6:160912828:T:C	3.53052e-26	-2.26095	-1.50706	7.17822e-11	-1.81361	-1.5086
160912905	chr6:160912905:G:C	3.56208e-26	-2.26582	-1.49329	7.16832e-11	-1.82644	-1.49714
160912938	chr6:160912938:C:T	5.08194e-25	-9.89405e-10	-1.10118	6.07087e-10	-9.89405e-10	-1.18717
160913382	chr6:160913382:G:T	3.50063e-26	-2.26512	-1.5114	7.06473e-11	-1.82534	-1.5128
160913475	chr6:160913475:T:C	5.26289e-26	-2.11312	-1.25566	6.6719e-11	-2.12163	-1.27373
160913530	chr6:160913530:A:G	3.41901e-26	-2.2895	-1.51061	7.63751e-11	-1.75031	-1.50988
160913731	chr6:160913731:C:T	3.99283e-26	-2.29181	-1.35315	4.92008e-11	-2.35884	-1.34109
160913823	chr6:160913823:T:C	2.65798e-25	-0.988727	-0.760578	3.146e-10	-1.03015	-0.81439
160914113	chr6:160914113:G:A	3.70412e-26	-2.21996	-1.50005	7.87291e-11	-1.72701	-1.50282
160914221	chr6:160914221:A:G	3.59152e-26	-2.25004	-1.50084	7.36117e-11	-1.79349	-1.50355
160914228	chr6:160914228:G:A	2.12647e-25	-0.527934	-1.44447	1.59248e-10	-1.06106	-1.46432
160914591	chr6:160914591:C:T	3.58039e-25	-9.89405e-10	-1.4514	4.58079e-10	-9.89405e-10	-1.4688
160914959	chr6:160914959:C:A	1.85464e-24	-9.89405e-10	0.193405	2.23775e-09	-9.89405e-10	0.117385
160914988	chr6:160914988:T:C	3.59226e-26	-2.24168	-1.50899	7.46057e-11	-1.77348	-1.51014
160915159	chr6:160915159:G:A	3.53528e-26	-2.25942	-1.50724	7.16073e-11	-1.81537	-1.50928
160915204	chr6:160915204:A:G	1.03049e-24	-9.89405e-10	-0.394254	1.30478e-09	-9.89405e-10	-0.422054
160915253	chr6:160915253:T:G	7.72739e-25	-9.89405e-10	-0.682099	9.47861e-10	-9.89405e-10	-0.741635
160915522	chr6:160915522:T:C	1.88729e-24	-9.89405e-10	0.210859	2.27665e-09	-9.89405e-10	0.134619
160915540	chr6:160915540:T:C	4.31683e-24	-9.89405e-10	1.03824	6.25885e-09	-9.89405e-10	1.14591
160915604	chr6:160915604:A:C	3.40722e-26	-2.33	-1.47356	6.05006e-11	-2.0122	-1.48098
160915619	chr6:160915619:T:C	2.04195e-25	-2.01297	-9.24033e-10	2.2913e-10	-2.16155	-9.24033e-10
160915718	chr6:160915718:A:G	1.13785e-24	-9.89405e-10	-0.295144	1.44078e-09	-9.89405e-10	-0.322906
160915738	chr6:160915738:T:A	3.91113e-26	-2.31248	-1.35315	4.91316e-11	-2.36025	-1.34109
160915839	chr6:160915839:C:T	3.77229e-25	-9.89405e-10	-1.39919	4.85284e-10	-9.89405e-10	-1.41111
160916011	chr6:160916011:A:G	6.79162e-25	-9.89405e-10	-0.811182	9.06677e-10	-9.89405e-10	-0.786056
160916161	chr6:160916161:A:AT	2.38806e-25	-1.67923	-0.177157	1.29112e-10	-2.35345	-0.381705
160916170	chr6:160916170:A:G	5.19841e-26	-2.1765	-1.2046	1.10775e-10	-1.65402	-1.23432
160916184	chr6:160916184:G:A	5.03947e-25	-9.89405e-10	-1.10957	6.02717e-10	-9.89405e-10	-1.19439
160916225	chr6:160916225:A:G	7.63717e-25	-9.89405e-10	-0.693844	9.37219e-10	-9.89405e-10	-0.752925
160916379	chr6:160916379:A:T	1.56671e-25	-2.27789	-9.24033e-10	1.90626e-10	-2.34553	-9.24033e-10
160916843	chr6:160916843:A:G	5.42128e-26	-2.27596	-1.06317	1.15726e-10	-1.78904	-1.05557
160916844	chr6:160916844:C:T	4.97867e-25	-9.89405e-10	-1.12171	5.96242e-10	-9.89405e-10	-1.2052
160916861	chr6:160916861:T:C	1.13173e-24	-9.89405e-10	-0.300539	1.4313e-09	-9.89405e-10	-0.329503
160916864	chr6:160916864:G:A	3.43382e-25	-9.89405e-10	-1.4932	4.43527e-10	-9.89405e-10	-1.50108
160916938	chr6:160916938:A:G	3.32844e-24	-9.89405e-10	0.778218	3.79244e-09	-9.89405e-10	0.644922
160916969	chr6:160916969:T:G	3.58351e-26	-2.24839	-1.50473	7.40199e-11	-1.78445	-1.50705
160916970	chr6:160916970:A:G	4.93054e-25	-9.89405e-10	-1.13142	5.91293e-10	-9.89405e-10	-1.21353
160916973	chr6:160916973:G:A	4.8664e-25	-9.89405e-10	-1.14452	5.84576e-10	-9.89405e-10	-1.22496
160917020	chr6:160917020:A:G	4.95016e-25	-9.89405e-10	-1.12745	5.93188e-10	-9.89405e-10	-1.21033
160917099	chr6:160917099:T:C	1.4295e-24	-9.89405e-10	-0.0669636	1.63386e-09	-9.89405e-10	-0.19714
160917171	chr6:160917171:C:A	5.3909e-26	-2.26627	-1.07848	1.11014e-10	-1.81317	-1.07302
160917239	chr6:160917239:T:G	4.97147e-25	-9.89405e-10	-1.12316	5.95485e-10	-9.89405e-10	-1.20647
160917322	chr6:160917322:T:C	3.41071e-25	-9.89405e-10	-1.49995	4.4114e-10	-9.89405e-10	-1.50648
160917397	chr6:160917397:G:A	4.97147e-25	-9.89405e-10	-1.12316	5.95485e-10	-9.89405e-10	-1.20647
160917532	chr6:160917532:T:C	4.9112e-25	-9.89405e-10	-1.13535	5.89079e-10	-9.89405e-10	-1.21728
160917713	chr6:160917713:C:T	3.36225e-25	-9.89405e-10	-1.51426	4.39615e-10	-9.89405e-10	-1.50994
160917846	chr6:160917846:C:T	8.46015e-25	-9.89405e-10	-0.591504	1.03425e-09	-9.89405e-10	-0.654415
160917870	chr6:160917870:A:G	5.08215e-25	-9.89405e-10	-1.10114	6.07273e-10	-9.89405e-10	-1.18686
160917986	chr6:160917986:C:T	4.32149e-26	-2.28071	-1.28515	5.30184e-11	-2.35694	-1.26826
160918088	chr6:160918088:C:T	5.01533e-25	-9.89405e-10	-1.11437	5.99702e-10	-9.89405e-10	-1.19941
160918233	chr6:160918233:A:G	3.84453e-26	-2.19893	-1.48387	4.26088e-11	-2.35957	-1.48422
160918240	chr6:160918240:AG:A	3.91233e-26	-2.15282	-1.5125	4.13939e-11	-2.35934	-1.51337
160918255	chr6:160918255:AG:A	1.74351e-25	-2.17097	-9.24033e-10	1.87872e-10	-2.36008	-9.24033e-10
160918404	chr6:160918404:G:T	2.0044e-24	-9.89405e-10	0.271058	2.41418e-09	-9.89405e-10	0.193271
160918487	chr6:160918487:G:A	4.99005e-25	-9.89405e-10	-1.11943	5.97415e-10	-9.89405e-10	-1.20323
160918610	chr6:160918610:T:C	5.00084e-25	-9.89405e-10	-1.11727	5.98593e-10	-9.89405e-10	-1.20126
160918619	chr6:160918619:A:G	3.98827e-26	-2.29193	-1.35417	4.91506e-11	-2.35881	-1.34215
160918625	chr6:160918625:A:G	4.99856e-25	-9.89405e-10	-1.11772	5.9838e-10	-9.89405e-10	-1.20162
160918745	chr6:160918745:T:C	4.98805e-25	-9.89405e-10	-1.11983	5.97238e-10	-9.89405e-10	-1.20353
160918746	chr6:160918746:T:C	4.89386e-25	-9.89405e-10	-1.13889	5.87226e-10	-9.89405e-10	-1.22043
160918748	chr6:160918748:A:C	4.8685e-25	-9.89405e-10	-1.14408	5.84524e-10	-9.89405e-10	-1.22504
160918749	chr6:160918749:T:A	4.78224e-25	-9.89405e-10	-1.16196	5.75367e-10	-9.89405e-10	-1.24083
160918871	chr6:160918871:A:G	1.78515e-25	-0.695976	-1.45139	1.38024e-10	-1.19821	-1.4702
160918915	chr6:160918915:G:A	4.26683e-26	-2.28776	-1.29083	5.2641e-11	-2.35819	-1.27415
160918961	chr6:160918961:T:C	5.00704e-25	-9.89405e-10	-1.11603	5.99619e-10	-9.89405e-10	-1.19955
160919202	chr6:160919202:T:A	1.36641e-24	-9.89405e-10	-0.112098	1.72198e-09	-9.89405e-10	-0.144615
160919263	chr6:160919263:CACA:C	5.83716e-25	-9.89405e-10	-0.962626	7.85646e-10	-9.89405e-10	-0.929336
160919270	chr6:160919270:C:G	5.79407e-25	-9.89405e-10	-0.970035	7.7949e-10	-9.89405e-10	-0.937202
160919514	chr6:160919514:A:T	1.86306e-24	-9.89405e-10	0.197932	2.24758e-09	-9.89405e-10	0.121767
160919515	chr6:160919515:G:T	1.03633e-24	-9.89405e-10	-0.388599	1.31456e-09	-9.89405e-10	-0.414589
160919650	chr6:160919650:C:G	2.41687e-25	-0.597967	-1.24643	2.0187e-10	-0.973619	-1.3146
160919768	chr6:160919768:C:T	4.99081e-25	-9.89405e-10	-1.11927	5.97541e-10	-9.89405e-10	-1.20302
160920022	chr6:160920022:G:A	4.84471e-25	-9.89405e-10	-1.14898	5.82029e-10	-9.89405e-10	-1.22932
160920176	chr6:160920176:A:G	3.57065e-26	-2.24547	-1.51124	7.36852e-11	-1.78319	-1.51285
160920246	chr6:160920246:A:T	4.97147e-25	-9.89405e-10	-1.12316	5.95485e-10	-9.89405e-10	-1.20647
160920281	chr6:160920281:C:T	6.6487e-25	-9.89405e-10	-0.832449	7.58724e-10	-9.89405e-10	-0.964204
160920411	chr6:160920411:G:A	5.00306e-25	-9.89405e-10	-1.11682	5.98844e-10	-9.89405e-10	-1.20084
160920449	chr6:160920449:C:T	1.94467e-25	-2.06178	-9.24033e-10	2.5215e-10	-2.06582	-9.24033e-10
160920582	chr6:160920582:G:A	4.73301e-25	-9.89405e-10	-1.17231	5.70118e-10	-9.89405e-10	-1.25
160920679	chr6:160920679:G:C	8.31378e-25	-9.89405e-10	-0.608957	1.01687e-09	-9.89405e-10	-0.671356
160920697	chr6:160920697:T:C	6.20115e-25	0.595261	-1.4974	4.44024e-11	-2.35033	-1.45222
160920710	chr6:160920710:C:A	4.83242e-25	-9.89405e-10	-1.15152	5.80732e-10	-9.89405e-10	-1.23155
160921187	chr6:160921187:G:A	4.26026e-24	-9.89405e-10	1.02504	6.17404e-09	-9.89405e-10	1.13227
160921246	chr6:160921246:C:T	4.62818e-25	-9.89405e-10	-1.19471	5.88673e-10	-9.89405e-10	-1.21797
160921334	chr6:160921334:T:C	4.27169e-26	-2.11782	-1.45963	4.78721e-11	-2.26927	-1.45804
160921336	chr6:160921336:G:T	1.96273e-24	-9.89405e-10	0.250049	2.36504e-09	-9.89405e-10	0.172709
160921403	chr6:160921403:CT:C	3.61391e-26	-2.24066	-1.50401	7.49903e-11	-1.77209	-1.50639
160921449	chr6:160921449:A:G	3.77085e-25	-0.0583843	-1.34119	4.3197e-11	-2.32108	-1.50899
160921567	chr6:160921567:A:G	5.02674e-25	-9.89405e-10	-1.1121	6.01364e-10	-9.89405e-10	-1.19664
160921628	chr6:160921628:A:C	3.72013e-26	-2.24135	-1.47434	7.69366e-11	-1.77375	-1.47912
160921658	chr6:160921658:G:A	3.674e-26	-2.24101	-1.48716	7.60792e-11	-1.77296	-1.49111
160921706	chr6:160921706:G:C	3.54866e-26	-2.25369	-1.50919	7.24423e-11	-1.80273	-1.51032
160921788	chr6:160921788:C:T	5.00741e-25	-9.89405e-10	-1.11595	5.99335e-10	-9.89405e-10	-1.20002
160921796	chr6:160921796:T:G	1.97009e-23	-9.89405e-10	2.55638	2.25437e-08	-9.89405e-10	2.42737
160921888	chr6:160921888:T:C	4.99733e-25	-9.89405e-10	-1.11797	5.98254e-10	-9.89405e-10	-1.20183
160921933	chr6:160921933:T:C	5.86121e-25	-9.89405e-10	-0.958515	7.88988e-10	-9.89405e-10	-0.925092
160922020	chr6:160922020:T:G	5.3156e-26	-1.9907	-1.36811	5.80001e-11	-2.16747	-1.36793
160922231	chr6:160922231:T:C	4.9978e-25	-9.89405e-10	-1.11787	5.98303e-10	-9.89405e-10	-1.20175
160923007	chr6:160923007:G:C	5.11317e-25	-9.89405e-10	-1.09505	6.10568e-10	-9.89405e-10	-1.18145
160923127	chr6:160923127:T:C	8.45252e-25	-9.89405e-10	-0.592407	1.03293e-09	-9.89405e-10	-0.655685
160923424	chr6:160923424:T:C	5.58262e-25	-9.89405e-10	-1.00721	6.64772e-10	-9.89405e-10	-1.0964
160923685	chr6:160923685:G:A	8.17233e-25	0.0814529	-0.707569	1.1092e-10	-2.26334	-0.623696
160924002	chr6:160924002:C:T	5.42702e-25	-9.89405e-10	-1.03548	6.47992e-10	-9.89405e-10	-1.12196
160924008	chr6:160924008:C:T	5.58082e-25	-9.89405e-10	-1.00753	6.64606e-10	-9.89405e-10	-1.09665
160924055	chr6:160924055:C:A	3.43781e-25	-9.89405e-10	-1.49204	4.43932e-10	-9.89405e-10	-1.50017
160924115	chr6:160924115:C:T	1.22101e-24	-0.224609	-9.24033e-10	1.95342e-10	-2.32109	-9.24033e-10
160924172	chr6:160924172:A:G	3.28839e-25	-0.500918	-1.03555	2.08348e-10	-1.30037	-0.95626
160924271	chr6:160924271:G:A	6.32676e-25	-9.89405e-10	-0.882083	7.55525e-10	-9.89405e-10	-0.96843
160924290	chr6:160924290:A:G	5.55336e-25	-9.89405e-10	-1.01247	6.6162e-10	-9.89405e-10	-1.10115
160924370	chr6:160924370:TC:T	4.78899e-25	-9.89405e-10	-1.16055	6.41957e-10	-9.89405e-10	-1.13132
160924495	chr6:160924495:A:G	5.54613e-25	-9.89405e-10	-1.01377	6.60742e-10	-9.89405e-10	-1.10248
160924496	chr6:160924496:C:CA	2.01828e-24	-9.89405e-10	0.277958	2.4537e-09	-9.89405e-10	0.209508
160924745	chr6:160924745:G:A	3.35584e-25	-9.89405e-10	-1.51617	4.36896e-10	-9.89405e-10	-1.51615
160924923	chr6:160924923:T:G	1.47798e-25	-2.33619	-9.24033e-10	1.9786e-10	-2.30828	-9.24033e-10
160925004	chr6:160925004:A:T	5.4674e-25	-9.89405e-10	-1.02807	6.5234e-10	-9.89405e-10	-1.11528
160925053	chr6:160925053:G:A	5.58921e-25	-9.89405e-10	-1.00603	6.65531e-10	-9.89405e-10	-1.09526
160925121	chr6:160925121:A:C	3.47725e-25	-9.89405e-10	-1.48063	4.58287e-10	-9.89405e-10	-1.46835
160925134	chr6:160925134:T:C	1.4339e-24	-9.89405e-10	-0.063891	1.94879e-09	-9.89405e-10	-0.0208776
160925297	chr6:160925297:C:T	7.05306e-25	-9.89405e-10	-0.77341	8.894e-10	-9.89405e-10	-0.805295
160925314	chr6:160925314:C:A	3.06921e-24	1.62154	-0.924408	2.1317e-10	-1.39741	-0.836341
160925412	chr6:160925412:C:A	3.72419e-26	-2.2196	-1.49501	7.89352e-11	-1.72846	-1.49876
160925448	chr6:160925448:A:G	2.3534e-24	1.57958	-1.148	1.1717e-10	-1.50094	-1.33128
160925798	chr6:160925798:G:A	3.64365e-26	-2.26368	-1.47279	7.19513e-11	-1.83954	-1.48031
160926147	chr6:160926147:G:C	4.56255e-25	-0.32095	-0.888039	2.80828e-10	-1.15699	-0.801113
160926196	chr6:160926196:G:C	5.39541e-25	-9.89405e-10	-1.04132	6.45423e-10	-9.89405e-10	-1.12594
160926437	chr6:160926437:A:G	1.06124e-25	-2.27275	-0.394689	1.96175e-10	-1.75736	-0.559478
160926464	chr6:160926464:C:T	1.62712e-25	-2.07153	-0.168536	1.30919e-10	-2.35146	-0.369806
160926657	chr6:160926657:G:A	3.20439e-26	-2.34938	-1.51556	5.49812e-11	-2.07345	-1.5154
160926775	chr6:160926775:ATGT:A	3.43781e-25	-9.89405e-10	-1.49204	4.43932e-10	-9.89405e-10	-1.50017
160926906	chr6:160926906:T:C	4.03131e-24	1.80948	-0.839675	1.7073e-10	-1.3845	-1.07126
160927037	chr6:160927037:T:C	8.39069e-26	-2.26219	-0.640142	1.51406e-10	-1.79501	-0.780869
160927099	chr6:160927099:C:T	3.53789e-26	-2.25051	-1.51542	6.79425e-11	-1.86188	-1.5153
160927102	chr6:160927102:C:A	4.92283e-26	-2.24995	-1.18563	9.19696e-11	-1.84815	-1.22624
160927142	chr6:160927142:A:C	8.87564e-26	-2.2764	-0.56975	1.67793e-10	-1.7569	-0.716212
160927208	chr6:160927208:C:T	7.53501e-25	-9.89405e-10	-0.707311	9.40114e-10	-9.89405e-10	-0.749841
160927235	chr6:160927235:G:A	8.49155e-26	-2.27002	-0.620368	1.57667e-10	-1.77272	-0.762635
160927243	chr6:160927243:C:G	2.12334e-24	-9.89405e-10	0.328702	2.57939e-09	-9.89405e-10	0.259466
160927307	chr6:160927307:G:A	5.57229e-25	-9.89405e-10	-1.00907	7.40663e-10	-9.89405e-10	-0.988296
160927361	chr6:160927361:A:G	9.18354e-26	-2.30255	-0.509494	1.94855e-10	-1.66149	-0.662097
160927372	chr6:160927372:T:C	2.12193e-24	-9.89405e-10	0.328041	2.57661e-09	-9.89405e-10	0.258388
160927637	chr6:160927637:G:A	2.41372e-25	-1.8457	-9.24033e-10	2.77585e-10	-1.96972	-9.24033e-10
160927676	chr6:160927676:A:G	4.49001e-26	-2.29481	-1.23279	5.5958e-11	-2.35897	-1.21227
160928074	chr6:160928074:AT:A	4.74883e-26	-2.27998	-1.19157	9.75871e-11	-1.78325	-1.23184
160928263	chr6:160928263:C:A	3.35592e-25	-9.89405e-10	-1.51614	4.37331e-10	-9.89405e-10	-1.51515
160928276	chr6:160928276:T:C	2.12334e-24	-9.89405e-10	0.328702	2.57939e-09	-9.89405e-10	0.259466
160928294	chr6:160928294:T:C	1.55972e-25	-0.803883	-1.47848	1.23139e-10	-1.2909	-1.49163
160928522	chr6:160928522:T:C	8.38668e-26	-2.28691	-0.615897	1.63959e-10	-1.73764	-0.758592
160928690	chr6:160928690:T:C	9.94609e-25	-9.89405e-10	-0.429692	1.20837e-09	-9.89405e-10	-0.498811
160928852	chr6:160928852:C:G	4.81651e-25	-9.89405e-10	-1.15482	5.81644e-10	-9.89405e-10	-1.22998
160929070	chr6:160929070:A:G	3.39914e-25	-9.89405e-10	-1.50335	4.39285e-10	-9.89405e-10	-1.51069
160929144	chr6:160929144:C:T	8.30734e-26	-2.29358	-0.618732	1.6698e-10	-1.71682	-0.761153
160929242	chr6:160929242:A:G	8.38307e-26	-2.28735	-0.615897	1.64317e-10	-1.73545	-0.758592
160929260	chr6:160929260:C:T	8.33348e-26	-2.28802	-0.621155	1.63853e-10	-1.73346	-0.763415
160929447	chr6:160929447:A:C	3.36041e-26	-2.31043	-1.50697	6.36408e-11	-1.93629	-1.50629
160929750	chr6:160929750:T:C	8.03443e-26	-2.28586	-0.659862	1.57116e-10	-1.74022	-0.798641
160929758	chr6:160929758:A:G	4.20075e-24	1.79052	-0.779543	1.78739e-10	-1.38815	-1.02177
160930139	chr6:160930139:G:A	1.47675e-24	-9.89405e-10	-0.0344433	2.00925e-09	-9.89405e-10	0.00967575
160930400	chr6:160930400:AG:A	9.33674e-25	-9.89405e-10	-0.492914	1.14331e-09	-9.89405e-10	-0.554161
160930492	chr6:160930492:C:T	3.1208e-25	-0.557072	-1.03171	1.98582e-10	-1.347	-0.957647
160930923	chr6:160930923:G:A	3.79047e-25	-9.89405e-10	-1.39438	4.81294e-10	-9.89405e-10	-1.41936
160931113	chr6:160931113:C:T	4.83608e-25	-9.89405e-10	-1.15077	5.84897e-10	-9.89405e-10	-1.22441
160931181	chr6:160931181:T:C	8.89109e-25	-1.71011	1.16829	6.70202e-10	-1.963	0.874741
160931202	chr6:160931202:G:A	4.67042e-25	-1.18562	-9.24033e-10	5.26174e-10	-1.33021	-9.24033e-10
160931224	chr6:160931224:A:G	3.27594e-26	-2.34041	-1.50244	9.54163e-11	-1.55219	-1.4854
160931384	chr6:160931384:C:G	4.51591e-25	-9.89405e-10	-1.21926	6.09931e-10	-9.89405e-10	-1.1825
160931485	chr6:160931485:G:T	2.35076e-24	-9.89405e-10	0.430453	2.85018e-09	-9.89405e-10	0.359295
160931521	chr6:160931521:T:C	5.62298e-25	-9.89405e-10	-1.00001	7.56085e-10	-9.89405e-10	-0.967689
160931638	chr6:160931638:A:G	3.46186e-25	-9.89405e-10	-1.48507	4.46505e-10	-9.89405e-10	-1.49439
160931655	chr6:160931655:T:C	4.27458e-25	-9.89405e-10	-1.27419	5.74138e-10	-9.89405e-10	-1.24297
160931666	chr6:160931666:G:A	3.43291e-25	-9.89405e-10	-1.49346	4.54505e-10	-9.89405e-10	-1.47663
160931805	chr6:160931805:G:A	3.41253e-25	-9.89405e-10	-1.49942	4.4891e-10	-9.89405e-10	-1.48902
160931961	chr6:160931961:G:A	2.35935e-24	-9.89405e-10	0.434099	2.86044e-09	-9.89405e-10	0.362889
160932370	chr6:160932370:A:G	3.94476e-26	-2.14468	-1.51239	4.75819e-11	-2.24028	-1.49311
160932542	chr6:160932542:C:T	6.84765e-24	1.91386	-0.414244	2.44474e-10	-1.32349	-0.77324
160932608	chr6:160932608:C:A	1.30803e-24	-9.89405e-10	-0.155766	1.77342e-09	-9.89405e-10	-0.115177
160932619	chr6:160932619:A:G	7.53816e-25	-9.89405e-10	-0.706893	9.25319e-10	-9.89405e-10	-0.765704
160932752	chr6:160932752:A:G	6.8705e-24	1.92818	-0.425227	2.43839e-10	-1.31938	-0.77995
160932998	chr6:160932998:G:A	7.76948e-25	-9.89405e-10	-0.676668	9.52852e-10	-9.89405e-10	-0.736383
160933103	chr6:160933103:G:A	7.05283e-25	-9.89405e-10	-0.773442	8.68003e-10	-9.89405e-10	-0.829648
160933236	chr6:160933236:G:T	6.47672e-25	-9.89405e-10	-0.858657	8.63377e-10	-9.89405e-10	-0.834991
160933771	chr6:160933771:T:C	3.7733e-25	-9.89405e-10	-1.39892	4.92555e-10	-9.89405e-10	-1.39624
160934173	chr6:160934173:C:T	4.34019e-25	-1.25895	-9.24033e-10	5.35759e-10	-1.31216	-9.24033e-10
160934430	chr6:160934430:G:A	3.58314e-25	-9.89405e-10	-1.45063	4.78055e-10	-9.89405e-10	-1.42612
160934457	chr6:160934457:C:G	6.09848e-25	-9.89405e-10	-0.918832	8.22353e-10	-9.89405e-10	-0.883673
160934499	chr6:160934499:C:T	2.33442e-24	-9.89405e-10	0.423476	2.83066e-09	-9.89405e-10	0.352421
160934624	chr6:160934624:A:G	1.93758e-25	-2.06543	-9.24033e-10	2.52062e-10	-2.06617	-9.24033e-10
160934696	chr6:160934696:T:A	3.46186e-25	-9.89405e-10	-1.48507	4.46505e-10	-9.89405e-10	-1.49439
160935049	chr6:160935049:G:A	3.60755e-25	-9.89405e-10	-1.44384	4.81799e-10	-9.89405e-10	-1.41832
160935260	chr6:160935260:A:C	4.15578e-26	-2.30699	-1.29797	5.21582e-11	-2.36006	-1.2815
160935313	chr6:160935313:T:C	7.79209e-25	-9.89405e-10	-0.673762	9.06113e-10	-9.89405e-10	-0.786679
160935518	chr6:160935518:A:AT	2.97091e-25	-0.620771	-1.01723	1.71494e-10	-1.48853	-0.962762
160935723	chr6:160935723:T:C	3.54762e-25	-9.89405e-10	-1.46059	4.69237e-10	-9.89405e-10	-1.44474
160935816	chr6:160935816:G:A	4.94341e-25	-9.89405e-10	-1.12881	6.79721e-10	-9.89405e-10	-1.07416
160935987	chr6:160935987:T:TTCC	7.86183e-25	-9.89405e-10	-0.664851	9.21369e-10	-9.89405e-10	-0.769981
160936003	chr6:160936003:G:A	8.2629e-25	-9.89405e-10	-0.615095	9.56962e-10	-9.89405e-10	-0.732079
160936113	chr6:160936113:T:G	8.31663e-25	-9.89405e-10	-0.608613	9.62663e-10	-9.89405e-10	-0.726139
160936485	chr6:160936485:T:C	3.55779e-25	-9.89405e-10	-1.45773	4.60032e-10	-9.89405e-10	-1.46455
160936876	chr6:160936876:G:A	3.36225e-25	-9.89405e-10	-1.51426	4.37008e-10	-9.89405e-10	-1.51589
160936983	chr6:160936983:G:A	3.4495e-25	-9.89405e-10	-1.48864	4.45192e-10	-9.89405e-10	-1.49734
160937776	chr6:160937776:C:T	5.41163e-26	-1.95485	-1.38605	1.07647e-10	-1.51923	-1.39776
160938023	chr6:160938023:A:G	2.35654e-25	-1.06282	-0.806857	2.17031e-10	-1.44854	-0.767259
160938100	chr6:160938100:AT:A	4.05999e-26	-2.30829	-1.31998	5.09737e-11	-2.36008	-1.30445
160938352	chr6:160938352:T:C	3.36282e-25	-9.89405e-10	-1.51409	4.37379e-10	-9.89405e-10	-1.51504
160938516	chr6:160938516:G:A	5.97078e-25	-9.89405e-10	-0.939993	7.39587e-10	-9.89405e-10	-0.989751
160938526	chr6:160938526:G:A	1.15061e-25	-2.12062	-0.465959	1.87711e-10	-1.79778	-0.563161
160939346	chr6:160939346:C:T	7.81671e-26	-2.26251	-0.710686	1.30749e-10	-2.01246	-0.710105
160939474	chr6:160939474:A:G	1.97682e-25	-2.04538	-9.24033e-10	2.65679e-10	-2.01355	-9.24033e-10
160939550	chr6:160939550:C:G	1.91007e-25	-2.07973	-9.24033e-10	2.48576e-10	-2.08009	-9.24033e-10
160939590	chr6:160939590:T:C	2.34103e-24	1.93805	-1.51174	1.21144e-10	-1.28961	-1.50926
160939659	chr6:160939659:A:G	3.36079e-25	-9.89405e-10	-1.51469	4.39743e-10	-9.89405e-10	-1.50965
160939915	chr6:160939915:T:G	3.49277e-25	-9.89405e-10	-1.47617	4.63616e-10	-9.89405e-10	-1.45679
160939950	chr6:160939950:C:T	3.41911e-25	-9.89405e-10	-1.49749	4.48103e-10	-9.89405e-10	-1.49082
160940067	chr6:160940067:T:C	1.07019e-24	-9.89405e-10	-0.35645	1.53999e-09	-9.89405e-10	-0.256309
160940152	chr6:160940152:A:G	3.46571e-25	-9.89405e-10	-1.48395	4.592e-10	-9.89405e-10	-1.46636
160940307	chr6:160940307:C:T	4.38587e-26	-2.2906	-1.26047	5.44672e-11	-2.35807	-1.24017
160940382	chr6:160940382:C:G	3.40693e-25	-9.89405e-10	-1.50106	4.4094e-10	-9.89405e-10	-1.50693
160940481	chr6:160940481:A:G	9.48406e-24	-9.89405e-10	1.82533	1.20449e-08	-9.89405e-10	1.80055
160941010	chr6:160941010:A:G	3.16004e-25	-0.18634	-1.38995	4.35672e-11	-2.3059	-1.51563
160941215	chr6:160941215:C:T	3.49375e-25	-9.89405e-10	-1.47589	4.49834e-10	-9.89405e-10	-1.48696
160941245	chr6:160941245:T:C	1.05067e-24	-9.89405e-10	-0.374859	1.22719e-09	-9.89405e-10	-0.483362
160941570	chr6:160941570:AT:A	3.47411e-25	-9.89405e-10	-1.48153	4.47857e-10	-9.89405e-10	-1.49137
160941646	chr6:160941646:G:A	1.52153e-25	-0.795795	-1.51136	1.03062e-10	-1.45724	-1.50326
160941841	chr6:160941841:T:G	3.47962e-25	-9.89405e-10	-1.47995	4.61418e-10	-9.89405e-10	-1.46154
160941910	chr6:160941910:C:T	3.37824e-25	-9.89405e-10	-1.50951	4.44044e-10	-9.89405e-10	-1.49992
160942062	chr6:160942062:C:T	3.38308e-25	-9.89405e-10	-1.50809	4.38628e-10	-9.89405e-10	-1.51219
160942139	chr6:160942139:G:A	2.38608e-24	-9.89405e-10	0.445367	2.89225e-09	-9.89405e-10	0.373949
160942199	chr6:160942199:T:G	3.33213e-26	-2.31099	-1.51486	6.32137e-11	-1.93369	-1.51563
160942371	chr6:160942371:G:A	3.37826e-25	-9.89405e-10	-1.50951	4.38197e-10	-9.89405e-10	-1.51317
160942418	chr6:160942418:G:A	6.03526e-25	-9.89405e-10	-0.929252	8.04873e-10	-9.89405e-10	-0.905158
160942477	chr6:160942477:C:A	5.78973e-25	-9.89405e-10	-0.970785	7.18329e-10	-9.89405e-10	-1.01891
160942876	chr6:160942876:C:T	1.78854e-25	-0.630345	-1.51513	1.18757e-10	-1.30775	-1.51102
160942887	chr6:160942887:T:C	2.7229e-24	1.66138	-1.08397	1.33181e-10	-1.42655	-1.27758
160943113	chr6:160943113:G:GTC	3.97463e-26	-2.28756	-1.36197	7.70826e-11	-1.91055	-1.34041
160943131	chr6:160943131:A:G	9.8798e-25	-9.89405e-10	-0.436379	1.15588e-09	-9.89405e-10	-0.543223
160943434	chr6:160943434:C:T	3.40696e-25	-9.89405e-10	-1.50105	4.40777e-10	-9.89405e-10	-1.5073
160943448	chr6:160943448:C:T	3.39523e-25	-9.89405e-10	-1.5045	4.45505e-10	-9.89405e-10	-1.49663
160943709	chr6:160943709:G:A	1.34423e-25	-0.94177	-1.48928	1.14032e-10	-1.36528	-1.49409
160943721	chr6:160943721:CA:C	4.67831e-26	-2.28141	-1.20511	5.77711e-11	-2.35631	-1.18305
160943752	chr6:160943752:C:T	6.49744e-26	-1.95612	-1.20192	1.33819e-10	-1.50136	-1.19799
160943758	chr6:160943758:T:C	3.35708e-25	-9.89405e-10	-1.5158	4.37572e-10	-9.89405e-10	-1.5146
160943921	chr6:160943921:C:A	3.40278e-25	-9.89405e-10	-1.50228	4.48745e-10	-9.89405e-10	-1.48939
160943938	chr6:160943938:T:C	2.87988e-25	-1.66912	-9.24033e-10	2.90675e-10	-1.92364	-9.24033e-10
160943960	chr6:160943960:C:T	2.96277e-24	1.65579	-0.993947	1.417e-10	-1.43205	-1.21008
160944211	chr6:160944211:A:T	5.76441e-25	-9.89405e-10	-0.975167	7.15546e-10	-9.89405e-10	-1.0228
160944240	chr6:160944240:G:A	6.63033e-25	-0.835217	-9.24033e-10	2.27503e-10	-2.16868	-9.24033e-10
160944404	chr6:160944404:A:T	3.09344e-24	1.69688	-0.991881	1.45388e-10	-1.40813	-1.2083
160944505	chr6:160944505:C:T	7.82844e-23	-9.89405e-10	3.93606	9.04844e-08	-9.89405e-10	3.81709
160944597	chr6:160944597:T:A	4.6861e-26	-1.97781	-1.50705	9.43576e-11	-1.54104	-1.50771
160945020	chr6:160945020:A:G	3.70014e-25	-9.89405e-10	-1.4185	4.82849e-10	-9.89405e-10	-1.41614
160945124	chr6:160945124:A:G	6.97711e-25	-9.89405e-10	-0.784237	8.37243e-10	-9.89405e-10	-0.865728
160946926	chr6:160946926:G:A	3.62835e-25	-9.89405e-10	-1.43809	4.68721e-10	-9.89405e-10	-1.44584
160947236	chr6:160947236:G:T	1.90252e-25	-1.1181	-0.965593	4.05853e-10	-0.590654	-0.999198
160947321	chr6:160947321:G:A	3.92604e-25	-1.35924	-9.24033e-10	4.2491e-10	-1.54396	-9.24033e-10
160947797	chr6:160947797:T:C	1.30217e-25	-0.946781	-1.51606	1.32186e-10	-1.20777	-1.50386
160947802	chr6:160947802:T:A	3.6437e-25	0.0222051	-1.45608	2.23346e-10	-0.683579	-1.50354
160948319	chr6:160948319:A:G	7.56125e-25	-9.89405e-10	-0.703834	9.00119e-10	-9.89405e-10	-0.793315
160948545	chr6:160948545:T:C	4.67703e-25	-0.542302	-0.641906	2.55843e-10	-1.18273	-0.868553
160948555	chr6:160948555:C:T	1.01899e-25	-1.40201	-1.30605	9.42916e-11	-1.79836	-1.25109
160948774	chr6:160948774:G:A	3.39875e-25	-0.00514894	-1.49832	2.13891e-10	-0.714211	-1.51616
160948780	chr6:160948780:C:G	3.54226e-25	-9.89405e-10	-1.46211	4.58062e-10	-9.89405e-10	-1.46884
160948870	chr6:160948870:T:G	2.61506e-25	-1.76558	-9.24033e-10	2.93554e-10	-1.91378	-9.24033e-10
160948913	chr6:160948913:A:G	3.28051e-26	-2.33537	-1.50608	5.04515e-11	-2.17895	-1.49588
160949187	chr6:160949187:T:C	3.54226e-25	-9.89405e-10	-1.46211	4.58062e-10	-9.89405e-10	-1.46884
160949384	chr6:160949384:GC:G	3.70922e-24	-9.89405e-10	0.886535	4.31741e-09	-9.89405e-10	0.774568
160949573	chr6:160949573:A:G	3.54319e-25	-9.89405e-10	-1.46184	4.58174e-10	-9.89405e-10	-1.46859
160949731	chr6:160949731:A:G	1.08728e-25	-1.9765	-0.666684	1.44574e-10	-1.94294	-0.679115
160949921	chr6:160949921:G:A	1.45017e-25	-2.35519	-9.24033e-10	1.90515e-10	-2.34611	-9.24033e-10
160950385	chr6:160950385:G:C	4.5974e-25	-0.482241	-0.71914	7.60074e-10	-0.159563	-0.802864
160950472	chr6:160950472:G:A	5.53682e-26	-1.91441	-1.40363	7.47518e-11	-1.86074	-1.42093
160950589	chr6:160950589:T:C	6.04396e-25	0.115601	-1.04341	4.54404e-10	-0.291116	-1.18574
160950768	chr6:160950768:G:A	1.29111e-25	-0.962948	-1.50842	1.35919e-10	-1.21917	-1.46462
160951059	chr6:160951059:G:A	5.49694e-25	-9.89405e-10	-1.02268	7.40613e-10	-9.89405e-10	-0.988364
160951432	chr6:160951432:G:A	3.53109e-26	-2.3152	-1.45265	5.6734e-11	-2.12796	-1.42951
160951434	chr6:160951434:G:A	4.2376e-25	-9.89405e-10	-1.28287	5.74906e-10	-9.89405e-10	-1.24164
160951712	chr6:160951712:A:G	3.65213e-25	-9.89405e-10	-1.43156	4.65048e-10	-9.89405e-10	-1.4537
160951762	chr6:160951762:T:C	1.11487e-25	-1.19559	-1.42254	9.72624e-11	-1.6357	-1.38273
160951820	chr6:160951820:G:A	1.50437e-25	-0.809783	-1.50872	1.55173e-10	-1.08565	-1.46565
160951899	chr6:160951899:C:T	4.38674e-26	-2.34622	-1.20465	5.45956e-11	-2.36007	-1.23582
160952145	chr6:160952145:A:C	1.45743e-25	-2.3502	-9.24033e-10	1.88137e-10	-2.35867	-9.24033e-10
160952257	chr6:160952257:C:T	3.24513e-26	-2.34383	-1.50847	4.88582e-11	-2.2058	-1.50112
160952339	chr6:160952339:G:A	7.23419e-26	-1.8327	-1.21794	7.37857e-11	-2.01785	-1.27683
160952698	chr6:160952698:G:A	1.67348e-25	-0.738074	-1.47389	1.77937e-10	-1.00688	-1.40753
160952751	chr6:160952751:C:T	1.8149e-25	-1.52881	-0.602034	2.27876e-10	-1.60535	-0.561693
160953026	chr6:160953026:G:C	2.33067e-25	-1.88071	-9.24033e-10	2.64895e-10	-2.01651	-9.24033e-10
160953386	chr6:160953386:A:G	3.7656e-25	-9.89405e-10	-1.40096	4.83624e-10	-9.89405e-10	-1.41454
160953757	chr6:160953757:T:C	3.86116e-26	-2.35961	-1.31888	5.99685e-11	-2.3291	-1.17293
160953862	chr6:160953862:T:C	1.54073e-25	-0.885774	-1.40884	1.04367e-10	-1.46327	-1.48466
160954057	chr6:160954057:A:G	1.97721e-25	-0.647396	-1.39779	1.26242e-10	-1.2809	-1.47674
160954363	chr6:160954363:A:G	3.46076e-25	-9.89405e-10	-1.48538	4.47502e-10	-9.89405e-10	-1.49216
160954690	chr6:160954690:G:C	6.66759e-24	-9.89405e-10	1.47297	8.02374e-09	-9.89405e-10	1.39432
160954691	chr6:160954691:T:C	5.97606e-24	-9.89405e-10	1.36347	7.19705e-09	-9.89405e-10	1.28558
160954858	chr6:160954858:A:G	3.36652e-25	-9.89405e-10	-1.51299	4.39804e-10	-9.89405e-10	-1.50951
160955131	chr6:160955131:G:T	1.48494e-25	-0.815343	-1.51615	1.19479e-10	-1.2966	-1.5161
160955147	chr6:160955147:A:T	3.36956e-26	-2.30053	-1.51414	1.10063e-10	-1.38557	-1.50921
160955292	chr6:160955292:G:A	8.39274e-25	-9.89405e-10	-0.599504	9.99438e-10	-9.89405e-10	-0.688649
160955310	chr6:160955310:C:A	3.27984e-26	-2.34197	-1.49969	5.08191e-11	-2.1782	-1.48938
160955390	chr6:160955390:G:A	3.65568e-25	-9.89405e-10	-1.43059	4.67323e-10	-9.89405e-10	-1.44882
160955727	chr6:160955727:A:G	1.56461e-25	-2.27923	-9.24033e-10	1.93032e-10	-2.33299	-9.24033e-10
160955819	chr6:160955819:A:T	6.77438e-24	-9.89405e-10	1.48886	8.14757e-09	-9.89405e-10	1.40963
160956031	chr6:160956031:C:T	3.4398e-25	-9.89405e-10	-1.49146	4.52791e-10	-9.89405e-10	-1.48041
160956251	chr6:160956251:G:A	5.4627e-25	-1.02893	-9.24033e-10	1.14423e-09	-0.553352	-9.24033e-10
160956254	chr6:160956254:G:T	3.52853e-25	-9.89405e-10	-1.46599	4.65972e-10	-9.89405e-10	-1.45172
160956525	chr6:160956525:TG:CG	3.36846e-26	-2.31325	-1.50175	1.48497e-10	-1.10083	-1.49445
160956619	chr6:160956619:AGG:A	1.52961e-25	-2.30186	-9.24033e-10	1.89731e-10	-2.35023	-9.24033e-10
160956621	chr6:160956621:G:A	3.27298e-26	-2.35456	-1.48919	1.05568e-10	-1.44346	-1.49303
160956819	chr6:160956819:CATGCTGGTAAG:C	3.43208e-25	-1.4937	-9.24033e-10	4.04606e-10	-1.59293	-9.24033e-10
160956957	chr6:160956957:G:C	3.33656e-26	-2.33751	-1.487	5.25104e-11	-2.16134	-1.4735
160957160	chr6:160957160:A:G	3.29447e-26	-2.32406	-1.51315	1.33427e-10	-1.18996	-1.51233
160957256	chr6:160957256:G:A	3.59642e-25	-9.89405e-10	-1.44693	4.63473e-10	-9.89405e-10	-1.45709
160957278	chr6:160957278:T:C	3.79734e-25	-9.89405e-10	-1.39257	5.11232e-10	-9.89405e-10	-1.35902
160957388	chr6:160957388:G:A	1.66707e-25	-2.2158	-9.24033e-10	2.06974e-10	-2.26325	-9.24033e-10
160957431	chr6:160957431:T:C	1.68748e-25	-1.33318	-0.870454	5.78258e-11	-2.34839	-1.19002
160957904	chr6:160957904:T:C	5.26445e-25	-0.382826	-0.683069	9.90092e-10	0.058603	-0.756648
160958294	chr6:160958294:T:C	4.66336e-25	-9.89405e-10	-1.18713	5.69739e-10	-9.89405e-10	-1.25066
160958325	chr6:160958325:T:C	2.19556e-25	-0.489327	-1.45111	1.95975e-10	-0.81338	-1.50448
160958411	chr6:160958411:A:G	1.51508e-25	-2.3114	-9.24033e-10	1.89031e-10	-2.35393	-9.24033e-10
160958523	chr6:160958523:T:C	4.15342e-25	-9.89405e-10	-1.30294	5.6378e-10	-9.89405e-10	-1.26118
160958610	chr6:160958610:G:T	3.40975e-26	-2.32782	-1.475	5.46663e-11	-2.13553	-1.45907
160958623	chr6:160958623:A:AT	3.51932e-25	-9.89405e-10	-1.4686	4.51654e-10	-9.89405e-10	-1.48293
160958625	chr6:160958625:C:A	3.50749e-25	-9.89405e-10	-1.47197	4.5039e-10	-9.89405e-10	-1.48573
160958988	chr6:160958988:C:T	9.2076e-26	-1.47587	-1.33356	8.67418e-11	-1.84979	-1.28312
160959076	chr6:160959076:A:G	1.51797e-25	-2.3095	-9.24033e-10	1.89955e-10	-2.34906	-9.24033e-10
160959183	chr6:160959183:A:G	1.98801e-25	-0.590039	-1.4497	1.78501e-10	-0.907111	-1.50414
160959336	chr6:160959336:C:T	1.99296e-25	-0.536833	-1.50042	1.88645e-10	-0.839832	-1.51614
160959393	chr6:160959393:G:A	3.78184e-26	-2.36	-1.33924	4.65394e-11	-2.34104	-1.4145
160959604	chr6:160959604:A:G	3.31767e-26	-2.33957	-1.49063	9.4313e-11	-1.56838	-1.48085
160959693	chr6:160959693:C:G	3.4416e-25	-9.89405e-10	-1.49094	4.42458e-10	-9.89405e-10	-1.5035
160959810	chr6:160959810:C:T	1.26501e-24	1.25526	-1.44447	4.38379e-11	-2.3087	-1.50664
160960121	chr6:160960121:T:G	9.15324e-25	0.0647421	-0.577505	6.37089e-10	-0.378517	-0.760416
160961014	chr6:160961014:T:C	6.80547e-25	-0.209332	-0.599812	1.29224e-09	0.246196	-0.677907
160961604	chr6:160961604:A:C	9.3822e-26	-1.45701	-1.33363	8.80438e-11	-1.83555	-1.28246
160961685	chr6:160961685:A:C	1.06815e-25	-1.46364	-1.1973	4.73016e-11	-2.32884	-1.41046
160961687	chr6:160961687:A:G	2.3991e-25	-0.42823	-1.42355	2.57107e-10	-0.71115	-1.3352
160962015	chr6:160962015:A:C	3.56601e-26	-2.31869	-1.43932	1.49796e-10	-1.1389	-1.44767
160962025	chr6:160962025:C:T	3.72238e-25	-9.89405e-10	-1.41251	4.73194e-10	-9.89405e-10	-1.43634
160962047	chr6:160962047:A:G	1.57826e-25	-2.27055	-9.24033e-10	5.4033e-08	3.30151	-9.24033e-10
160962376	chr6:160962376:A:C	6.86124e-25	-9.89405e-10	-0.800983	8.27578e-10	-9.89405e-10	-0.87734
160962447	chr6:160962447:C:T	8.83993e-26	-1.33534	-1.51484	1.33138e-10	-1.18962	-1.51483
160962706	chr6:160962706:T:A	3.78557e-25	-9.89405e-10	-1.39567	4.78602e-10	-9.89405e-10	-1.42497
160962915	chr6:160962915:G:C	4.31636e-25	-9.89405e-10	-1.26446	5.5016e-10	-9.89405e-10	-1.28563
160962925	chr6:160962925:T:C	3.70396e-26	-2.24718	-1.47287	4.15336e-11	-2.35494	-1.5144
160962945	chr6:160962945:G:C	3.5395e-25	-9.89405e-10	-1.46289	4.57849e-10	-9.89405e-10	-1.4693
160963171	chr6:160963171:C:A	3.62501e-25	-9.89405e-10	-1.43901	4.62161e-10	-9.89405e-10	-1.45993
160963386	chr6:160963386:G:A	7.11688e-26	-1.56963	-1.49736	7.02878e-11	-1.86064	-1.48261
160963397	chr6:160963397:G:A	4.60043e-26	-1.99612	-1.50719	4.93401e-11	-2.18505	-1.51205
160963414	chr6:160963414:T:C	4.01185e-26	-2.12962	-1.51058	4.91205e-11	-2.21913	-1.48244
160964058	chr6:160964058:T:C	7.14969e-25	-9.89405e-10	-0.759802	8.79747e-10	-9.89405e-10	-0.816208
160964092	chr6:160964092:G:A	4.01171e-25	-9.89405e-10	-1.33765	5.32744e-10	-9.89405e-10	-1.3178
160964126	chr6:160964126:T:C	1.0179e-24	-9.89405e-10	-0.406547	1.43403e-09	-9.89405e-10	-0.327601
160964370	chr6:160964370:T:G	3.51917e-26	-2.28274	-1.48849	4.77521e-11	-2.33591	-1.39391
160964725	chr6:160964725:A:G	3.49094e-26	-2.28412	-1.49516	4.52227e-11	-2.33219	-1.45205
160964784	chr6:160964784:G:A	7.39193e-26	-2.26297	-0.766093	7.53157e-11	-2.35059	-0.923567
160965027	chr6:160965027:G:A	8.66249e-26	-2.13822	-0.73223	7.7209e-11	-2.35642	-0.892905
160965078	chr6:160965078:A:G	6.6247e-25	-9.89405e-10	-0.836066	8.98871e-10	-9.89405e-10	-0.794702
160965098	chr6:160965098:G:A	3.27395e-26	-2.35647	-1.48699	4.44323e-11	-2.31213	-1.48975
160965174	chr6:160965174:A:G	2.35133e-25	-2.14371	0.271816	2.37389e-10	-2.28698	0.160839
160965740	chr6:160965740:G:A	7.87351e-26	-1.54332	-1.42263	4.72154e-11	-2.34717	-1.39395
160965956	chr6:160965956:A:G	1.81869e-24	-9.89405e-10	0.173831	2.25746e-09	-9.89405e-10	0.126155
160966060	chr6:160966060:G:A	4.06532e-25	-9.89405e-10	-1.32438	5.40252e-10	-9.89405e-10	-1.30381
160966377	chr6:160966377:T:C	6.13758e-26	-2.29195	-0.923073	6.63254e-11	-2.33934	-1.06193
160966438	chr6:160966438:T:G	4.90916e-26	-2.24585	-1.1925	5.23342e-11	-2.35577	-1.28242
160966473	chr6:160966473:A:T	7.13786e-26	-2.25006	-0.813981	7.18678e-11	-2.35457	-0.966445
160966711	chr6:160966711:A:G	9.40995e-25	-9.89405e-10	-0.485103	1.32736e-09	-9.89405e-10	-0.404896
160966978	chr6:160966978:G:A	4.27481e-25	-9.89405e-10	-1.27413	5.47896e-10	-9.89405e-10	-1.28976
160966980	chr6:160966980:G:A	6.89265e-26	-1.59628	-1.50272	8.45208e-11	-1.64639	-1.51246
160967072	chr6:160967072:G:A	4.33207e-25	-9.89405e-10	-1.26083	5.46565e-10	-9.89405e-10	-1.29219
160967233	chr6:160967233:G:T	6.23377e-26	-1.70333	-1.49614	4.35862e-11	-2.31762	-1.50348
160967341	chr6:160967341:G:C	2.4678e-24	-9.89405e-10	0.479041	3.8873e-09	-9.89405e-10	0.669628
160967946	chr6:160967946:C:T	3.49118e-26	-2.27049	-1.50872	4.44798e-11	-2.32311	-1.4777
160968428	chr6:160968428:TATC:T	4.15594e-25	-9.89405e-10	-1.30233	5.45247e-10	-9.89405e-10	-1.2946
160968451	chr6:160968451:ATAAT:A	7.20425e-25	-9.89405e-10	-0.7522	8.77865e-10	-9.89405e-10	-0.81835
160968538	chr6:160968538:T:G	5.33844e-25	-9.89405e-10	-1.05194	6.7022e-10	-9.89405e-10	-1.08824
160968815	chr6:160968815:G:A	3.63141e-26	-2.23256	-1.50728	4.48661e-11	-2.28399	-1.50817
160968823	chr6:160968823:C:T	4.33559e-26	-2.25931	-1.30329	5.28583e-11	-2.30544	-1.32279
160968906	chr6:160968906:T:A	5.82739e-26	-1.75464	-1.51225	8.40048e-11	-1.6489	-1.51607
160968954	chr6:160968954:G:A	3.50325e-25	-9.89405e-10	-1.47318	4.61429e-10	-9.89405e-10	-1.46151
160969018	chr6:160969018:A:G	3.75876e-26	-2.19646	-1.50891	4.61011e-11	-2.25532	-1.50969
160969184	chr6:160969184:C:T	4.13786e-26	-2.09668	-1.5126	8.3672e-11	-1.65871	-1.51023
160969515	chr6:160969515:T:C	1.7011e-25	-2.19559	-9.24033e-10	2.0222e-10	-2.28649	-9.24033e-10
160969735	chr6:160969735:G:T	3.39727e-26	-2.31467	-1.49181	5.31922e-11	-2.13559	-1.48634
160970045	chr6:160970045:G:A	3.65453e-26	-2.22068	-1.51281	4.50969e-11	-2.27366	-1.51337
160970157	chr6:160970157:G:A	5.18634e-25	-9.89405e-10	-1.08084	6.51543e-10	-9.89405e-10	-1.1165
160970204	chr6:160970204:G:T	3.42934e-25	-9.89405e-10	-1.4945	4.50159e-10	-9.89405e-10	-1.48624
160970207	chr6:160970207:G:A	6.02767e-25	-9.89405e-10	-0.930511	8.16828e-10	-9.89405e-10	-0.890414
160970316	chr6:160970316:A:T	3.61409e-25	-9.89405e-10	-1.44203	4.61557e-10	-9.89405e-10	-1.46124
160970344	chr6:160970344:T:C	3.30154e-26	-2.34394	-1.49113	4.31569e-11	-2.33666	-1.49434
160970360	chr6:160970360:A:G	3.89476e-26	-2.15493	-1.5149	4.74257e-11	-2.22149	-1.51518
160970436	chr6:160970436:G:C	3.42007e-25	-9.89405e-10	-1.49721	4.48719e-10	-9.89405e-10	-1.48945
160970514	chr6:160970514:G:A	3.91903e-26	-2.34404	-1.31957	5.40189e-11	-2.26151	-1.345
160970762	chr6:160970762:A:G	7.41937e-25	-9.89405e-10	-0.722777	1.00756e-09	-9.89405e-10	-0.680556
160970770	chr6:160970770:A:G	3.35973e-25	-9.89405e-10	-1.51501	4.38492e-10	-9.89405e-10	-1.5125
160971348	chr6:160971348:C:T	1.49824e-25	-2.32258	-9.24033e-10	1.8904e-10	-2.35388	-9.24033e-10
160971813	chr6:160971813:A:G	4.80877e-26	-2.27725	-1.18176	6.01933e-11	-2.31509	-1.18319
160971821	chr6:160971821:C:T	1.18615e-24	-9.89405e-10	-0.253573	1.64533e-09	-9.89405e-10	-0.190146
160971903	chr6:160971903:C:T	3.75348e-26	-2.26354	-1.44323	4.24346e-11	-2.34038	-1.5075
160972108	chr6:160972108:T:C	4.93519e-25	-9.89405e-10	-1.13048	6.28358e-10	-9.89405e-10	-1.15273
160972184	chr6:160972184:CCAATACAAACATCT:C	2.26712e-24	-9.89405e-10	0.394226	3.31086e-09	-9.89405e-10	0.509121
160972279	chr6:160972279:T:C	4.38528e-26	-2.32716	-1.22404	5.55381e-11	-2.34918	-1.22959
160972676	chr6:160972676:C:T	6.90603e-25	-9.89405e-10	-0.794476	9.89052e-10	-9.89405e-10	-0.699095
160972864	chr6:160972864:T:C	7.44148e-26	-2.33191	-0.690481	9.76827e-11	-2.28197	-0.732152
160972913	chr6:160972913:C:T	8.68531e-26	-2.18407	-0.683755	1.07308e-10	-2.27046	-0.649682
160973021	chr6:160973021:T:C	3.49369e-26	-2.29362	-1.48488	4.35819e-11	-2.33336	-1.48784
160973083	chr6:160973083:G:C	4.19776e-26	-2.2507	-1.3442	5.25699e-11	-2.30841	-1.32528
160973157	chr6:160973157:T:C	3.18432e-26	-2.35972	-1.5115	4.15133e-11	-2.3588	-1.51103
160973224	chr6:160973224:T:G	1.80764e-25	-2.13485	-9.24033e-10	2.36239e-10	-2.131	-9.24033e-10
160974242	chr6:160974242:G:A	4.56677e-25	-9.89405e-10	-1.20806	6.06268e-10	-9.89405e-10	-1.18852
160974285	chr6:160974285:C:T	4.19767e-26	-2.21707	-1.37786	4.8452e-11	-2.3267	-1.38857
160974286	chr6:160974286:G:A	4.5481e-25	-9.89405e-10	-1.21216	6.1727e-10	-9.89405e-10	-1.17054
160974706	chr6:160974706:C:T	3.85977e-26	-2.24566	-1.43319	4.23217e-11	-2.34675	-1.50379
160974825	chr6:160974825:A:G	1.19269e-25	-2.20578	-0.344884	1.2367e-10	-2.35229	-0.42594
160975106	chr6:160975106:C:T	4.0717e-26	-2.23038	-1.39502	4.74399e-11	-2.33162	-1.40476
160975126	chr6:160975126:A:G	9.62039e-26	-2.34433	-0.42124	1.65746e-10	-2.145	-0.340388
160975346	chr6:160975346:T:C	7.78186e-25	-9.89405e-10	-0.675075	1.02174e-09	-9.89405e-10	-0.666578
160975459	chr6:160975459:A:G	4.15453e-26	-2.26638	-1.33887	4.41587e-11	-2.35944	-1.44861
160975665	chr6:160975665:A:G	4.84339e-25	-9.89405e-10	-1.14926	6.44484e-10	-9.89405e-10	-1.12739
160976144	chr6:160976144:G:A	5.3923e-25	-9.89405e-10	-1.0419	6.89008e-10	-9.89405e-10	-1.06059
160976521	chr6:160976521:G:A	4.86083e-25	-9.89405e-10	-1.14566	6.1782e-10	-9.89405e-10	-1.16965
160976712	chr6:160976712:T:A	2.52488e-25	-1.80068	-9.24033e-10	2.81819e-10	-1.95458	-9.24033e-10
160976849	chr6:160976849:C:T	3.449e-25	-9.89405e-10	-1.48879	4.53692e-10	-9.89405e-10	-1.47842
160976945	chr6:160976945:G:GT	4.70267e-26	-2.20332	-1.27801	5.67826e-11	-2.32591	-1.23071
160977196	chr6:160977196:G:A	4.7731e-26	-2.23477	-1.23169	4.7891e-11	-2.35219	-1.37472
160977664	chr6:160977664:TG:T	1.5864e-25	-1.1257	-1.13971	4.96491e-11	-2.26029	-1.43057
160977771	chr6:160977771:C:T	3.59497e-25	-1.44734	-9.24033e-10	2.87558e-10	-1.93442	-9.24033e-10
160977991	chr6:160977991:A:G	9.19283e-26	-1.63497	-1.17606	5.80595e-11	-2.28685	-1.24752
160978050	chr6:160978050:C:T	1.1302e-24	-9.89405e-10	-0.301891	1.59904e-09	-9.89405e-10	-0.218685
160978161	chr6:160978161:G:A	1.51767e-25	-0.88989	-1.4198	4.58953e-11	-2.25349	-1.51599
160978172	chr6:160978172:C:G	3.4458e-25	-9.89405e-10	-1.48971	4.53195e-10	-9.89405e-10	-1.47952
160978458	chr6:160978458:A:G	1.15924e-25	-1.56727	-1.01183	6.68473e-11	-2.30242	-1.09101
160978507	chr6:160978507:G:A	3.4458e-25	-9.89405e-10	-1.48971	4.53195e-10	-9.89405e-10	-1.47952
160978635	chr6:160978635:G:T	4.75673e-25	-9.89405e-10	-1.16731	6.32743e-10	-9.89405e-10	-1.14578
160978848	chr6:160978848:T:C	4.64175e-26	-1.97847	-1.5159	4.78016e-11	-2.21585	-1.51293
160979323	chr6:160979323:T:C	5.92232e-25	-9.89405e-10	-0.948143	8.09039e-10	-9.89405e-10	-0.899995
160979870	chr6:160979870:G:C	1.44357e-25	-2.35975	-9.24033e-10	1.94251e-10	-2.32669	-9.24033e-10
160980176	chr6:160980176:C:G	5.53669e-25	-9.89405e-10	-1.01547	7.54234e-10	-9.89405e-10	-0.97014
160980584	chr6:160980584:T:G	5.09099e-25	-9.89405e-10	-1.0994	6.80298e-10	-9.89405e-10	-1.07331
160980589	chr6:160980589:T:C	3.64121e-26	-2.33972	-1.39742	4.59638e-11	-2.35684	-1.41115
160980598	chr6:160980598:C:T	4.13664e-26	-2.24375	-1.36582	4.35738e-11	-2.34944	-1.47195
160980791	chr6:160980791:G:C	1.26811e-24	-9.89405e-10	-0.186762	1.76286e-09	-9.89405e-10	-0.12115
160981010	chr6:160981010:T:G	3.9608e-26	-2.27472	-1.37829	4.62079e-11	-2.36026	-1.40243
160981289	chr6:160981289:A:G	3.87056e-26	-2.17201	-1.50405	4.49219e-11	-2.36014	-1.43078
160981583	chr6:160981583:G:A	9.28303e-24	-9.89405e-10	1.8039	1.07301e-08	-9.89405e-10	1.68496
160981780	chr6:160981780:C:T	1.16622e-25	-2.33054	-0.242565	1.56432e-10	-2.35513	-0.188091
160982030	chr6:160982030:T:C	5.00859e-25	-1.11572	-9.24033e-10	5.82475e-10	-1.22856	-9.24033e-10
160982241	chr6:160982241:G:A	4.1293e-26	-2.25359	-1.35776	5.03625e-11	-2.34607	-1.33053
160982932	chr6:160982932:C:G	9.48719e-26	-1.4338	-1.34572	1.34374e-10	-1.3094	-1.38582
160983150	chr6:160983150:A:G	4.16367e-25	-9.89405e-10	-1.30047	5.36362e-10	-9.89405e-10	-1.31103
160983185	chr6:160983185:A:T	3.42947e-26	-2.28295	-1.5141	4.14447e-11	-2.35537	-1.51611
160983338	chr6:160983338:C:T	1.25358e-24	-9.89405e-10	-0.198279	1.74162e-09	-9.89405e-10	-0.133274
160983351	chr6:160983351:C:A	7.75529e-26	-2.26663	-0.714451	8.14674e-11	-2.35874	-0.836895
160983732	chr6:160983732:C:T	4.04126e-25	-9.89405e-10	-1.33031	5.126e-10	-9.89405e-10	-1.35635
160983749	chr6:160983749:C:T	8.13394e-25	-9.89405e-10	-0.630825	1.18258e-09	-9.89405e-10	-0.520389
160983938	chr6:160983938:C:A	6.74982e-26	-2.25606	-0.863876	6.68201e-11	-2.36024	-1.0336
160984135	chr6:160984135:G:A	1.26553e-24	-9.89405e-10	-0.188791	1.75919e-09	-9.89405e-10	-0.123236
160984252	chr6:160984252:T:C	4.98458e-25	-9.89405e-10	-1.12052	6.30221e-10	-9.89405e-10	-1.14977
160984260	chr6:160984260:C:T	5.12453e-26	-2.23458	-1.16083	6.38713e-11	-2.33974	-1.09923
160984469	chr6:160984469:G:T	5.95149e-26	-2.26729	-0.978528	6.05573e-11	-2.35971	-1.13255
160984872	chr6:160984872:T:G	3.79056e-26	-2.35224	-1.3447	4.97797e-11	-2.36021	-1.32802
160985674	chr6:160985674:A:G	1.14629e-25	-2.3216	-0.268737	1.53318e-10	-2.35103	-0.212298
160985839	chr6:160985839:A:G	1.41635e-25	-2.25245	-0.126338	1.43439e-10	-2.36015	-0.269786
160986025	chr6:160986025:C:T	5.68878e-25	-9.89405e-10	-0.988376	7.14685e-10	-9.89405e-10	-1.024
160986199	chr6:160986199:C:T	7.02611e-25	0.71617	-1.49341	1.35488e-09	1.1185	-1.50288
160986277	chr6:160986277:A:G	3.36401e-25	-9.89405e-10	-1.51374	4.39914e-10	-9.89405e-10	-1.50926
160986397	chr6:160986397:A:G	5.3078e-26	-2.35413	-1.00615	7.43443e-11	-2.33274	-0.954393
160986787	chr6:160986787:C:T	5.81164e-26	-1.83657	-1.43302	8.92261e-11	-1.73801	-1.36666
160987805	chr6:160987805:A:G	7.8877e-25	0.801385	-1.46295	1.52613e-09	1.18094	-1.4463
160988355	chr6:160988355:T:C	3.2778e-26	-2.34228	-1.5	4.60269e-11	-2.29729	-1.46933
160988504	chr6:160988504:G:C	3.368e-25	-9.89405e-10	-1.51255	4.40961e-10	-9.89405e-10	-1.50689
160988712	chr6:160988712:C:T	4.52443e-25	-9.89405e-10	-1.21738	6.14304e-10	-9.89405e-10	-1.17535
160988838	chr6:160988838:A:C	3.91837e-26	-2.17056	-1.49322	4.22951e-11	-2.34399	-1.50718
160989013	chr6:160989013:T:A	4.63972e-25	-9.89405e-10	-1.19222	6.3123e-10	-9.89405e-10	-1.14817
160989109	chr6:160989109:T:C	5.38075e-25	-9.89405e-10	-1.04404	7.24537e-10	-9.89405e-10	-1.01031
160989125	chr6:160989125:T:C	3.50823e-25	-9.89405e-10	-1.47176	4.64966e-10	-9.89405e-10	-1.45388
160989879	chr6:160989879:A:G	4.6695e-26	-2.35853	-1.12987	7.12316e-11	-2.19744	-1.13246
160990439	chr6:160990439:T:G	4.36045e-25	-9.89405e-10	-1.2543	5.55997e-10	-9.89405e-10	-1.27508
160990510	chr6:160990510:T:C	3.60028e-25	-9.89405e-10	-1.44586	4.79713e-10	-9.89405e-10	-1.42266
160990592	chr6:160990592:C:T	3.43239e-25	-9.89405e-10	-1.49361	4.52013e-10	-9.89405e-10	-1.48213
160990941	chr6:160990941:C:T	6.18377e-26	-2.30685	-0.900678	8.79862e-11	-2.35393	-0.764734
160991128	chr6:160991128:AG:A	1.17187e-25	-1.14397	-1.4243	2.02828e-10	-0.876841	-1.40664
160991288	chr6:160991288:A:G	3.33865e-25	-2.34596	0.824653	4.75901e-10	-2.31148	0.880844
160991552	chr6:160991552:C:T	6.12124e-24	-9.89405e-10	1.38748	8.71491e-09	-9.89405e-10	1.47695
160991601	chr6:160991601:G:A	3.84403e-25	-9.89405e-10	-1.38035	4.88961e-10	-9.89405e-10	-1.40356
160991902	chr6:160991902:C:T	3.35828e-25	-9.89405e-10	-1.51544	4.36921e-10	-9.89405e-10	-1.51609
160992359	chr6:160992359:A:G	4.96588e-25	-9.89405e-10	-1.12428	7.13655e-10	-9.89405e-10	-1.02544
160992401	chr6:160992401:C:T	1.05195e-24	-9.89405e-10	-0.373643	1.36758e-09	-9.89405e-10	-0.375046
160993015	chr6:160993015:G:A	6.01743e-26	-1.80082	-1.43397	5.33336e-11	-2.16021	-1.45906
160993360	chr6:160993360:C:G	4.37511e-25	-9.89405e-10	-1.25094	5.9552e-10	-9.89405e-10	-1.20641
160993509	chr6:160993509:T:G	1.06671e-25	-2.08488	-0.577407	1.04792e-10	-2.30865	-0.635214
160993537	chr6:160993537:C:G	3.51525e-25	-9.89405e-10	-1.46976	4.67542e-10	-9.89405e-10	-1.44835
160993646	chr6:160993646:G:A	2.28066e-25	-1.9024	-9.24033e-10	3.06956e-10	-1.86914	-9.24033e-10
160993813	chr6:160993813:C:T	3.37567e-25	-9.89405e-10	-1.51028	4.37562e-10	-9.89405e-10	-1.51462
160993857	chr6:160993857:C:CA	3.28882e-26	-2.34879	-1.49014	4.2668e-11	-2.33791	-1.50448
160994138	chr6:160994138:ATTTTC:A	3.61776e-25	-9.89405e-10	-1.44102	4.81036e-10	-9.89405e-10	-1.4199
160994145	chr6:160994145:TTTTTA:T	4.12909e-25	-9.89405e-10	-1.30881	5.54685e-10	-9.89405e-10	-1.27744
160994307	chr6:160994307:C:T	3.36605e-25	-9.89405e-10	-1.51313	4.3989e-10	-9.89405e-10	-1.50932
160994313	chr6:160994313:T:C	4.51937e-26	-2.25331	-1.26778	6.43262e-11	-2.20154	-1.23033
160994314	chr6:160994314:T:C	3.26536e-26	-2.35728	-1.48881	4.34605e-11	-2.32041	-1.50358
160994580	chr6:160994580:C:T	5.66118e-25	-9.89405e-10	-0.99324	7.63121e-10	-9.89405e-10	-0.958426
160994661	chr6:160994661:G:T	4.15731e-26	-2.35975	-1.24484	6.18052e-11	-2.22424	-1.24762
160994727	chr6:160994727:G:A	1.00425e-25	-1.97565	-0.746976	1.45348e-10	-2.0993	-0.517417
160994774	chr6:160994774:C:T	1.50447e-25	-2.31843	-9.24033e-10	2.15218e-10	-2.22419	-9.24033e-10
160994906	chr6:160994906:G:A	2.9739e-25	-1.637	-9.24033e-10	3.72382e-10	-1.67592	-9.24033e-10
160994915	chr6:160994915:T:G	4.36764e-26	-2.04744	-1.5078	4.43302e-11	-2.29071	-1.51347
160995357	chr6:160995357:A:G	3.59102e-26	-2.31032	-1.44071	4.92375e-11	-2.26766	-1.43153
160995779	chr6:160995779:A:G	3.6122e-26	-2.30333	-1.44181	4.96555e-11	-2.25806	-1.43267
160996117	chr6:160996117:CT:C	1.22123e-25	-1.61421	-0.912809	2.34076e-10	-1.35543	-0.784768
160996121	chr6:160996121:T:A	1.19604e-25	-1.63504	-0.912809	2.28469e-10	-1.37968	-0.784768
160996122	chr6:160996122:ATGT:A	1.24205e-25	-1.60943	-0.900681	2.38549e-10	-1.34985	-0.771421
160996284	chr6:160996284:C:G	5.65051e-25	-9.89405e-10	-0.995125	7.61631e-10	-9.89405e-10	-0.960381
160996589	chr6:160996589:T:C	2.31155e-25	-1.88895	-9.24033e-10	3.11984e-10	-1.85289	-9.24033e-10
160996594	chr6:160996594:C:T	4.36009e-26	-2.05211	-1.50485	7.49352e-11	-1.79544	-1.48377
160996619	chr6:160996619:A:G	5.06816e-26	-2.32721	-1.07927	6.27225e-11	-2.36011	-1.09701
160996622	chr6:160996622:G:A	4.83019e-26	-1.96193	-1.49264	4.79386e-11	-2.25015	-1.47577
160997610	chr6:160997610:T:C	8.94738e-26	-1.9829	-0.855195	1.28037e-10	-2.10417	-0.639353
160997652	chr6:160997652:G:A	3.60633e-26	-2.30472	-1.44205	4.95473e-11	-2.25992	-1.43299
160998048	chr6:160998048:A:G	4.556e-25	-9.89405e-10	-1.21043	6.08906e-10	-9.89405e-10	-1.18418
160998281	chr6:160998281:A:G	3.90505e-25	-9.89405e-10	-1.3646	5.06899e-10	-9.89405e-10	-1.36753
160998520	chr6:160998520:T:C	1.06588e-25	-1.36565	-1.29743	2.0098e-10	-1.01721	-1.27542
160998789	chr6:160998789:A:G	3.54977e-26	-2.31905	-1.44352	4.84982e-11	-2.27984	-1.43448
160998795	chr6:160998795:A:G	3.35629e-25	-9.89405e-10	-1.51604	4.37171e-10	-9.89405e-10	-1.51552
160999021	chr6:160999021:A:C	9.98476e-25	-0.425811	-9.24033e-10	1.95898e-10	-2.31825	-9.24033e-10
160999396	chr6:160999396:T:C	6.0195e-25	-9.89405e-10	-0.931866	7.55274e-10	-9.89405e-10	-0.968762
160999838	chr6:160999838:C:T	1.1777e-24	-9.89405e-10	-0.260722	1.53295e-09	-9.89405e-10	-0.260895
161002016	chr6:161002016:C:T	6.47282e-25	-9.89405e-10	-0.85926	9.0439e-10	-9.89405e-10	-0.788582
161002198	chr6:161002198:T:G	4.31325e-26	-2.3278	-1.23997	5.36027e-11	-2.36014	-1.25411
161002354	chr6:161002354:A:G	4.25199e-24	-9.89405e-10	1.0231	6.00912e-09	-9.89405e-10	1.10519
161003650	chr6:161003650:A:G	1.07114e-25	-1.89709	-0.761058	1.52589e-10	-2.03248	-0.535617
161003941	chr6:161003941:TAA:T	1.13567e-25	-1.92579	-0.673863	1.64299e-10	-2.05786	-0.4363
161004113	chr6:161004113:GA:G	1.10289e-25	-1.94295	-0.685982	1.59741e-10	-2.07229	-0.449992
161004240	chr6:161004240:G:A	5.08338e-26	-1.91858	-1.4849	4.95695e-11	-2.22708	-1.46539
161005088	chr6:161005088:A:G	5.49136e-25	-9.89405e-10	-1.02369	7.4888e-10	-9.89405e-10	-0.977264
161005233	chr6:161005233:G:A	5.44625e-25	-9.89405e-10	-1.03194	7.41784e-10	-9.89405e-10	-0.986784
161005286	chr6:161005286:A:T	3.54462e-25	-9.89405e-10	-1.46144	4.72216e-10	-9.89405e-10	-1.43841
161005351	chr6:161005351:A:G	9.48583e-26	-2.07626	-0.703398	9.31563e-11	-2.30447	-0.757096
161005376	chr6:161005376:G:A	1.3862e-24	-9.89405e-10	-0.0977165	1.94528e-09	-9.89405e-10	-0.0226811
161005435	chr6:161005435:C:G	1.18089e-24	-9.89405e-10	-0.258021	1.53716e-09	-9.89405e-10	-0.258151
161005436	chr6:161005436:A:C	5.9379e-25	-9.89405e-10	-0.945516	8.11318e-10	-9.89405e-10	-0.897182
161005513	chr6:161005513:T:A	8.07281e-26	-1.76185	-1.1791	9.99522e-11	-1.90525	-1.0859
161005549	chr6:161005549:C:T	4.05862e-26	-2.1757	-1.45291	4.94418e-11	-2.35986	-1.33519
161005746	chr6:161005746:G:A	2.3357e-25	-1.87856	-9.24033e-10	3.12729e-10	-1.85051	-9.24033e-10
161005869	chr6:161005869:CCTCTGCCTCCGAGGTT:C	1.39518e-25	-1.23421	-1.15963	2.69963e-10	-0.87429	-1.12327
161005893	chr6:161005893:T:TTC	3.43451e-25	-9.89405e-10	-1.493	4.41219e-10	-9.89405e-10	-1.5063
161005977	chr6:161005977:G:A	2.36163e-25	-1.86752	-9.24033e-10	3.17157e-10	-1.83645	-9.24033e-10
161006585	chr6:161006585:C:T	3.65618e-26	-2.29515	-1.43789	5.02881e-11	-2.24987	-1.42821
161006754	chr6:161006754:A:G	3.74157e-26	-2.29143	-1.41852	5.15612e-11	-2.24533	-1.40774
161007009	chr6:161007009:A:G	8.55436e-25	-0.58043	-9.24033e-10	8.24396e-10	-0.881191	-9.24033e-10
161007480	chr6:161007480:T:C	1.36914e-25	-1.51558	-0.897109	2.65296e-10	-1.24735	-0.767642
161007701	chr6:161007701:T:C	3.65881e-26	-2.29578	-1.43653	5.03207e-11	-2.25069	-1.42674
161007821	chr6:161007821:G:A	1.06694e-25	-2.12199	-0.540087	1.06987e-10	-2.32395	-0.599184
161007940	chr6:161007940:T:G	3.62151e-26	-2.31231	-1.43025	4.96248e-11	-2.27129	-1.42006
161008013	chr6:161008013:G:A	3.54743e-25	-9.89405e-10	-1.46065	4.72585e-10	-9.89405e-10	-1.43762
161008384	chr6:161008384:A:G	3.60461e-26	-2.29928	-1.44796	4.94866e-11	-2.25523	-1.43891
161008603	chr6:161008603:A:G	4.87025e-26	-2.3271	-1.11921	6.03156e-11	-2.36004	-1.13621
161008613	chr6:161008613:A:G	4.62683e-26	-1.98331	-1.51427	6.31022e-11	-1.935	-1.51609
161008673	chr6:161008673:T:C	4.88989e-26	-2.00071	-1.44158	5.01219e-11	-2.26851	-1.41287
161008795	chr6:161008795:A:G	4.35114e-25	-9.89405e-10	-1.25643	5.54506e-10	-9.89405e-10	-1.27777
161008978	chr6:161008978:C:T	4.24287e-26	-2.08719	-1.49702	5.79176e-11	-2.05038	-1.48644
161009436	chr6:161009436:G:T	5.90354e-26	-1.85447	-1.39943	5.98925e-11	-2.14673	-1.35656
161009490	chr6:161009490:G:A	9.82848e-26	-1.89471	-0.849461	1.38367e-10	-2.03123	-0.634701
161009554	chr6:161009554:A:G	3.36025e-25	-9.89405e-10	-1.51486	4.36888e-10	-9.89405e-10	-1.51617
161009605	chr6:161009605:G:A	3.54085e-25	-9.89405e-10	-1.4625	4.70521e-10	-9.89405e-10	-1.442
161009724	chr6:161009724:C:T	6.18652e-26	-1.88236	-1.32473	6.4033e-11	-2.16644	-1.27
161009810	chr6:161009810:T:C	6.4854e-26	-1.87847	-1.28143	6.74828e-11	-2.16146	-1.22251
161009952	chr6:161009952:G:A	4.30752e-26	-2.15747	-1.41163	4.81678e-11	-2.34083	-1.38032
161010008	chr6:161010008:C:A	6.44436e-26	-1.88802	-1.27823	8.29144e-11	-2.03475	-1.14328
161010071	chr6:161010071:G:A	5.14117e-25	-9.89405e-10	-1.08959	6.99308e-10	-9.89405e-10	-1.04575
161010162	chr6:161010162:A:G	4.72648e-25	-9.89405e-10	-1.17369	6.18392e-10	-9.89405e-10	-1.16872
161010175	chr6:161010175:A:G	1.58012e-25	-2.26937	-9.24033e-10	2.30306e-10	-2.15643	-9.24033e-10
161010226	chr6:161010226:C:T	6.50996e-26	-1.92154	-1.23459	6.91551e-11	-2.19024	-1.16926
161010248	chr6:161010248:G:A	5.65929e-25	-9.89405e-10	-0.993573	7.62856e-10	-9.89405e-10	-0.958773
161010498	chr6:161010498:GT:G	6.26967e-26	-1.92437	-1.26936	6.6324e-11	-2.19373	-1.20756
161010856	chr6:161010856:T:C	3.72466e-26	-2.33647	-1.37801	5.07106e-11	-2.30584	-1.36386
161011176	chr6:161011176:G:A	3.35623e-25	-9.89405e-10	-1.51605	4.37433e-10	-9.89405e-10	-1.51492
161011330	chr6:161011330:T:C	3.54049e-25	-9.89405e-10	-1.46261	4.71372e-10	-9.89405e-10	-1.4402
161011438	chr6:161011438:T:C	1.00149e-24	-9.89405e-10	-0.422798	1.38343e-09	-9.89405e-10	-0.363519
161011835	chr6:161011835:C:T	5.10541e-26	-1.94974	-1.44941	4.85238e-11	-2.24341	-1.47038
161011952	chr6:161011952:C:T	8.09827e-26	-2.14582	-0.791983	9.14472e-11	-2.27062	-0.809462
161012002	chr6:161012002:C:G	9.76802e-26	-2.10723	-0.643109	9.74405e-11	-2.31791	-0.698692
161012198	chr6:161012198:G:C	3.95753e-26	-2.33804	-1.3158	4.98279e-11	-2.35998	-1.32729
161012442	chr6:161012442:G:A	8.6694e-26	-2.16626	-0.703398	9.00011e-11	-2.33892	-0.757096
161012841	chr6:161012841:T:TA	4.16231e-26	-2.15055	-1.45283	4.95335e-11	-2.35814	-1.33505
161012949	chr6:161012949:T:C	3.30403e-26	-2.35768	-1.47664	4.49537e-11	-2.35787	-1.43234
161013229	chr6:161013229:A:G	3.25732e-26	-2.35794	-1.49061	4.51236e-11	-2.31802	-1.46842
161013256	chr6:161013256:C:T	3.24573e-26	-2.35915	-1.49297	4.52593e-11	-2.31176	-1.47168
161013304	chr6:161013304:G:A	8.58729e-26	-2.26405	-0.615118	1.35444e-10	-2.35628	-0.330999
161013531	chr6:161013531:G:C	3.47506e-25	-9.89405e-10	-1.48126	4.58784e-10	-9.89405e-10	-1.46726
161013555	chr6:161013555:T:C	5.31807e-26	-1.92201	-1.43634	5.2619e-11	-2.22604	-1.40673
161013556	chr6:161013556:G:A	5.94073e-26	-1.91132	-1.33631	6.24017e-11	-2.18018	-1.28207
161013570	chr6:161013570:GGT:G	3.48512e-25	-9.89405e-10	-1.47837	4.62542e-10	-9.89405e-10	-1.45911
161013975	chr6:161013975:G:T	3.49727e-25	-9.89405e-10	-1.47489	4.59855e-10	-9.89405e-10	-1.46493
161013987	chr6:161013987:T:A	2.48311e-25	-1.81736	-9.24033e-10	3.34469e-10	-1.7833	-9.24033e-10
161014050	chr6:161014050:T:C	3.76308e-26	-2.32913	-1.37509	5.13654e-11	-2.29606	-1.36081
161014363	chr6:161014363:C:T	5.74822e-25	-9.89405e-10	-0.97798	7.85624e-10	-9.89405e-10	-0.929364
161014536	chr6:161014536:C:T	3.90124e-26	-2.33998	-1.32818	5.35186e-11	-2.31498	-1.30083
161014824	chr6:161014824:A:G	5.85324e-25	-9.89405e-10	-0.959876	8.00795e-10	-9.89405e-10	-0.910238
161014845	chr6:161014845:CA:C	4.19866e-26	-2.11601	-1.47868	4.7545e-11	-2.35338	-1.38078
161014946	chr6:161014946:C:A	9.01027e-25	-9.89405e-10	-0.528506	1.24007e-09	-9.89405e-10	-0.472918
161015018	chr6:161015018:G:T	4.74261e-25	-9.89405e-10	-1.17028	6.73017e-10	-9.89405e-10	-1.08407
161015249	chr6:161015249:C:T	2.27861e-25	-0.991278	-0.912027	1.97336e-10	-1.54783	-0.763101
161015565	chr6:161015565:G:C	5.65766e-26	-1.86469	-1.43176	5.16302e-11	-2.19611	-1.45563
161015728	chr6:161015728:A:G	5.65046e-25	-9.89405e-10	-0.995133	7.61633e-10	-9.89405e-10	-0.960378
161016246	chr6:161016246:A:C	9.46644e-25	-9.89405e-10	-0.479118	1.22782e-09	-9.89405e-10	-0.482847
161016743	chr6:161016743:T:C	1.75231e-25	-2.16594	-9.24033e-10	2.00519e-10	-2.29493	-9.24033e-10
161017045	chr6:161017045:G:A	3.0901e-24	-9.89405e-10	0.703918	3.81276e-09	-9.89405e-10	0.650266
161017094	chr6:161017094:T:A	3.76396e-26	-2.31526	-1.38872	5.163e-11	-2.27657	-1.37517
161017232	chr6:161017232:C:T	4.72795e-25	-1.17338	-9.24033e-10	1.97194e-10	-2.31165	-9.24033e-10
161017326	chr6:161017326:C:G	5.54109e-25	-9.89405e-10	-1.01468	7.16659e-10	-9.89405e-10	-1.02124
161017625	chr6:161017625:G:T	2.38071e-25	-1.85947	-9.24033e-10	3.19152e-10	-1.83017	-9.24033e-10
161017963	chr6:161017963:C:T	3.28551e-26	-2.35894	-1.48099	4.18952e-11	-2.35528	-1.50539
161018076	chr6:161018076:A:G	3.78803e-26	-2.32252	-1.37509	5.18548e-11	-2.28658	-1.36081
161018234	chr6:161018234:C:T	5.44704e-25	-9.89405e-10	-1.0318	7.42524e-10	-9.89405e-10	-0.985787
161018254	chr6:161018254:A:G	3.49237e-25	-9.89405e-10	-1.47629	4.60141e-10	-9.89405e-10	-1.46431
161018375	chr6:161018375:G:T	4.17885e-26	-2.14241	-1.45701	4.92437e-11	-2.35724	-1.34182
161018639	chr6:161018639:G:A	8.48597e-26	-2.21144	-0.679606	1.27998e-10	-2.34095	-0.402883
161019334	chr6:161019334:T:C	5.80786e-25	-9.89405e-10	-0.967659	8.89263e-10	-9.89405e-10	-0.805449
161019422	chr6:161019422:C:T	3.91911e-26	-2.30771	-1.35588	5.44513e-11	-2.2679	-1.33063
161019617	chr6:161019617:T:C	3.95678e-26	-2.30983	-1.3442	5.49673e-11	-2.27074	-1.31837
161019618	chr6:161019618:T:A	3.98798e-26	-2.31424	-1.33193	5.53471e-11	-2.27668	-1.30553
161020029	chr6:161020029:T:C	3.7486e-26	-2.35917	-1.3489	5.38018e-11	-2.35769	-1.25284
161020077	chr6:161020077:T:C	6.23306e-26	-2.12471	-1.07488	7.89426e-11	-2.29831	-0.92881
161020317	chr6:161020317:C:G	3.70835e-26	-2.33143	-1.38744	5.04539e-11	-2.29929	-1.37549
161020382	chr6:161020382:G:A	5.45084e-25	-9.89405e-10	-1.0311	7.4307e-10	-9.89405e-10	-0.985052
161020717	chr6:161020717:C:T	3.80647e-26	-2.31828	-1.37447	5.22327e-11	-2.27997	-1.36016
161020801	chr6:161020801:T:C	3.89688e-26	-2.30631	-1.36296	5.41865e-11	-2.26619	-1.33722
161020896	chr6:161020896:C:T	1.97224e-24	-9.89405e-10	0.254886	2.39692e-09	-9.89405e-10	0.186096
161021246	chr6:161021246:A:G	6.67125e-25	-9.89405e-10	-0.829063	1.03595e-09	-9.89405e-10	-0.652764
161021393	chr6:161021393:C:G	5.54477e-25	-9.89405e-10	-1.01402	8.1232e-10	-9.89405e-10	-0.895948
161021575	chr6:161021575:G:A	3.81051e-25	-9.89405e-10	-1.38911	4.8111e-10	-9.89405e-10	-1.41975
161021753	chr6:161021753:C:T	3.47546e-25	-9.89405e-10	-1.48114	4.58846e-10	-9.89405e-10	-1.46713
161021754	chr6:161021754:T:A	3.47694e-25	-9.89405e-10	-1.48072	4.59077e-10	-9.89405e-10	-1.46662
161022070	chr6:161022070:C:T	3.47844e-25	-9.89405e-10	-1.48029	4.59297e-10	-9.89405e-10	-1.46615
161022078	chr6:161022078:G:A	3.47685e-25	-9.89405e-10	-1.48074	4.59049e-10	-9.89405e-10	-1.46669
161022270	chr6:161022270:A:T	3.38713e-25	-9.89405e-10	-1.50689	4.44627e-10	-9.89405e-10	-1.49861
161022424	chr6:161022424:A:G	3.90643e-26	-2.3569	-1.30994	5.63318e-11	-2.35877	-1.20581
161022946	chr6:161022946:T:G	3.38713e-25	-9.89405e-10	-1.50689	4.44627e-10	-9.89405e-10	-1.49861
161022975	chr6:161022975:G:C	3.55109e-26	-2.34555	-1.41665	4.80499e-11	-2.35067	-1.37293
161023120	chr6:161023120:A:G	3.9995e-26	-2.1646	-1.47868	4.72627e-11	-2.35934	-1.38078
161023754	chr6:161023754:C:T	1.95647e-24	-9.89405e-10	0.246858	2.39095e-09	-9.89405e-10	0.183603
161023906	chr6:161023906:A:G	4.26429e-24	-9.89405e-10	1.02599	6.02671e-09	-9.89405e-10	1.10811
161024028	chr6:161024028:G:A	4.06871e-26	-2.1488	-1.47733	4.74414e-11	-2.35795	-1.3784
161024255	chr6:161024255:C:T	3.6808e-25	-9.89405e-10	-1.42374	4.93574e-10	-9.89405e-10	-1.39417
161024346	chr6:161024346:C:G	3.47546e-25	-9.89405e-10	-1.48114	4.58846e-10	-9.89405e-10	-1.46713
161024398	chr6:161024398:T:TA	1.68675e-25	-2.20407	-9.24033e-10	1.96252e-10	-2.31644	-9.24033e-10
161024519	chr6:161024519:C:G	2.37001e-25	-1.86398	-9.24033e-10	3.17971e-10	-1.83388	-9.24033e-10
161024695	chr6:161024695:A:G	3.42033e-25	-9.89405e-10	-1.49713	4.49924e-10	-9.89405e-10	-1.48676
161024716	chr6:161024716:G:A	8.18331e-26	-1.41121	-1.51615	9.45017e-11	-1.53109	-1.51613
161024725	chr6:161024725:A:G	2.26256e-25	-1.91037	-9.24033e-10	3.03176e-10	-1.88153	-9.24033e-10
161024739	chr6:161024739:T:G	5.81294e-25	-9.89405e-10	-0.966785	7.24097e-10	-9.89405e-10	-1.01092
161024820	chr6:161024820:G:A	3.48798e-26	-2.35525	-1.42489	4.87227e-11	-2.26239	-1.44731
161024931	chr6:161024931:G:T	2.28541e-25	-1.90033	-9.24033e-10	3.06423e-10	-1.87088	-9.24033e-10
161025413	chr6:161025413:G:T	3.704e-26	-2.32917	-1.39088	5.05159e-11	-2.29612	-1.37744
161025417	chr6:161025417:G:A	3.00357e-24	-9.89405e-10	0.675515	4.18928e-09	-9.89405e-10	0.744442
161026015	chr6:161026015:G:A	5.8231e-25	-1.16298	0.197946	7.70397e-10	-1.05928	0.110342
161026189	chr6:161026189:G:A	1.04311e-24	-9.89405e-10	-0.382076	1.3584e-09	-9.89405e-10	-0.38178
161026191	chr6:161026191:C:T	1.16329e-25	-1.23349	-1.34213	1.97725e-10	-0.949361	-1.3596
161026217	chr6:161026217:G:T	8.03275e-25	-9.89405e-10	-0.643344	1.11876e-09	-9.89405e-10	-0.575869
161026223	chr6:161026223:T:C	4.54031e-25	-1.21388	-9.24033e-10	6.77211e-10	-1.07786	-9.24033e-10
161026226	chr6:161026226:G:A	3.35874e-25	-9.89405e-10	-1.5153	4.36976e-10	-9.89405e-10	-1.51597
161026321	chr6:161026321:A:G	5.89249e-25	-9.89405e-10	-0.953192	7.29518e-10	-9.89405e-10	-1.00346
161026377	chr6:161026377:T:C	4.54403e-25	-9.89405e-10	-1.21306	6.17538e-10	-9.89405e-10	-1.1701
161026433	chr6:161026433:T:C	7.73598e-26	-2.18249	-0.801079	1.13816e-10	-2.0914	-0.769857
161027175	chr6:161027175:G:A	3.56771e-25	-9.89405e-10	-1.45495	4.77827e-10	-9.89405e-10	-1.42659
161027202	chr6:161027202:C:T	3.45584e-25	-9.89405e-10	-1.48681	4.55748e-10	-9.89405e-10	-1.4739
161028018	chr6:161028018:C:T	5.16762e-25	-9.89405e-10	-1.08446	6.544e-10	-9.89405e-10	-1.11212
161028269	chr6:161028269:TC:T	3.21834e-26	-2.35852	-1.50207	4.36484e-11	-2.31974	-1.49993
161028292	chr6:161028292:CTAAAT:C	4.70107e-26	-1.9935	-1.48816	4.7511e-11	-2.26222	-1.47266
161028356	chr6:161028356:T:TG	1.01115e-25	-1.19974	-1.51604	5.07612e-11	-2.25396	-1.41475
161028544	chr6:161028544:A:G	4.71267e-26	-1.97893	-1.50027	4.71422e-11	-2.25449	-1.48818
161028638	chr6:161028638:T:C	3.75903e-26	-2.33297	-1.37232	5.13308e-11	-2.30142	-1.35613
161029007	chr6:161029007:G:A	3.74032e-25	-9.89405e-10	-1.4077	4.94451e-10	-9.89405e-10	-1.39239
161029008	chr6:161029008:C:T	3.74121e-25	-9.89405e-10	-1.40746	4.94576e-10	-9.89405e-10	-1.39214
161029010	chr6:161029010:A:G	2.41594e-24	-9.89405e-10	0.457803	3.10412e-09	-9.89405e-10	0.444644
161029158	chr6:161029158:C:T	3.51164e-25	-1.47079	-9.24033e-10	4.56394e-10	-1.47249	-9.24033e-10
161029496	chr6:161029496:C:T	9.41102e-26	-2.19973	-0.587841	1.43533e-10	-2.33585	-0.293422
161029635	chr6:161029635:C:A	3.56546e-26	-2.35102	-1.40715	4.82014e-11	-2.32557	-1.39489
161029810	chr6:161029810:CT:C	7.16292e-26	-2.08503	-0.975507	7.17e-11	-2.30536	-1.018
161030066	chr6:161030066:G:A	2.46071e-25	-1.82642	-9.24033e-10	3.32146e-10	-1.79027	-9.24033e-10
161030525	chr6:161030525:G:A	2.48773e-25	-1.8155	-9.24033e-10	3.36144e-10	-1.7783	-9.24033e-10
161031113	chr6:161031113:T:C	4.25122e-25	-9.89405e-10	-1.27966	5.42147e-10	-9.89405e-10	-1.3003
161031182	chr6:161031182:A:T	1.46703e-25	-2.34363	-9.24033e-10	1.88158e-10	-2.35856	-9.24033e-10
161031242	chr6:161031242:T:C	4.28541e-25	-9.89405e-10	-1.27165	5.46347e-10	-9.89405e-10	-1.29259
161031602	chr6:161031602:C:T	8.80857e-26	-2.19242	-0.661308	1.32676e-10	-2.33305	-0.374888
161031673	chr6:161031673:T:G	2.65122e-25	-1.75185	-9.24033e-10	3.59649e-10	-1.71071	-9.24033e-10
161031717	chr6:161031717:ATTACT:A	9.0759e-25	-9.89405e-10	-0.521248	1.24943e-09	-9.89405e-10	-0.465398
161031764	chr6:161031764:G:T	3.38768e-25	-9.89405e-10	-1.50673	4.39202e-10	-9.89405e-10	-1.51088
161032362	chr6:161032362:A:G	5.05844e-26	-1.97345	-1.43495	5.32734e-11	-2.3161	-1.30431
161032475	chr6:161032475:C:T	7.27698e-26	-2.36015	-0.684593	9.26196e-11	-2.32536	-0.741979
161032577	chr6:161032577:G:C	1.19598e-25	-2.04137	-0.506533	1.39754e-10	-2.26263	-0.39333
161032606	chr6:161032606:T:A	3.76313e-26	-2.32213	-1.38208	5.15006e-11	-2.28595	-1.3683
161032904	chr6:161032904:ACT:A	2.89926e-24	-9.89405e-10	0.640168	4.0709e-09	-9.89405e-10	0.715777
161033073	chr6:161033073:G:A	5.0922e-26	-1.98073	-1.42102	5.43398e-11	-2.3182	-1.28239
161033137	chr6:161033137:T:G	3.71934e-26	-2.34309	-1.37282	5.06971e-11	-2.31142	-1.35855
161033430	chr6:161033430:G:A	4.43543e-26	-2.05818	-1.48166	5.0295e-11	-2.2308	-1.44714
161033589	chr6:161033589:T:G	5.75201e-25	-9.89405e-10	-0.977322	8.80161e-10	-9.89405e-10	-0.815738
161034296	chr6:161034296:C:T	8.43899e-25	-9.89405e-10	-0.594009	1.067e-09	-9.89405e-10	-0.623238
161034846	chr6:161034846:G:A	3.55506e-25	-9.89405e-10	-1.4585	4.74221e-10	-9.89405e-10	-1.43417
161035176	chr6:161035176:C:T	2.51093e-25	-1.80622	-9.24033e-10	3.39074e-10	-1.76963	-9.24033e-10
161035459	chr6:161035459:A:G	3.41597e-25	-9.89405e-10	-1.49841	4.49575e-10	-9.89405e-10	-1.48754
161035735	chr6:161035735:A:G	3.53097e-25	-9.89405e-10	-1.4653	4.54486e-10	-9.89405e-10	-1.47668
161035830	chr6:161035830:T:C	3.52129e-25	-9.89405e-10	-1.46804	4.68827e-10	-9.89405e-10	-1.44561
161036032	chr6:161036032:G:A	2.48641e-25	-1.81603	-9.24033e-10	3.35686e-10	-1.77966	-9.24033e-10
161036203	chr6:161036203:A:G	7.87652e-25	-9.89405e-10	-0.662985	1.09682e-09	-9.89405e-10	-0.595674
161037011	chr6:161037011:C:T	5.28961e-25	-9.89405e-10	-1.06113	6.66251e-10	-9.89405e-10	-1.09418
161037204	chr6:161037204:G:A	2.53004e-25	-1.79863	-9.24033e-10	3.41311e-10	-1.76305	-9.24033e-10
161037504	chr6:161037504:C:T	1.48503e-25	-2.33143	-9.24033e-10	1.8942e-10	-2.35188	-9.24033e-10
161037579	chr6:161037579:C:T	3.37601e-25	-9.89405e-10	-1.51018	4.45195e-10	-9.89405e-10	-1.49733
161037876	chr6:161037876:G:T	5.17994e-25	-9.89405e-10	-1.08208	7.04318e-10	-9.89405e-10	-1.03861
161037899	chr6:161037899:G:A	3.54339e-26	-2.25364	-1.51073	5.42609e-11	-2.08588	-1.51616
161037944	chr6:161037944:T:C	4.13586e-25	-9.89405e-10	-1.30717	5.66335e-10	-9.89405e-10	-1.25666
161038432	chr6:161038432:T:A	3.53866e-25	-9.89405e-10	-1.46312	4.56235e-10	-9.89405e-10	-1.47283
161038633	chr6:161038633:A:G	5.03833e-26	-1.96375	-1.44863	5.22695e-11	-2.31242	-1.32701
161038830	chr6:161038830:A:G	3.68065e-26	-2.32767	-1.3987	5.06369e-11	-2.28717	-1.38399
161039263	chr6:161039263:C:T	3.70115e-25	-9.89405e-10	-1.41823	4.92042e-10	-9.89405e-10	-1.39728
161039480	chr6:161039480:A:G	3.65461e-26	-2.34711	-1.38636	5.17951e-11	-2.35033	-1.29822
161039905	chr6:161039905:T:C	7.89616e-26	-2.11381	-0.849267	9.39968e-11	-2.29636	-0.756218
161040037	chr6:161040037:G:T	4.17648e-26	-2.13975	-1.46023	5.83312e-11	-2.09742	-1.43228
161041471	chr6:161041471:G:A	1.22591e-24	-9.89405e-10	-0.220599	1.68421e-09	-9.89405e-10	-0.166788
161041805	chr6:161041805:C:T	3.73328e-26	-2.32434	-1.38783	5.14644e-11	-2.28191	-1.37304
161041811	chr6:161041811:G:T	4.09137e-26	-2.12354	-1.49704	5.65878e-11	-2.08072	-1.47933
161041979	chr6:161041979:A:C	4.07058e-25	-9.89405e-10	-1.32308	5.90992e-10	-9.89405e-10	-1.21404
161042040	chr6:161042040:G:A	3.58328e-25	-9.89405e-10	-1.45059	4.72531e-10	-9.89405e-10	-1.43774
161042112	chr6:161042112:A:G	3.4025e-25	-9.89405e-10	-1.50236	4.46212e-10	-9.89405e-10	-1.49505
161042148	chr6:161042148:G:A	5.24707e-25	-9.89405e-10	-1.0692	6.61083e-10	-9.89405e-10	-1.10196
161042167	chr6:161042167:A:C	3.55064e-24	-9.89405e-10	0.842843	5.00008e-09	-9.89405e-10	0.921368
161042209	chr6:161042209:A:G	5.8994e-25	-9.89405e-10	-0.95202	7.78676e-10	-9.89405e-10	-0.938247
161042560	chr6:161042560:C:T	5.10868e-25	-9.89405e-10	-1.09593	7.67976e-10	-9.89405e-10	-0.952084
161042627	chr6:161042627:T:C	3.64862e-25	-9.89405e-10	-1.43252	4.99565e-10	-9.89405e-10	-1.3821
161042830	chr6:161042830:C:T	3.72148e-25	-9.89405e-10	-1.41275	5.11161e-10	-9.89405e-10	-1.35916
161043600	chr6:161043600:T:C	7.79164e-26	-2.0206	-0.955804	8.66011e-11	-2.27987	-0.854662
161043720	chr6:161043720:C:T	9.05982e-25	-9.89405e-10	-0.523021	1.23729e-09	-9.89405e-10	-0.475166
161044265	chr6:161044265:A:G	4.14442e-26	-2.15953	-1.44816	4.41843e-11	-2.35241	-1.45506
161044271	chr6:161044271:C:G	1.23584e-24	-9.89405e-10	-0.212535	1.69861e-09	-9.89405e-10	-0.158277
161044392	chr6:161044392:A:G	4.64025e-25	-9.89405e-10	-1.1921	5.89376e-10	-9.89405e-10	-1.21678
161044776	chr6:161044776:CAAG:C	5.19291e-25	-9.89405e-10	-1.07958	6.54546e-10	-9.89405e-10	-1.1119
161045148	chr6:161045148:G:A	5.33188e-26	-2.32956	-1.02619	7.55423e-11	-2.34144	-0.929714
161045270	chr6:161045270:C:T	1.47241e-25	-2.33997	-9.24033e-10	2.04116e-10	-2.27716	-9.24033e-10
161045339	chr6:161045339:T:G	4.49905e-25	-9.89405e-10	-1.223	6.6976e-10	-9.89405e-10	-1.08892
161045357	chr6:161045357:T:C	4.91386e-25	-9.89405e-10	-1.13481	6.26585e-10	-9.89405e-10	-1.15556
161045499	chr6:161045499:G:A	3.50011e-25	-9.89405e-10	-1.47408	4.60581e-10	-9.89405e-10	-1.46335
161045500	chr6:161045500:T:A	3.49812e-25	-9.89405e-10	-1.47465	4.60266e-10	-9.89405e-10	-1.46404
161045820	chr6:161045820:A:G	1.1982e-24	-9.89405e-10	-0.243463	1.6451e-09	-9.89405e-10	-0.190286
161045983	chr6:161045983:T:A	1.51144e-25	-2.31381	-9.24033e-10	2.05065e-10	-2.27251	-9.24033e-10
161046031	chr6:161046031:T:C	3.96083e-26	-2.17985	-1.47315	4.76153e-11	-2.30066	-1.43203
161046150	chr6:161046150:C:CAGTG	7.22983e-25	-9.89405e-10	-0.748656	9.07453e-10	-9.89405e-10	-0.785201
161046558	chr6:161046558:A:G	1.30394e-24	-9.89405e-10	-0.158894	1.81097e-09	-9.89405e-10	-0.0942229
161046672	chr6:161046672:A:G	1.77224e-25	-2.15463	-9.24033e-10	4.60813e-10	-1.46285	-9.24033e-10
161046862	chr6:161046862:T:C	1.5749e-25	-2.27268	-9.24033e-10	2.26187e-10	-2.17448	-9.24033e-10
161046969	chr6:161046969:G:C	1.22121e-24	-9.89405e-10	-0.224445	1.67693e-09	-9.89405e-10	-0.171123
161047391	chr6:161047391:G:A	4.80793e-25	-9.89405e-10	-1.15661	6.10324e-10	-9.89405e-10	-1.18185
161047478	chr6:161047478:G:A	5.84798e-25	-9.89405e-10	-0.960775	8.00341e-10	-9.89405e-10	-0.910804
161047722	chr6:161047722:T:C	2.71367e-25	-1.72857	-9.24033e-10	3.68165e-10	-1.68731	-9.24033e-10
161047785	chr6:161047785:A:G	5.22065e-26	-2.25143	-1.1254	7.07614e-11	-2.33692	-0.999613
161047802	chr6:161047802:A:T	1.02239e-24	-9.89405e-10	-0.402141	1.33434e-09	-9.89405e-10	-0.399649
161047862	chr6:161047862:A:G	2.69291e-25	-1.73625	-9.24033e-10	3.65246e-10	-1.69527	-9.24033e-10
161048572	chr6:161048572:A:G	4.04488e-25	-9.89405e-10	-1.32942	5.62711e-10	-9.89405e-10	-1.26308
161048742	chr6:161048742:G:A	1.51483e-25	-2.31157	-9.24033e-10	1.99466e-10	-2.3002	-9.24033e-10
161049275	chr6:161049275:G:A	4.54138e-25	-9.89405e-10	-1.21364	6.28599e-10	-9.89405e-10	-1.15235
161050836	chr6:161050836:G:A	4.21319e-25	-9.89405e-10	-1.28865	5.66121e-10	-9.89405e-10	-1.25703
161050996	chr6:161050996:A:G	4.38183e-25	-1.2494	-9.24033e-10	6.15666e-10	-1.17314	-9.24033e-10
161051154	chr6:161051154:T:C	1.76047e-25	-2.16129	-9.24033e-10	2.32271e-10	-2.14794	-9.24033e-10
161051576	chr6:161051576:T:C	1.46334e-25	-2.34615	-9.24033e-10	1.88123e-10	-2.35875	-9.24033e-10
161052110	chr6:161052110:G:A	2.49846e-25	-1.8112	-9.24033e-10	3.43765e-10	-1.75588	-9.24033e-10
161052359	chr6:161052359:TGTA:T	4.93233e-25	-9.89405e-10	-1.13106	6.25568e-10	-9.89405e-10	-1.15718
161052787	chr6:161052787:A:G	3.52736e-25	-9.89405e-10	-1.46632	4.67596e-10	-9.89405e-10	-1.44824
161053499	chr6:161053499:A:G	1.63905e-24	-9.89405e-10	0.0698328	2.00245e-09	-9.89405e-10	0.00628195
161053546	chr6:161053546:G:C	1.55257e-23	-9.89405e-10	2.31821	1.87197e-08	-9.89405e-10	2.24149
161053563	chr6:161053563:T:G	4.45051e-25	-9.89405e-10	-1.23385	6.21892e-10	-9.89405e-10	-1.16308
161053628	chr6:161053628:G:A	1.23765e-25	-1.9404	-0.573263	1.8139e-10	-1.88617	-0.509019
161053934	chr6:161053934:A:C	7.41674e-26	-2.12147	-0.90425	9.28486e-11	-2.31269	-0.752182
161053951	chr6:161053951:C:T	3.83298e-26	-2.32723	-1.35858	5.28546e-11	-2.28668	-1.34162
161053967	chr6:161053967:C:T	4.95682e-25	-9.89405e-10	-1.12611	6.262e-10	-9.89405e-10	-1.15617
161054211	chr6:161054211:A:G	2.67798e-24	-9.89405e-10	0.560778	3.26293e-09	-9.89405e-10	0.494539
161054231	chr6:161054231:T:G	6.75959e-25	-9.89405e-10	-0.815909	9.59968e-10	-9.89405e-10	-0.728943
161054278	chr6:161054278:C:T	3.56117e-25	-9.89405e-10	-1.45678	4.7272e-10	-9.89405e-10	-1.43734
161054496	chr6:161054496:A:C	1.15028e-25	-2.16556	-0.421308	1.58735e-10	-2.31792	-0.210686
161055213	chr6:161055213:A:C	8.80217e-25	-9.89405e-10	-0.551873	1.23113e-09	-9.89405e-10	-0.480153
161055564	chr6:161055564:C:T	7.22689e-25	-9.89405e-10	-0.749062	9.13113e-10	-9.89405e-10	-0.778982
161055609	chr6:161055609:C:T	4.97672e-25	-9.89405e-10	-1.1221	6.85754e-10	-9.89405e-10	-1.06532
161055648	chr6:161055648:A:G	7.85887e-26	-2.25699	-0.710823	1.20718e-10	-2.35437	-0.448016
161055899	chr6:161055899:A:G	2.80145e-25	-1.69674	-9.24033e-10	3.81061e-10	-1.65288	-9.24033e-10
161056632	chr6:161056632:A:G	1.49279e-25	-2.28177	-0.0444601	2.50928e-10	-2.35882	0.288145
161056656	chr6:161056656:A:G	7.2033e-25	-9.89405e-10	-0.752332	9.85333e-10	-9.89405e-10	-0.702863
161056718	chr6:161056718:A:G	6.79496e-25	-9.89405e-10	-0.810691	9.65261e-10	-9.89405e-10	-0.723444
161056848	chr6:161056848:C:G	3.89916e-25	-9.89405e-10	-1.36611	5.39664e-10	-9.89405e-10	-1.3049
161056928	chr6:161056928:G:A	4.10693e-25	-9.89405e-10	-1.31419	5.64051e-10	-9.89405e-10	-1.2607
161057200	chr6:161057200:T:C	2.79472e-25	-1.69914	-9.24033e-10	3.80432e-10	-1.65453	-9.24033e-10
161057406	chr6:161057406:A:G	4.94186e-25	-9.89405e-10	-1.12913	6.63265e-10	-9.89405e-10	-1.09867
161057414	chr6:161057414:A:G	4.31042e-26	-2.32683	-1.24159	6.06802e-11	-2.35522	-1.13501
161057478	chr6:161057478:G:C	4.66208e-26	-2.07093	-1.41906	5.3614e-11	-2.34982	-1.26421
161057773	chr6:161057773:C:T	9.14768e-25	-9.89405e-10	-0.513371	1.18391e-09	-9.89405e-10	-0.519264
161057901	chr6:161057901:T:G	4.30892e-25	-9.89405e-10	-1.26618	5.98828e-10	-9.89405e-10	-1.20087
161058058	chr6:161058058:A:G	4.2396e-25	-9.89405e-10	-1.2824	5.88878e-10	-9.89405e-10	-1.21762
161058063	chr6:161058063:G:A	4.23328e-25	-9.89405e-10	-1.28389	5.93671e-10	-9.89405e-10	-1.20952
161058315	chr6:161058315:C:T	4.44412e-25	-9.89405e-10	-1.23529	6.2562e-10	-9.89405e-10	-1.1571
161058803	chr6:161058803:A:G	4.98071e-25	-9.89405e-10	-1.1213	6.865e-10	-9.89405e-10	-1.06424
161058969	chr6:161058969:A:G	5.6146e-26	-2.32673	-0.977359	6.93278e-11	-2.35959	-0.997404
161059088	chr6:161059088:T:G	4.37954e-25	-9.89405e-10	-1.24993	5.5774e-10	-9.89405e-10	-1.27195
161059100	chr6:161059100:A:G	1.54158e-25	-2.27795	-0.0161101	2.64124e-10	-2.35727	0.337846
161059260	chr6:161059260:T:C	8.80973e-26	-2.20277	-0.650825	1.31087e-10	-2.14473	-0.575257
161059538	chr6:161059538:G:A	1.6387e-24	-9.89405e-10	0.0696145	2.00202e-09	-9.89405e-10	0.00606837
161059599	chr6:161059599:A:G	7.34334e-26	-2.16784	-0.867826	7.69247e-11	-2.33441	-0.918602
161060958	chr6:161060958:C:T	1.01092e-25	-2.25403	-0.461984	1.60717e-10	-2.35194	-0.164254
161060999	chr6:161060999:C:A	2.2277e-23	-9.89405e-10	2.67927	2.7457e-08	-9.89405e-10	2.62454
161061019	chr6:161061019:C:T	4.21546e-25	-9.89405e-10	-1.28811	5.90874e-10	-9.89405e-10	-1.21424
161061091	chr6:161061091:G:A	4.94215e-25	-9.89405e-10	-1.12907	6.24431e-10	-9.89405e-10	-1.159
161061436	chr6:161061436:A:G	3.43784e-25	-9.89405e-10	-1.49203	4.55622e-10	-9.89405e-10	-1.47418
161061462	chr6:161061462:T:C	4.38271e-26	-2.03713	-1.51465	4.48068e-11	-2.27733	-1.51615
161062555	chr6:161062555:C:A	6.80708e-26	-2.20107	-0.91042	7.26679e-11	-2.34567	-0.964275
161062674	chr6:161062674:C:T	6.54244e-25	-9.89405e-10	-0.84856	9.27013e-10	-9.89405e-10	-0.763875
161062917	chr6:161062917:C:CT	3.69358e-26	-2.35752	-1.36534	5.26893e-11	-2.35931	-1.27212
161062977	chr6:161062977:A:G	6.93338e-25	-9.89405e-10	-0.790523	9.85918e-10	-9.89405e-10	-0.702269
161063021	chr6:161063021:A:G	4.55588e-25	-9.89405e-10	-1.21045	5.79676e-10	-9.89405e-10	-1.23337
161063341	chr6:161063341:C:G	6.91543e-26	-2.11165	-0.984054	7.0405e-11	-2.31577	-1.02581
161063431	chr6:161063431:A:G	4.46135e-25	-9.89405e-10	-1.23142	6.22602e-10	-9.89405e-10	-1.16194
161063479	chr6:161063479:G:A	1.04227e-24	-9.89405e-10	-0.382886	1.45394e-09	-9.89405e-10	-0.313812
161063770	chr6:161063770:A:G	9.28749e-25	-9.89405e-10	-0.498202	1.27017e-09	-9.89405e-10	-0.448937
161064476	chr6:161064476:C:A	6.15279e-26	-2.34825	-0.864296	7.71809e-11	-2.33505	-0.914644
161064564	chr6:161064564:G:A	5.02373e-25	-9.89405e-10	-1.1127	6.92417e-10	-9.89405e-10	-1.05565
161064848	chr6:161064848:A:G	9.05828e-26	-2.09968	-0.726097	1.32653e-10	-2.03832	-0.669783
161064911	chr6:161064911:G:T	2.71785e-25	-1.72703	-9.24033e-10	3.68675e-10	-1.68593	-9.24033e-10
161065104	chr6:161065104:C:T	3.86019e-25	-9.89405e-10	-1.37616	5.11462e-10	-9.89405e-10	-1.35857
161065130	chr6:161065130:G:A	4.00722e-25	-9.89405e-10	-1.33877	5.48591e-10	-9.89405e-10	-1.28849
161065221	chr6:161065221:G:A	1.73923e-25	-2.17343	-9.24033e-10	2.43073e-10	-2.10248	-9.24033e-10
161065665	chr6:161065665:A:G	1.07331e-25	-2.23286	-0.423267	1.67938e-10	-2.34784	-0.124406
161065720	chr6:161065720:T:C	8.57894e-25	-9.89405e-10	-0.577561	1.21415e-09	-9.89405e-10	-0.494045
161065870	chr6:161065870:G:A	3.80655e-25	-9.89405e-10	-1.39015	5.24855e-10	-9.89405e-10	-1.33272
161065887	chr6:161065887:G:A	3.46116e-26	-2.29089	-1.49696	4.24817e-11	-2.33307	-1.5137
161065892	chr6:161065892:C:T	4.04806e-26	-2.268	-1.36322	4.69828e-11	-2.32067	-1.42539
161065919	chr6:161065919:A:C	3.75403e-26	-2.2556	-1.45102	4.45952e-11	-2.30978	-1.48844
161065921	chr6:161065921:G:C	1.53452e-25	-2.29866	-9.24033e-10	1.91239e-10	-2.34232	-9.24033e-10
161066121	chr6:161066121:T:C	8.35081e-25	-9.89405e-10	-0.604512	1.04495e-09	-9.89405e-10	-0.644116
161066762	chr6:161066762:G:T	1.70477e-25	-1.72526	-0.468179	2.45243e-10	-1.83574	-0.257856
161066862	chr6:161066862:C:T	1.51129e-25	-2.31391	-9.24033e-10	2.03714e-10	-2.27913	-9.24033e-10
161066863	chr6:161066863:G:A	4.68462e-25	-9.89405e-10	-1.18259	5.95107e-10	-9.89405e-10	-1.2071
161067051	chr6:161067051:T:G	1.09649e-25	-2.23084	-0.403917	1.72373e-10	-2.34692	-0.0992619
161067528	chr6:161067528:G:A	7.35778e-25	-9.89405e-10	-0.731113	1.02124e-09	-9.89405e-10	-0.667069
161067594	chr6:161067594:AAATT:A	4.61521e-26	-2.27378	-1.22632	5.64282e-11	-2.34562	-1.21725
161067717	chr6:161067717:C:T	2.97074e-25	-1.63806	-9.24033e-10	4.05958e-10	-1.58959	-9.24033e-10
161068300	chr6:161068300:A:T	3.55799e-26	-2.31833	-1.44193	4.30921e-11	-2.35002	-1.48248
161068456	chr6:161068456:G:A	4.74428e-26	-2.01845	-1.45407	5.08536e-11	-2.32956	-1.33733
161069188	chr6:161069188:C:T	1.89392e-25	-2.08822	-9.24033e-10	3.18671e-10	-1.83168	-9.24033e-10
161069227	chr6:161069227:A:C	3.34121e-26	-2.35366	-1.46946	4.65731e-11	-2.31567	-1.43915
161069957	chr6:161069957:T:G	6.03375e-25	-9.89405e-10	-0.929502	7.35778e-10	-9.89405e-10	-0.994914
161069987	chr6:161069987:G:A	3.74011e-25	-9.89405e-10	-1.40775	4.94489e-10	-9.89405e-10	-1.39232
161070091	chr6:161070091:A:G	3.41437e-25	-9.89405e-10	-1.49888	4.49649e-10	-9.89405e-10	-1.48738
161070182	chr6:161070182:G:A	6.24335e-25	-9.89405e-10	-0.895355	8.78328e-10	-9.89405e-10	-0.817823
161070564	chr6:161070564:C:T	4.0443e-25	-9.89405e-10	-1.32956	5.41713e-10	-9.89405e-10	-1.30111
161070874	chr6:161070874:A:T	5.90993e-25	-9.89405e-10	-0.950237	8.13064e-10	-9.89405e-10	-0.895032
161071208	chr6:161071208:G:T	3.38024e-25	-9.89405e-10	-1.50892	4.44978e-10	-9.89405e-10	-1.49782
161071485	chr6:161071485:T:C	3.428e-25	-9.89405e-10	-1.4949	4.51257e-10	-9.89405e-10	-1.48381
161071959	chr6:161071959:A:C	4.60138e-25	-9.89405e-10	-1.20051	6.22636e-10	-9.89405e-10	-1.16188
161072323	chr6:161072323:C:T	5.64489e-25	-9.89405e-10	-0.996121	7.3879e-10	-9.89405e-10	-0.990829
161072858	chr6:161072858:C:T	5.05672e-25	-9.89405e-10	-1.10615	7.17092e-10	-9.89405e-10	-1.02064
161073056	chr6:161073056:A:G	3.71516e-25	-9.89405e-10	-1.41445	4.91124e-10	-9.89405e-10	-1.39915
161073411	chr6:161073411:C:T	1.11687e-24	-9.89405e-10	-0.31376	1.5304e-09	-9.89405e-10	-0.262559
161073734	chr6:161073734:A:T	4.57017e-25	-9.89405e-10	-1.20732	5.76264e-10	-9.89405e-10	-1.23928
161073796	chr6:161073796:G:T	3.37452e-25	-9.89405e-10	-1.51062	4.41994e-10	-9.89405e-10	-1.50455
161073811	chr6:161073811:CAG:C	2.86972e-25	-1.67266	-9.24033e-10	2.2593e-10	-2.17562	-9.24033e-10
161074061	chr6:161074061:G:A	1.02111e-24	-9.89405e-10	-0.4034	1.32191e-09	-9.89405e-10	-0.409011
161074137	chr6:161074137:G:A	4.95236e-26	-2.36027	-1.06932	7.35731e-11	-2.32059	-0.976975
161074352	chr6:161074352:T:C	4.60138e-25	-9.89405e-10	-1.20051	6.22636e-10	-9.89405e-10	-1.16188
161075258	chr6:161075258:G:A	5.95168e-25	-9.89405e-10	-0.943198	7.49818e-10	-9.89405e-10	-0.976012
161075703	chr6:161075703:C:T	2.23725e-23	-9.89405e-10	2.68355	2.75894e-08	-9.89405e-10	2.62935
161075753	chr6:161075753:G:A	5.56135e-26	-1.98767	-1.32594	6.29406e-11	-2.30665	-1.147
161075851	chr6:161075851:T:C	4.60138e-25	-9.89405e-10	-1.20051	6.22636e-10	-9.89405e-10	-1.16188
161075871	chr6:161075871:G:A	1.06187e-25	-2.08297	-0.583862	1.046e-10	-2.29732	-0.648379
161075879	chr6:161075879:A:C	1.54599e-24	-9.89405e-10	0.0113791	2.12528e-09	-9.89405e-10	0.0658167
161075931	chr6:161075931:G:A	6.95176e-26	-2.08767	-1.00279	6.97161e-11	-2.299	-1.05241
161076150	chr6:161076150:A:G	1.44577e-25	-2.35823	-9.24033e-10	1.87956e-10	-2.35963	-9.24033e-10
161076667	chr6:161076667:A:G	4.11851e-25	-1.31138	-9.24033e-10	5.58234e-10	-1.27106	-9.24033e-10
161076861	chr6:161076861:G:A	4.21139e-26	-2.09594	-1.49572	4.70343e-11	-2.25509	-1.48987
161077027	chr6:161077027:G:T	4.60138e-25	-9.89405e-10	-1.20051	6.22636e-10	-9.89405e-10	-1.16188
161077080	chr6:161077080:A:C	6.39381e-25	-9.89405e-10	-0.87154	9.89105e-10	-9.89405e-10	-0.699042
161077295	chr6:161077295:G:A	9.25681e-26	-2.06078	-0.74332	1.12603e-10	-2.15572	-0.716249
161077440	chr6:161077440:G:C	1.56887e-25	-1.19466	-1.08185	1.42942e-10	-1.66279	-0.970619
161077876	chr6:161077876:T:A	1.39408e-25	-2.07821	-0.316421	1.36055e-10	-2.28861	-0.394174
161078138	chr6:161078138:G:T	4.35303e-25	-9.89405e-10	-1.256	6.0349e-10	-9.89405e-10	-1.19311
161078230	chr6:161078230:A:G	3.99814e-25	-9.89405e-10	-1.34104	5.55952e-10	-9.89405e-10	-1.27516
161078403	chr6:161078403:A:T	6.03053e-25	-9.89405e-10	-0.930036	7.63073e-10	-9.89405e-10	-0.958489
161078461	chr6:161078461:G:A	5.91167e-26	-2.08472	-1.16781	6.01899e-11	-2.33651	-1.16183
161078850	chr6:161078850:G:A	3.46335e-26	-2.3577	-1.42952	4.87951e-11	-2.35842	-1.3498
161078970	chr6:161078970:T:C	6.0379e-25	-9.89405e-10	-0.928815	8.43991e-10	-9.89405e-10	-0.857701
161079299	chr6:161079299:C:T	5.2316e-25	-9.89405e-10	-1.07215	6.62614e-10	-9.89405e-10	-1.09965
161079842	chr6:161079842:C:G	1.86916e-25	-2.10138	-9.24033e-10	1.8819e-10	-2.35839	-9.24033e-10
161080008	chr6:161080008:C:T	2.40057e-25	-1.85116	-9.24033e-10	2.6855e-10	-2.00281	-9.24033e-10
161080287	chr6:161080287:T:C	4.42867e-26	-2.14017	-1.40119	5.39035e-11	-2.35559	-1.25306
161080418	chr6:161080418:C:G	4.80339e-25	-9.89405e-10	-1.15755	6.51495e-10	-9.89405e-10	-1.11657
161081062	chr6:161081062:C:T	5.06717e-26	-2.0411	-1.36558	6.5967e-11	-2.15798	-1.24871
161081413	chr6:161081413:C:T	1.44923e-25	-2.35584	-9.24033e-10	1.88924e-10	-2.3545	-9.24033e-10
161081738	chr6:161081738:A:G	3.67301e-25	-9.89405e-10	-1.42586	4.94697e-10	-9.89405e-10	-1.3919
161081990	chr6:161081990:T:C	7.30004e-25	-9.89405e-10	-0.738991	1.00394e-09	-9.89405e-10	-0.684152
161082052	chr6:161082052:G:A	9.31325e-25	-9.89405e-10	-0.495432	1.20591e-09	-9.89405e-10	-0.500851
161082438	chr6:161082438:CT:C	7.59293e-26	-2.27937	-0.722871	1.15651e-10	-2.34108	-0.504188
161083307	chr6:161083307:G:A	3.92708e-25	-9.89405e-10	-1.35898	5.24581e-10	-9.89405e-10	-1.33324
161083665	chr6:161083665:A:G	3.73525e-25	-1.40906	-9.24033e-10	5.11824e-10	-1.35786	-9.24033e-10
161084035	chr6:161084035:A:C	2.24464e-25	-1.91833	-9.24033e-10	3.73158e-10	-1.67384	-9.24033e-10
161084171	chr6:161084171:A:G	4.27477e-26	-2.26334	-1.31339	5.80129e-11	-2.2916	-1.24358
161084427	chr6:161084427:T:C	2.29267e-24	-9.89405e-10	0.405431	3.20386e-09	-9.89405e-10	0.47627
161085667	chr6:161085667:T:C	4.18418e-25	-9.89405e-10	-1.29556	5.62659e-10	-9.89405e-10	-1.26317
161085807	chr6:161085807:C:T	1.5535e-25	-2.28636	-9.24033e-10	2.26288e-10	-2.17404	-9.24033e-10
161085907	chr6:161085907:G:T	3.29833e-26	-2.34226	-1.49378	4.59185e-11	-2.28544	-1.48353
161085938	chr6:161085938:T:C	4.34607e-25	-9.89405e-10	-1.2576	5.53394e-10	-9.89405e-10	-1.27977
161087217	chr6:161087217:C:A	4.24587e-25	-9.89405e-10	-1.28092	5.46266e-10	-9.89405e-10	-1.29274
161087406	chr6:161087406:G:A	9.22327e-26	-2.35333	-0.454396	1.50143e-10	-2.31553	-0.268719
161087848	chr6:161087848:A:C	1.64029e-25	-2.232	-9.24033e-10	2.23403e-10	-2.18687	-9.24033e-10
161087971	chr6:161087971:T:A	3.57596e-26	-2.31085	-1.44437	5.24582e-11	-2.3159	-1.31993
161088445	chr6:161088445:C:T	5.26562e-25	-9.89405e-10	-1.06567	6.62636e-10	-9.89405e-10	-1.09962
161088511	chr6:161088511:T:C	5.72902e-26	-2.01889	-1.26502	5.68761e-11	-2.31278	-1.24219
161088566	chr6:161088566:G:A	5.52484e-25	-9.89405e-10	-1.01762	7.49659e-10	-9.89405e-10	-0.976225
161088815	chr6:161088815:T:A	3.94558e-25	-9.89405e-10	-1.35428	5.45467e-10	-9.89405e-10	-1.2942
161089814	chr6:161089814:A:G	8.09894e-26	-2.11268	-0.82504	8.23966e-11	-2.31588	-0.868414
161089942	chr6:161089942:A:G	5.45819e-26	-2.10696	-1.22538	5.62256e-11	-2.31446	-1.25201
161090183	chr6:161090183:A:G	5.26562e-25	-9.89405e-10	-1.06567	6.62636e-10	-9.89405e-10	-1.09962
161090393	chr6:161090393:C:T	1.52425e-25	-2.27849	-0.0268812	2.05938e-10	-2.31553	0.047262
161090526	chr6:161090526:T:G	1.74258e-25	-2.17151	-9.24033e-10	1.91638e-10	-2.34023	-9.24033e-10
161091003	chr6:161091003:G:A	4.24676e-25	-1.28071	-9.24033e-10	5.81091e-10	-1.23093	-9.24033e-10
161091360	chr6:161091360:C:G	4.16737e-25	-9.89405e-10	-1.29959	5.79608e-10	-9.89405e-10	-1.23349
161092640	chr6:161092640:A:ATTTGCTG	8.09015e-25	-9.89405e-10	-0.636224	1.19308e-09	-9.89405e-10	-0.511545
161093141	chr6:161093141:G:A	4.55649e-26	-2.11755	-1.39536	4.90739e-11	-2.31327	-1.38924
161094006	chr6:161094006:A:G	1.01666e-25	-2.29975	-0.410593	1.55598e-10	-2.26093	-0.287636
161094351	chr6:161094351:A:C	2.45733e-25	-1.35227	-0.475522	3.15018e-10	-1.39226	-0.450955
161094478	chr6:161094478:A:G	6.55387e-25	-9.89405e-10	-0.846816	9.20682e-10	-9.89405e-10	-0.770728
161095043	chr6:161095043:A:G	5.29191e-25	-9.89405e-10	-1.06069	7.2603e-10	-9.89405e-10	-1.00825
161095271	chr6:161095271:G:A	6.92054e-25	-9.89405e-10	-0.792377	9.66417e-10	-9.89405e-10	-0.722247
161095683	chr6:161095683:G:A	7.30629e-25	-9.89405e-10	-0.738135	9.68865e-10	-9.89405e-10	-0.719717
161095799	chr6:161095799:T:G	6.58529e-26	-2.01495	-1.12967	1.03322e-10	-2.17095	-0.787046
161096087	chr6:161096087:A:G	7.17232e-25	-9.89405e-10	-0.756642	1.01335e-09	-9.89405e-10	-0.674821
161096258	chr6:161096258:AT:A	4.17232e-25	-9.89405e-10	-1.2984	5.79543e-10	-9.89405e-10	-1.2336
161096362	chr6:161096362:T:G	7.65928e-25	-9.89405e-10	-0.690953	1.01518e-09	-9.89405e-10	-0.673021
161096816	chr6:161096816:AT:A	4.1785e-25	-9.89405e-10	-1.29692	5.81012e-10	-9.89405e-10	-1.23107
161096928	chr6:161096928:T:C	6.52016e-25	-9.89405e-10	-0.851972	9.49769e-10	-9.89405e-10	-0.739623
161096932	chr6:161096932:T:C	9.46625e-26	-2.26178	-0.519947	1.26731e-10	-2.3602	-0.393578
161097349	chr6:161097349:A:G	9.60796e-26	-2.23842	-0.528448	1.25642e-10	-2.35964	-0.402768
161097482	chr6:161097482:A:G	3.28269e-26	-2.35423	-1.48656	4.80705e-11	-2.248	-1.47518
161097853	chr6:161097853:C:T	1.64304e-25	-2.23032	-9.24033e-10	2.03916e-10	-2.27813	-9.24033e-10
161098154	chr6:161098154:A:G	5.28338e-25	-9.89405e-10	-1.06231	6.6478e-10	-9.89405e-10	-1.09639
161098216	chr6:161098216:A:G	4.1937e-25	-1.29329	-9.24033e-10	5.7436e-10	-1.24259	-9.24033e-10
161098543	chr6:161098543:G:A	6.97381e-25	-9.89405e-10	-0.78471	9.84293e-10	-9.89405e-10	-0.703918
161098768	chr6:161098768:A:G	1.23163e-25	-2.00201	-0.516523	1.99063e-10	-1.97665	-0.325573
161099116	chr6:161099116:A:G	1.31004e-25	-1.95118	-0.50563	2.13101e-10	-1.94886	-0.285221
161099194	chr6:161099194:A:G	3.78399e-26	-2.25987	-1.43881	5.13259e-11	-2.3462	-1.31145
161099711	chr6:161099711:T:C	8.29069e-26	-1.85	-1.06432	1.23053e-10	-1.86461	-0.918623
161099805	chr6:161099805:G:A	1.59063e-25	-2.26274	-9.24033e-10	1.92222e-10	-2.33719	-9.24033e-10
161100007	chr6:161100007:A:G	6.88234e-26	-1.99219	-1.1083	1.0817e-10	-2.15009	-0.762048
161100096	chr6:161100096:G:A	4.2049e-25	-9.89405e-10	-1.29062	5.66279e-10	-9.89405e-10	-1.25676
161100208	chr6:161100208:G:A	5.26562e-25	-9.89405e-10	-1.06567	6.62636e-10	-9.89405e-10	-1.09962
161100648	chr6:161100648:A:G	8.65002e-26	-2.24548	-0.626412	1.30039e-10	-2.19941	-0.528596
161100741	chr6:161100741:G:A	4.25092e-25	-9.89405e-10	-1.27974	5.46564e-10	-9.89405e-10	-1.29219
161100747	chr6:161100747:AT:A	4.32602e-25	-9.89405e-10	-1.26222	6.00143e-10	-9.89405e-10	-1.19868
161100832	chr6:161100832:A:G	4.23625e-25	-1.28319	-9.24033e-10	5.79692e-10	-1.23335	-9.24033e-10
161101333	chr6:161101333:G:A	3.25502e-26	-2.34658	-1.50267	4.59222e-11	-2.27417	-1.49473
161101364	chr6:161101364:G:C	6.74964e-26	-2.29741	-0.822554	9.72139e-11	-2.35921	-0.659721
161101376	chr6:161101376:TTAAATG:T	4.87313e-25	-9.89405e-10	-1.14313	6.15159e-10	-9.89405e-10	-1.17396
161101446	chr6:161101446:A:G	2.00299e-25	-1.15226	-0.879969	2.84322e-10	-1.16919	-0.776545
161102067	chr6:161102067:A:G	4.31551e-25	-9.89405e-10	-1.26465	6.05098e-10	-9.89405e-10	-1.19045
161102450	chr6:161102450:A:G	2.30572e-24	-9.89405e-10	0.411105	3.22139e-09	-9.89405e-10	0.481725
161103328	chr6:161103328:G:A	5.54807e-25	-9.89405e-10	-1.01342	7.17725e-10	-9.89405e-10	-1.01976
161103512	chr6:161103512:G:A	1.66786e-25	-2.21533	-9.24033e-10	2.31745e-10	-2.1502	-9.24033e-10
161103678	chr6:161103678:G:A	4.26474e-25	-9.89405e-10	-1.27649	5.47648e-10	-9.89405e-10	-1.29021
161103771	chr6:161103771:G:C	1.27712e-24	-9.89405e-10	-0.17968	1.75478e-09	-9.89405e-10	-0.125742
161103817	chr6:161103817:A:G	4.2557e-25	-1.27861	-9.24033e-10	5.85017e-10	-1.2242	-9.24033e-10
161104057	chr6:161104057:A:T	3.77751e-25	-9.89405e-10	-1.39781	5.10293e-10	-9.89405e-10	-1.36086
161104199	chr6:161104199:G:GA	6.21485e-25	-0.89993	-9.24033e-10	6.15092e-10	-1.17407	-9.24033e-10
161104213	chr6:161104213:A:G	3.82801e-26	-2.27108	-1.41603	5.34591e-11	-2.34164	-1.27528
161104299	chr6:161104299:G:A	6.09852e-26	-2.21055	-1.01086	8.54631e-11	-2.25448	-0.893274
161104630	chr6:161104630:A:G	3.91967e-26	-2.25059	-1.41286	5.32894e-11	-2.34968	-1.27042
161105146	chr6:161105146:A:G	4.16419e-25	-9.89405e-10	-1.30035	5.35078e-10	-9.89405e-10	-1.31343
161105403	chr6:161105403:T:C	2.57746e-24	-9.89405e-10	0.52252	3.60944e-09	-9.89405e-10	0.595466
161105409	chr6:161105409:A:G	1.62163e-25	-2.24344	-9.24033e-10	1.93994e-10	-2.32802	-9.24033e-10
161105424	chr6:161105424:A:T	4.43516e-25	-9.89405e-10	-1.23731	6.1709e-10	-9.89405e-10	-1.17083
161105454	chr6:161105454:T:C	3.95179e-25	-9.89405e-10	-1.3527	5.05373e-10	-9.89405e-10	-1.37055
161105475	chr6:161105475:G:A	4.38375e-25	-1.24897	-9.24033e-10	6.00321e-10	-1.19838	-9.24033e-10
161105477	chr6:161105477:G:A	1.23598e-23	-9.89405e-10	2.09016	1.48392e-08	-9.89405e-10	2.00919
161106362	chr6:161106362:A:G	4.43905e-25	-9.89405e-10	-1.23643	6.22742e-10	-9.89405e-10	-1.16171
161106956	chr6:161106956:C:G	5.28842e-26	-2.2735	-1.09043	7.69481e-11	-2.34284	-0.909872
161107073	chr6:161107073:CACACACGCAGAA:C	6.8414e-25	-9.89405e-10	-0.803878	8.49548e-10	-9.89405e-10	-0.851138
161107499	chr6:161107499:A:G	4.58007e-25	-9.89405e-10	-1.20516	6.19372e-10	-9.89405e-10	-1.16714
161107537	chr6:161107537:G:A	7.13433e-25	-9.89405e-10	-0.761953	1.00659e-09	-9.89405e-10	-0.681524
161107545	chr6:161107545:T:G	1.09785e-24	1.18468	-1.51561	4.99537e-11	-2.26035	-1.4244
161107547	chr6:161107547:T:C	1.72798e-25	-2.17992	-9.24033e-10	2.11032e-10	-2.24383	-9.24033e-10
161107804	chr6:161107804:G:A	5.34384e-25	-9.89405e-10	-1.05093	7.27972e-10	-9.89405e-10	-1.00558
161107912	chr6:161107912:T:C	4.88942e-25	-9.89405e-10	-1.1398	6.10189e-10	-9.89405e-10	-1.18207
161108154	chr6:161108154:G:A	7.80246e-25	-9.89405e-10	-0.672432	1.07902e-09	-9.89405e-10	-0.612036
161108285	chr6:161108285:A:G	3.34104e-26	-2.3106	-1.51257	4.71256e-11	-2.22688	-1.51615
161108503	chr6:161108503:G:A	3.37148e-25	-9.89405e-10	-1.51152	4.41529e-10	-9.89405e-10	-1.5056
161108512	chr6:161108512:T:TC	4.61081e-25	-9.89405e-10	-1.19847	6.16342e-10	-9.89405e-10	-1.17204
161109101	chr6:161109101:A:G	1.31262e-24	-9.89405e-10	-0.152264	1.85088e-09	-9.89405e-10	-0.0724278
161109272	chr6:161109272:T:C	6.87767e-26	-1.61038	-1.49079	8.81097e-11	-1.63108	-1.48618
161109481	chr6:161109481:T:G	9.48346e-25	-9.89405e-10	-0.477322	1.22747e-09	-9.89405e-10	-0.483135
161110532	chr6:161110532:G:C	7.44335e-25	-9.89405e-10	-0.719551	9.36897e-10	-9.89405e-10	-0.753269
161111316	chr6:161111316:A:G	4.38827e-25	-9.89405e-10	-1.24794	6.09925e-10	-9.89405e-10	-1.18251
161111615	chr6:161111615:G:A	4.57454e-25	-9.89405e-10	-1.20636	5.83595e-10	-9.89405e-10	-1.22663
161111823	chr6:161111823:CT:C	4.25286e-26	-2.21308	-1.36878	4.85096e-11	-2.35998	-1.3541
161112182	chr6:161112182:CTT:C	4.2994e-25	-9.89405e-10	-1.2684	5.97997e-10	-9.89405e-10	-1.20226
161112267	chr6:161112267:T:C	5.01933e-25	-9.89405e-10	-1.11357	6.86466e-10	-9.89405e-10	-1.06429
161112295	chr6:161112295:C:T	9.79608e-26	-2.1344	-0.61307	1.1552e-10	-2.33714	-0.509265
161112442	chr6:161112442:A:G	8.30086e-25	-9.89405e-10	-0.610512	1.14063e-09	-9.89405e-10	-0.556508
161112851	chr6:161112851:ATTAT:A	4.11059e-25	-1.3133	-9.24033e-10	5.63974e-10	-1.26083	-9.24033e-10
161113297	chr6:161113297:T:C	7.87901e-25	-9.89405e-10	-0.662668	1.07754e-09	-9.89405e-10	-0.613408
161113515	chr6:161113515:A:G	4.25333e-25	-9.89405e-10	-1.27917	5.90619e-10	-9.89405e-10	-1.21467
161113583	chr6:161113583:C:T	3.32062e-25	-2.20451	0.677792	4.58963e-10	-2.35421	0.887336
161114055	chr6:161114055:G:A	4.78667e-26	-2.35877	-1.10485	6.54135e-11	-2.35756	-1.05755
161114119	chr6:161114119:C:G	4.83417e-25	-9.89405e-10	-1.15116	6.57637e-10	-9.89405e-10	-1.10719
161114159	chr6:161114159:C:T	4.85575e-25	-9.89405e-10	-1.14671	6.60522e-10	-9.89405e-10	-1.10281
161114288	chr6:161114288:G:A	6.27265e-25	-9.89405e-10	-0.890673	8.58538e-10	-9.89405e-10	-0.840612
161114299	chr6:161114299:A:G	4.86488e-25	-9.89405e-10	-1.14483	6.61854e-10	-9.89405e-10	-1.1008
161115014	chr6:161115014:T:C	4.2226e-25	-9.89405e-10	-1.28642	5.45926e-10	-9.89405e-10	-1.29336
161115509	chr6:161115509:G:A	7.49726e-25	-9.89405e-10	-0.712334	9.37941e-10	-9.89405e-10	-0.752155
161115658	chr6:161115658:A:T	5.92305e-25	-9.89405e-10	-0.948019	8.10919e-10	-9.89405e-10	-0.897674
161115898	chr6:161115898:G:C	4.5567e-25	-9.89405e-10	-1.21027	6.35923e-10	-9.89405e-10	-1.14077
161116715	chr6:161116715:G:A	6.13684e-25	-9.89405e-10	-0.912561	7.71941e-10	-9.89405e-10	-0.946935
161117218	chr6:161117218:G:A	7.76554e-25	-1.35036	0.67318	5.51685e-10	-1.9188	0.635934
161117548	chr6:161117548:A:G	5.6224e-25	-9.89405e-10	-1.00011	7.97809e-10	-9.89405e-10	-0.913973
161117710	chr6:161117710:T:A	3.76989e-26	-2.28442	-1.41799	5.3657e-11	-2.33587	-1.27736
161118163	chr6:161118163:G:T	4.94055e-25	-9.89405e-10	-1.12939	6.22637e-10	-9.89405e-10	-1.16188
161118168	chr6:161118168:A:C	4.94055e-25	-9.89405e-10	-1.12939	6.22637e-10	-9.89405e-10	-1.16188
161118343	chr6:161118343:G:A	3.99354e-25	-1.34219	-9.24033e-10	5.47938e-10	-1.28968	-9.24033e-10
161118387	chr6:161118387:TC:T	4.94055e-25	-9.89405e-10	-1.12939	6.22637e-10	-9.89405e-10	-1.16188
161118488	chr6:161118488:G:A	4.12666e-25	-1.3094	-9.24033e-10	5.66014e-10	-1.25722	-9.24033e-10
161118640	chr6:161118640:C:T	4.50698e-25	-9.89405e-10	-1.22124	6.24977e-10	-9.89405e-10	-1.15813
161119291	chr6:161119291:T:C	7.75668e-25	-9.89405e-10	-0.678316	1.06001e-09	-9.89405e-10	-0.629812
161119433	chr6:161119433:C:T	6.87119e-25	-9.89405e-10	-0.799533	9.5112e-10	-9.89405e-10	-0.738202
161119685	chr6:161119685:A:G	2.39926e-24	-9.89405e-10	0.450874	3.34639e-09	-9.89405e-10	0.519795
161120041	chr6:161120041:G:A	5.15536e-25	-9.89405e-10	-1.08683	6.85989e-10	-9.89405e-10	-1.06498
161120614	chr6:161120614:A:G	4.62819e-25	-9.89405e-10	-1.1947	5.84932e-10	-9.89405e-10	-1.22435
161120877	chr6:161120877:A:G	7.43675e-26	-2.29603	-0.72699	1.0602e-10	-2.35916	-0.573058
161121160	chr6:161121160:A:G	3.78427e-26	-2.31695	-1.38165	5.25441e-11	-2.27642	-1.35777
161121166	chr6:161121166:T:C	4.46845e-26	-2.11533	-1.41709	4.4784e-11	-2.35497	-1.43902
161121221	chr6:161121221:C:T	4.66693e-26	-2.35312	-1.13584	6.39706e-11	-2.32986	-1.10756
161121262	chr6:161121262:G:A	3.76247e-25	-9.89405e-10	-1.40179	4.82751e-10	-9.89405e-10	-1.41634
161121264	chr6:161121264:T:C	2.06196e-25	-2.00322	-9.24033e-10	2.44543e-10	-2.09645	-9.24033e-10
161121363	chr6:161121363:A:G	3.7483e-26	-2.31616	-1.39199	5.20111e-11	-2.27534	-1.36905
161121643	chr6:161121643:G:T	4.08701e-26	-2.10745	-1.51419	4.56564e-11	-2.26264	-1.51206
161121709	chr6:161121709:C:A	3.72281e-26	-2.33424	-1.38073	5.13112e-11	-2.30107	-1.35686
161122040	chr6:161122040:A:G	4.89462e-25	-9.89405e-10	-1.13873	6.68303e-10	-9.89405e-10	-1.0911
161122222	chr6:161122222:T:C	4.59881e-25	-9.89405e-10	-1.20107	5.95171e-10	-9.89405e-10	-1.20699
161122343	chr6:161122343:T:C	4.79654e-25	-9.89405e-10	-1.15898	6.50744e-10	-9.89405e-10	-1.11773
161122573	chr6:161122573:A:G	4.56465e-25	-9.89405e-10	-1.20853	5.90998e-10	-9.89405e-10	-1.21403
161122810	chr6:161122810:A:G	3.56258e-25	-9.89405e-10	-1.45639	4.77064e-10	-9.89405e-10	-1.42819
161122897	chr6:161122897:G:A	6.42468e-25	-9.89405e-10	-0.866724	8.87033e-10	-9.89405e-10	-0.807961
161122927	chr6:161122927:T:G	3.3291e-26	-2.31841	-1.50834	4.54401e-11	-2.27767	-1.50178
161123003	chr6:161123003:G:A	3.63447e-23	3.16876	-9.24033e-10	4.66233e-10	-1.45116	-9.24033e-10
161123186	chr6:161123186:G:C	3.98768e-23	-9.89405e-10	3.26151	4.78396e-08	-9.89405e-10	3.17977
161123397	chr6:161123397:T:C	3.35356e-26	-2.31085	-1.50859	4.591e-11	-2.26705	-1.50211
161123409	chr6:161123409:T:C	3.79013e-26	-2.32133	-1.37572	5.25505e-11	-2.28269	-1.35138
161123972	chr6:161123972:A:G	3.35775e-26	-2.31168	-1.5065	4.59855e-11	-2.26819	-1.49933
161124071	chr6:161124071:A:G	4.52211e-25	-9.89405e-10	-1.21789	5.77106e-10	-9.89405e-10	-1.23782
161124325	chr6:161124325:T:G	3.73645e-26	-2.31869	-1.39264	5.17858e-11	-2.27899	-1.36973
161124965	chr6:161124965:T:A	3.68407e-26	-2.32756	-1.39787	5.0838e-11	-2.29159	-1.3756
161125075	chr6:161125075:A:G	3.72735e-26	-2.32083	-1.39293	5.16153e-11	-2.28199	-1.37003
161125472	chr6:161125472:T:C	4.86833e-26	-2.35437	-1.09233	6.66821e-11	-2.33266	-1.06324
161125574	chr6:161125574:T:G	4.47884e-25	-9.89405e-10	-1.22751	5.79809e-10	-9.89405e-10	-1.23314
161125600	chr6:161125600:T:C	3.92116e-25	-1.36048	-9.24033e-10	5.4003e-10	-1.30422	-9.24033e-10
161125739	chr6:161125739:G:C	3.74421e-26	-2.31693	-1.39232	5.19387e-11	-2.27639	-1.36939
161126276	chr6:161126276:C:T	8.5175e-25	-9.89405e-10	-0.584748	1.26912e-09	-9.89405e-10	-0.449767
161126462	chr6:161126462:A:G	3.35827e-26	-2.31169	-1.50634	4.59958e-11	-2.26819	-1.4991
161126513	chr6:161126513:T:G	3.35591e-26	-2.31161	-1.50712	4.59542e-11	-2.26806	-1.50014
161126548	chr6:161126548:C:T	7.80262e-25	-9.89405e-10	-0.672412	1.03197e-09	-9.89405e-10	-0.656615
161126871	chr6:161126871:G:A	6.6046e-25	-9.89405e-10	-0.839104	9.2099e-10	-9.89405e-10	-0.770393
161127173	chr6:161127173:G:A	7.17027e-25	-9.89405e-10	-0.756928	1.01264e-09	-9.89405e-10	-0.675524
161127180	chr6:161127180:A:G	6.60121e-25	-9.89405e-10	-0.839618	9.32225e-10	-9.89405e-10	-0.758268
161127280	chr6:161127280:A:G	4.63625e-26	-2.35444	-1.14111	6.33881e-11	-2.33277	-1.1138
161127346	chr6:161127346:TC:T	3.67571e-26	-2.32061	-1.4071	5.08367e-11	-2.28166	-1.38556
161127349	chr6:161127349:T:C	3.66211e-26	-2.32094	-1.41048	5.06274e-11	-2.28209	-1.38926
161127417	chr6:161127417:T:C	7.42465e-26	-2.28377	-0.740884	8.29026e-11	-2.35945	-0.818721
161127418	chr6:161127418:CTGAGAGGGAGCTG:C	7.46261e-26	-2.28224	-0.737307	8.31716e-11	-2.35961	-0.815328
161127581	chr6:161127581:T:C	9.44931e-24	-9.89405e-10	1.82166	1.14671e-08	-9.89405e-10	1.7514
161127827	chr6:161127827:G:A	1.16319e-24	-9.89405e-10	-0.273124	1.51435e-09	-9.89405e-10	-0.273102
161128016	chr6:161128016:G:A	3.85596e-25	-1.37725	-9.24033e-10	5.28408e-10	-1.32597	-9.24033e-10
161128219	chr6:161128219:C:T	5.4426e-25	-9.89405e-10	-1.03261	6.92608e-10	-9.89405e-10	-1.05538
161128224	chr6:161128224:T:C	3.50867e-26	-2.33652	-1.4377	4.33261e-11	-2.35069	-1.4764
161128320	chr6:161128320:G:A	6.37587e-25	-9.89405e-10	-0.87435	8.95642e-10	-9.89405e-10	-0.798301
161128435	chr6:161128435:T:C	6.76362e-25	-9.89405e-10	-0.815313	9.53345e-10	-9.89405e-10	-0.735866
161128724	chr6:161128724:G:A	4.66978e-25	-9.89405e-10	-1.18576	6.04345e-10	-9.89405e-10	-1.1917
161128828	chr6:161128828:C:T	4.06297e-25	-9.89405e-10	-1.32496	5.16598e-10	-9.89405e-10	-1.34858
161129119	chr6:161129119:C:T	6.44864e-25	-9.89405e-10	-0.863002	9.45714e-10	-9.89405e-10	-0.743902
161129238	chr6:161129238:G:A	7.04431e-26	-1.58223	-1.495	9.08023e-11	-1.59658	-1.49057
161129313	chr6:161129313:G:A	5.77936e-26	-1.87538	-1.39979	7.43936e-11	-1.89451	-1.39196
161129324	chr6:161129324:C:T	6.45988e-26	-1.81903	-1.34481	8.30665e-11	-1.841	-1.3352
161129375	chr6:161129375:C:T	4.1033e-26	-2.20324	-1.41442	5.34316e-11	-2.32355	-1.29389
161129708	chr6:161129708:A:G	6.75101e-25	-9.89405e-10	-0.817179	9.2457e-10	-9.89405e-10	-0.766514
161129847	chr6:161129847:C:T	3.55803e-26	-2.30696	-1.45329	4.91882e-11	-2.24801	-1.45218
161129887	chr6:161129887:C:T	1.41707e-24	0.34414	-0.419832	9.63972e-10	-0.38271	-0.34207
161129935	chr6:161129935:A:C	4.39159e-25	-9.89405e-10	-1.24718	5.55079e-10	-9.89405e-10	-1.27673
161129967	chr6:161129967:T:C	1.11164e-25	-1.57162	-1.04941	1.39513e-10	-1.41481	-1.24288
161130067	chr6:161130067:C:G	3.71186e-25	-9.89405e-10	-1.41534	4.99532e-10	-9.89405e-10	-1.38217
161130144	chr6:161130144:A:G	1.5648e-25	-2.27911	-9.24033e-10	9.16254e-10	-0.775548	-9.24033e-10
161130186	chr6:161130186:G:A	6.49791e-26	-1.71357	-1.44441	6.36805e-11	-1.97289	-1.46907
161130407	chr6:161130407:G:A	1.27911e-25	-2.31136	-0.169349	3.04691e-10	-1.73123	-0.145311
161130435	chr6:161130435:G:A	3.68386e-26	-2.21262	-1.51288	4.33577e-11	-2.35923	-1.46713
161130484	chr6:161130484:A:G	3.42753e-26	-2.31109	-1.48652	4.88436e-11	-2.31647	-1.39075
161130821	chr6:161130821:C:T	6.05588e-26	-1.75465	-1.47378	8.2017e-11	-1.73022	-1.4587
161130844	chr6:161130844:G:A	1.57852e-25	-2.27038	-9.24033e-10	2.31547e-10	-2.15106	-9.24033e-10
161131414	chr6:161131414:T:C	3.3563e-25	-9.89405e-10	-1.51603	4.37807e-10	-9.89405e-10	-1.51406
161131976	chr6:161131976:A:G	6.4919e-25	-9.89405e-10	-0.856316	8.99274e-10	-9.89405e-10	-0.794255
161132473	chr6:161132473:G:A	3.37828e-25	-9.89405e-10	-1.5095	4.42047e-10	-9.89405e-10	-1.50443
161132519	chr6:161132519:C:T	7.9396e-23	3.95016	-9.24033e-10	8.38555e-10	-0.864162	-9.24033e-10
161132711	chr6:161132711:A:C	5.89487e-25	-9.89405e-10	-0.952788	7.72324e-10	-9.89405e-10	-0.946439
161132805	chr6:161132805:T:C	5.19219e-26	-2.30533	-1.07697	6.42536e-11	-2.26903	-1.16398
161132879	chr6:161132879:G:A	4.57828e-25	-1.20555	-9.24033e-10	6.1137e-10	-1.18014	-9.24033e-10
161133692	chr6:161133692:A:G	1.7047e-25	-2.19348	-9.24033e-10	2.04312e-10	-2.2762	-9.24033e-10
161133776	chr6:161133776:G:A	4.02482e-25	-1.33439	-9.24033e-10	5.41081e-10	-1.30227	-9.24033e-10
161134194	chr6:161134194:G:A	4.56631e-26	-2.31532	-1.19543	5.77675e-11	-2.35858	-1.18084
161134531	chr6:161134531:T:C	7.91915e-25	-9.89405e-10	-0.657587	1.01541e-09	-9.89405e-10	-0.672792
161134797	chr6:161134797:T:C	3.88736e-25	-9.89405e-10	-1.36914	5.19861e-10	-9.89405e-10	-1.34228
161134808	chr6:161134808:C:T	4.95749e-26	-2.25379	-1.17477	6.15796e-11	-2.35354	-1.12197
161134955	chr6:161134955:T:C	3.39251e-25	-9.89405e-10	-1.5053	4.38716e-10	-9.89405e-10	-1.51199
161135110	chr6:161135110:C:CAAAT	5.92151e-25	-9.89405e-10	-0.948279	7.70169e-10	-9.89405e-10	-0.949233
161135127	chr6:161135127:A:G	4.53517e-26	-2.16527	-1.35233	5.41205e-11	-2.29223	-1.3124
161135246	chr6:161135246:G:T	7.34509e-25	-9.89405e-10	-0.732838	9.57323e-10	-9.89405e-10	-0.731701
161135379	chr6:161135379:T:A	5.74081e-26	-1.88023	-1.40162	6.97839e-11	-2.13407	-1.21637
161135561	chr6:161135561:G:A	3.12933e-25	-1.58605	-9.24033e-10	3.4301e-10	-1.75808	-9.24033e-10
161135820	chr6:161135820:C:T	2.01749e-25	-2.02501	-9.24033e-10	3.36435e-10	-1.77744	-9.24033e-10
161136476	chr6:161136476:AAGG:A	6.27499e-26	-2.27497	-0.91791	7.95857e-11	-2.34751	-0.871494
161136630	chr6:161136630:G:A	5.02478e-26	-1.99021	-1.42486	6.41636e-11	-2.19129	-1.24311
161136697	chr6:161136697:C:T	3.89152e-25	-9.89405e-10	-1.36807	4.98217e-10	-9.89405e-10	-1.38481
161136975	chr6:161136975:A:G	5.18909e-26	-2.16591	-1.21699	6.32439e-11	-2.28679	-1.16205
161137004	chr6:161137004:A:G	4.69031e-26	-2.00791	-1.47604	5.14565e-11	-2.17852	-1.47659
161137011	chr6:161137011:T:C	4.31052e-25	-9.89405e-10	-1.26581	5.59293e-10	-9.89405e-10	-1.26917
161137066	chr6:161137066:C:A	5.81619e-26	-1.79731	-1.47151	4.35839e-11	-2.34149	-1.47966
161137745	chr6:161137745:G:A	1.47831e-25	-2.33597	-9.24033e-10	1.89179e-10	-2.35315	-9.24033e-10
161137994	chr6:161137994:T:G	1.05613e-24	-9.89405e-10	-0.36967	1.44664e-09	-9.89405e-10	-0.318842
161138008	chr6:161138008:C:T	3.72805e-26	-2.35324	-1.36033	5.37288e-11	-2.35212	-1.25977
161138012	chr6:161138012:C:G	1.45959e-25	-2.34872	-9.24033e-10	1.88607e-10	-2.35618	-9.24033e-10
161138143	chr6:161138143:C:T	5.54506e-26	-2.33905	-0.977499	7.39172e-11	-2.35938	-0.933521
161138148	chr6:161138148:C:G	3.85582e-26	-2.35058	-1.3293	5.60411e-11	-2.34918	-1.22058
161138775	chr6:161138775:A:G	4.25882e-26	-2.35706	-1.22341	6.33776e-11	-2.35867	-1.08806
161138890	chr6:161138890:A:C	3.66679e-25	-9.89405e-10	-1.42756	4.92152e-10	-9.89405e-10	-1.39705
161139050	chr6:161139050:G:A	6.11744e-26	-2.31799	-0.900324	8.01166e-11	-2.35941	-0.852952
161139167	chr6:161139167:C:T	3.42902e-25	-9.89405e-10	-1.4946	4.49145e-10	-9.89405e-10	-1.4885
161139187	chr6:161139187:G:A	6.1629e-26	-2.31058	-0.900324	8.0224e-11	-2.35807	-0.852952
161139429	chr6:161139429:G:A	4.00826e-25	-1.33851	-9.24033e-10	1.92643e-10	-2.335	-9.24033e-10
161139649	chr6:161139649:C:T	1.38548e-24	-9.89405e-10	-0.0982378	1.94146e-09	-9.89405e-10	-0.0246457
161139933	chr6:161139933:C:T	2.45462e-24	-9.89405e-10	0.473687	3.53777e-09	-9.89405e-10	0.575409
161140137	chr6:161140137:C:T	5.21757e-26	-2.01353	-1.3639	6.82999e-11	-2.04063	-1.3313
161140224	chr6:161140224:G:T	3.53486e-26	-2.27874	-1.48804	4.57502e-11	-2.33105	-1.4416
161140391	chr6:161140391:C:T	3.46021e-25	-9.89405e-10	-1.48554	4.45869e-10	-9.89405e-10	-1.49582
161140853	chr6:161140853:G:A	2.99147e-24	-9.89405e-10	0.67148	4.33016e-09	-9.89405e-10	0.777517
161140876	chr6:161140876:A:G	2.63801e-24	-9.89405e-10	0.545739	3.80925e-09	-9.89405e-10	0.649344
161140901	chr6:161140901:A:G	4.91259e-25	-9.89405e-10	-1.13507	6.70369e-10	-9.89405e-10	-1.08801
161140992	chr6:161140992:T:C	8.82593e-25	-9.89405e-10	-0.549177	1.24192e-09	-9.89405e-10	-0.471431
161141293	chr6:161141293:T:C	1.50965e-24	-9.89405e-10	-0.0124065	1.95791e-09	-9.89405e-10	-0.0162093
161141365	chr6:161141365:C:T	2.12063e-25	-1.39215	-0.583004	1.11952e-10	-2.36025	-0.517525
161141503	chr6:161141503:G:A	3.38219e-26	-2.30802	-1.50291	4.34437e-11	-2.33295	-1.49143
161141590	chr6:161141590:A:T	1.90629e-25	-2.08171	-9.24033e-10	2.52779e-10	-2.06332	-9.24033e-10
161141786	chr6:161141786:T:C	6.04351e-25	-9.89405e-10	-0.927885	7.86707e-10	-9.89405e-10	-0.927986
161141958	chr6:161141958:G:A	3.3707e-25	-9.89405e-10	-1.51175	4.39909e-10	-9.89405e-10	-1.50928
161142179	chr6:161142179:C:T	3.35945e-25	-9.89405e-10	-1.51509	4.39336e-10	-9.89405e-10	-1.51058
161142318	chr6:161142318:C:T	9.29441e-26	-2.23188	-0.568167	1.16243e-10	-2.3277	-0.512458
161142509	chr6:161142509:G:A	4.30505e-25	-9.89405e-10	-1.26708	5.41682e-10	-9.89405e-10	-1.30116
161142684	chr6:161142684:G:A	6.9472e-26	-1.60842	-1.4827	9.84283e-11	-1.50382	-1.50269
161142734	chr6:161142734:TAGTC:T	3.36042e-25	-9.89405e-10	-1.51481	4.39622e-10	-9.89405e-10	-1.50993
161142890	chr6:161142890:T:C	3.94219e-25	-9.89405e-10	-1.35513	4.90797e-10	-9.89405e-10	-1.39981
161143072	chr6:161143072:C:T	3.757e-26	-2.22108	-1.48476	4.63074e-11	-2.32309	-1.43745
161143158	chr6:161143158:C:G	8.33798e-26	-2.17379	-0.734845	1.39659e-10	-2.19185	-0.464782
161143357	chr6:161143357:T:C	5.27322e-26	-1.90922	-1.4576	7.73884e-11	-1.82108	-1.42593
161143520	chr6:161143520:G:A	3.48947e-25	-9.89405e-10	-1.47712	4.62363e-10	-9.89405e-10	-1.45949
161143538	chr6:161143538:T:C	3.66141e-25	-9.89405e-10	-1.42902	4.6746e-10	-9.89405e-10	-1.44853
161144126	chr6:161144126:T:C	1.30999e-25	-2.34782	-0.109036	2.01649e-10	-2.2954	0.00608659
161144273	chr6:161144273:G:A	4.95375e-26	-1.92959	-1.49972	6.21045e-11	-1.96037	-1.50665
161144539	chr6:161144539:C:T	3.68984e-25	-9.89405e-10	-1.42129	4.96414e-10	-9.89405e-10	-1.38843
161144543	chr6:161144543:G:A	3.37202e-25	-9.89405e-10	-1.51136	4.41872e-10	-9.89405e-10	-1.50482
161144593	chr6:161144593:GC:G	3.35294e-25	-1.51703	-9.24033e-10	2.59271e-10	-2.03797	-9.24033e-10
161144700	chr6:161144700:T:C	4.06357e-26	-2.13133	-1.49607	6.54452e-11	-1.94534	-1.46929
161144720	chr6:161144720:T:C	3.35618e-25	-9.89405e-10	-1.51607	4.36962e-10	-9.89405e-10	-1.516
161144853	chr6:161144853:T:C	5.74656e-26	-2.25512	-1.02573	6.88094e-11	-2.23119	-1.13331
161144864	chr6:161144864:C:G	3.82954e-26	-2.18767	-1.49905	5.82143e-11	-2.01988	-1.51183
161144930	chr6:161144930:G:A	3.67734e-25	-9.89405e-10	-1.42468	4.94433e-10	-9.89405e-10	-1.39243
161144935	chr6:161144935:C:T	4.72084e-26	-2.02882	-1.44865	8.66967e-11	-1.74075	-1.39268
161144994	chr6:161144994:A:T	4.35646e-26	-2.1232	-1.43459	6.67978e-11	-1.92453	-1.46964
161145373	chr6:161145373:T:G	3.28935e-26	-2.33077	-1.508	4.42595e-11	-2.32709	-1.47868
161145481	chr6:161145481:T:C	5.80206e-26	-2.01856	-1.25269	1.04794e-10	-1.81657	-1.12728
161145556	chr6:161145556:A:G	3.45312e-25	-9.89405e-10	-1.48759	4.44407e-10	-9.89405e-10	-1.4991
161145653	chr6:161145653:T:A	9.08056e-23	4.08443	-9.24033e-10	8.81931e-10	-0.813729	-9.24033e-10
161146301	chr6:161146301:G:A	6.68588e-26	-2.34988	-0.779576	1.02113e-10	-2.34981	-0.619953
161146493	chr6:161146493:T:G	2.29738e-24	-9.89405e-10	0.407485	3.30899e-09	-9.89405e-10	0.508556
161146569	chr6:161146569:G:A	4.78962e-25	-9.89405e-10	-1.16042	6.51754e-10	-9.89405e-10	-1.11618
161146663	chr6:161146663:G:C	3.57423e-25	-9.89405e-10	-1.45312	4.61107e-10	-9.89405e-10	-1.46221
161146817	chr6:161146817:G:A	7.78947e-25	-9.89405e-10	-0.674098	9.97042e-10	-9.89405e-10	-0.691049
161147322	chr6:161147322:A:G	5.51889e-26	-2.32053	-1.00075	9.05288e-11	-2.32517	-0.765002
161147323	chr6:161147323:G:A	3.50548e-25	-9.89405e-10	-1.47254	4.61698e-10	-9.89405e-10	-1.46093
161147520	chr6:161147520:C:T	6.54412e-25	-9.89405e-10	-0.848305	8.55781e-10	-9.89405e-10	-0.843828
161148606	chr6:161148606:A:C	1.38761e-24	-9.89405e-10	-0.0967064	1.96859e-09	-9.89405e-10	-0.0107687
161148846	chr6:161148846:T:G	3.3559e-25	-9.89405e-10	-1.51615	4.37016e-10	-9.89405e-10	-1.51587
161149635	chr6:161149635:G:A	3.92277e-24	-9.89405e-10	0.942511	4.79659e-09	-9.89405e-10	0.879819
161149762	chr6:161149762:G:T	6.93072e-25	-9.89405e-10	-0.790908	8.7324e-10	-9.89405e-10	-0.823632
161149958	chr6:161149958:A:G	1.51437e-25	-2.31187	-9.24033e-10	2.13422e-10	-2.23257	-9.24033e-10
161149994	chr6:161149994:G:C	3.76593e-26	-2.19937	-1.50409	5.44374e-11	-2.08563	-1.51317
161150290	chr6:161150290:C:T	3.35281e-24	-9.89405e-10	0.785512	4.11236e-09	-9.89405e-10	0.72591
161150314	chr6:161150314:T:G	5.02146e-26	-1.99485	-1.42089	5.56644e-11	-2.18263	-1.39387
161150528	chr6:161150528:T:C	4.70418e-26	-2.23481	-1.24619	7.03662e-11	-2.23528	-1.10685
161150606	chr6:161150606:A:C	2.23128e-24	-9.89405e-10	0.378291	3.21213e-09	-9.89405e-10	0.478847
161150819	chr6:161150819:T:C	2.92542e-24	-9.89405e-10	0.649152	3.65777e-09	-9.89405e-10	0.608768
161150934	chr6:161150934:G:A	1.54425e-24	-9.89405e-10	0.0102549	2.1989e-09	-9.89405e-10	0.0998704
161151052	chr6:161151052:G:C	1.69626e-25	-0.770974	-1.42747	2.60807e-10	-0.578446	-1.45362
161151112	chr6:161151112:G:A	1.1847e-25	-2.05424	-0.503135	1.40652e-10	-2.22398	-0.425577
161151228	chr6:161151228:A:G	1.74432e-24	-9.89405e-10	0.13208	2.49115e-09	-9.89405e-10	0.224658
161151704	chr6:161151704:C:T	1.01784e-24	-9.89405e-10	-0.406605	1.46675e-09	-9.89405e-10	-0.305036
161151844	chr6:161151844:G:A	4.24759e-25	-9.89405e-10	-1.28052	5.8662e-10	-9.89405e-10	-1.22147
161151945	chr6:161151945:G:A	6.21063e-25	-9.89405e-10	-0.900608	7.89204e-10	-9.89405e-10	-0.924817
161152076	chr6:161152076:T:G	8.62919e-25	-9.89405e-10	-0.571721	1.10729e-09	-9.89405e-10	-0.586169
161152104	chr6:161152104:C:T	3.62304e-25	-9.89405e-10	-1.43956	5.02307e-10	-9.89405e-10	-1.37663
161152446	chr6:161152446:A:C	4.5386e-26	-2.35767	-1.15917	6.95636e-11	-2.35958	-0.994026
161152543	chr6:161152543:A:G	3.49631e-25	-9.89405e-10	-1.47516	4.50586e-10	-9.89405e-10	-1.48529
161152720	chr6:161152720:C:T	3.54728e-25	-9.89405e-10	-1.46069	4.78592e-10	-9.89405e-10	-1.42499
161152804	chr6:161152804:G:A	3.76761e-26	-2.33231	-1.37071	5.38747e-11	-2.34532	-1.26387
161153078	chr6:161153078:A:G	3.602e-25	-9.89405e-10	-1.44538	4.87865e-10	-9.89405e-10	-1.4058
161153104	chr6:161153104:C:A	3.54726e-25	-9.89405e-10	-1.4607	4.56395e-10	-9.89405e-10	-1.47248
161153283	chr6:161153283:C:T	1.00157e-24	-9.89405e-10	-0.422721	1.21039e-09	-9.89405e-10	-0.497143
161153776	chr6:161153776:C:T	1.02734e-25	-1.33769	-1.36221	1.22709e-10	-1.45574	-1.33029
161154065	chr6:161154065:G:A	4.28672e-25	-9.89405e-10	-1.27135	5.72847e-10	-9.89405e-10	-1.24522
161154511	chr6:161154511:T:C	3.98377e-26	-2.16605	-1.48118	4.35799e-11	-2.32066	-1.50059
161154559	chr6:161154559:C:T	3.95285e-25	-9.89405e-10	-1.35243	5.0735e-10	-9.89405e-10	-1.36664
161155220	chr6:161155220:G:A	1.44346e-25	-2.35983	-9.24033e-10	1.91758e-10	-2.33961	-9.24033e-10
161155740	chr6:161155740:G:A	3.95244e-25	-9.89405e-10	-1.35254	5.24018e-10	-9.89405e-10	-1.33432
161155758	chr6:161155758:T:C	3.67351e-26	-2.22104	-1.50727	4.74108e-11	-2.23521	-1.50178
161155763	chr6:161155763:C:T	4.45003e-26	-2.14838	-1.38816	6.2706e-11	-2.15928	-1.29811
161155887	chr6:161155887:A:G	4.08357e-26	-2.18117	-1.44132	5.65183e-11	-2.18916	-1.37211
161156207	chr6:161156207:C:G	4.04775e-26	-2.16357	-1.46773	6.54333e-11	-1.98799	-1.42682
161156482	chr6:161156482:C:A	5.07548e-25	-1.10245	-9.24033e-10	4.9131e-10	-1.39877	-9.24033e-10
161156536	chr6:161156536:T:C	3.36855e-25	-9.89405e-10	-1.51239	4.3851e-10	-9.89405e-10	-1.51246
161156548	chr6:161156548:A:G	3.68833e-26	-2.23247	-1.49181	4.7669e-11	-2.24473	-1.48683
161156873	chr6:161156873:C:CAG	1.31652e-24	-9.89405e-10	-0.149291	1.72269e-09	-9.89405e-10	-0.144198
161156874	chr6:161156874:C:CCTAT	1.31652e-24	-9.89405e-10	-0.149291	1.72269e-09	-9.89405e-10	-0.144198
161156876	chr6:161156876:G:C	1.31652e-24	-9.89405e-10	-0.149291	1.72269e-09	-9.89405e-10	-0.144198
161156878	chr6:161156878:TGCAG:T	1.31652e-24	-9.89405e-10	-0.149291	1.72269e-09	-9.89405e-10	-0.144198
161156886	chr6:161156886:ACT:A	1.31652e-24	-9.89405e-10	-0.149291	1.72269e-09	-9.89405e-10	-0.144198
161156957	chr6:161156957:A:G	4.06349e-25	-9.89405e-10	-1.32483	5.1773e-10	-9.89405e-10	-1.34639
161156961	chr6:161156961:C:T	4.07722e-25	-9.89405e-10	-1.32146	5.4085e-10	-9.89405e-10	-1.3027
161157041	chr6:161157041:G:A	3.35632e-25	-9.89405e-10	-1.51603	4.36958e-10	-9.89405e-10	-1.51601
161157065	chr6:161157065:T:C	4.27013e-25	-9.89405e-10	-1.27523	5.67367e-10	-9.89405e-10	-1.25484
161157127	chr6:161157127:T:C	3.37106e-26	-2.35928	-1.45495	4.60734e-11	-2.34548	-1.42012
161157391	chr6:161157391:C:A	3.3562e-25	-9.89405e-10	-1.51606	4.36942e-10	-9.89405e-10	-1.51604
161157538	chr6:161157538:G:C	4.67821e-26	-2.14783	-1.33871	6.76749e-11	-2.15848	-1.22264
161157705	chr6:161157705:A:T	4.41898e-26	-2.0345	-1.50905	8.27468e-11	-1.6639	-1.51616
161158022	chr6:161158022:A:G	3.49984e-25	-9.89405e-10	-1.47415	4.51464e-10	-9.89405e-10	-1.48335
161158452	chr6:161158452:T:C	3.70686e-26	-2.2229	-1.49637	4.78445e-11	-2.23605	-1.49184
161158466	chr6:161158466:G:A	9.20937e-26	-2.08229	-0.726947	1.83079e-10	-1.7414	-0.644525
161158660	chr6:161158660:C:T	3.55844e-25	-9.89405e-10	-1.45755	4.57637e-10	-9.89405e-10	-1.46977
161158722	chr6:161158722:G:A	9.91952e-25	-9.89405e-10	-0.432367	1.24583e-09	-9.89405e-10	-0.468288
161158985	chr6:161158985:G:A	9.10675e-25	-9.89405e-10	-0.517856	1.29289e-09	-9.89405e-10	-0.431205
161159016	chr6:161159016:T:C	5.05315e-26	-1.89666	-1.51279	5.12381e-11	-2.14582	-1.51354
161159678	chr6:161159678:T:C	3.41701e-25	-9.89405e-10	-1.49811	4.44873e-10	-9.89405e-10	-1.49805
161160192	chr6:161160192:C:T	1.28235e-24	-9.89405e-10	-0.175589	1.67659e-09	-9.89405e-10	-0.171323
161160214	chr6:161160214:G:A	3.35783e-25	-9.89405e-10	-1.51558	4.37213e-10	-9.89405e-10	-1.51542
161160631	chr6:161160631:G:A	3.38027e-25	-9.89405e-10	-1.50891	4.40188e-10	-9.89405e-10	-1.50864
161161503	chr6:161161503:T:C	3.9808e-26	-2.22166	-1.42631	5.63836e-11	-2.22759	-1.33608
161161561	chr6:161161561:G:A	3.81471e-25	-9.89405e-10	-1.38801	4.90084e-10	-9.89405e-10	-1.40127
161161836	chr6:161161836:C:T	4.80124e-25	-9.89405e-10	-1.158	6.30348e-10	-9.89405e-10	-1.14957
161162253	chr6:161162253:C:A	4.20405e-25	-9.89405e-10	-1.29082	5.34005e-10	-9.89405e-10	-1.31544
161162336	chr6:161162336:A:G	6.31903e-26	-2.10713	-1.07876	1.03605e-10	-1.84576	-1.1095
161162449	chr6:161162449:C:T	1.08895e-24	-9.89405e-10	-0.339075	1.35903e-09	-9.89405e-10	-0.381315
161162631	chr6:161162631:T:C	3.5828e-26	-2.25965	-1.49366	4.5098e-11	-2.28114	-1.50586
161162898	chr6:161162898:G:A	3.57043e-26	-2.25245	-1.50432	4.50919e-11	-2.27546	-1.51169
161163113	chr6:161163113:G:A	3.3624e-25	-9.89405e-10	-1.51422	4.37675e-10	-9.89405e-10	-1.51437
161163236	chr6:161163236:T:C	8.53699e-25	-9.89405e-10	-0.582462	1.08042e-09	-9.89405e-10	-0.610734
161163351	chr6:161163351:C:T	1.09591e-25	-1.88001	-0.755276	2.06496e-10	-1.51505	-0.750514
161164295	chr6:161164295:C:G	6.16127e-25	-9.89405e-10	-0.908588	8.50092e-10	-9.89405e-10	-0.850498
161164349	chr6:161164349:C:T	3.35649e-25	-9.89405e-10	-1.51597	4.37221e-10	-9.89405e-10	-1.5154
161164640	chr6:161164640:A:G	4.09038e-25	-9.89405e-10	-1.31823	5.12737e-10	-9.89405e-10	-1.35608
161164647	chr6:161164647:G:C	9.55945e-26	-2.25053	-0.521396	1.55727e-10	-2.11629	-0.431449
161164824	chr6:161164824:C:T	5.18003e-25	-9.89405e-10	-1.08206	6.53192e-10	-9.89405e-10	-1.11397
161164999	chr6:161164999:G:A	1.41331e-24	-9.89405e-10	-0.0783482	1.76265e-09	-9.89405e-10	-0.121268
161165218	chr6:161165218:C:A	3.36015e-25	-9.89405e-10	-1.51489	4.37101e-10	-9.89405e-10	-1.51568
161165325	chr6:161165325:C:T	7.86832e-26	-1.70748	-1.25913	7.64139e-11	-2.00045	-1.25922
161165474	chr6:161165474:C:A	5.4965e-25	-9.89405e-10	-1.02276	7.5399e-10	-9.89405e-10	-0.970464
161165769	chr6:161165769:ACT:A	7.48881e-26	-1.74773	-1.26831	7.30528e-11	-2.02961	-1.27505
161166582	chr6:161166582:C:T	5.30908e-25	-9.89405e-10	-1.05745	6.50753e-10	-9.89405e-10	-1.11771
161166723	chr6:161166723:C:T	1.45361e-25	-2.35282	-9.24033e-10	1.88122e-10	-2.35875	-9.24033e-10
161166902	chr6:161166902:C:T	3.50105e-25	-9.89405e-10	-1.47381	4.58304e-10	-9.89405e-10	-1.46831
161167027	chr6:161167027:C:G	5.64777e-26	-2.35163	-0.946562	6.96466e-11	-2.31509	-1.03732
161167313	chr6:161167313:C:T	2.24833e-25	-1.91668	-9.24033e-10	2.32444e-10	-2.1472	-9.24033e-10
161167340	chr6:161167340:C:T	1.6303e-25	-2.23811	-9.24033e-10	3.29618e-10	-1.79791	-9.24033e-10
161167676	chr6:161167676:CTT:C	3.95333e-26	-2.14495	-1.50995	7.00846e-11	-1.83003	-1.51611
161168087	chr6:161168087:C:T	3.4157e-25	-9.89405e-10	-1.49849	4.49871e-10	-9.89405e-10	-1.48688
161168157	chr6:161168157:G:A	1.08612e-24	-9.89405e-10	-0.341672	1.60217e-09	-9.89405e-10	-0.216727
161168335	chr6:161168335:A:G	4.7073e-25	-9.89405e-10	-1.17776	6.25359e-10	-9.89405e-10	-1.15752
161168432	chr6:161168432:G:A	3.36127e-25	-9.89405e-10	-1.51455	4.36975e-10	-9.89405e-10	-1.51597
161168445	chr6:161168445:C:T	3.64163e-26	-2.23289	-1.50414	4.92448e-11	-2.21223	-1.48681
161168563	chr6:161168563:C:T	3.61339e-26	-2.23311	-1.5117	5.37334e-11	-2.1168	-1.495
161168774	chr6:161168774:G:A	4.17088e-25	-9.89405e-10	-1.29874	5.3744e-10	-9.89405e-10	-1.30902
161169152	chr6:161169152:T:C	4.66813e-26	-2.05992	-1.42878	5.02427e-11	-2.21861	-1.46037
161169667	chr6:161169667:T:G	8.17584e-25	-9.89405e-10	-0.625687	1.03558e-09	-9.89405e-10	-0.65313
161169679	chr6:161169679:A:G	7.08262e-26	-1.73267	-1.33915	6.97603e-11	-2.00768	-1.3431
161169777	chr6:161169777:C:T	3.38702e-25	-9.89405e-10	-1.50692	4.39009e-10	-9.89405e-10	-1.51132
161169987	chr6:161169987:G:A	3.69106e-25	-9.89405e-10	-1.42096	4.88772e-10	-9.89405e-10	-1.40395
161170359	chr6:161170359:C:T	3.68225e-25	-9.89405e-10	-1.42335	4.82209e-10	-9.89405e-10	-1.41746
161171068	chr6:161171068:C:T	4.3694e-26	-2.29898	-1.25585	7.02188e-11	-1.93217	-1.41206
161171139	chr6:161171139:T:C	5.0053e-26	-2.09924	-1.31972	5.36406e-11	-2.24376	-1.36978
161171242	chr6:161171242:G:T	1.75708e-25	-1.97048	-0.19274	1.96102e-10	-2.13964	-0.177568
161171384	chr6:161171384:CCTT:C	5.14735e-25	-9.89405e-10	-1.08839	6.37414e-10	-9.89405e-10	-1.13842
161171688	chr6:161171688:G:C	7.33001e-26	-1.71137	-1.32611	7.1227e-11	-1.99953	-1.33044
161171730	chr6:161171730:A:T	1.51249e-25	-2.31311	-9.24033e-10	1.97997e-10	-2.30759	-9.24033e-10
161171942	chr6:161171942:C:T	3.65268e-26	-2.23533	-1.49866	5.51098e-11	-2.11426	-1.47226
161171968	chr6:161171968:A:T	3.35592e-25	-9.89405e-10	-1.51614	4.37042e-10	-9.89405e-10	-1.51581
161172068	chr6:161172068:T:A	3.62273e-25	-9.89405e-10	-1.43964	4.6623e-10	-9.89405e-10	-1.45116
161172156	chr6:161172156:G:C	2.46227e-25	-2.01396	0.18817	2.77727e-10	-2.17134	0.202133
161172486	chr6:161172486:A:G	1.46511e-23	-9.89405e-10	2.26023	2.19969e-08	-9.89405e-10	2.40281
161172815	chr6:161172815:C:T	4.39511e-26	-2.0462	-1.50276	5.78769e-11	-2.02965	-1.50787
161173154	chr6:161173154:T:C	5.52332e-25	-9.89405e-10	-1.01789	8.02994e-10	-9.89405e-10	-0.907495
161173164	chr6:161173164:C:T	3.68089e-26	-2.29865	-1.42765	4.42069e-11	-2.30087	-1.50609
161173496	chr6:161173496:A:AT	3.35616e-25	-9.89405e-10	-1.51607	4.37025e-10	-9.89405e-10	-1.51585
161174118	chr6:161174118:T:G	4.15125e-26	-2.12843	-1.47762	6.76334e-11	-1.94515	-1.43659
161176056	chr6:161176056:A:T	7.8573e-25	-9.89405e-10	-0.665428	9.96125e-10	-9.89405e-10	-0.69197
161176327	chr6:161176327:G:A	2.83572e-25	-1.68458	-9.24033e-10	3.53714e-10	-1.72735	-9.24033e-10
161176439	chr6:161176439:T:C	3.37439e-25	-9.89405e-10	-1.51066	4.37876e-10	-9.89405e-10	-1.51391
161176444	chr6:161176444:G:A	5.7838e-26	-1.81272	-1.46168	7.30173e-11	-1.84512	-1.46002
161176750	chr6:161176750:A:G	6.87874e-26	-1.76342	-1.3376	6.80405e-11	-2.03416	-1.34158
161176891	chr6:161176891:T:C	4.78647e-25	-9.89405e-10	-1.16108	5.84277e-10	-9.89405e-10	-1.22547
161177154	chr6:161177154:C:T	3.36309e-25	-9.89405e-10	-1.51401	4.37153e-10	-9.89405e-10	-1.51556
161177847	chr6:161177847:C:T	6.20611e-26	-1.82709	-1.37683	7.81516e-11	-1.85812	-1.37907
161178297	chr6:161178297:C:T	7.91838e-25	-9.89405e-10	-0.657684	1.00365e-09	-9.89405e-10	-0.68444
161178335	chr6:161178335:G:A	5.41965e-26	-2.10263	-1.2368	6.67454e-11	-2.16244	-1.23252
161178474	chr6:161178474:G:A	3.8966e-25	-9.89405e-10	-1.36677	5.23109e-10	-9.89405e-10	-1.33605
161178622	chr6:161178622:G:A	3.49506e-25	-9.89405e-10	-1.47552	4.5125e-10	-9.89405e-10	-1.48382
161178641	chr6:161178641:A:C	3.59994e-25	-9.89405e-10	-1.44595	4.64808e-10	-9.89405e-10	-1.45422
161178701	chr6:161178701:C:T	3.41431e-26	-2.30765	-1.49383	4.79537e-11	-2.22554	-1.50007
161179576	chr6:161179576:C:T	4.98451e-25	-9.89405e-10	-1.12054	6.28587e-10	-9.89405e-10	-1.15237
161179654	chr6:161179654:C:A	6.16044e-26	-1.83495	-1.37636	7.73961e-11	-1.85455	-1.39235
161179696	chr6:161179696:T:C	4.23881e-25	-9.89405e-10	-1.28259	5.39497e-10	-9.89405e-10	-1.3052
161179967	chr6:161179967:TA:T	4.06877e-25	-9.89405e-10	-1.32353	5.4238e-10	-9.89405e-10	-1.29988
161180004	chr6:161180004:T:C	5.10266e-26	-2.26043	-1.13927	7.82812e-11	-2.2431	-0.992434
161180047	chr6:161180047:A:G	7.38361e-26	-1.75008	-1.28011	7.28181e-11	-2.02337	-1.2845
161180130	chr6:161180130:A:G	5.15893e-26	-2.27823	-1.1105	7.96069e-11	-2.26193	-0.956811
161180183	chr6:161180183:T:C	3.75117e-25	-9.89405e-10	-1.4048	4.97771e-10	-9.89405e-10	-1.3857
161180263	chr6:161180263:T:C	5.38927e-26	-2.33922	-1.00582	7.75923e-11	-2.32185	-0.922525
161180804	chr6:161180804:A:G	3.77069e-25	-2.11335	0.71374	4.52263e-10	-2.24086	0.759286
161181116	chr6:161181116:C:T	3.37206e-25	-9.89405e-10	-1.51135	4.39925e-10	-9.89405e-10	-1.50924
161181640	chr6:161181640:C:T	3.35692e-25	-9.89405e-10	-1.51585	4.37349e-10	-9.89405e-10	-1.51511
161181687	chr6:161181687:G:A	4.01476e-25	-9.89405e-10	-1.33689	5.05526e-10	-9.89405e-10	-1.37024
161181836	chr6:161181836:A:G	9.89441e-25	-9.89405e-10	-0.434902	1.24118e-09	-9.89405e-10	-0.472025
161182655	chr6:161182655:C:T	3.86082e-25	-2.34387	0.967876	5.26447e-10	-2.35858	1.02888
161182948	chr6:161182948:G:A	3.42424e-26	-2.30919	-1.48938	5.09895e-11	-2.20555	-1.45867
161183197	chr6:161183197:T:C	1.00273e-24	-9.89405e-10	-0.421564	1.25649e-09	-9.89405e-10	-0.459768
161183488	chr6:161183488:C:T	4.0398e-26	-2.31905	-1.31421	6.15137e-11	-2.23974	-1.23684
161184014	chr6:161184014:C:T	8.29588e-25	-9.89405e-10	-0.611112	1.06499e-09	-9.89405e-10	-0.625121
161184233	chr6:161184233:C:T	5.60756e-25	-1.00276	-9.24033e-10	5.32306e-10	-1.31862	-9.24033e-10
161184565	chr6:161184565:C:T	5.25863e-26	-1.8953	-1.47429	9.18304e-11	-1.65028	-1.42562
161184571	chr6:161184571:C:A	6.0295e-26	-1.86909	-1.3637	7.58451e-11	-1.82094	-1.44621
161184793	chr6:161184793:C:T	4.92267e-26	-2.32342	-1.11219	6.72312e-11	-2.27023	-1.11748
161184912	chr6:161184912:T:C	6.11644e-26	-1.72691	-1.49157	1.06849e-10	-1.40846	-1.51596
161185326	chr6:161185326:C:T	2.26935e-25	-1.90738	-9.24033e-10	2.7302e-10	-1.9863	-9.24033e-10
161185631	chr6:161185631:A:G	5.15542e-25	-9.89405e-10	-1.08682	6.48139e-10	-9.89405e-10	-1.12174
161185676	chr6:161185676:C:CA	5.16494e-25	-9.89405e-10	-1.08498	6.49292e-10	-9.89405e-10	-1.11996
161185685	chr6:161185685:T:C	6.05968e-26	-1.79337	-1.43443	7.60789e-11	-1.77244	-1.49163
161185724	chr6:161185724:C:T	1.25973e-24	-9.89405e-10	-0.193387	1.50068e-09	-9.89405e-10	-0.282166
161186098	chr6:161186098:T:C	2.22593e-25	-1.9267	-9.24033e-10	2.56487e-10	-2.04876	-9.24033e-10
161186306	chr6:161186306:C:T	1.57618e-25	-2.27187	-9.24033e-10	1.97308e-10	-2.31108	-9.24033e-10
161186340	chr6:161186340:C:T	6.56344e-26	-2.35146	-0.796481	8.82797e-11	-2.3198	-0.795531
161186363	chr6:161186363:C:T	3.80193e-25	-9.89405e-10	-1.39136	4.8855e-10	-9.89405e-10	-1.4044
161186620	chr6:161186620:G:A	7.71279e-26	-2.23354	-0.753038	1.05272e-10	-2.23672	-0.702574
161186720	chr6:161186720:C:T	1.0373e-25	-2.35077	-0.339483	1.37799e-10	-2.31479	-0.355254
161186733	chr6:161186733:A:G	4.28525e-25	-9.89405e-10	-1.27169	5.38714e-10	-9.89405e-10	-1.30666
161186817	chr6:161186817:T:C	3.75182e-25	-9.89405e-10	-1.40463	4.82532e-10	-9.89405e-10	-1.41679
161187057	chr6:161187057:T:C	1.95316e-25	-2.14869	0.0912726	2.51305e-10	-2.1644	0.0952226
161187390	chr6:161187390:G:C	3.24122e-26	-2.33734	-1.51617	4.88633e-11	-2.19777	-1.50905
161187425	chr6:161187425:C:G	4.6344e-26	-2.0845	-1.41145	6.27225e-11	-2.00282	-1.45431
161187639	chr6:161187639:G:A	3.37286e-25	-9.89405e-10	-1.51111	4.37861e-10	-9.89405e-10	-1.51394
161187660	chr6:161187660:C:T	5.37069e-26	-2.23147	-1.11703	7.97775e-11	-2.20722	-1.00938
161188115	chr6:161188115:T:C	9.22402e-26	-2.16204	-0.645608	1.27481e-10	-2.16604	-0.581835
161188167	chr6:161188167:T:C	6.14944e-25	-9.89405e-10	-0.91051	7.7862e-10	-9.89405e-10	-0.93832
161188267	chr6:161188267:C:T	3.36055e-25	-9.89405e-10	-1.51477	4.38317e-10	-9.89405e-10	-1.5129
161188571	chr6:161188571:G:A	2.74294e-24	-9.89405e-10	0.584745	4.98305e-09	-9.89405e-10	0.917955
161188752	chr6:161188752:A:G	3.87168e-25	-9.89405e-10	-1.37318	5.28387e-10	-9.89405e-10	-1.32601
161188757	chr6:161188757:G:A	6.58041e-26	-2.21632	-0.929037	1.00465e-10	-2.19073	-0.795305
161188868	chr6:161188868:C:T	3.65044e-24	-9.89405e-10	0.87056	6.86583e-09	-9.89405e-10	1.23847
161189192	chr6:161189192:C:A	1.03333e-24	-9.89405e-10	-0.391499	1.39283e-09	-9.89405e-10	-0.35675
161189354	chr6:161189354:G:A	3.19765e-24	-9.89405e-10	0.73813	5.81514e-09	-9.89405e-10	1.07238
161189600	chr6:161189600:G:A	4.91376e-26	-2.26857	-1.16885	7.01893e-11	-2.35934	-0.985311
161189996	chr6:161189996:C:T	6.73684e-26	-1.68236	-1.43951	1.24172e-10	-1.39267	-1.38151
161190126	chr6:161190126:G:C	6.02905e-26	-2.05927	-1.1736	1.10742e-10	-1.83695	-1.05169
161190229	chr6:161190229:T:C	4.83435e-25	-9.89405e-10	-1.15112	7.41631e-10	-9.89405e-10	-0.98699
161190461	chr6:161190461:G:A	1.54938e-25	-2.28901	-9.24033e-10	1.94938e-10	-2.32316	-9.24033e-10
161190710	chr6:161190710:A:G	3.91928e-24	-9.89405e-10	0.941622	5.74408e-09	-9.89405e-10	1.06008
161191060	chr6:161191060:C:T	1.01614e-25	-2.19204	-0.518818	1.54972e-10	-2.34181	-0.210788
161191171	chr6:161191171:G:A	2.42481e-24	-9.89405e-10	0.461468	3.51702e-09	-9.89405e-10	0.569526
161191271	chr6:161191271:A:C	3.35759e-26	-2.36024	-1.45799	4.33448e-11	-2.32055	-1.5061
161192291	chr6:161192291:C:T	1.09138e-25	-2.17803	-0.461393	1.66336e-10	-2.33685	-0.144982
161192597	chr6:161192597:G:A	3.54631e-26	-2.34187	-1.42168	4.95757e-11	-2.20039	-1.49195
161193008	chr6:161193008:A:T	1.00531e-25	-2.18305	-0.53853	1.52221e-10	-2.33857	-0.231936
161193241	chr6:161193241:C:G	9.78087e-26	-2.16896	-0.580067	1.45818e-10	-2.33348	-0.280004
161193364	chr6:161193364:A:G	3.50026e-25	-9.89405e-10	-1.47404	4.51026e-10	-9.89405e-10	-1.48432
161193704	chr6:161193704:G:A	3.74031e-25	-9.89405e-10	-1.4077	4.84457e-10	-9.89405e-10	-1.41281
161193852	chr6:161193852:T:TAAG	1.03731e-25	-2.16919	-0.521047	1.56075e-10	-2.33375	-0.211754
161194321	chr6:161194321:C:T	1.01157e-25	-2.20507	-0.51029	1.56149e-10	-2.34588	-0.199148
161194478	chr6:161194478:G:A	3.44597e-25	-9.89405e-10	-1.48967	4.53785e-10	-9.89405e-10	-1.47822
161194605	chr6:161194605:T:C	3.38053e-25	-9.89405e-10	-1.50884	4.38781e-10	-9.89405e-10	-1.51184
161194659	chr6:161194659:T:C	3.43501e-25	-9.89405e-10	-1.49285	4.44628e-10	-9.89405e-10	-1.4986
161194707	chr6:161194707:G:A	1.03684e-25	-2.17375	-0.516946	1.56764e-10	-2.33725	-0.20385
161194806	chr6:161194806:C:CT	3.35821e-25	-9.89405e-10	-1.51546	4.36887e-10	-9.89405e-10	-1.51617
161195373	chr6:161195373:G:A	6.80465e-25	-9.89405e-10	-0.809265	8.30585e-10	-9.89405e-10	-0.873712
161195497	chr6:161195497:CCA:C	1.06807e-25	-2.20369	-0.457328	1.65516e-10	-2.34562	-0.141154
161195591	chr6:161195591:T:C	1.0135e-25	-2.20734	-0.506125	1.56459e-10	-2.347	-0.196049
161195612	chr6:161195612:G:T	1.31548e-24	-9.89405e-10	-0.150083	1.65898e-09	-9.89405e-10	-0.181887
161195814	chr6:161195814:T:C	4.11486e-25	-9.89405e-10	-1.31227	5.11589e-10	-9.89405e-10	-1.35832
161196167	chr6:161196167:A:T	1.41439e-25	-2.25458	-0.125588	2.2149e-10	-2.35643	0.16096
161196356	chr6:161196356:T:C	7.4365e-26	-2.21767	-0.805384	1.13098e-10	-2.35104	-0.516543
161196469	chr6:161196469:C:T	3.35879e-25	-9.89405e-10	-1.51529	4.38902e-10	-9.89405e-10	-1.51157
161196911	chr6:161196911:C:G	8.55827e-26	-2.24486	-0.637702	1.37036e-10	-2.35683	-0.318766
161196930	chr6:161196930:C:A	3.36817e-25	-9.89405e-10	-1.5125	4.37469e-10	-9.89405e-10	-1.51484
161197513	chr6:161197513:GCT:G	3.37804e-25	-9.89405e-10	-1.50958	4.38441e-10	-9.89405e-10	-1.51262
161197584	chr6:161197584:T:G	1.22775e-24	-9.89405e-10	-0.219105	1.4728e-09	-9.89405e-10	-0.300921
161197761	chr6:161197761:A:C	3.40762e-25	-9.89405e-10	-1.50086	4.41999e-10	-9.89405e-10	-1.50454
161197803	chr6:161197803:G:A	2.37159e-25	-1.86331	-9.24033e-10	2.03108e-10	-2.2821	-9.24033e-10
161198087	chr6:161198087:T:C	7.78732e-26	-2.25373	-0.72323	1.21897e-10	-2.3583	-0.434363
161198330	chr6:161198330:G:C	3.94646e-24	-9.89405e-10	0.948532	5.78372e-09	-9.89405e-10	1.06696
161198720	chr6:161198720:C:T	3.44846e-25	-9.89405e-10	-1.48894	4.52493e-10	-9.89405e-10	-1.48107
161198778	chr6:161198778:G:A	3.7334e-26	-2.29922	-1.41292	5.47332e-11	-2.10637	-1.487
161199255	chr6:161199255:C:T	8.71002e-25	-9.89405e-10	-0.562397	1.19222e-09	-9.89405e-10	-0.512274
161199388	chr6:161199388:C:A	6.94125e-25	-9.89405e-10	-0.78939	8.58318e-10	-9.89405e-10	-0.840868
161199613	chr6:161199613:A:G	3.53939e-25	-9.89405e-10	-1.46292	4.67476e-10	-9.89405e-10	-1.44849
161199653	chr6:161199653:G:A	8.93877e-25	-9.89405e-10	-0.536473	1.24471e-09	-9.89405e-10	-0.469184
161199966	chr6:161199966:GAAC:G	1.77394e-25	-2.15367	-9.24033e-10	2.1515e-10	-2.22451	-9.24033e-10
161200174	chr6:161200174:C:G	4.03766e-25	-9.89405e-10	-1.3312	5.35932e-10	-9.89405e-10	-1.31184
161200274	chr6:161200274:T:A	3.3559e-25	-9.89405e-10	-1.51615	4.37145e-10	-9.89405e-10	-1.51558
161200355	chr6:161200355:G:A	4.13885e-26	-2.24457	-1.36447	4.75645e-11	-2.34755	-1.38621
161200371	chr6:161200371:A:T	2.34407e-24	-9.89405e-10	0.427604	3.36701e-09	-9.89405e-10	0.525939
161200752	chr6:161200752:A:G	5.85413e-26	-2.34911	-0.913196	6.4145e-11	-2.35403	-1.08067
161200761	chr6:161200761:G:A	9.39809e-26	-2.22075	-0.568199	1.1114e-10	-2.33547	-0.549586
161200991	chr6:161200991:C:T	8.48548e-26	-1.8223	-1.0688	1.44808e-10	-1.56927	-1.05117
161201065	chr6:161201065:C:T	4.1049e-26	-2.3278	-1.28947	4.99927e-11	-2.35963	-1.32434
161201447	chr6:161201447:C:G	3.17827e-26	-2.35966	-1.51346	4.19478e-11	-2.35503	-1.50438
161201465	chr6:161201465:G:C	4.98884e-25	-0.141347	-0.97832	1.25344e-10	-2.21875	-0.546035
161201593	chr6:161201593:A:G	5.88924e-26	-2.34739	-0.90894	6.42886e-11	-2.35529	-1.07717
161201917	chr6:161201917:G:T	2.30986e-25	-2.19095	0.301265	2.60692e-10	-2.3213	0.288794
161201959	chr6:161201959:T:C	8.41948e-26	-1.8991	-0.99981	1.1654e-10	-1.73277	-1.10484
161202145	chr6:161202145:C:T	1.4945e-25	-2.11799	-0.207085	1.33851e-10	-2.21278	-0.486327
161202514	chr6:161202514:C:T	1.28425e-25	-1.9413	-0.535401	1.68405e-10	-1.81981	-0.649661
161202580	chr6:161202580:A:C	9.80129e-25	-9.89405e-10	-0.444357	1.32034e-09	-9.89405e-10	-0.410199
161202656	chr6:161202656:G:T	3.49056e-25	-9.89405e-10	-1.47681	4.60446e-10	-9.89405e-10	-1.46365
161202715	chr6:161202715:C:T	3.37038e-25	-9.89405e-10	-1.51184	4.43973e-10	-9.89405e-10	-1.50008
161202790	chr6:161202790:C:G	3.83008e-25	-9.89405e-10	-1.38399	5.05646e-10	-9.89405e-10	-1.37001
161202828	chr6:161202828:T:C	3.75386e-25	-9.89405e-10	-1.40409	4.75091e-10	-9.89405e-10	-1.43234
161203117	chr6:161203117:G:A	9.73135e-26	-2.30421	-0.449889	1.12681e-10	-2.29682	-0.574457
161203317	chr6:161203317:C:T	1.3306e-24	-9.89405e-10	-0.138655	1.81712e-09	-9.89405e-10	-0.0908326
161203534	chr6:161203534:G:A	9.99576e-26	-2.28823	-0.439063	1.16112e-10	-2.27861	-0.562676
161203536	chr6:161203536:C:T	3.6537e-25	-9.89405e-10	-1.43113	4.66631e-10	-9.89405e-10	-1.4503
161203646	chr6:161203646:C:T	1.45885e-25	-2.34922	-9.24033e-10	1.88884e-10	-2.35471	-9.24033e-10
161203764	chr6:161203764:G:C	3.91833e-26	-2.15024	-1.51355	4.40332e-11	-2.30927	-1.50162
161204138	chr6:161204138:T:TA	9.9909e-24	-9.89405e-10	1.87739	1.15249e-08	-9.89405e-10	1.75642
161204307	chr6:161204307:C:T	9.36595e-25	-9.89405e-10	-0.489791	1.26078e-09	-9.89405e-10	-0.456358
161204676	chr6:161204676:A:G	4.02633e-26	-2.14468	-1.49192	5.20485e-11	-2.15972	-1.48395
161204791	chr6:161204791:G:A	3.50134e-25	-9.89405e-10	-1.47373	4.63854e-10	-9.89405e-10	-1.45627
161204946	chr6:161204946:G:C	3.81282e-26	-2.18123	-1.50985	4.37155e-11	-2.32413	-1.49401
161205145	chr6:161205145:C:T	1.94204e-25	-1.95028	-0.11285	2.48033e-10	-1.82791	-0.254371
161206028	chr6:161206028:T:C	9.14733e-26	-1.90573	-0.910262	1.26344e-10	-1.73574	-1.02109
161206370	chr6:161206370:C:T	5.74204e-25	-9.89405e-10	-0.979056	7.08208e-10	-9.89405e-10	-1.0331
161206591	chr6:161206591:G:A	3.58715e-25	-9.89405e-10	-1.44951	4.59095e-10	-9.89405e-10	-1.46659
161206846	chr6:161206846:G:T	3.82379e-25	-9.89405e-10	-1.38563	4.93375e-10	-9.89405e-10	-1.39457
161207001	chr6:161207001:C:T	3.35597e-25	-9.89405e-10	-1.51613	4.37089e-10	-9.89405e-10	-1.51571
161207079	chr6:161207079:T:C	3.93331e-26	-2.15227	-1.5077	5.54065e-11	-2.0655	-1.51565
161207589	chr6:161207589:A:G	3.86765e-26	-2.16668	-1.51013	5.44381e-11	-2.08268	-1.51609
161207628	chr6:161207628:G:A	5.15178e-26	-2.29148	-1.09863	5.99307e-11	-2.3573	-1.14535
161207671	chr6:161207671:G:T	4.10259e-26	-2.23738	-1.38046	4.69323e-11	-2.34463	-1.40251
161208237	chr6:161208237:C:T	3.69883e-25	-9.89405e-10	-1.41886	4.71716e-10	-9.89405e-10	-1.43947
161208757	chr6:161208757:A:G	3.49056e-25	-9.89405e-10	-1.47681	4.60446e-10	-9.89405e-10	-1.46365
161209135	chr6:161209135:T:C	3.57463e-25	-9.89405e-10	-1.45301	4.74525e-10	-9.89405e-10	-1.43353
161209140	chr6:161209140:A:T	9.80129e-25	-9.89405e-10	-0.444357	1.32034e-09	-9.89405e-10	-0.410199
161209348	chr6:161209348:A:T	3.93613e-26	-2.19495	-1.46431	5.78132e-11	-2.11536	-1.42326
161209427	chr6:161209427:C:T	3.95521e-26	-2.23105	-1.42338	4.53297e-11	-2.34213	-1.43974
161209931	chr6:161209931:T:C	9.32756e-26	-1.72842	-1.06806	1.60084e-10	-1.46595	-1.05419
161210017	chr6:161210017:G:A	1.12972e-24	-9.89405e-10	-0.302314	1.73732e-09	-9.89405e-10	-0.135744
161210123	chr6:161210123:T:C	5.15564e-26	-2.34479	-1.04457	6.34646e-11	-2.24428	-1.20108
161210144	chr6:161210144:T:C	6.08133e-26	-2.3602	-0.86403	7.34548e-11	-2.35639	-0.942779
161210185	chr6:161210185:T:C	6.87546e-26	-1.67175	-1.42974	4.6083e-11	-2.32724	-1.43816
161210190	chr6:161210190:T:C	3.40212e-25	-9.89405e-10	-1.50247	4.41663e-10	-9.89405e-10	-1.5053
161210302	chr6:161210302:A:C	6.63224e-25	-9.89405e-10	-0.834928	9.47015e-10	-9.89405e-10	-0.742528
161210446	chr6:161210446:C:T	1.32322e-25	-1.74867	-0.698138	1.84285e-10	-1.55431	-0.825046
161210451	chr6:161210451:G:A	4.24608e-25	-9.89405e-10	-1.28088	5.90866e-10	-9.89405e-10	-1.21425
161210700	chr6:161210700:C:T	3.80707e-25	-9.89405e-10	-1.39001	5.04676e-10	-9.89405e-10	-1.37193
161210794	chr6:161210794:A:C	3.22736e-24	-9.89405e-10	0.747379	4.64522e-09	-9.89405e-10	0.847752
161211320	chr6:161211320:A:G	5.78863e-25	-9.89405e-10	-0.970976	8.06065e-10	-9.89405e-10	-0.903678
161211390	chr6:161211390:T:C	3.53189e-25	-9.89405e-10	-1.46504	4.68151e-10	-9.89405e-10	-1.44705
161211589	chr6:161211589:A:T	8.27907e-26	-1.81414	-1.10158	1.41411e-10	-1.55568	-1.08849
161211630	chr6:161211630:A:T	3.36833e-25	-1.88159	0.369137	4.38116e-10	-1.73628	0.222916
161211704	chr6:161211704:T:C	1.45103e-25	-2.3546	-9.24033e-10	1.89186e-10	-2.35311	-9.24033e-10
161212379	chr6:161212379:T:A	5.02693e-26	-2.35843	-1.05622	5.70708e-11	-2.33744	-1.21411
161212719	chr6:161212719:T:C	1.57311e-25	-2.22753	-0.0462888	3.22507e-10	-2.15566	0.335941
161212743	chr6:161212743:T:C	3.55711e-26	-2.2684	-1.49211	4.36424e-11	-2.35474	-1.46507
161212822	chr6:161212822:A:C	2.07584e-25	-1.99651	-9.24033e-10	2.25002e-10	-2.17973	-9.24033e-10
161212835	chr6:161212835:T:C	3.84216e-25	-9.89405e-10	-1.38084	5.14226e-10	-9.89405e-10	-1.35318
161212962	chr6:161212962:T:C	1.93317e-25	-2.26619	0.198484	2.30628e-10	-2.35077	0.195734
161213388	chr6:161213388:A:G	6.62634e-25	-0.835819	-9.24033e-10	2.35179e-10	-2.1355	-9.24033e-10
161213642	chr6:161213642:C:T	8.56485e-24	-9.89405e-10	1.72338	9.94489e-09	-9.89405e-10	1.60897
161213898	chr6:161213898:C:A	4.75494e-25	-9.89405e-10	-1.16769	5.96424e-10	-9.89405e-10	-1.20489
161213907	chr6:161213907:A:C	2.31685e-25	-1.88666	-9.24033e-10	2.4392e-10	-2.099	-9.24033e-10
161214102	chr6:161214102:A:G	4.1267e-25	-9.89405e-10	-1.30939	5.47887e-10	-9.89405e-10	-1.28977
161214126	chr6:161214126:C:G	2.76786e-25	-2.10568	0.396883	3.45084e-10	-2.00347	0.251411
161214274	chr6:161214274:C:G	1.56293e-25	-2.26239	-0.0179173	1.77363e-10	-2.25442	-0.163225
161214493	chr6:161214493:T:C	5.63022e-26	-2.3471	-0.954213	6.09504e-11	-2.35354	-1.13225
161214494	chr6:161214494:G:A	6.03135e-26	-1.72827	-1.50422	1.08752e-10	-1.4297	-1.47708
161214531	chr6:161214531:C:G	3.66142e-25	-9.89405e-10	-1.42902	4.88513e-10	-9.89405e-10	-1.40448
161214912	chr6:161214912:A:G	1.03561e-24	-9.89405e-10	-0.389299	1.58322e-09	-9.89405e-10	-0.228629
161214923	chr6:161214923:C:T	3.40659e-25	-9.89405e-10	-1.50116	4.45215e-10	-9.89405e-10	-1.49728
161215207	chr6:161215207:T:C	1.44531e-25	-2.35855	-9.24033e-10	1.88041e-10	-2.35918	-9.24033e-10
161215294	chr6:161215294:G:A	4.37139e-24	-9.89405e-10	1.05079	7.67482e-09	-9.89405e-10	1.34986
161215842	chr6:161215842:G:A	7.74552e-26	-1.83509	-1.14725	1.31527e-10	-1.58169	-1.13494
161215909	chr6:161215909:T:C	1.23636e-25	-2.26272	-0.251977	2.47933e-10	-2.19968	0.116991
161215930	chr6:161215930:G:A	3.5947e-26	-2.33018	-1.41982	4.46234e-11	-2.35812	-1.43946
161216575	chr6:161216575:T:C	4.53847e-25	-9.89405e-10	-1.21428	6.11523e-10	-9.89405e-10	-1.17989
161216840	chr6:161216840:T:A	4.64065e-25	-9.89405e-10	-1.19202	6.25793e-10	-9.89405e-10	-1.15682
161217044	chr6:161217044:G:A	3.36161e-25	-9.89405e-10	-1.51445	4.37034e-10	-9.89405e-10	-1.51583
161217092	chr6:161217092:C:T	4.01889e-25	-9.89405e-10	-1.33587	5.55536e-10	-9.89405e-10	-1.27591
161217293	chr6:161217293:C:G	5.31924e-25	-9.89405e-10	-1.05554	6.77314e-10	-9.89405e-10	-1.07771
161217717	chr6:161217717:C:T	8.01812e-25	-9.89405e-10	-0.645167	9.80655e-10	-9.89405e-10	-0.707621
161217720	chr6:161217720:G:A	9.6476e-25	-9.89405e-10	-0.460162	1.33679e-09	-9.89405e-10	-0.397813
161217787	chr6:161217787:G:A	6.46251e-24	-9.89405e-10	1.44173	7.55476e-09	-9.89405e-10	1.33409
161218201	chr6:161218201:A:G	3.35585e-25	-9.89405e-10	-1.51617	4.37265e-10	-9.89405e-10	-1.5153
161218464	chr6:161218464:C:T	3.45339e-25	-9.89405e-10	-1.48751	4.61036e-10	-9.89405e-10	-1.46237
161218674	chr6:161218674:C:A	1.01033e-24	-9.89405e-10	-0.414005	1.36243e-09	-9.89405e-10	-0.378819
161219604	chr6:161219604:C:T	1.01389e-24	-9.89405e-10	-0.410494	1.36699e-09	-9.89405e-10	-0.37548
161219770	chr6:161219770:C:T	2.70616e-25	-1.73134	-9.24033e-10	5.65096e-10	-1.25885	-9.24033e-10
161220029	chr6:161220029:G:A	2.03281e-25	-2.01745	-9.24033e-10	1.95437e-10	-2.3206	-9.24033e-10
161220175	chr6:161220175:C:T	3.43959e-25	-1.49152	-9.24033e-10	2.85887e-10	-1.94025	-9.24033e-10
161220448	chr6:161220448:A:G	1.21674e-25	-1.91286	-0.617836	2.12802e-10	-1.91549	-0.319987
161220586	chr6:161220586:C:T	8.48778e-26	-1.59012	-1.30071	1.57213e-10	-1.17726	-1.36098
161220657	chr6:161220657:T:C	3.52881e-24	-9.89405e-10	0.836676	4.25595e-09	-9.89405e-10	0.760231
161220749	chr6:161220749:G:A	4.19924e-25	-9.89405e-10	-1.29197	5.33976e-10	-9.89405e-10	-1.31549
161221142	chr6:161221142:A:G	5.61221e-25	-9.89405e-10	-1.00193	7.52233e-10	-9.89405e-10	-0.972796
161221193	chr6:161221193:C:A	7.53091e-25	-9.89405e-10	-0.707855	1.05087e-09	-9.89405e-10	-0.638471
161221453	chr6:161221453:G:A	6.80386e-26	-2.36011	-0.751853	1.8736e-10	-1.54752	-0.81529
161221479	chr6:161221479:A:G	7.35967e-26	-2.05869	-0.974748	7.10938e-11	-2.31157	-1.02028
161221757	chr6:161221757:G:A	3.98873e-25	-9.89405e-10	-1.3434	5.05782e-10	-9.89405e-10	-1.36974
161221789	chr6:161221789:G:A	1.29545e-24	-9.89405e-10	-0.165425	1.60633e-09	-9.89405e-10	-0.214134
161222364	chr6:161222364:GATA:G	5.73254e-25	-9.89405e-10	-0.980713	7.69124e-10	-9.89405e-10	-0.95059
161223174	chr6:161223174:G:A	5.3765e-25	-9.89405e-10	-1.04483	7.24608e-10	-9.89405e-10	-1.01021
161223508	chr6:161223508:C:T	2.52175e-25	-0.856434	-0.945485	1.71994e-10	-1.54702	-0.901363
161223552	chr6:161223552:T:G	4.30049e-25	-9.89405e-10	-1.26814	5.9097e-10	-9.89405e-10	-1.21408
161224016	chr6:161224016:A:G	1.82082e-25	-0.621857	-1.50573	9.14418e-11	-1.56412	-1.51601
161224377	chr6:161224377:C:T	5.56209e-25	-9.89405e-10	-1.0109	7.50666e-10	-9.89405e-10	-0.974882
161224487	chr6:161224487:T:C	4.31162e-25	-9.89405e-10	-1.26556	5.91776e-10	-9.89405e-10	-1.21271
161224981	chr6:161224981:A:G	4.24462e-25	-9.89405e-10	-1.28122	5.81953e-10	-9.89405e-10	-1.22945
161225017	chr6:161225017:C:T	1.48987e-25	-2.32818	-9.24033e-10	2.07447e-10	-2.26097	-9.24033e-10
161225227	chr6:161225227:T:C	3.33153e-26	-2.31576	-1.51027	4.23904e-11	-2.34955	-1.49937
161225286	chr6:161225286:T:C	3.71941e-24	-9.89405e-10	0.889278	5.41419e-09	-9.89405e-10	1.00094
161225466	chr6:161225466:T:G	3.91407e-26	-2.30819	-1.35669	4.64854e-11	-2.34649	-1.41022
161225497	chr6:161225497:C:T	5.91601e-25	-9.89405e-10	-0.949209	7.50968e-10	-9.89405e-10	-0.97448
161225682	chr6:161225682:G:A	1.26289e-25	-1.88015	-0.613317	1.29256e-10	-2.21948	-0.514566
161226448	chr6:161226448:A:G	5.34155e-25	-9.89405e-10	-1.05136	7.16339e-10	-9.89405e-10	-1.02169
161226930	chr6:161226930:A:G	8.77327e-26	-2.35933	-0.498419	1.52263e-10	-2.13536	-0.434869
161227076	chr6:161227076:C:T	4.59986e-25	-9.89405e-10	-1.20085	5.90537e-10	-9.89405e-10	-1.21481
161227209	chr6:161227209:A:C	3.61746e-25	-9.89405e-10	-1.4411	4.66901e-10	-9.89405e-10	-1.44972
161227253	chr6:161227253:C:T	1.56853e-25	-2.27673	-9.24033e-10	2.2661e-10	-2.17261	-9.24033e-10
161227329	chr6:161227329:A:G	3.376e-25	-9.89405e-10	-1.51018	4.40604e-10	-9.89405e-10	-1.5077
161227814	chr6:161227814:T:G	3.54859e-25	-9.89405e-10	-1.46032	4.69978e-10	-9.89405e-10	-1.44316
161228105	chr6:161228105:C:G	9.61312e-25	-9.89405e-10	-0.463743	1.3131e-09	-9.89405e-10	-0.415694
161228181	chr6:161228181:A:T	1.95309e-25	-0.971384	-1.08607	3.44732e-10	-0.672402	-1.08067
161228471	chr6:161228471:G:A	5.00922e-25	-9.89405e-10	-1.11559	6.35706e-10	-9.89405e-10	-1.14111
161228894	chr6:161228894:C:A	8.14837e-25	-9.89405e-10	-0.629053	1.03838e-09	-9.89405e-10	-0.650426
161228988	chr6:161228988:C:T	4.21513e-25	-9.89405e-10	-1.28819	5.40758e-10	-9.89405e-10	-1.30287
161229081	chr6:161229081:C:G	4.17835e-25	-9.89405e-10	-1.29696	5.37496e-10	-9.89405e-10	-1.30892
161229427	chr6:161229427:C:T	3.39825e-25	-9.89405e-10	-1.50361	4.38204e-10	-9.89405e-10	-1.51316
161230079	chr6:161230079:G:C	9.05732e-25	-1.39368	0.870383	1.56719e-09	-1.17605	0.937245
161230133	chr6:161230133:C:A	8.97438e-25	-9.89405e-10	-0.532498	1.145e-09	-9.89405e-10	-0.552683
161230451	chr6:161230451:G:C	1.48983e-25	-1.43251	-0.895699	2.36462e-10	-1.23701	-0.893047
161230661	chr6:161230661:A:G	3.60249e-25	-9.89405e-10	-1.44525	4.83307e-10	-9.89405e-10	-1.41519
161230773	chr6:161230773:A:G	5.55809e-24	-9.89405e-10	1.29097	8.13874e-09	-9.89405e-10	1.40855
161230836	chr6:161230836:A:G	1.48202e-25	-1.4371	-0.896366	2.35322e-10	-1.24123	-0.893654
161230971	chr6:161230971:T:C	4.66894e-26	-2.3545	-1.13402	6.14211e-11	-2.31428	-1.16381
161231203	chr6:161231203:C:T	4.18656e-25	-9.89405e-10	-1.29499	5.65191e-10	-9.89405e-10	-1.25868
161231644	chr6:161231644:G:A	3.39296e-25	-9.89405e-10	-1.50517	4.37885e-10	-9.89405e-10	-1.51389
161231653	chr6:161231653:T:C	4.2909e-25	-9.89405e-10	-1.27037	5.49532e-10	-9.89405e-10	-1.28677
161232026	chr6:161232026:A:G	3.35631e-25	-9.89405e-10	-1.51603	4.3753e-10	-9.89405e-10	-1.5147
161232407	chr6:161232407:T:C	6.58445e-26	-1.75401	-1.39074	5.31064e-11	-2.27289	-1.35065
161232591	chr6:161232591:A:C	2.94773e-24	-9.89405e-10	0.65675	3.52845e-09	-9.89405e-10	0.572772
161232704	chr6:161232704:C:T	4.82021e-25	-9.89405e-10	-1.15405	6.15573e-10	-9.89405e-10	-1.17329
161233083	chr6:161233083:G:C	4.92563e-26	-2.32519	-1.10982	5.45575e-11	-2.27556	-1.32102
161233797	chr6:161233797:A:C	4.04918e-26	-2.11566	-1.51528	4.97743e-11	-2.17464	-1.5137
161233912	chr6:161233912:C:T	7.82572e-24	-9.89405e-10	1.63313	1.15083e-08	-9.89405e-10	1.75498
161233979	chr6:161233979:C:T	2.78113e-25	-0.868709	-0.835305	3.99955e-10	-0.762134	-0.842355
161234190	chr6:161234190:C:T	2.87187e-25	-0.910994	-0.760913	4.13516e-10	-0.802716	-0.768429
161234325	chr6:161234325:G:A	2.9031e-25	-0.907773	-0.753319	4.17014e-10	-0.801655	-0.761069
161234923	chr6:161234923:G:A	3.65253e-25	-9.89405e-10	-1.43145	4.69955e-10	-9.89405e-10	-1.44321
161234964	chr6:161234964:A:G	2.21976e-25	-1.02872	-0.900745	1.21608e-10	-1.78702	-1.00802
161235091	chr6:161235091:G:T	4.34452e-26	-2.25773	-1.30281	6.39579e-11	-2.31574	-1.12188
161235280	chr6:161235280:T:C	4.4994e-25	-9.89405e-10	-1.22293	5.62791e-10	-9.89405e-10	-1.26293
161235877	chr6:161235877:G:C	6.36521e-26	-1.86457	-1.31403	6.23873e-11	-2.11904	-1.34344
161236155	chr6:161236155:C:T	1.62429e-25	-1.33868	-0.903119	1.06465e-10	-1.96054	-0.967482
161236625	chr6:161236625:C:T	1.46571e-25	-2.34453	-9.24033e-10	1.89827e-10	-2.34973	-9.24033e-10
161236653	chr6:161236653:T:C	4.8035e-25	-9.89405e-10	-1.15753	6.13389e-10	-9.89405e-10	-1.17684
161236727	chr6:161236727:T:A	3.13633e-24	-0.815008	1.53378	5.02966e-09	-0.665952	1.59322
161236769	chr6:161236769:G:A	1.20897e-24	-9.89405e-10	-0.234516	1.69006e-09	-9.89405e-10	-0.163322
161236784	chr6:161236784:C:A	4.05793e-26	-2.11673	-1.51205	5.06254e-11	-2.16374	-1.50765
161237096	chr6:161237096:G:A	3.93986e-26	-2.14286	-1.51545	6.85621e-11	-1.85632	-1.51178
161237290	chr6:161237290:T:C	4.03142e-25	-9.89405e-10	-1.33275	5.18118e-10	-9.89405e-10	-1.34564
161237312	chr6:161237312:C:T	3.57803e-25	-0.617336	-0.834723	1.72058e-10	-1.50743	-0.940584
161237348	chr6:161237348:A:G	2.30021e-25	-0.485689	-1.40818	1.16066e-10	-1.56562	-1.27607
161237522	chr6:161237522:A:T	4.99903e-25	-9.89405e-10	-1.11763	6.40497e-10	-9.89405e-10	-1.1336
161237535	chr6:161237535:G:A	5.32042e-25	-0.145725	-0.909595	7.58921e-10	-0.0327853	-0.93116
161237619	chr6:161237619:G:A	1.38887e-25	-2.34767	-0.0507053	3.10152e-10	-1.93053	0.071748
161237689	chr6:161237689:T:A	1.3742e-25	-0.89548	-1.51352	7.80038e-11	-1.72534	-1.51375
161237755	chr6:161237755:T:C	3.88767e-25	-9.89405e-10	-1.36906	5.00293e-10	-9.89405e-10	-1.38065
161237793	chr6:161237793:A:G	3.19705e-26	-2.35639	-1.51084	1.81649e-10	-0.877661	-1.5161
161238129	chr6:161238129:C:T	3.78029e-25	-9.89405e-10	-1.39707	4.97649e-10	-9.89405e-10	-1.38595
161238715	chr6:161238715:A:G	6.85585e-26	-2.32755	-0.776803	1.59638e-10	-1.97325	-0.54968
161239068	chr6:161239068:C:T	4.19086e-25	-1.29397	-9.24033e-10	1.94468e-10	-2.32557	-9.24033e-10
161239275	chr6:161239275:A:G	1.54951e-24	-9.89405e-10	0.013654	1.88561e-09	-9.89405e-10	-0.0538334
161239467	chr6:161239467:C:A	3.51009e-25	-9.89405e-10	-1.47123	4.47141e-10	-9.89405e-10	-1.49297
161240171	chr6:161240171:G:A	1.67961e-25	-0.865787	-1.34252	1.42292e-10	-1.28167	-1.35629
161240387	chr6:161240387:G:A	2.74965e-25	-1.7154	-9.24033e-10	3.50877e-10	-1.73541	-9.24033e-10
161240453	chr6:161240453:A:G	1.58495e-25	-2.26632	-9.24033e-10	2.06381e-10	-2.26612	-9.24033e-10
161241098	chr6:161241098:A:G	3.54144e-25	-9.89405e-10	-1.46234	4.4963e-10	-9.89405e-10	-1.48742
161241604	chr6:161241604:G:A	4.15256e-25	0.195058	-1.4982	7.34619e-10	0.48711	-1.4836
161242180	chr6:161242180:G:A	1.06398e-24	-9.89405e-10	-0.36227	1.4612e-09	-9.89405e-10	-0.308826
161242512	chr6:161242512:A:G	7.33212e-25	-0.912088	0.177481	4.0749e-10	-2.10287	0.517039
161242935	chr6:161242935:G:A	4.14127e-25	-9.89405e-10	-1.30587	5.4662e-10	-9.89405e-10	-1.29209
161243168	chr6:161243168:C:T	1.26526e-24	-9.89405e-10	-0.189012	1.75137e-09	-9.89405e-10	-0.127689
161243325	chr6:161243325:G:C	3.67996e-25	-9.89405e-10	-1.42397	4.83319e-10	-9.89405e-10	-1.41517
161243571	chr6:161243571:A:G	6.02425e-25	-9.89405e-10	-0.931079	8.10565e-10	-9.89405e-10	-0.898111
161243658	chr6:161243658:G:A	9.18474e-24	-9.89405e-10	1.79326	1.50217e-08	-9.89405e-10	2.02141
161243834	chr6:161243834:A:G	1.22238e-23	-9.89405e-10	2.0791	1.95079e-08	-9.89405e-10	2.28273
161243988	chr6:161243988:A:G	3.32537e-26	-2.33102	-1.49685	4.25238e-11	-2.36019	-1.48559
161244435	chr6:161244435:G:A	4.5423e-25	-9.89405e-10	-1.21344	5.64018e-10	-9.89405e-10	-1.26076
161244491	chr6:161244491:G:A	9.5888e-26	-1.93942	-0.829437	6.97225e-10	-0.190815	-0.857919
161244706	chr6:161244706:A:G	1.63798e-24	-0.253233	0.322414	1.55294e-09	-0.806138	0.558197
161244870	chr6:161244870:G:C	3.82961e-25	-9.89405e-10	-1.38411	5.03909e-10	-9.89405e-10	-1.37345
161245114	chr6:161245114:G:A	1.51654e-24	-9.89405e-10	-0.00785366	2.15922e-09	-9.89405e-10	0.0816616
161245245	chr6:161245245:A:G	7.14583e-26	-1.74849	-1.31444	4.69633e-11	-2.32787	-1.4186
161245689	chr6:161245689:A:C	3.77855e-25	-2.34373	0.946195	2.04325e-09	-1.40683	1.43328
161245733	chr6:161245733:T:C	5.96485e-26	-2.23701	-1.00656	9.2073e-11	-2.27773	-0.795528
161246254	chr6:161246254:C:T	3.37887e-25	-9.89405e-10	-1.50933	4.41898e-10	-9.89405e-10	-1.50476
161246310	chr6:161246310:G:A	2.48759e-24	-9.89405e-10	0.487028	3.4967e-09	-9.89405e-10	0.563733
161246431	chr6:161246431:CAG:C	3.3519e-26	-2.32321	-1.49672	1.21134e-10	-1.28974	-1.5092
161246513	chr6:161246513:G:A	9.15939e-25	-0.512091	-9.24033e-10	1.90079e-10	-2.3484	-9.24033e-10
161247561	chr6:161247561:A:T	4.33666e-25	-9.89405e-10	-1.25977	5.73997e-10	-9.89405e-10	-1.24322
161247673	chr6:161247673:G:A	4.9243e-25	-1.13269	-9.24033e-10	6.57115e-10	-1.10798	-9.24033e-10
161247713	chr6:161247713:G:A	5.44754e-26	-2.23789	-1.0964	8.18086e-11	-2.27994	-0.911521
161248118	chr6:161248118:C:A	3.38683e-26	-2.32339	-1.48617	4.29728e-11	-2.35778	-1.4775
161248199	chr6:161248199:C:G	6.25554e-26	-2.13158	-1.06441	9.42315e-11	-2.18544	-0.864652
161248276	chr6:161248276:A:G	1.35246e-25	-2.35582	-0.0691288	5.14325e-10	-1.52185	0.168868
161248340	chr6:161248340:C:T	5.01642e-25	-9.89405e-10	-1.11415	7.035e-10	-9.89405e-10	-1.03977
161248401	chr6:161248401:C:T	7.76292e-26	-2.00405	-0.976046	5.20717e-10	-0.337951	-1.00268
161248468	chr6:161248468:T:C	1.35846e-25	-2.35932	-0.0612061	4.9105e-10	-1.58104	0.181743
161248518	chr6:161248518:G:A	1.90136e-25	-2.0843	-9.24033e-10	2.27191e-10	-2.17005	-9.24033e-10
161248703	chr6:161248703:C:T	1.40596e-24	-9.89405e-10	-0.0835671	1.73582e-09	-9.89405e-10	-0.13661
161248721	chr6:161248721:A:G	1.55887e-24	1.2389	-1.21923	2.58909e-09	1.45085	-1.18764
161249235	chr6:161249235:C:T	9.62479e-26	-2.34633	-0.418785	1.26028e-10	-2.35997	-0.399363
161249798	chr6:161249798:C:A	4.64268e-25	-9.89405e-10	-1.19158	6.47966e-10	-9.89405e-10	-1.122
161250108	chr6:161250108:ACG:A	1.13915e-24	-1.89245	1.59845	1.66792e-09	-2.09694	1.92043
161250196	chr6:161250196:C:T	4.3385e-24	-1.80566	2.8489	5.118e-09	-1.90154	2.84622
161250371	chr6:161250371:G:A	4.96128e-26	-2.2419	-1.18589	7.24783e-11	-2.28406	-1.02849
161250562	chr6:161250562:G:A	5.11097e-26	-1.89954	-1.49852	4.14783e-11	-2.35453	-1.51614
161250759	chr6:161250759:C:T	3.83943e-24	0.921039	-9.24033e-10	4.42843e-09	0.799959	-9.24033e-10
161250792	chr6:161250792:T:C	9.21984e-26	-2.13034	-0.677761	5.19575e-10	-0.662178	-0.680654
161251411	chr6:161251411:T:G	1.2536e-25	-2.35874	-0.142114	4.52221e-10	-1.57185	0.0901763
161251580	chr6:161251580:G:C	2.14486e-23	-9.89405e-10	2.64137	3.34521e-08	-9.89405e-10	2.82203
161251656	chr6:161251656:T:C	7.5793e-26	-1.99634	-1.0077	5.12076e-10	-0.32343	-1.03394
161252197	chr6:161252197:T:C	7.79762e-26	-2.36024	-0.615397	2.56423e-10	-1.633	-0.416013
161252507	chr6:161252507:T:C	3.05291e-25	-1.87576	0.264984	3.25924e-10	-1.9709	0.16172
161252509	chr6:161252509:T:G	7.83175e-26	-1.98733	-0.983935	5.35524e-10	-0.30273	-1.00987
161253139	chr6:161253139:G:A	3.36241e-25	-9.89405e-10	-1.51421	4.37081e-10	-9.89405e-10	-1.51572
161253291	chr6:161253291:G:T	1.63651e-24	-1.89039	1.95867	1.90514e-09	-1.97863	1.9351
161253316	chr6:161253316:G:A	1.0382e-24	-9.89405e-10	-0.386802	1.66559e-09	-9.89405e-10	-0.17791
161253416	chr6:161253416:A:G	4.62938e-26	-2.01114	-1.48589	4.13195e-11	-2.36012	-1.51439
161253544	chr6:161253544:G:A	3.5755e-25	-9.89405e-10	-1.45277	4.61139e-10	-9.89405e-10	-1.46214
161253768	chr6:161253768:G:A	4.00824e-25	-9.89405e-10	-1.33852	5.28368e-10	-9.89405e-10	-1.32605
161254039	chr6:161254039:A:T	1.5236e-24	-9.89405e-10	-0.00320884	2.41685e-09	-9.89405e-10	0.194377
161254459	chr6:161254459:T:C	3.57257e-25	-2.27891	0.82532	4.54822e-10	-2.25203	0.776095
161254918	chr6:161254918:C:T	1.28862e-25	-1.76955	-0.703757	1.1678e-10	-2.35291	-0.482647
161254984	chr6:161254984:G:A	5.4212e-24	-9.89405e-10	1.26603	8.63612e-09	-9.89405e-10	1.46787
161255899	chr6:161255899:T:G	3.9185e-25	-9.89405e-10	-1.36116	5.03033e-10	-9.89405e-10	-1.37519
161255947	chr6:161255947:A:G	2.60212e-25	-1.96745	0.196905	3.67071e-10	-1.82236	0.132075
161256017	chr6:161256017:G:C	3.89728e-25	-9.89405e-10	-1.36659	4.96419e-10	-9.89405e-10	-1.38842
161256052	chr6:161256052:G:A	3.05452e-24	-1.02174	1.71408	3.54065e-09	-1.43383	2.01006
161256069	chr6:161256069:C:T	2.60071e-25	-1.94313	0.172039	3.67568e-10	-1.79476	0.105829
161256372	chr6:161256372:A:G	6.60919e-26	-1.70457	-1.43643	4.99849e-11	-2.34896	-1.33516
161256629	chr6:161256629:G:A	2.33996e-25	-2.26724	0.390503	2.93188e-10	-2.32947	0.414444
161257065	chr6:161257065:G:A	8.94543e-26	-2.30333	-0.534984	1.15568e-10	-2.34934	-0.496642
161257087	chr6:161257087:A:T	9.30581e-24	-9.89405e-10	1.80635	1.45279e-08	-9.89405e-10	1.98799
161257194	chr6:161257194:G:A	2.81553e-25	-2.14894	0.457214	3.024e-10	-2.21514	0.331051
161257709	chr6:161257709:T:C	5.34063e-26	-2.35861	-0.995504	8.66324e-11	-2.35785	-0.776323
161257719	chr6:161257719:A:C	1.84405e-25	-0.920626	-1.19428	3.33303e-10	-0.66172	-1.12507
161257775	chr6:161257775:C:G	4.31241e-24	-9.89405e-10	1.03721	5.11118e-09	-9.89405e-10	0.943344
161258156	chr6:161258156:C:T	1.36802e-24	-9.89405e-10	-0.110918	2.30405e-09	-9.89405e-10	0.146581
161258481	chr6:161258481:G:A	3.72401e-25	-9.89405e-10	-1.41207	4.89939e-10	-9.89405e-10	-1.40156
161258833	chr6:161258833:A:G	4.08658e-25	-9.89405e-10	-1.31916	5.12529e-10	-9.89405e-10	-1.35649
161259004	chr6:161259004:G:C	1.44992e-25	-2.35536	-9.24033e-10	2.04971e-10	-2.27297	-9.24033e-10
161259434	chr6:161259434:A:G	6.07805e-25	-2.1879	1.26571	9.16274e-10	-2.08582	1.31029
161259812	chr6:161259812:G:A	3.43497e-26	-2.27928	-1.51617	4.349e-11	-2.32117	-1.50214
161259975	chr6:161259975:A:G	5.90768e-26	-1.95242	-1.30079	6.96887e-11	-2.13117	-1.22063
161260132	chr6:161260132:A:T	1.27809e-25	-1.86319	-0.618312	7.98568e-11	-2.24502	-0.970585
161260281	chr6:161260281:A:G	3.50868e-25	-9.89405e-10	-1.47163	4.51817e-10	-9.89405e-10	-1.48257
161260313	chr6:161260313:T:G	4.6318e-25	-9.89405e-10	-1.19392	5.65858e-10	-9.89405e-10	-1.2575
161260434	chr6:161260434:C:T	3.4849e-25	-9.89405e-10	-1.47843	4.46697e-10	-9.89405e-10	-1.49396
161260724	chr6:161260724:A:G	1.06515e-25	-2.3016	-0.36216	1.55051e-10	-2.34277	-0.209321
161261404	chr6:161261404:C:T	3.66519e-24	-9.89405e-10	0.874595	4.47823e-09	-9.89405e-10	0.811141
161261483	chr6:161261483:T:C	4.10218e-24	-9.89405e-10	0.987233	5.01905e-09	-9.89405e-10	0.925154
161261537	chr6:161261537:T:C	1.23969e-24	-0.209423	-9.24033e-10	2.03879e-10	-2.27831	-9.24033e-10
161261607	chr6:161261607:A:G	1.94202e-25	-2.06314	-9.24033e-10	2.23689e-10	-2.18558	-9.24033e-10
161261791	chr6:161261791:C:T	5.79693e-25	-9.89405e-10	-0.969543	7.33884e-10	-9.89405e-10	-0.997491
161262027	chr6:161262027:C:T	3.38181e-25	-9.89405e-10	-1.50846	4.42041e-10	-9.89405e-10	-1.50444
161262268	chr6:161262268:T:G	4.14338e-25	-1.30536	-9.24033e-10	5.21118e-10	-1.33987	-9.24033e-10
161262330	chr6:161262330:G:A	3.47673e-25	-9.89405e-10	-1.48078	4.48298e-10	-9.89405e-10	-1.49038
161262378	chr6:161262378:G:A	6.52371e-25	-9.89405e-10	-0.851428	8.991e-10	-9.89405e-10	-0.794448
161262390	chr6:161262390:C:T	5.67722e-25	-9.89405e-10	-0.99041	7.19121e-10	-9.89405e-10	-1.01781
161262467	chr6:161262467:T:G	7.3174e-25	-9.89405e-10	-0.736615	1.01186e-09	-9.89405e-10	-0.676302
161262775	chr6:161262775:G:A	2.14699e-25	-2.21454	0.25174	3.17058e-10	-2.1157	0.278945
161262879	chr6:161262879:G:A	3.97021e-25	-9.89405e-10	-1.34805	4.93254e-10	-9.89405e-10	-1.39482
161262942	chr6:161262942:G:T	1.22186e-25	-1.45176	-1.07473	5.63529e-11	-2.30165	-1.26256
161263530	chr6:161263530:T:C	1.22298e-25	-1.72881	-0.796775	7.97767e-11	-2.17844	-1.03817
161263574	chr6:161263574:G:T	7.36214e-25	-9.89405e-10	-0.73052	1.07507e-09	-9.89405e-10	-0.615697
161263613	chr6:161263613:T:G	1.73259e-25	-2.19906	0.0218065	2.54498e-10	-2.10188	0.0453325
161264105	chr6:161264105:A:G	1.66711e-24	0.0868037	-9.24033e-10	3.33543e-09	0.516514	-9.24033e-10
161264188	chr6:161264188:T:C	4.69137e-25	-9.89405e-10	-1.18115	5.93123e-10	-9.89405e-10	-1.21044
161264331	chr6:161264331:G:A	3.86968e-25	-9.89405e-10	-1.3737	5.10968e-10	-9.89405e-10	-1.35954
161264377	chr6:161264377:T:C	4.72168e-26	-2.33424	-1.14305	5.70516e-11	-2.27571	-1.27617
161264742	chr6:161264742:G:A	4.34075e-25	-9.89405e-10	-1.25882	5.34257e-10	-9.89405e-10	-1.31497
161264790	chr6:161264790:G:A	9.03193e-25	0.379586	-0.905691	1.91661e-09	0.858994	-0.896524
161265711	chr6:161265711:C:T	1.04984e-24	-0.375645	-9.24033e-10	1.27918e-09	-0.44187	-9.24033e-10
161265778	chr6:161265778:T:G	1.19102e-24	0.295715	-0.545192	1.73906e-09	0.379484	-0.514227
161265825	chr6:161265825:A:T	6.51329e-25	-9.89405e-10	-0.853026	8.99591e-10	-9.89405e-10	-0.793902
161266001	chr6:161266001:G:A	3.46422e-25	-9.89405e-10	-1.48438	4.48955e-10	-9.89405e-10	-1.48892
161266010	chr6:161266010:G:A	6.3652e-25	-9.89405e-10	-0.876025	8.75024e-10	-9.89405e-10	-0.821592
161266398	chr6:161266398:G:A	6.56358e-25	0.429444	-1.27478	1.49918e-09	0.974746	-1.25791
161266632	chr6:161266632:G:T	8.91836e-26	-2.1034	-0.73794	1.34748e-10	-2.16795	-0.524488
161266758	chr6:161266758:T:C	2.70108e-25	-0.220738	-1.51248	6.22162e-10	0.345007	-1.50765
161267051	chr6:161267051:C:T	4.35601e-26	-2.12803	-1.42987	5.38661e-11	-2.19396	-1.41538
161267404	chr6:161267404:G:A	5.61765e-25	-9.89405e-10	-1.00096	7.07307e-10	-9.89405e-10	-1.03438
161267433	chr6:161267433:A:G	1.05711e-24	0.674611	-1.04335	2.48172e-09	1.23643	-1.01556
161267534	chr6:161267534:G:A	8.59971e-25	0.494856	-1.07	2.00321e-09	1.04523	-1.03857
161267927	chr6:161267927:T:C	3.1925e-26	-2.35351	-1.51514	4.2733e-11	-2.35965	-1.48122
161268068	chr6:161268068:C:A	3.52127e-25	-9.89405e-10	-1.46805	4.54473e-10	-9.89405e-10	-1.4767
161268173	chr6:161268173:A:C	3.80593e-25	-9.89405e-10	-1.39031	4.88689e-10	-9.89405e-10	-1.40412
161268442	chr6:161268442:C:T	1.02444e-24	0.713789	-1.11393	2.41341e-09	1.28711	-1.09416
161268645	chr6:161268645:G:A	1.81144e-25	-2.13275	-9.24033e-10	2.1412e-10	-2.22931	-9.24033e-10
161268724	chr6:161268724:C:T	2.57815e-24	0.522787	-9.24033e-10	5.82567e-09	1.07419	-9.24033e-10
161268784	chr6:161268784:A:G	8.04403e-26	-2.17828	-0.766245	1.2258e-10	-2.23013	-0.556947
161268881	chr6:161268881:C:T	5.26405e-25	-9.89405e-10	-1.06597	6.59619e-10	-9.89405e-10	-1.10418
161269535	chr6:161269535:G:A	1.10733e-25	-2.23192	-0.392997	1.82309e-10	-2.26528	-0.124856
161269706	chr6:161269706:G:T	5.29618e-25	-9.89405e-10	-1.05989	7.31453e-10	-9.89405e-10	-1.00081
161270139	chr6:161270139:A:G	3.36036e-25	-9.89405e-10	-1.51482	4.37125e-10	-9.89405e-10	-1.51562
161270152	chr6:161270152:C:T	1.35703e-25	-2.13918	-0.282396	1.47262e-10	-2.22778	-0.375847
161270160	chr6:161270160:T:C	3.37946e-25	-9.89405e-10	-1.50916	4.388e-10	-9.89405e-10	-1.5118
161270324	chr6:161270324:G:A	5.60653e-25	-9.89405e-10	-1.00294	7.68968e-10	-9.89405e-10	-0.950793
161270675	chr6:161270675:G:A	4.84037e-25	-9.89405e-10	-1.14988	6.50974e-10	-9.89405e-10	-1.11737
161271007	chr6:161271007:C:A	4.57802e-26	-2.31294	-1.19524	5.97577e-11	-2.33556	-1.16999
161271016	chr6:161271016:G:A	1.77717e-25	-2.15185	-9.24033e-10	2.06857e-10	-2.26382	-9.24033e-10
161271162	chr6:161271162:C:T	5.57832e-25	-9.89405e-10	-1.00798	7.27857e-10	-9.89405e-10	-1.00574
161271254	chr6:161271254:A:G	4.97516e-26	-2.19771	-1.22728	4.76819e-11	-2.35357	-1.37772
161271353	chr6:161271353:G:A	4.83042e-25	-9.89405e-10	-1.15194	6.4967e-10	-9.89405e-10	-1.11938
161271441	chr6:161271441:G:A	1.32223e-25	-1.62932	-0.818226	1.12293e-10	-1.88049	-0.994238
161271468	chr6:161271468:C:G	3.82082e-25	-9.89405e-10	-1.38641	5.08986e-10	-9.89405e-10	-1.36342
161271512	chr6:161271512:A:G	4.66874e-25	-9.89405e-10	-1.18598	6.08319e-10	-9.89405e-10	-1.18514
161271736	chr6:161271736:C:T	1.26511e-24	-9.89405e-10	-0.189129	1.7245e-09	-9.89405e-10	-0.143151
161271959	chr6:161271959:C:T	3.40595e-25	-9.89405e-10	-1.50135	4.41055e-10	-9.89405e-10	-1.50667
161272231	chr6:161272231:AC:A	4.08993e-26	-2.35655	-1.26438	5.37965e-11	-2.36006	-1.25057
161272388	chr6:161272388:T:C	3.3564e-25	-9.89405e-10	-1.516	4.37144e-10	-9.89405e-10	-1.51558
161272606	chr6:161272606:A:T	4.32326e-26	-2.06296	-1.50249	4.40824e-11	-2.29463	-1.51515
161272907	chr6:161272907:A:G	3.4224e-25	-9.89405e-10	-1.49653	4.50145e-10	-9.89405e-10	-1.48627
161273147	chr6:161273147:T:G	4.93054e-26	-2.3364	-1.09761	5.40352e-11	-2.33898	-1.26723
161273163	chr6:161273163:T:G	8.27752e-25	-0.613328	-9.24033e-10	6.8749e-10	-1.0628	-9.24033e-10
161273220	chr6:161273220:T:C	1.32138e-25	-2.09013	-0.358062	9.43462e-11	-2.33648	-0.712392
161273580	chr6:161273580:C:G	5.94506e-26	-2.19635	-1.05054	9.67685e-11	-2.10401	-0.919509
161273900	chr6:161273900:C:G	3.66222e-26	-2.35779	-1.37359	5.06935e-11	-2.35255	-1.3175
161274705	chr6:161274705:G:A	3.3963e-25	-9.89405e-10	-1.50418	4.4169e-10	-9.89405e-10	-1.50523
161274718	chr6:161274718:G:A	1.37368e-25	-1.51778	-0.891597	1.53896e-10	-1.84151	-0.718056
161274827	chr6:161274827:G:A	3.56882e-25	-9.89405e-10	-1.45464	4.574e-10	-9.89405e-10	-1.47028
161275131	chr6:161275131:A:G	4.40599e-25	-0.750187	-0.493719	2.21571e-10	-1.82397	-0.371134
161275189	chr6:161275189:G:C	4.45162e-26	-2.22873	-1.30746	5.6002e-11	-2.33494	-1.23552
161275737	chr6:161275737:A:C	4.96835e-26	-2.3361	-1.09027	6.07685e-11	-2.34473	-1.14404
161276166	chr6:161276166:T:C	4.93756e-26	-2.2122	-1.22038	6.2555e-11	-2.32613	-1.13366
161276368	chr6:161276368:A:G	4.46053e-25	-0.497829	-0.733775	3.96203e-10	-1.0989	-0.515016
161276533	chr6:161276533:G:T	6.79571e-25	-0.76055	-0.0500303	3.5167e-10	-1.83853	0.105377
161276558	chr6:161276558:C:A	1.12926e-24	-9.89405e-10	-0.302724	1.41395e-09	-9.89405e-10	-0.3417
161276577	chr6:161276577:G:C	1.28936e-25	-1.60055	-0.872178	1.99048e-10	-1.38947	-0.91283
161277137	chr6:161277137:A:T	9.22409e-25	-0.502097	-0.00295499	4.3032e-10	-1.69232	0.161008
161277226	chr6:161277226:C:T	2.73138e-25	-1.53446	-0.1876	5.63011e-10	-1.23943	-0.0231111
161277962	chr6:161277962:G:A	4.44003e-25	-9.89405e-10	-1.23621	5.57826e-10	-9.89405e-10	-1.2718
161278056	chr6:161278056:C:T	6.11305e-25	-1.11417	0.197725	3.81215e-10	-2.01672	0.364245
161278106	chr6:161278106:A:T	4.45681e-25	-9.89405e-10	-1.23244	5.83967e-10	-9.89405e-10	-1.226
161278293	chr6:161278293:A:C	3.84549e-25	-0.648872	-0.731099	3.51033e-10	-1.2092	-0.525766
161279145	chr6:161279145:A:G	1.12328e-24	-0.308034	-9.24033e-10	1.93057e-09	-0.0302706	-9.24033e-10
161279802	chr6:161279802:CA:C	5.96513e-24	-9.89405e-10	1.36165	7.20108e-09	-9.89405e-10	1.28614
161279842	chr6:161279842:C:T	5.09365e-26	-1.94655	-1.45491	9.82019e-11	-1.60982	-1.399
161280601	chr6:161280601:C:T	2.66638e-25	-2.36014	0.613994	3.01803e-10	-2.35861	0.472546
161280725	chr6:161280725:G:T	1.28169e-24	-9.89405e-10	-0.17611	1.61306e-09	-9.89405e-10	-0.209954
161281085	chr6:161281085:A:C	1.66865e-25	-2.21485	-9.24033e-10	2.27567e-10	-2.1684	-9.24033e-10
161281238	chr6:161281238:G:A	4.14944e-26	-2.27201	-1.33447	7.06972e-11	-2.16753	-1.16991
161281542	chr6:161281542:A:T	8.30937e-26	-1.96719	-0.944884	9.57397e-11	-2.20135	-0.832857
161281722	chr6:161281722:T:C	4.65048e-26	-2.32373	-1.16875	6.11631e-11	-2.34835	-1.13395
161281764	chr6:161281764:C:A	1.60465e-24	-9.89405e-10	0.0486181	2.09729e-09	-9.89405e-10	0.0525584
161282003	chr6:161282003:A:G	8.91766e-26	-1.46399	-1.37743	6.04024e-11	-2.11342	-1.38139
161282110	chr6:161282110:T:C	4.08504e-26	-2.10974	-1.51239	6.85057e-11	-1.86947	-1.49946
161282301	chr6:161282301:C:G	1.7082e-25	-2.19143	-9.24033e-10	2.1187e-10	-2.23987	-9.24033e-10
161282396	chr6:161282396:G:A	4.13152e-26	-2.10085	-1.50996	6.25558e-11	-1.96783	-1.49196
161282528	chr6:161282528:G:A	3.48748e-25	-9.89405e-10	-1.47769	4.50811e-10	-9.89405e-10	-1.48479
161283459	chr6:161283459:A:G	4.07656e-26	-2.19686	-1.42735	5.79415e-11	-2.07547	-1.46093
161283501	chr6:161283501:T:C	3.70613e-26	-2.34672	-1.37275	5.18693e-11	-2.2332	-1.41392
161283585	chr6:161283585:T:G	3.98241e-26	-2.17885	-1.46872	5.73528e-11	-2.05338	-1.49324
161283653	chr6:161283653:C:T	4.36259e-25	-9.89405e-10	-1.25381	5.55417e-10	-9.89405e-10	-1.27612
161284023	chr6:161284023:G:T	3.90818e-26	-2.3561	-1.31028	9.85701e-11	-1.96289	-1.04218
161284032	chr6:161284032:G:A	1.05956e-24	-9.89405e-10	-0.36643	1.54791e-09	-9.89405e-10	-0.25118
161284323	chr6:161284323:A:G	3.87344e-25	-9.89405e-10	-1.37273	4.88679e-10	-9.89405e-10	-1.40414
161284362	chr6:161284362:C:T	7.9557e-25	-9.89405e-10	-0.652983	9.88797e-10	-9.89405e-10	-0.699354
161284405	chr6:161284405:C:T	3.50388e-25	-9.89405e-10	-1.473	4.537e-10	-9.89405e-10	-1.47841
161284482	chr6:161284482:G:A	4.78537e-26	-2.29823	-1.16567	1.11771e-10	-1.79464	-1.08475
161284793	chr6:161284793:C:G	3.40041e-26	-2.34477	-1.46079	4.57547e-11	-2.35374	-1.41881
161284854	chr6:161284854:A:C	1.0004e-25	-2.29124	-0.435233	1.66027e-10	-2.34046	-0.143232
161285239	chr6:161285239:C:A	6.14837e-26	-2.3447	-0.868573	9.51382e-11	-2.36017	-0.680346
161285422	chr6:161285422:G:A	6.20337e-26	-2.35337	-0.850998	9.49658e-11	-2.23062	-0.811709
161285523	chr6:161285523:C:T	4.38491e-25	-9.89405e-10	-1.2487	5.9106e-10	-9.89405e-10	-1.21393
161285910	chr6:161285910:A:G	1.23536e-25	-2.32608	-0.189429	2.13877e-10	-2.35582	0.125382
161286020	chr6:161286020:T:C	1.44584e-25	-2.35818	-9.24033e-10	1.94987e-10	-2.32291	-9.24033e-10
161286088	chr6:161286088:A:G	3.89281e-26	-2.25143	-1.41889	5.33416e-11	-2.15715	-1.46198
161286255	chr6:161286255:T:C	1.11111e-25	-2.32017	-0.30135	1.90266e-10	-2.35351	0.00609422
161286315	chr6:161286315:T:C	6.95727e-26	-2.3575	-0.732167	1.10171e-10	-2.20363	-0.690175
161286430	chr6:161286430:G:A	1.07275e-25	-2.26991	-0.386736	1.76971e-10	-2.32911	-0.0907499
161286606	chr6:161286606:T:C	3.70387e-26	-2.35127	-1.3688	8.66243e-11	-2.00404	-1.13022
161287048	chr6:161287048:T:C	5.0272e-26	-2.31934	-1.09525	1.09789e-10	-1.86031	-1.03696
161287325	chr6:161287325:C:T	8.32453e-26	-2.35032	-0.559925	1.58531e-10	-1.98058	-0.549316
161287354	chr6:161287354:TG:T	1.18548e-25	-2.32459	-0.232132	2.05181e-10	-2.3556	0.0836498
161287939	chr6:161287939:G:A	6.65678e-25	-9.89405e-10	-0.831235	8.71763e-10	-9.89405e-10	-0.825324
161288246	chr6:161288246:G:A	3.57395e-25	-1.4532	-9.24033e-10	2.33384e-10	-2.14316	-9.24033e-10
161288467	chr6:161288467:C:T	5.71653e-25	-9.89405e-10	-0.983508	7.01133e-10	-9.89405e-10	-1.04315
161289005	chr6:161289005:G:A	3.74432e-25	-1.40663	-9.24033e-10	4.45731e-10	-1.49613	-9.24033e-10
161289128	chr6:161289128:C:T	4.56144e-25	-9.89405e-10	-1.20923	5.61846e-10	-9.89405e-10	-1.26462
161289129	chr6:161289129:G:A	3.45068e-26	-2.31982	-1.47106	6.4283e-11	-2.11899	-1.31356
161289300	chr6:161289300:C:G	1.17378e-25	-2.33227	-0.234374	2.0395e-10	-2.35762	0.079653
161289319	chr6:161289319:C:A	9.39627e-26	-2.13101	-0.658131	1.62547e-10	-2.24151	-0.263367
161289427	chr6:161289427:T:C	7.42117e-26	-2.3487	-0.676417	1.12741e-10	-2.24511	-0.625645
161289517	chr6:161289517:T:C	8.32455e-26	-2.34117	-0.569077	1.23304e-10	-2.26412	-0.517072
161289631	chr6:161289631:A:G	9.79164e-26	-2.24634	-0.501586	1.82526e-10	-2.31318	-0.0757699
161289645	chr6:161289645:A:T	6.19873e-25	-9.89405e-10	-0.902526	7.57127e-10	-9.89405e-10	-0.966312
161289658	chr6:161289658:G:A	9.0089e-26	-2.26018	-0.571058	1.66081e-10	-2.32157	-0.161795
161289850	chr6:161289850:A:C	3.63551e-25	-9.89405e-10	-1.43612	4.78178e-10	-9.89405e-10	-1.42586
161290075	chr6:161290075:C:T	2.18255e-25	-1.89399	-0.0523898	4.60971e-10	-1.6015	0.13899
161290081	chr6:161290081:A:G	3.80163e-26	-2.26601	-1.42801	6.23809e-11	-2.22836	-1.23422
161290101	chr6:161290101:C:T	1.98084e-25	-2.04335	-9.24033e-10	2.57628e-10	-2.04433	-9.24033e-10
161290131	chr6:161290131:T:C	1.22298e-25	-2.34031	-0.185274	1.80672e-10	-2.2684	-0.13076
161290155	chr6:161290155:G:C	1.5104e-25	-2.35441	0.0399199	3.0963e-10	-2.34446	0.483994
161290386	chr6:161290386:T:A	3.80619e-26	-2.32812	-1.36471	7.88229e-11	-2.11501	-1.11363
161290417	chr6:161290417:A:C	5.23084e-25	-9.89405e-10	-1.0723	6.44333e-10	-9.89405e-10	-1.12763
161290825	chr6:161290825:G:A	4.2115e-25	-9.89405e-10	-1.28905	5.34956e-10	-9.89405e-10	-1.31366
161290826	chr6:161290826:A:G	4.18632e-25	-9.89405e-10	-1.29505	5.31799e-10	-9.89405e-10	-1.31958
161291003	chr6:161291003:T:G	6.72982e-26	-2.35836	-0.764548	1.07935e-10	-1.97486	-0.939445
161291059	chr6:161291059:G:T	1.61451e-25	-2.24784	-9.24033e-10	1.9225e-10	-2.33704	-9.24033e-10
161291203	chr6:161291203:C:T	3.85608e-26	-2.28807	-1.39173	6.92651e-11	-2.18626	-1.17164
161291282	chr6:161291282:G:A	6.09361e-26	-2.35565	-0.866563	7.93958e-11	-2.36014	-0.861255
161291287	chr6:161291287:T:C	5.56348e-25	-9.89405e-10	-1.01065	6.82005e-10	-9.89405e-10	-1.07081
161291523	chr6:161291523:C:T	1.74635e-25	-2.32818	0.158842	2.34293e-10	-2.28321	0.143941
161291572	chr6:161291572:C:T	1.82998e-25	-2.12256	-9.24033e-10	2.57581e-10	-2.04451	-9.24033e-10
161291848	chr6:161291848:T:G	3.64808e-26	-2.26274	-1.47252	5.04268e-11	-2.17535	-1.49997
161292122	chr6:161292122:G:A	1.06462e-25	-1.83428	-0.829976	1.32229e-10	-2.11033	-0.600976
161292330	chr6:161292330:C:T	3.85167e-25	-9.89405e-10	-1.37837	4.96445e-10	-9.89405e-10	-1.38837
161292335	chr6:161292335:A:G	3.41415e-25	-9.89405e-10	-1.49894	4.41328e-10	-9.89405e-10	-1.50605
161292419	chr6:161292419:CCATTA:C	3.36846e-25	-9.89405e-10	-1.51242	4.37803e-10	-9.89405e-10	-1.51407
161292935	chr6:161292935:G:A	1.76654e-25	-2.33077	0.172923	2.36603e-10	-2.29938	0.169928
161293838	chr6:161293838:G:A	3.07646e-25	-1.60309	-9.24033e-10	3.67774e-10	-1.68837	-9.24033e-10
161294624	chr6:161294624:C:T	4.96897e-26	-1.97347	-1.45278	7.33103e-11	-1.85492	-1.44622
161294812	chr6:161294812:G:C	4.43196e-26	-2.06264	-1.47798	6.55906e-11	-1.93803	-1.47438
161295128	chr6:161295128:T:C	2.36287e-25	-1.867	-9.24033e-10	2.89806e-10	-1.92663	-9.24033e-10
161295513	chr6:161295513:T:C	2.23191e-25	-1.92401	-9.24033e-10	2.56523e-10	-2.04862	-9.24033e-10
161295624	chr6:161295624:T:C	1.51394e-25	-2.31216	-9.24033e-10	2.04749e-10	-2.27406	-9.24033e-10
161295640	chr6:161295640:G:A	4.47331e-26	-2.04532	-1.48601	6.62881e-11	-1.91906	-1.48278
161295695	chr6:161295695:T:C	3.73337e-25	-9.89405e-10	-1.40956	4.98997e-10	-9.89405e-10	-1.38324
161295736	chr6:161295736:A:G	4.52479e-26	-2.31174	-1.20814	5.63939e-11	-2.32329	-1.24019
161295827	chr6:161295827:A:G	6.70037e-25	-0.824708	-9.24033e-10	4.03688e-10	-1.5952	-9.24033e-10
161296272	chr6:161296272:G:A	3.52444e-25	-9.89405e-10	-1.46715	4.54613e-10	-9.89405e-10	-1.4764
161296559	chr6:161296559:C:T	5.51347e-25	-9.89405e-10	-1.01968	6.91375e-10	-9.89405e-10	-1.05716
161296573	chr6:161296573:C:T	3.65612e-25	-9.89405e-10	-1.43047	4.74591e-10	-9.89405e-10	-1.43339
161296626	chr6:161296626:C:T	1.10301e-24	-9.89405e-10	-0.326243	1.34576e-09	-9.89405e-10	-0.391125
161297255	chr6:161297255:C:T	4.60153e-26	-2.0281	-1.47496	6.85046e-11	-1.89771	-1.47123
161297268	chr6:161297268:T:A	4.79335e-26	-2.33949	-1.12273	6.33083e-11	-2.30117	-1.14665
161297500	chr6:161297500:G:A	3.35452e-26	-2.35801	-1.46114	5.4292e-11	-2.11815	-1.48331
161298199	chr6:161298199:A:G	4.34229e-25	-9.89405e-10	-1.25847	5.603e-10	-9.89405e-10	-1.26737
161298609	chr6:161298609:T:C	3.98012e-26	-2.31599	-1.33216	5.01808e-11	-2.32662	-1.35359
161298656	chr6:161298656:G:C	8.47281e-25	-9.89405e-10	-0.590009	1.23474e-09	-9.89405e-10	-0.477228
161298810	chr6:161298810:G:C	4.4549e-26	-2.13142	-1.40404	6.50308e-11	-2.01686	-1.40413
161298841	chr6:161298841:C:T	8.4788e-25	-9.89405e-10	-0.589302	1.23558e-09	-9.89405e-10	-0.476544
161298854	chr6:161298854:GC:G	3.38947e-25	-9.89405e-10	-1.5062	4.38808e-10	-9.89405e-10	-1.51178
161299150	chr6:161299150:T:C	3.6364e-25	-9.89405e-10	-1.43588	4.64177e-10	-9.89405e-10	-1.45558
161299243	chr6:161299243:G:C	4.38618e-26	-2.34114	-1.20986	5.88183e-11	-2.29913	-1.22226
161299264	chr6:161299264:A:C	9.78946e-25	-9.89405e-10	-0.445565	1.38805e-09	-9.89405e-10	-0.360184
161299642	chr6:161299642:A:G	3.27675e-26	-2.34809	-1.49451	9.21254e-11	-1.73826	-1.33443
161299914	chr6:161299914:A:T	4.56083e-26	-2.00093	-1.51102	6.78814e-11	-1.86894	-1.50914
161300182	chr6:161300182:T:G	3.37398e-25	-9.89405e-10	-1.51078	4.37894e-10	-9.89405e-10	-1.51387
161300196	chr6:161300196:G:A	3.60602e-25	-9.89405e-10	-1.44427	4.67794e-10	-9.89405e-10	-1.44781
161300222	chr6:161300222:G:A	1.704e-25	-2.30322	0.109325	2.44366e-10	-2.25463	0.157457
161300379	chr6:161300379:A:G	3.36194e-25	-9.89405e-10	-1.51435	4.39103e-10	-9.89405e-10	-1.51111
161300598	chr6:161300598:A:G	3.35624e-25	-9.89405e-10	-1.51605	4.37563e-10	-9.89405e-10	-1.51462
161300762	chr6:161300762:C:T	3.39536e-25	-9.89405e-10	-1.50446	4.39781e-10	-9.89405e-10	-1.50956
161301025	chr6:161301025:A:G	3.17672e-26	-2.36005	-1.51356	4.34773e-11	-2.3077	-1.5159
161301362	chr6:161301362:G:A	3.76432e-25	-9.89405e-10	-1.4013	4.80954e-10	-9.89405e-10	-1.42007
161301383	chr6:161301383:T:G	3.38188e-25	-9.89405e-10	-1.50844	4.44416e-10	-9.89405e-10	-1.49908
161301764	chr6:161301764:T:C	3.86483e-26	-2.35947	-1.31807	8.94366e-11	-1.93963	-1.16269
161301839	chr6:161301839:A:G	1.35974e-24	-9.89405e-10	-0.116994	1.62415e-09	-9.89405e-10	-0.203103
161301977	chr6:161301977:AAAAG:A	2.88043e-25	-0.154339	-1.51459	4.48068e-10	0.0140199	-1.50492
161302023	chr6:161302023:A:G	8.20527e-26	-1.41512	-1.50956	5.07235e-11	-2.1601	-1.50935
161302083	chr6:161302083:C:T	3.17831e-26	-2.35697	-1.51613	4.20813e-11	-2.35228	-1.50396
161302416	chr6:161302416:C:T	9.15982e-25	-9.89405e-10	-0.512045	1.28079e-09	-9.89405e-10	-0.44061
161302494	chr6:161302494:T:C	4.34573e-26	-2.21681	-1.34345	5.80663e-11	-2.332	-1.20226
161302584	chr6:161302584:G:A	5.10552e-25	-9.89405e-10	-1.09655	6.78913e-10	-9.89405e-10	-1.07535
161302673	chr6:161302673:C:T	5.80024e-26	-2.21084	-1.06072	1.0071e-10	-2.20985	-0.773748
161302803	chr6:161302803:TC:T	3.23444e-26	-2.35867	-1.49693	4.32953e-11	-2.31379	-1.51401
161302805	chr6:161302805:C:T	3.24537e-26	-2.35594	-1.49629	4.38279e-11	-2.30177	-1.5138
161303182	chr6:161303182:G:A	7.09836e-26	-2.22803	-0.841566	9.69101e-11	-2.28904	-0.73302
161303205	chr6:161303205:A:G	1.52253e-24	-9.89405e-10	-0.00390975	2.15776e-09	-9.89405e-10	0.0809824
161303340	chr6:161303340:T:C	3.75599e-25	-9.89405e-10	-1.40352	4.809e-10	-9.89405e-10	-1.42018
161303348	chr6:161303348:A:G	4.57916e-26	-2.18497	-1.32297	7.40043e-11	-1.99555	-1.29617
161303419	chr6:161303419:C:A	1.47448e-25	-2.33856	-9.24033e-10	1.88007e-10	-2.35936	-9.24033e-10
161303477	chr6:161303477:C:T	1.11299e-25	-1.84322	-0.7766	1.85505e-10	-1.87574	-0.497015
161304265	chr6:161304265:A:G	4.55939e-26	-2.00857	-1.5037	6.03355e-11	-2.02168	-1.47425
161304298	chr6:161304298:AC:A	6.92406e-25	-9.89405e-10	-0.791869	8.66909e-10	-9.89405e-10	-0.830909
161304342	chr6:161304342:G:A	4.14215e-25	-9.89405e-10	-1.30566	5.1242e-10	-9.89405e-10	-1.3567
161304659	chr6:161304659:C:G	1.50176e-25	-2.33173	0.011497	2.0687e-10	-2.28336	0.0196111
161304769	chr6:161304769:A:C	9.23502e-26	-2.00638	-0.800074	1.51783e-10	-2.03605	-0.537336
161304806	chr6:161304806:G:T	1.04443e-25	-1.96892	-0.714484	1.73392e-10	-2.00253	-0.437764
161305266	chr6:161305266:A:C	3.85322e-25	-2.07493	0.69697	6.53476e-10	-1.89915	0.785616
161305278	chr6:161305278:C:T	5.76936e-26	-1.90826	-1.36863	7.89626e-11	-1.85734	-1.36953
161305392	chr6:161305392:G:A	5.46209e-25	-9.89405e-10	-1.02904	6.44321e-10	-9.89405e-10	-1.12765
161305396	chr6:161305396:C:T	3.36056e-25	-9.89405e-10	-1.51476	4.3762e-10	-9.89405e-10	-1.51449
161305477	chr6:161305477:A:T	1.26625e-24	-9.89405e-10	-0.188226	1.74748e-09	-9.89405e-10	-0.129914
161305489	chr6:161305489:G:A	3.88146e-23	-9.89405e-10	3.23451	5.84266e-08	-9.89405e-10	3.37968
161305582	chr6:161305582:C:T	4.24987e-25	-9.89405e-10	-1.27998	5.2627e-10	-9.89405e-10	-1.33003
161306151	chr6:161306151:T:C	1.91469e-24	-9.89405e-10	0.225269	2.67546e-09	-9.89405e-10	0.296035
161306376	chr6:161306376:T:C	3.36733e-25	-9.89405e-10	-1.51275	4.39024e-10	-9.89405e-10	-1.51129
161306383	chr6:161306383:T:C	6.67431e-25	-9.89405e-10	-0.828605	8.87852e-10	-9.89405e-10	-0.807037
161306694	chr6:161306694:G:C	1.44622e-24	-9.89405e-10	-0.0553361	1.91383e-09	-9.89405e-10	-0.0389819
161306760	chr6:161306760:T:A	4.39251e-24	-9.89405e-10	1.05561	6.33603e-09	-9.89405e-10	1.15817
161306805	chr6:161306805:A:G	3.18997e-26	-2.36027	-1.50917	4.16943e-11	-2.34931	-1.51617
161306854	chr6:161306854:G:A	1.52951e-24	-9.89405e-10	0.000660355	2.02136e-09	-9.89405e-10	0.0156832
161306905	chr6:161306905:T:C	4.31016e-26	-2.34381	-1.22467	5.52224e-11	-2.35804	-1.22643
161307395	chr6:161307395:T:C	4.58466e-26	-2.33189	-1.17485	5.83374e-11	-2.35231	-1.17729
161307711	chr6:161307711:G:C	2.19715e-24	-9.89405e-10	0.362877	2.90493e-09	-9.89405e-10	0.378321
161308036	chr6:161308036:C:T	5.29763e-26	-2.30665	-1.05555	7.26592e-11	-2.2435	-1.06657
161308089	chr6:161308089:G:A	6.87347e-26	-2.35981	-0.741978	9.23532e-11	-2.34686	-0.723358
161308244	chr6:161308244:C:T	4.16703e-25	-9.89405e-10	-1.29967	5.78919e-10	-9.89405e-10	-1.23468
161308314	chr6:161308314:C:G	8.46665e-25	-0.590736	-9.24033e-10	3.48925e-10	-1.74099	-9.24033e-10
161308486	chr6:161308486:C:T	4.10395e-26	-2.30925	-1.30826	5.61733e-11	-2.24962	-1.31778
161308950	chr6:161308950:G:A	2.41496e-24	-2.14031	2.59771	4.49761e-09	-1.96064	2.7761
161309311	chr6:161309311:G:A	5.5083e-26	-2.35486	-0.96834	7.33051e-11	-2.35931	-0.941899
161309529	chr6:161309529:T:C	8.84952e-26	-2.35982	-0.489276	1.44426e-10	-2.32231	-0.300767
161309534	chr6:161309534:G:A	1.04737e-25	-2.29386	-0.386729	1.62426e-10	-2.16969	-0.33593
161309546	chr6:161309546:A:G	3.7043e-25	-9.89405e-10	-1.41738	4.77717e-10	-9.89405e-10	-1.42682
161309564	chr6:161309564:G:T	1.43219e-25	-2.24092	-0.126751	1.40674e-10	-2.31569	-0.33371
161309572	chr6:161309572:A:G	4.79526e-25	-9.89405e-10	-1.15924	6.25624e-10	-9.89405e-10	-1.15709
161309677	chr6:161309677:A:G	1.10188e-25	-2.28855	-0.341303	1.71882e-10	-2.15951	-0.289524
161309936	chr6:161309936:G:A	9.43626e-26	-2.32566	-0.459234	1.359e-10	-2.25946	-0.424464
161309978	chr6:161309978:A:G	8.0663e-26	-2.32666	-0.615098	1.15812e-10	-2.2625	-0.581376
161310240	chr6:161310240:T:C	5.24503e-26	-2.35493	-1.01725	7.38307e-11	-2.33107	-0.963003
161310374	chr6:161310374:C:T	3.68605e-25	-9.89405e-10	-1.42231	4.82871e-10	-9.89405e-10	-1.41609
161310389	chr6:161310389:G:A	5.84962e-26	-2.32618	-0.936904	8.65347e-11	-2.35452	-0.780776
161310416	chr6:161310416:A:T	5.94153e-26	-2.35808	-0.889411	7.93987e-11	-2.36027	-0.861096
161310542	chr6:161310542:G:A	5.03163e-25	-2.25064	1.13951	7.21764e-10	-2.18394	1.16979
161310654	chr6:161310654:G:A	4.58409e-25	-2.1281	0.923823	7.90298e-10	-1.94312	1.01969
161310897	chr6:161310897:G:A	5.46031e-25	-2.12515	1.09578	9.41042e-10	-1.9402	1.19135
161310983	chr6:161310983:G:A	5.47334e-26	-2.32849	-1.00108	7.30351e-11	-2.27736	-1.02754
161311014	chr6:161311014:G:A	5.07886e-25	-1.10178	-9.24033e-10	7.18894e-10	-1.01813	-9.24033e-10
161311108	chr6:161311108:T:C	5.84116e-26	-2.33404	-0.930489	8.34177e-11	-2.27583	-0.896154
161311111	chr6:161311111:G:T	3.53237e-25	-9.89405e-10	-1.4649	4.51155e-10	-9.89405e-10	-1.48403
161311191	chr6:161311191:C:A	8.82866e-25	-9.89405e-10	-0.548868	1.22301e-09	-9.89405e-10	-0.486775
161311237	chr6:161311237:G:A	3.89467e-25	-2.24655	0.879292	5.64343e-10	-2.17981	0.919625
161311302	chr6:161311302:C:T	1.96435e-24	-9.89405e-10	0.250876	2.59532e-09	-9.89405e-10	0.265624
161311531	chr6:161311531:G:A	3.42784e-25	-9.89405e-10	-1.49494	4.54028e-10	-9.89405e-10	-1.47768
161312227	chr6:161312227:C:A	5.96757e-25	-9.89405e-10	-0.940531	8.07224e-10	-9.89405e-10	-0.902241
161312265	chr6:161312265:G:T	3.54804e-25	-9.89405e-10	-1.46048	4.57682e-10	-9.89405e-10	-1.46967
161312344	chr6:161312344:A:G	3.27596e-26	-2.35918	-1.48366	4.31729e-11	-2.35323	-1.4774
161312357	chr6:161312357:C:T	4.47684e-26	-2.36018	-1.17036	5.95821e-11	-2.35901	-1.14948
161312358	chr6:161312358:C:T	7.37207e-26	-2.32962	-0.702138	1.02862e-10	-2.3322	-0.630257
161312477	chr6:161312477:A:G	2.26994e-24	-9.89405e-10	0.395468	3.20655e-09	-9.89405e-10	0.477109
161312622	chr6:161312622:G:A	7.61445e-26	-2.23034	-0.769071	1.32489e-10	-2.12136	-0.587982
161312633	chr6:161312633:G:A	4.90323e-25	-9.89405e-10	-1.13698	6.91876e-10	-9.89405e-10	-1.05644
161312784	chr6:161312784:T:C	4.69279e-26	-2.28532	-1.19811	6.04741e-11	-2.27885	-1.21478
161313011	chr6:161313011:C:T	3.62594e-26	-2.36023	-1.38112	4.79195e-11	-2.35868	-1.36764
161313217	chr6:161313217:T:C	7.67516e-26	-2.33034	-0.661125	1.07222e-10	-2.33295	-0.587992
161313800	chr6:161313800:C:T	3.61271e-25	-9.89405e-10	-1.44241	4.63905e-10	-9.89405e-10	-1.45616
161313820	chr6:161313820:T:C	5.03788e-25	-1.10989	-9.24033e-10	7.16854e-10	-1.02097	-9.24033e-10
161313886	chr6:161313886:G:A	3.69303e-26	-2.34408	-1.37893	5.19898e-11	-2.36004	-1.28476
161314045	chr6:161314045:C:T	4.52758e-25	-9.89405e-10	-1.21668	5.98277e-10	-9.89405e-10	-1.20179
161314285	chr6:161314285:TCTCTCTCTCTGC:T	4.28551e-25	-9.89405e-10	-1.27163	5.60573e-10	-9.89405e-10	-1.26688
161314331	chr6:161314331:C:T	5.52526e-25	-9.89405e-10	-1.01754	7.17437e-10	-9.89405e-10	-1.02016
161314518	chr6:161314518:T:G	7.29706e-26	-2.36016	-0.681824	1.04051e-10	-2.35521	-0.595751
161314700	chr6:161314700:T:A	3.60489e-25	-9.89405e-10	-1.44458	4.70131e-10	-9.89405e-10	-1.44283
161314784	chr6:161314784:A:C	4.98456e-25	-9.89405e-10	-1.12052	6.46536e-10	-9.89405e-10	-1.12421
161314974	chr6:161314974:A:G	2.26464e-24	-9.89405e-10	0.393131	3.19127e-09	-9.89405e-10	0.47233
161314982	chr6:161314982:G:A	3.98167e-26	-2.27304	-1.37471	5.42926e-11	-2.32398	-1.27748
161315190	chr6:161315190:T:G	4.26462e-26	-2.11247	-1.46663	5.3972e-11	-2.10989	-1.49749
161315305	chr6:161315305:A:G	4.11385e-26	-2.26318	-1.35192	5.75082e-11	-2.18236	-1.36156
161315312	chr6:161315312:C:T	7.09695e-26	-1.64023	-1.42956	8.75669e-11	-1.72255	-1.40089
161315346	chr6:161315346:C:T	7.31758e-26	-2.35962	-0.679561	1.03942e-10	-2.34651	-0.605502
161315358	chr6:161315358:G:A	7.33819e-26	-2.35913	-0.677234	1.0442e-10	-2.34444	-0.60298
161315364	chr6:161315364:T:C	3.77038e-25	-9.89405e-10	-1.39969	4.82334e-10	-9.89405e-10	-1.4172
161316233	chr6:161316233:A:G	4.57357e-25	-9.89405e-10	-1.20658	6.14501e-10	-9.89405e-10	-1.17503
161316262	chr6:161316262:A:G	7.64004e-26	-2.36018	-0.635875	1.08614e-10	-2.34979	-0.558255
161316503	chr6:161316503:C:A	7.32334e-26	-2.35958	-0.67881	1.04086e-10	-2.34616	-0.604462
161316660	chr6:161316660:T:A	3.66851e-25	-9.89405e-10	-1.42708	4.66886e-10	-9.89405e-10	-1.44976
161316800	chr6:161316800:A:C	3.07725e-24	-9.89405e-10	0.699752	4.05836e-09	-9.89405e-10	0.712693
161316909	chr6:161316909:T:C	7.20944e-26	-2.36019	-0.69387	1.01855e-10	-2.35339	-0.618905
161316971	chr6:161316971:T:G	7.72875e-26	-2.34418	-0.640333	1.12517e-10	-2.3096	-0.563139
161316995	chr6:161316995:G:A	6.79007e-26	-2.36015	-0.753842	9.71782e-11	-2.35314	-0.666153
161317081	chr6:161317081:G:C	7.80271e-25	-0.6724	-9.24033e-10	3.32297e-10	-1.78981	-9.24033e-10
161317128	chr6:161317128:G:A	3.96735e-25	-9.89405e-10	-1.34877	5.47426e-10	-9.89405e-10	-1.29061
161317134	chr6:161317134:C:T	3.67799e-26	-2.23243	-1.49466	5.21966e-11	-2.14317	-1.49765
161317195	chr6:161317195:A:G	4.8879e-26	-2.20452	-1.23817	7.39361e-11	-2.04997	-1.24267
161317300	chr6:161317300:A:T	7.81169e-26	-2.35994	-0.613891	1.10063e-10	-2.3548	-0.539989
161317934	chr6:161317934:G:A	3.23662e-24	-9.89405e-10	0.750243	4.27093e-09	-9.89405e-10	0.763744
161317969	chr6:161317969:C:A	1.5083e-25	-2.31589	-9.24033e-10	2.05672e-10	-2.26956	-9.24033e-10
161317986	chr6:161317986:A:G	7.40241e-26	-2.35948	-0.668174	1.04326e-10	-2.35633	-0.591995
161318070	chr6:161318070:G:C	7.33513e-26	-2.35954	-0.677245	1.03221e-10	-2.3561	-0.602869
161318262	chr6:161318262:C:T	7.06795e-25	-9.89405e-10	-0.7713	9.68816e-10	-9.89405e-10	-0.719768
161318352	chr6:161318352:T:C	4.00831e-26	-2.27214	-1.36895	5.45365e-11	-2.32351	-1.27346
161318586	chr6:161318586:T:C	7.65988e-26	-2.35999	-0.633471	1.08364e-10	-2.35457	-0.555782
161318989	chr6:161318989:T:C	4.65517e-26	-2.19643	-1.29505	7.06706e-11	-2.0389	-1.29891
161319041	chr6:161319041:C:T	4.34849e-25	-9.89405e-10	-1.25704	5.48951e-10	-9.89405e-10	-1.28783
161319452	chr6:161319452:G:T	3.8419e-26	-2.19971	-1.48378	5.50104e-11	-2.10086	-1.48746
161319597	chr6:161319597:T:A	3.37348e-25	-9.89405e-10	-1.51093	4.44109e-10	-9.89405e-10	-1.49977
161320026	chr6:161320026:GAT:G	4.4912e-25	-9.89405e-10	-1.22475	5.97113e-10	-9.89405e-10	-1.20374
161320410	chr6:161320410:G:A	3.31289e-26	-2.36027	-1.47137	4.3567e-11	-2.35761	-1.46394
161320628	chr6:161320628:C:T	6.83807e-26	-2.25141	-0.855543	9.68048e-11	-2.25687	-0.766276
161320657	chr6:161320657:G:A	3.38656e-25	-9.89405e-10	-1.50706	4.40008e-10	-9.89405e-10	-1.50905
161320777	chr6:161320777:A:G	4.63911e-26	-2.19087	-1.30406	7.04562e-11	-2.03388	-1.30697
161320890	chr6:161320890:AAAG:A	5.00396e-26	-2.14066	-1.27856	7.83121e-11	-1.95863	-1.27651
161320962	chr6:161320962:C:T	7.17625e-25	-9.89405e-10	-0.756094	9.00961e-10	-9.89405e-10	-0.79238
161320996	chr6:161320996:G:T	4.93827e-26	-2.13984	-1.2926	7.71417e-11	-1.95401	-1.29619
161321121	chr6:161321121:T:A	4.02096e-25	-9.89405e-10	-1.33535	5.37923e-10	-9.89405e-10	-1.30813
161321355	chr6:161321355:C:T	4.47535e-26	-2.2224	-1.30847	6.31717e-11	-2.12658	-1.3234
161321723	chr6:161321723:T:C	4.74597e-26	-2.1562	-1.31596	7.37604e-11	-1.97583	-1.31919
161321728	chr6:161321728:G:A	5.52863e-26	-2.15788	-1.16164	8.58432e-11	-1.97816	-1.16516
161321749	chr6:161321749:C:T	1.23778e-24	-9.89405e-10	-0.210969	1.72426e-09	-9.89405e-10	-0.143287
161321826	chr6:161321826:G:T	4.83831e-26	-2.17163	-1.28126	7.46374e-11	-1.9982	-1.285
161321873	chr6:161321873:A:T	5.08165e-26	-2.10452	-1.2993	7.99322e-11	-1.91183	-1.30283
161322005	chr6:161322005:T:C	4.93663e-26	-2.12722	-1.30555	7.70307e-11	-1.94254	-1.3091
161322128	chr6:161322128:C:T	4.30691e-23	-9.89405e-10	3.33852	5.26318e-08	-9.89405e-10	3.27523
161322175	chr6:161322175:T:C	5.14265e-25	-9.89405e-10	-1.0893	6.85012e-10	-9.89405e-10	-1.06641
161322210	chr6:161322210:A:C	2.92929e-25	-1.65211	-9.24033e-10	1.87905e-10	-2.35991	-9.24033e-10
161322378	chr6:161322378:T:G	7.54226e-25	-9.89405e-10	-0.706349	1.01182e-09	-9.89405e-10	-0.676341
161322385	chr6:161322385:A:AT	3.52407e-25	-9.89405e-10	-1.46725	4.61569e-10	-9.89405e-10	-1.46121
161322648	chr6:161322648:A:G	4.54902e-25	-9.89405e-10	-1.21196	6.38339e-10	-9.89405e-10	-1.13697
161322689	chr6:161322689:T:C	4.96285e-25	-9.89405e-10	-1.12489	6.70376e-10	-9.89405e-10	-1.088
161322854	chr6:161322854:A:G	4.20753e-25	-9.89405e-10	-1.28999	5.85475e-10	-9.89405e-10	-1.22342
161322909	chr6:161322909:C:G	3.95902e-25	-9.89405e-10	-1.35087	5.23682e-10	-9.89405e-10	-1.33496
161322979	chr6:161322979:G:A	6.64549e-26	-2.34929	-0.78623	9.70531e-11	-2.31596	-0.704628
161323006	chr6:161323006:T:C	3.2144e-26	-2.3577	-1.50411	4.16472e-11	-2.36013	-1.50648
161323054	chr6:161323054:A:G	3.22951e-26	-2.35334	-1.50378	4.16722e-11	-2.35983	-1.50617
161323170	chr6:161323170:G:A	3.62847e-25	-9.89405e-10	-1.43806	4.65307e-10	-9.89405e-10	-1.45314
161323209	chr6:161323209:A:G	5.14396e-26	-2.18585	-1.20578	7.81938e-11	-2.02781	-1.20884
161323244	chr6:161323244:T:A	5.36431e-26	-2.19067	-1.15901	8.15789e-11	-2.03176	-1.16252
161323381	chr6:161323381:C:T	3.4627e-25	-9.89405e-10	-1.48482	4.47641e-10	-9.89405e-10	-1.49185
161323394	chr6:161323394:A:G	1.01825e-25	-2.34228	-0.366508	1.44979e-10	-2.34699	-0.272266
161323585	chr6:161323585:C:T	5.42265e-26	-2.17986	-1.15901	8.28018e-11	-2.01688	-1.16252
161323610	chr6:161323610:C:T	5.40141e-26	-2.18378	-1.15901	8.23541e-11	-2.0223	-1.16252
161323717	chr6:161323717:C:T	5.89057e-26	-2.18067	-1.07544	9.05195e-11	-2.01878	-1.07149
161323885	chr6:161323885:A:G	3.2139e-26	-2.35874	-1.50323	4.16405e-11	-2.35977	-1.507
161323948	chr6:161323948:G:T	3.47033e-25	-9.89405e-10	-1.48262	4.52795e-10	-9.89405e-10	-1.4804
161324243	chr6:161324243:C:A	3.54007e-25	-9.89405e-10	-1.46272	4.55933e-10	-9.89405e-10	-1.4735
161324578	chr6:161324578:T:G	4.12326e-26	-2.32951	-1.2833	5.86774e-11	-2.35685	-1.16694
161324684	chr6:161324684:C:G	4.00053e-25	-9.89405e-10	-1.34045	5.55943e-10	-9.89405e-10	-1.27518
161324753	chr6:161324753:T:C	7.52262e-26	-2.3553	-0.656239	1.08386e-10	-2.32944	-0.580696
161324990	chr6:161324990:G:A	5.6161e-26	-2.18294	-1.12088	8.56446e-11	-2.02106	-1.12457
161325030	chr6:161325030:C:CAGAGGTAAAA	3.46484e-25	-9.89405e-10	-1.4842	4.55674e-10	-9.89405e-10	-1.47407
161325032	chr6:161325032:T:A	3.42893e-25	-9.89405e-10	-1.49462	4.5019e-10	-9.89405e-10	-1.48617
161325033	chr6:161325033:CTGCTCTG:C	3.46484e-25	-9.89405e-10	-1.4842	4.55674e-10	-9.89405e-10	-1.47407
161325057	chr6:161325057:G:A	3.61534e-25	-9.89405e-10	-1.44168	4.63473e-10	-9.89405e-10	-1.45709
161325118	chr6:161325118:A:G	1.16483e-25	-2.3541	-0.220191	1.64474e-10	-2.35672	-0.13637
161325181	chr6:161325181:A:G	1.00128e-24	-2.15242	1.72941	1.80462e-09	-1.98174	1.884
161325293	chr6:161325293:T:C	5.4634e-26	-2.17339	-1.15799	8.37182e-11	-2.00688	-1.16151
161325302	chr6:161325302:T:C	4.55878e-25	-9.89405e-10	-1.20982	6.398e-10	-9.89405e-10	-1.13469
161325455	chr6:161325455:C:T	5.39783e-26	-2.18445	-1.15901	8.22773e-11	-2.02323	-1.16252
161325481	chr6:161325481:T:C	5.45204e-26	-2.20053	-1.13294	8.25722e-11	-2.0456	-1.13657
161325500	chr6:161325500:C:A	5.1923e-26	-2.19585	-1.18643	7.88077e-11	-2.03904	-1.1898
161325553	chr6:161325553:C:T	5.69588e-26	-2.16239	-1.12733	8.70465e-11	-1.99842	-1.13098
161325639	chr6:161325639:C:T	4.34196e-26	-2.29073	-1.27041	5.97556e-11	-2.22138	-1.2842
161325650	chr6:161325650:T:C	4.38829e-25	-9.89405e-10	-1.24793	5.91647e-10	-9.89405e-10	-1.21293
161325883	chr6:161325883:G:GC	5.36771e-26	-2.19004	-1.15901	8.16496e-11	-2.03089	-1.16252
161326018	chr6:161326018:G:A	5.44981e-26	-2.17486	-1.15901	8.33802e-11	-2.00992	-1.16252
161326274	chr6:161326274:T:G	5.22627e-26	-2.21674	-1.15901	7.87878e-11	-2.06657	-1.16252
161326287	chr6:161326287:G:A	7.28528e-26	-2.35527	-0.688332	1.0463e-10	-2.32954	-0.615876
161326288	chr6:161326288:G:A	1.09334e-25	-2.34438	-0.293251	1.53802e-10	-2.34847	-0.211703
161326365	chr6:161326365:T:C	7.05153e-26	-2.357	-0.719209	1.00912e-10	-2.33398	-0.647613
161326583	chr6:161326583:C:T	3.3001e-26	-2.35801	-1.47749	4.25025e-11	-2.36012	-1.48616
161326647	chr6:161326647:G:A	1.74969e-25	-2.16743	-9.24033e-10	1.9258e-10	-2.33533	-9.24033e-10
161326685	chr6:161326685:A:G	1.22473e-25	-2.34131	-0.182842	1.7268e-10	-2.34593	-0.0984701
161326762	chr6:161326762:T:C	3.4112e-25	-9.89405e-10	-1.49981	4.41228e-10	-9.89405e-10	-1.50628
161326779	chr6:161326779:A:G	3.28803e-26	-2.35678	-1.48239	4.23334e-11	-2.36027	-1.49
161326967	chr6:161326967:T:C	3.58402e-25	-9.89405e-10	-1.45038	4.60056e-10	-9.89405e-10	-1.46449
161327295	chr6:161327295:G:C	5.37722e-25	-9.89405e-10	-1.0447	7.16555e-10	-9.89405e-10	-1.02139
161327559	chr6:161327559:T:C	5.12632e-26	-2.23833	-1.15674	7.65331e-11	-2.09784	-1.16028
161327581	chr6:161327581:T:G	4.88273e-26	-2.23836	-1.20539	7.28936e-11	-2.09818	-1.20866
161327597	chr6:161327597:C:A	4.09259e-25	-9.89405e-10	-1.31769	5.46472e-10	-9.89405e-10	-1.29236
161327598	chr6:161327598:C:G	3.79879e-25	-9.89405e-10	-1.39219	5.05493e-10	-9.89405e-10	-1.37031
161327970	chr6:161327970:C:T	5.61815e-26	-2.2573	-1.04616	8.47117e-11	-2.16118	-0.995403
161328101	chr6:161328101:C:A	5.25592e-26	-2.21915	-1.15095	7.91433e-11	-2.07022	-1.15436
161328233	chr6:161328233:T:TA	4.12014e-26	-2.34878	-1.26479	5.81325e-11	-2.32665	-1.20647
161328361	chr6:161328361:A:G	1.53395e-25	-2.29903	-9.24033e-10	2.04018e-10	-2.27763	-9.24033e-10
161328409	chr6:161328409:G:A	3.36848e-26	-2.36024	-1.45476	4.33089e-11	-2.35965	-1.46783
161328489	chr6:161328489:C:T	4.82057e-25	-9.89405e-10	-1.15398	6.16987e-10	-9.89405e-10	-1.171
161328512	chr6:161328512:G:A	5.49345e-26	-2.34856	-0.97734	7.83675e-11	-2.31654	-0.91789
161328570	chr6:161328570:C:T	5.36044e-26	-2.21763	-1.13278	8.07759e-11	-2.06851	-1.13565
161328580	chr6:161328580:A:G	3.973e-25	-9.89405e-10	-1.34735	5.26994e-10	-9.89405e-10	-1.32865
161328637	chr6:161328637:C:T	6.15284e-26	-2.18543	-1.02712	9.63113e-11	-1.98586	-1.0424
161328766	chr6:161328766:C:A	1.03011e-25	-2.35431	-0.342888	1.4686e-10	-2.35461	-0.251753
161328824	chr6:161328824:A:G	3.91886e-26	-2.33228	-1.33137	5.51852e-11	-2.3564	-1.22875
161328835	chr6:161328835:C:T	1.15554e-25	-2.34169	-0.240609	1.6554e-10	-2.3415	-0.145134
161329091	chr6:161329091:A:T	3.66712e-25	-9.89405e-10	-1.42747	4.76866e-10	-9.89405e-10	-1.42861
161329116	chr6:161329116:T:C	4.28235e-26	-2.35888	-1.21607	5.71713e-11	-2.35882	-1.19097
161329236	chr6:161329236:A:G	6.14929e-25	-9.89405e-10	-0.910534	7.74373e-10	-9.89405e-10	-0.943789
161329313	chr6:161329313:A:G	8.87001e-25	-9.89405e-10	-0.544196	1.22174e-09	-9.89405e-10	-0.487808
161329316	chr6:161329316:T:G	3.90044e-25	-9.89405e-10	-1.36578	4.99455e-10	-9.89405e-10	-1.38232
161329447	chr6:161329447:G:A	5.19203e-26	-2.35225	-1.03008	7.86573e-11	-2.33419	-0.896549
161329474	chr6:161329474:AG:A	2.94704e-25	-2.35714	0.711066	4.90909e-10	-2.35311	0.953529
161329548	chr6:161329548:CACACACAT:C	7.88346e-25	-9.89405e-10	-0.662104	1.07984e-09	-9.89405e-10	-0.611273
161329700	chr6:161329700:C:T	8.74681e-25	-9.89405e-10	-0.558182	1.20376e-09	-9.89405e-10	-0.502633
161329788	chr6:161329788:G:C	3.24412e-26	-2.35091	-1.5017	5.04479e-11	-2.22268	-1.45223
161329856	chr6:161329856:A:T	8.84397e-25	-9.89405e-10	-0.547135	1.21689e-09	-9.89405e-10	-0.491792
161329990	chr6:161329990:T:A	7.86254e-25	-9.89405e-10	-0.664762	1.07871e-09	-9.89405e-10	-0.61232
161329998	chr6:161329998:A:G	4.88235e-26	-2.35807	-1.08576	6.57559e-11	-2.36027	-1.04962
161330057	chr6:161330057:T:TC	6.90599e-26	-2.20478	-0.892285	8.47113e-11	-2.22858	-0.928018
161330161	chr6:161330161:G:T	8.73052e-25	-9.89405e-10	-0.560046	1.20155e-09	-9.89405e-10	-0.504473
161330247	chr6:161330247:C:T	4.79185e-26	-2.35584	-1.1067	6.43472e-11	-2.35995	-1.0716
161330452	chr6:161330452:G:A	1.45961e-25	-2.33124	-0.0174576	2.10059e-10	-2.34505	0.0965949
161330625	chr6:161330625:G:C	3.32648e-26	-2.35362	-1.47392	4.46272e-11	-2.31701	-1.48049
161330638	chr6:161330638:T:C	8.74267e-25	-9.89405e-10	-0.558655	1.20318e-09	-9.89405e-10	-0.503119
161330714	chr6:161330714:G:A	1.92709e-25	-2.07086	-9.24033e-10	2.45012e-10	-2.09454	-9.24033e-10
161330878	chr6:161330878:G:A	8.09754e-25	-9.89405e-10	-0.635311	1.10953e-09	-9.89405e-10	-0.584146
161330890	chr6:161330890:GTGTGTGTGTGTGTGTGTGTGTT:G	4.28152e-25	-9.89405e-10	-1.27256	5.73306e-10	-9.89405e-10	-1.24442
161331045	chr6:161331045:G:A	1.95111e-25	-2.33835	0.279878	2.82338e-10	-2.34997	0.397226
161331053	chr6:161331053:A:G	3.3963e-25	-9.89405e-10	-1.50418	4.42286e-10	-9.89405e-10	-1.50389
161331522	chr6:161331522:T:C	4.57093e-26	-2.00348	-1.50626	5.34261e-11	-2.10641	-1.51113
161331758	chr6:161331758:T:C	5.89993e-26	-2.16913	-1.08539	8.95273e-11	-1.96884	-1.13246
161331783	chr6:161331783:T:G	3.406e-25	-9.89405e-10	-1.50133	4.44209e-10	-9.89405e-10	-1.49955
161331820	chr6:161331820:T:C	3.54233e-26	-2.25085	-1.51382	5.44345e-11	-2.08272	-1.51613
161331943	chr6:161331943:A:G	7.8341e-26	-1.61292	-1.35805	9.19375e-11	-1.72281	-1.35192
161332626	chr6:161332626:A:T	4.11826e-26	-2.34854	-1.26549	5.60301e-11	-2.33834	-1.23161
161332727	chr6:161332727:G:A	8.75843e-26	-1.92322	-0.936222	1.84102e-10	-1.5761	-0.804258
161332802	chr6:161332802:A:G	8.65139e-26	-1.9519	-0.919839	1.80083e-10	-1.61581	-0.78661
161332919	chr6:161332919:C:T	3.36161e-25	-9.89405e-10	-1.51445	4.37598e-10	-9.89405e-10	-1.51454
161333050	chr6:161333050:G:A	8.52899e-26	-1.96947	-0.916512	1.76456e-10	-1.63975	-0.783019
161333208	chr6:161333208:T:G	8.98296e-26	-1.91511	-0.919015	1.89497e-10	-1.56587	-0.785599
161333324	chr6:161333324:C:T	1.49375e-25	-1.58064	-0.744941	1.97655e-10	-1.60648	-0.702845
161333479	chr6:161333479:C:A	9.66059e-26	-1.83418	-0.927221	2.04584e-10	-1.46764	-0.807228
161333483	chr6:161333483:C:T	4.84771e-25	-9.89405e-10	-1.14836	6.07864e-10	-9.89405e-10	-1.18589
161333636	chr6:161333636:G:C	8.3221e-26	-1.9681	-0.942438	1.72374e-10	-1.63547	-0.8107
161333732	chr6:161333732:G:A	8.22969e-26	-2.0365	-0.885205	1.20407e-10	-2.00591	-0.799055
161333956	chr6:161333956:C:T	7.47228e-25	-9.89405e-10	-0.715671	9.30116e-10	-9.89405e-10	-0.760533
161334063	chr6:161334063:G:C	3.43213e-25	-9.89405e-10	-1.49369	4.47488e-10	-9.89405e-10	-1.49219
161334291	chr6:161334291:C:A	3.35627e-25	-9.89405e-10	-1.51604	4.36931e-10	-9.89405e-10	-1.51607
161334590	chr6:161334590:C:T	4.06691e-25	-1.32399	-9.24033e-10	5.59047e-10	-1.26961	-9.24033e-10
161334621	chr6:161334621:T:C	6.50383e-26	-2.00685	-1.15021	1.2945e-10	-1.68843	-1.04412
161334631	chr6:161334631:A:G	1.3287e-25	-1.60294	-0.83973	1.75711e-10	-1.62797	-0.799035
161334731	chr6:161334731:T:G	5.75501e-26	-2.18356	-1.09582	1.07325e-10	-1.9378	-0.982181
161335106	chr6:161335106:A:G	6.42373e-26	-2.03803	-1.13143	1.26752e-10	-1.73146	-1.02216
161335308	chr6:161335308:T:A	1.44631e-25	-2.35786	-9.24033e-10	1.89253e-10	-2.35276	-9.24033e-10
161335310	chr6:161335310:AC:A	6.06825e-26	-2.04104	-1.18534	1.1878e-10	-1.73643	-1.08214
161335311	chr6:161335311:C:A	1.99412e-25	-2.03667	-9.24033e-10	2.63076e-10	-2.0234	-9.24033e-10
161335361	chr6:161335361:A:T	7.32177e-26	-2.28353	-0.755072	1.00412e-10	-2.21008	-0.776485
161335685	chr6:161335685:C:T	7.46922e-26	-2.23632	-0.782342	1.04149e-10	-2.14679	-0.803236
161335877	chr6:161335877:C:T	2.19929e-25	-1.93874	-9.24033e-10	3.74264e-10	-1.67088	-9.24033e-10
161335951	chr6:161335951:C:G	6.43274e-25	-9.89405e-10	-0.865471	9.37532e-10	-9.89405e-10	-0.752592
161336161	chr6:161336161:G:A	6.09127e-26	-2.02734	-1.19526	1.197e-10	-1.71564	-1.09522
161336247	chr6:161336247:C:T	6.75403e-26	-1.98569	-1.13363	1.3579e-10	-1.66006	-1.02467
161336268	chr6:161336268:G:C	2.19263e-25	-1.94177	-9.24033e-10	3.72626e-10	-1.67527	-9.24033e-10
161336297	chr6:161336297:GT:AT	4.68086e-26	-2.27416	-1.21181	7.14024e-11	-2.19662	-1.13089
161336398	chr6:161336398:G:A	3.7028e-25	-9.89405e-10	-1.41778	4.78668e-10	-9.89405e-10	-1.42483
161336523	chr6:161336523:T:C	3.30087e-25	-1.53268	-9.24033e-10	5.24138e-10	-1.33409	-9.24033e-10
161336611	chr6:161336611:C:CCTTTT	6.2979e-26	-2.03093	-1.15831	1.24157e-10	-1.72131	-1.05298
161336674	chr6:161336674:G:A	6.00646e-26	-2.04511	-1.19151	1.17193e-10	-1.74113	-1.09089
161336735	chr6:161336735:G:A	6.12877e-26	-2.04115	-1.17531	1.20046e-10	-1.7356	-1.07237
161336793	chr6:161336793:A:G	6.3388e-26	-2.03496	-1.14781	1.24944e-10	-1.72692	-1.04105
161336972	chr6:161336972:G:A	4.82826e-26	-2.27837	-1.1766	7.37864e-11	-2.20324	-1.09143
161337014	chr6:161337014:C:T	3.68118e-26	-2.35978	-1.36645	4.93734e-11	-2.3562	-1.34023
161337109	chr6:161337109:A:G	1.2613e-24	-9.89405e-10	-0.192144	1.93182e-09	-9.89405e-10	-0.0296251
161337113	chr6:161337113:T:G	3.32751e-26	-2.31128	-1.51595	5.54375e-11	-2.08139	-1.49919
161337608	chr6:161337608:T:C	5.83549e-26	-2.03272	-1.23278	1.13442e-10	-1.72598	-1.13856
161337630	chr6:161337630:C:T	3.59304e-25	-9.89405e-10	-1.44787	4.71154e-10	-9.89405e-10	-1.44066
161337653	chr6:161337653:T:C	6.19174e-26	-2.03512	-1.17112	1.21344e-10	-1.72961	-1.0676
161337730	chr6:161337730:C:T	3.48587e-26	-2.36013	-1.42061	4.63805e-11	-2.35935	-1.39961
161338569	chr6:161338569:A:T	4.59119e-25	-9.89405e-10	-1.20273	5.81397e-10	-9.89405e-10	-1.23041
161338616	chr6:161338616:T:TAACA	1.15773e-24	-9.89405e-10	-0.277822	1.76574e-09	-9.89405e-10	-0.119519
161338857	chr6:161338857:C:T	5.74218e-26	-2.22093	-1.06068	1.05793e-10	-1.99673	-0.93763
161339055	chr6:161339055:G:T	3.6481e-25	-9.89405e-10	-1.43266	4.71334e-10	-9.89405e-10	-1.44027
161339150	chr6:161339150:A:G	5.702e-26	-2.18002	-1.10862	1.06329e-10	-1.93264	-0.996664
161339205	chr6:161339205:A:G	6.00162e-26	-2.17299	-1.06444	1.12914e-10	-1.92198	-0.947236
161339237	chr6:161339237:C:T	5.72486e-26	-2.19014	-1.09449	1.06249e-10	-1.94903	-0.981031
161339248	chr6:161339248:G:A	5.62457e-26	-2.19266	-1.10965	1.04126e-10	-1.95486	-0.995382
161339451	chr6:161339451:C:A	3.94907e-26	-2.33931	-1.31667	5.23582e-11	-2.35099	-1.28675
161339643	chr6:161339643:A:G	3.58181e-25	-9.89405e-10	-1.451	4.69629e-10	-9.89405e-10	-1.4439
161339861	chr6:161339861:C:T	1.54934e-25	-1.38407	-0.904975	1.86786e-10	-1.50735	-0.858533
161339990	chr6:161339990:ATTC:A	1.65799e-25	-2.22127	-9.24033e-10	2.04142e-10	-2.27703	-9.24033e-10
161340057	chr6:161340057:T:G	1.46356e-25	-1.66218	-0.683819	1.80834e-10	-1.79703	-0.601229
161340244	chr6:161340244:A:G	3.7498e-26	-2.3492	-1.35856	4.97445e-11	-2.3568	-1.33215
161340380	chr6:161340380:G:A	3.35962e-25	-9.89405e-10	-1.51504	4.38682e-10	-9.89405e-10	-1.51207
161340449	chr6:161340449:G:A	3.35962e-25	-9.89405e-10	-1.51504	4.38682e-10	-9.89405e-10	-1.51207
161340493	chr6:161340493:C:T	6.77792e-26	-1.82272	-1.29306	9.00305e-11	-1.84537	-1.25033
161340534	chr6:161340534:G:A	3.80177e-25	-1.39141	-9.24033e-10	5.62131e-10	-1.26411	-9.24033e-10
161340721	chr6:161340721:A:G	1.50679e-25	-1.91915	-0.397743	1.82977e-10	-2.0176	-0.368887
161340833	chr6:161340833:C:CTCACACCTG	3.35917e-25	-9.89405e-10	-1.51518	4.37287e-10	-9.89405e-10	-1.51525
161341029	chr6:161341029:C:T	3.64191e-25	-9.89405e-10	-1.43436	4.83051e-10	-9.89405e-10	-1.41572
161341229	chr6:161341229:C:T	8.05567e-25	-9.89405e-10	-0.640494	1.0785e-09	-9.89405e-10	-0.61252
161341701	chr6:161341701:G:A	1.99251e-24	-9.89405e-10	0.265107	2.77252e-09	-9.89405e-10	0.331668
161342265	chr6:161342265:A:C	4.56731e-25	-9.89405e-10	-1.20795	5.78521e-10	-9.89405e-10	-1.23537
161342288	chr6:161342288:T:C	3.35968e-25	-9.89405e-10	-1.51503	4.38159e-10	-9.89405e-10	-1.51326
161342296	chr6:161342296:G:A	3.88325e-25	-9.89405e-10	-1.3702	4.96067e-10	-9.89405e-10	-1.38913
161342402	chr6:161342402:A:G	3.36006e-25	-9.89405e-10	-1.51491	4.38238e-10	-9.89405e-10	-1.51308
161342553	chr6:161342553:TGTGTCTCTGAATTCTACTGTG:T	4.5401e-25	-9.89405e-10	-1.21392	5.75275e-10	-9.89405e-10	-1.24099
161342896	chr6:161342896:G:A	3.36051e-25	-9.89405e-10	-1.51478	4.3832e-10	-9.89405e-10	-1.51289
161343452	chr6:161343452:G:A	3.38608e-25	-9.89405e-10	-1.5072	4.4261e-10	-9.89405e-10	-1.50315
161343716	chr6:161343716:T:C	3.35631e-25	-9.89405e-10	-1.51603	4.36916e-10	-9.89405e-10	-1.5161
161343841	chr6:161343841:C:T	3.35599e-25	-9.89405e-10	-1.51613	4.36964e-10	-9.89405e-10	-1.51599
161343867	chr6:161343867:G:A	2.7664e-25	-1.70933	-9.24033e-10	4.06947e-10	-1.58716	-9.24033e-10
161343921	chr6:161343921:T:A	1.48858e-25	-2.32905	-9.24033e-10	1.93766e-10	-2.32919	-9.24033e-10
161344472	chr6:161344472:A:C	3.35727e-25	-9.89405e-10	-1.51574	4.36887e-10	-9.89405e-10	-1.51617
161345168	chr6:161345168:G:A	7.14733e-26	-2.20065	-0.862062	1.34829e-10	-1.96338	-0.728449
161345688	chr6:161345688:C:G	5.7527e-26	-2.21047	-1.06932	8.98558e-11	-2.11515	-0.982488
161345746	chr6:161345746:C:T	1.7579e-25	-2.16275	-9.24033e-10	2.79273e-10	-1.96365	-9.24033e-10
161345874	chr6:161345874:C:T	3.82259e-25	-9.89405e-10	-1.38594	4.93648e-10	-9.89405e-10	-1.39402
161346505	chr6:161346505:G:A	2.1579e-25	-1.16502	-0.792715	2.62034e-10	-1.29533	-0.732042
161346972	chr6:161346972:G:A	1.5599e-25	-2.18665	-0.0955987	2.96328e-10	-1.96091	0.0565323
161347309	chr6:161347309:G:A	1.80295e-25	-2.13745	-9.24033e-10	2.88986e-10	-1.92946	-9.24033e-10
161347333	chr6:161347333:G:A	5.72472e-25	-9.89405e-10	-0.982077	7.05743e-10	-9.89405e-10	-1.03659
161347581	chr6:161347581:T:C	9.00759e-25	-9.89405e-10	-0.528803	1.23391e-09	-9.89405e-10	-0.477901
161347745	chr6:161347745:G:A	3.39376e-25	-9.89405e-10	-1.50493	4.41733e-10	-9.89405e-10	-1.50514
161347882	chr6:161347882:C:T	3.74219e-25	-9.89405e-10	-1.4072	4.86334e-10	-9.89405e-10	-1.40895
161347912	chr6:161347912:G:A	3.389e-25	-9.89405e-10	-1.50634	4.41189e-10	-9.89405e-10	-1.50637
161348149	chr6:161348149:ACTGTGTGCT:A	6.63975e-25	-9.89405e-10	-0.833796	9.11968e-10	-9.89405e-10	-0.780238
161348190	chr6:161348190:C:T	3.74408e-25	-9.89405e-10	-1.40669	4.86576e-10	-9.89405e-10	-1.40845
161348404	chr6:161348404:C:T	5.38976e-25	-9.89405e-10	-1.04237	6.66377e-10	-9.89405e-10	-1.09399
161348692	chr6:161348692:G:A	3.35706e-25	-9.89405e-10	-1.5158	4.37123e-10	-9.89405e-10	-1.51563
161348803	chr6:161348803:T:C	5.13648e-26	-2.14759	-1.24549	7.41192e-11	-2.03674	-1.25343
161349279	chr6:161349279:T:A	5.14409e-25	-9.89405e-10	-1.08902	6.22076e-10	-9.89405e-10	-1.16278
161350005	chr6:161350005:T:C	3.15735e-25	-0.781392	-0.795746	5.81626e-10	-0.409684	-0.820331
161350083	chr6:161350083:C:T	3.3565e-25	-9.89405e-10	-1.51597	4.37752e-10	-9.89405e-10	-1.51419
161350380	chr6:161350380:T:C	1.75327e-25	-2.16539	-9.24033e-10	2.72413e-10	-1.98852	-9.24033e-10
161350448	chr6:161350448:G:A	6.11408e-25	-9.89405e-10	-0.916277	7.5136e-10	-9.89405e-10	-0.973957
161351707	chr6:161351707:T:C	8.56287e-26	-1.47537	-1.40665	1.26837e-10	-1.38315	-1.36978
161351866	chr6:161351866:A:T	1.584e-25	-2.18078	-0.0861343	2.99867e-10	-1.96405	0.071544
161351917	chr6:161351917:A:G	8.23352e-26	-2.22651	-0.694735	1.3366e-10	-2.1422	-0.558339
161352037	chr6:161352037:G:C	8.56886e-25	-9.89405e-10	-0.578737	1.27382e-09	-9.89405e-10	-0.446068
161352205	chr6:161352205:G:A	5.29754e-26	-2.34807	-1.01414	8.78034e-11	-2.25579	-0.864951
161352275	chr6:161352275:T:C	3.40147e-25	-9.89405e-10	-1.50266	4.44892e-10	-9.89405e-10	-1.49801
161352824	chr6:161352824:A:C	1.84635e-24	-9.89405e-10	0.188927	2.71605e-09	-9.89405e-10	0.311091
161353194	chr6:161353194:A:C	3.36738e-25	-9.89405e-10	-1.51274	4.38666e-10	-9.89405e-10	-1.5121
161353250	chr6:161353250:A:G	3.46884e-25	-9.89405e-10	-1.48305	4.52548e-10	-9.89405e-10	-1.48095
161353637	chr6:161353637:C:T	6.37889e-26	-2.29649	-0.87997	9.92275e-11	-2.232	-0.766428
161353943	chr6:161353943:G:C	1.33744e-25	-2.32948	-0.106638	1.99884e-10	-2.34619	0.0480862
161354256	chr6:161354256:A:G	5.19253e-25	-1.07965	-9.24033e-10	7.9146e-10	-0.921963	-9.24033e-10
161354383	chr6:161354383:C:T	3.35961e-25	-9.89405e-10	-1.51505	4.38316e-10	-9.89405e-10	-1.5129
161354694	chr6:161354694:C:T	3.37096e-25	-9.89405e-10	-1.51167	4.38891e-10	-9.89405e-10	-1.51159
161355172	chr6:161355172:C:T	1.57705e-25	-2.27132	-9.24033e-10	2.04669e-10	-2.27445	-9.24033e-10
161355276	chr6:161355276:T:G	3.50338e-25	-9.89405e-10	-1.47314	4.52314e-10	-9.89405e-10	-1.48146
161355356	chr6:161355356:A:G	3.67746e-25	-9.89405e-10	-1.42465	4.70461e-10	-9.89405e-10	-1.44213
161355376	chr6:161355376:T:C	1.01405e-25	-2.31971	-0.393213	1.48743e-10	-2.33996	-0.253662
161355468	chr6:161355468:C:T	3.35584e-25	-9.89405e-10	-1.51617	4.36901e-10	-9.89405e-10	-1.51614
161355805	chr6:161355805:C:A	4.50585e-26	-2.34474	-1.17934	6.05945e-11	-2.35605	-1.13559
161356010	chr6:161356010:T:C	5.42421e-26	-2.24655	-1.09203	7.68728e-11	-2.22892	-1.02477
161356057	chr6:161356057:C:T	1.09453e-25	-2.32456	-0.311991	1.86637e-10	-2.20389	-0.162788
161356247	chr6:161356247:G:GC	3.70628e-25	-9.89405e-10	-1.41684	4.81884e-10	-9.89405e-10	-1.41814
161356468	chr6:161356468:C:T	9.65671e-25	-0.459218	-9.24033e-10	2.88997e-10	-1.92943	-9.24033e-10
161356688	chr6:161356688:G:A	6.5833e-26	-2.02663	-1.11829	8.45021e-11	-2.32023	-0.838833
161357125	chr6:161357125:C:T	4.00562e-25	-9.89405e-10	-1.33917	5.00374e-10	-9.89405e-10	-1.38049
161357295	chr6:161357295:G:A	4.19389e-25	-9.89405e-10	-1.29324	5.21427e-10	-9.89405e-10	-1.33927
161357336	chr6:161357336:G:A	3.3863e-25	-9.89405e-10	-1.50713	4.4091e-10	-9.89405e-10	-1.507
161357373	chr6:161357373:G:A	7.52261e-26	-2.19538	-0.816167	9.64925e-11	-2.26811	-0.75827
161357728	chr6:161357728:G:C	4.09869e-25	-9.89405e-10	-1.3162	5.25315e-10	-9.89405e-10	-1.33184
161357733	chr6:161357733:A:G	3.37003e-25	-9.89405e-10	-1.51195	4.40081e-10	-9.89405e-10	-1.50888
161357890	chr6:161357890:A:C	3.36275e-25	-9.89405e-10	-1.51411	4.38105e-10	-9.89405e-10	-1.51338
161358060	chr6:161358060:G:A	1.47253e-25	-2.33989	-9.24033e-10	1.88163e-10	-2.35853	-9.24033e-10
161358107	chr6:161358107:T:C	9.14238e-25	-9.89405e-10	-0.51395	1.25365e-09	-9.89405e-10	-0.462024
161358362	chr6:161358362:CTTG:C	7.5159e-26	-2.35806	-0.654375	1.13741e-10	-2.33892	-0.523001
161358366	chr6:161358366:G:A	7.54098e-26	-2.35791	-0.651189	1.14187e-10	-2.33837	-0.519636
161358674	chr6:161358674:T:C	5.29511e-26	-2.16353	-1.19915	7.15477e-11	-2.18509	-1.14039
161359174	chr6:161359174:G:A	3.56104e-25	-9.89405e-10	-1.45682	4.58181e-10	-9.89405e-10	-1.46858
161359199	chr6:161359199:G:T	6.49597e-25	-9.89405e-10	-0.855689	8.11619e-10	-9.89405e-10	-0.896811
161359438	chr6:161359438:G:A	1.11276e-25	-1.87307	-0.74696	1.43106e-10	-1.9438	-0.68845
161360193	chr6:161360193:C:T	2.13008e-25	-1.97071	-9.24033e-10	3.05479e-10	-1.87396	-9.24033e-10
161360370	chr6:161360370:G:A	1.25087e-24	-9.89405e-10	-0.200446	1.58617e-09	-9.89405e-10	-0.226767
161360792	chr6:161360792:G:T	4.42729e-25	-9.89405e-10	-1.23908	5.61255e-10	-9.89405e-10	-1.26567
161361410	chr6:161361410:T:C	8.2167e-25	-9.89405e-10	-0.620702	1.12093e-09	-9.89405e-10	-0.573926
161361572	chr6:161361572:G:A	4.64773e-26	-2.12061	-1.37247	5.99683e-11	-2.17983	-1.3222
161362621	chr6:161362621:C:A	2.22398e-24	-9.89405e-10	0.375012	3.08433e-09	-9.89405e-10	0.438247
161362625	chr6:161362625:G:A	4.65443e-24	-9.89405e-10	1.11353	5.62084e-09	-9.89405e-10	1.03839
161362736	chr6:161362736:G:A	5.62498e-25	-9.89405e-10	-0.999654	7.66939e-10	-9.89405e-10	-0.953435
161363124	chr6:161363124:C:T	3.71056e-25	-9.89405e-10	-1.41569	4.8561e-10	-9.89405e-10	-1.41044
161363431	chr6:161363431:G:C	3.36051e-25	-9.89405e-10	-1.51478	4.36894e-10	-9.89405e-10	-1.51615
161363554	chr6:161363554:A:T	7.06706e-25	-9.89405e-10	-0.771427	9.01557e-10	-9.89405e-10	-0.791719
161363881	chr6:161363881:C:T	3.37781e-25	-9.89405e-10	-1.50964	4.41019e-10	-9.89405e-10	-1.50675
161364042	chr6:161364042:G:A	3.39926e-25	-9.89405e-10	-1.50331	4.44325e-10	-9.89405e-10	-1.49929
161364230	chr6:161364230:G:A	3.5394e-26	-2.36023	-1.40527	4.66851e-11	-2.34742	-1.405
161364879	chr6:161364879:C:T	4.42369e-25	-9.89405e-10	-1.2399	5.58843e-10	-9.89405e-10	-1.26997
161365011	chr6:161365011:C:T	5.18416e-26	-2.20902	-1.17483	7.25371e-11	-2.16591	-1.14584
161365609	chr6:161365609:C:T	4.62194e-26	-2.19607	-1.30257	6.01518e-11	-2.26436	-1.23461
161365662	chr6:161365662:C:T	3.32068e-26	-2.32825	-1.50104	4.44065e-11	-2.333	-1.46946
161365689	chr6:161365689:G:A	3.58494e-25	-9.89405e-10	-1.45013	4.88681e-10	-9.89405e-10	-1.40413
161365965	chr6:161365965:C:A	3.58986e-25	-9.89405e-10	-1.44876	4.8952e-10	-9.89405e-10	-1.40242
161366801	chr6:161366801:C:T	1.57806e-25	-2.27067	-9.24033e-10	2.09799e-10	-2.24969	-9.24033e-10
161366852	chr6:161366852:G:A	3.50507e-25	-9.89405e-10	-1.47266	4.61878e-10	-9.89405e-10	-1.46054
161367039	chr6:161367039:G:A	3.39182e-25	-9.89405e-10	-1.50551	4.52707e-10	-9.89405e-10	-1.4806
161367745	chr6:161367745:A:G	3.34641e-26	-2.35954	-1.46203	4.24718e-11	-2.34881	-1.49819
161367979	chr6:161367979:C:A	6.42637e-25	-9.89405e-10	-0.866462	9.13329e-10	-9.89405e-10	-0.778747
161368123	chr6:161368123:C:T	3.9293e-25	-9.89405e-10	-1.35841	4.81086e-10	-9.89405e-10	-1.4198
161368760	chr6:161368760:G:A	3.367e-25	-9.89405e-10	-1.51285	4.44943e-10	-9.89405e-10	-1.4979
161368821	chr6:161368821:G:A	3.40437e-25	-9.89405e-10	-1.50181	4.41042e-10	-9.89405e-10	-1.5067
161368972	chr6:161368972:C:T	5.04622e-25	-9.89405e-10	-1.10823	6.39081e-10	-9.89405e-10	-1.13581
161369065	chr6:161369065:C:T	4.20549e-26	-2.11973	-1.47333	5.63457e-11	-2.12889	-1.43545
161369229	chr6:161369229:A:G	7.24502e-25	-0.746556	-9.24033e-10	1.17097e-09	-0.530251	-9.24033e-10
161369546	chr6:161369546:C:T	1.27299e-23	-9.89405e-10	2.11966	1.51733e-08	-9.89405e-10	2.03145
161369738	chr6:161369738:G:A	3.54751e-26	-2.3203	-1.44291	4.97714e-11	-2.28858	-1.39982
161370017	chr6:161370017:A:G	3.38563e-25	-9.89405e-10	-1.50733	4.38896e-10	-9.89405e-10	-1.51158
161370044	chr6:161370044:C:T	3.5436e-26	-2.25299	-1.51132	4.65962e-11	-2.2603	-1.49402
161370159	chr6:161370159:C:T	3.57384e-26	-2.26567	-1.49015	4.49198e-11	-2.30753	-1.48344
161370350	chr6:161370350:C:T	4.37385e-25	-9.89405e-10	-1.25123	5.84225e-10	-9.89405e-10	-1.22556
161370366	chr6:161370366:C:T	1.62362e-25	-2.24221	-9.24033e-10	2.06215e-10	-2.26693	-9.24033e-10
161370734	chr6:161370734:A:C	3.69008e-24	-1.88167	2.76303	5.16572e-09	-2.1004	3.05435
161371625	chr6:161371625:G:A	3.41782e-25	-9.89405e-10	-1.49787	4.42195e-10	-9.89405e-10	-1.50409
161372015	chr6:161372015:C:T	3.64026e-25	-9.89405e-10	-1.43482	4.80747e-10	-9.89405e-10	-1.4205
161372287	chr6:161372287:T:G	3.94421e-26	-2.27687	-1.38034	5.12945e-11	-2.27506	-1.3832
161372597	chr6:161372597:C:T	4.31838e-25	-9.89405e-10	-1.26399	5.50286e-10	-9.89405e-10	-1.2854
161372598	chr6:161372598:C:T	4.31838e-25	-9.89405e-10	-1.26399	5.50286e-10	-9.89405e-10	-1.2854
161373052	chr6:161373052:C:T	1.72797e-25	-2.17992	-9.24033e-10	2.71124e-10	-1.99327	-9.24033e-10
161373807	chr6:161373807:C:T	1.07595e-25	-1.35502	-1.29864	1.34921e-10	-1.38087	-1.31029
161374248	chr6:161374248:C:A	4.89814e-25	-9.89405e-10	-1.13801	6.48573e-10	-9.89405e-10	-1.12107
161374960	chr6:161374960:C:A	8.37578e-25	-9.89405e-10	-0.601527	1.14259e-09	-9.89405e-10	-0.554794
161375055	chr6:161375055:C:G	3.02374e-25	-1.62038	-9.24033e-10	3.63228e-10	-1.70081	-9.24033e-10
161375116	chr6:161375116:C:T	5.38058e-24	-9.89405e-10	1.25851	6.47605e-09	-9.89405e-10	1.18002
161375389	chr6:161375389:T:C	1.06081e-25	-2.04713	-0.620714	1.29405e-10	-1.96423	-0.768671
161375483	chr6:161375483:T:C	5.05561e-26	-2.3075	-1.10146	6.8391e-11	-2.28947	-1.08113
161375768	chr6:161375768:C:T	3.96236e-26	-2.13872	-1.5139	6.6661e-11	-1.89125	-1.50497
161376070	chr6:161376070:C:T	4.10297e-25	-9.89405e-10	-1.31516	5.53871e-10	-9.89405e-10	-1.27891
161376117	chr6:161376117:A:G	4.51526e-26	-2.18579	-1.3362	6.42763e-11	-2.10291	-1.32974
161376604	chr6:161376604:T:G	9.97458e-25	-9.89405e-10	-0.426832	1.35978e-09	-9.89405e-10	-0.380767
161376649	chr6:161376649:G:A	4.62764e-26	-1.99827	-1.49914	8.91141e-11	-1.59739	-1.50853
161376658	chr6:161376658:G:T	4.76264e-26	-1.96392	-1.50474	9.5551e-11	-1.54601	-1.49017
161376942	chr6:161376942:C:T	1.19642e-24	-0.244949	-9.24033e-10	1.55056e-09	-0.249469	-9.24033e-10
161377055	chr6:161377055:C:T	4.21214e-25	-9.89405e-10	-1.2889	5.55832e-10	-9.89405e-10	-1.27538
161377136	chr6:161377136:A:G	4.30534e-26	-2.30085	-1.26875	5.79972e-11	-2.28352	-1.25193
161377237	chr6:161377237:G:A	4.23887e-25	-9.89405e-10	-1.28257	5.31293e-10	-9.89405e-10	-1.32053
161377375	chr6:161377375:C:T	5.9863e-25	-9.89405e-10	-0.937397	8.16154e-10	-9.89405e-10	-0.891239
161377583	chr6:161377583:C:T	5.38354e-25	-9.89405e-10	-1.04352	7.25538e-10	-9.89405e-10	-1.00893
161377707	chr6:161377707:G:A	5.9551e-26	-1.73199	-1.51321	1.14488e-10	-1.3469	-1.50847
161377965	chr6:161377965:G:A	4.47018e-26	-2.19799	-1.33404	6.06201e-11	-2.17223	-1.31899
161377983	chr6:161377983:G:C	5.41501e-26	-2.14234	-1.19794	7.52816e-11	-2.122	-1.15261
161378357	chr6:161378357:C:T	4.65592e-26	-2.0561	-1.43522	7.58617e-11	-1.85931	-1.40762
161378417	chr6:161378417:C:T	3.61902e-25	-9.89405e-10	-1.44067	4.70054e-10	-9.89405e-10	-1.44299
161378470	chr6:161378470:G:C	5.02658e-24	-9.89405e-10	1.19045	6.05623e-09	-9.89405e-10	1.113
161378512	chr6:161378512:T:C	4.68357e-26	-2.04405	-1.44135	7.65062e-11	-1.84384	-1.41463
161378772	chr6:161378772:T:C	5.34101e-25	-9.89405e-10	-1.05146	7.25728e-10	-9.89405e-10	-1.00867
161379131	chr6:161379131:C:T	3.80021e-25	-9.89405e-10	-1.39182	4.99321e-10	-9.89405e-10	-1.38259
161379304	chr6:161379304:C:T	8.47832e-24	-1.24418	2.9574	1.04646e-08	-1.53698	3.19689
161379559	chr6:161379559:C:T	4.81975e-26	-2.04823	-1.4085	7.87601e-11	-1.85053	-1.3789
161379560	chr6:161379560:A:T	5.05459e-26	-2.20031	-1.20885	6.8833e-11	-2.17421	-1.18995
161379791	chr6:161379791:A:T	2.11365e-25	-0.569428	-1.40903	3.01597e-10	-0.495435	-1.39131
161380011	chr6:161380011:C:T	1.4933e-25	-2.32588	-9.24033e-10	1.9058e-10	-2.34577	-9.24033e-10
161380157	chr6:161380157:C:A	3.36163e-25	-9.89405e-10	-1.51445	4.37008e-10	-9.89405e-10	-1.51589
161380849	chr6:161380849:G:A	3.35636e-25	-9.89405e-10	-1.51601	4.37469e-10	-9.89405e-10	-1.51484
161380856	chr6:161380856:T:C	2.65735e-25	-1.95469	0.205149	3.27063e-10	-1.98101	0.175322
161380921	chr6:161380921:C:T	7.81226e-24	-1.33141	2.96281	9.78761e-09	-1.6106	3.20363
161381416	chr6:161381416:A:G	9.04626e-26	-1.55835	-1.26876	1.52138e-10	-1.32111	-1.24994
161382270	chr6:161382270:G:A	3.37854e-25	-9.89405e-10	-1.50943	4.41555e-10	-9.89405e-10	-1.50554
161382375	chr6:161382375:CT:C	6.62234e-26	-1.69691	-1.4421	1.12261e-10	-1.4566	-1.41842
161382920	chr6:161382920:T:C	4.13009e-25	-0.403379	-0.905192	5.59481e-10	-0.418626	-0.850207
161383017	chr6:161383017:G:A	6.11406e-25	-9.89405e-10	-0.91628	8.08607e-10	-9.89405e-10	-0.900529
161383022	chr6:161383022:T:C	4.42701e-26	-2.05318	-1.48855	5.40183e-11	-2.12319	-1.48333
161383619	chr6:161383619:C:T	6.14734e-26	-1.75798	-1.45545	1.03366e-10	-1.5242	-1.43336
161383645	chr6:161383645:G:C	4.53345e-26	-2.27752	-1.24045	6.73885e-11	-2.20521	-1.18016
161383776	chr6:161383776:C:T	4.19182e-25	-9.89405e-10	-1.29374	5.68274e-10	-9.89405e-10	-1.25324
161383879	chr6:161383879:A:G	1.35501e-23	-1.27024	3.45234	1.69158e-08	-1.54366	3.68382
161384101	chr6:161384101:A:G	3.36355e-25	-9.89405e-10	-1.51387	4.37103e-10	-9.89405e-10	-1.51567
161384303	chr6:161384303:CAG:C	6.67294e-25	-9.89405e-10	-0.828811	8.93303e-10	-9.89405e-10	-0.800917
161384599	chr6:161384599:A:G	5.06553e-26	-2.06197	-1.34503	6.9823e-11	-2.02049	-1.32939
161384675	chr6:161384675:A:G	4.11164e-23	-1.37581	4.66793	5.46043e-08	-1.64	4.95203
161384920	chr6:161384920:C:T	5.60395e-25	-9.89405e-10	-1.0034	7.17555e-10	-9.89405e-10	-1.01999
161385023	chr6:161385023:G:A	6.25018e-26	-1.74393	-1.45291	1.04712e-10	-1.51364	-1.43099
161385242	chr6:161385242:T:C	1.23304e-24	-9.89405e-10	-0.214802	1.54018e-09	-9.89405e-10	-0.256188
161385625	chr6:161385625:T:C	4.41816e-26	-2.12472	-1.41902	6.4757e-11	-2.03608	-1.38912
161386488	chr6:161386488:TGTTAA:T	5.74964e-25	-9.89405e-10	-0.977734	7.2296e-10	-9.89405e-10	-1.01249
161386602	chr6:161386602:T:C	8.98114e-25	-9.89405e-10	-0.531744	1.21696e-09	-9.89405e-10	-0.491734
161386620	chr6:161386620:C:A	4.1083e-25	-9.89405e-10	-1.31386	5.54759e-10	-9.89405e-10	-1.27731
161387216	chr6:161387216:G:A	4.2491e-26	-2.16804	-1.41471	5.81907e-11	-2.13061	-1.40151
161387265	chr6:161387265:T:C	2.23588e-25	-0.595352	-1.32688	3.22616e-10	-0.525688	-1.29369
161387450	chr6:161387450:A:G	7.98398e-26	-1.67276	-1.27926	7.55335e-11	-1.93668	-1.33459
161387872	chr6:161387872:T:C	7.23182e-26	-1.76561	-1.28536	1.06962e-10	-1.65375	-1.26962
161387995	chr6:161387995:G:A	5.75609e-25	-9.89405e-10	-0.976613	7.61717e-10	-9.89405e-10	-0.960267
161388051	chr6:161388051:T:C	2.19098e-25	-0.591472	-1.35105	3.16101e-10	-0.519292	-1.32049
161388059	chr6:161388059:C:T	6.58717e-26	-1.94805	-1.19628	9.31783e-11	-1.91455	-1.14677
161388295	chr6:161388295:G:A	5.87725e-25	-9.89405e-10	-0.955781	7.78234e-10	-9.89405e-10	-0.938815
161388350	chr6:161388350:G:A	5.6968e-25	-9.89405e-10	-0.986967	7.71665e-10	-9.89405e-10	-0.947291
161388681	chr6:161388681:C:A	1.29226e-24	-9.89405e-10	-0.167896	1.55649e-09	-9.89405e-10	-0.245651
161388725	chr6:161388725:C:T	3.86017e-25	-9.89405e-10	-1.37616	5.13016e-10	-9.89405e-10	-1.35553
161388981	chr6:161388981:T:C	5.56982e-25	-9.89405e-10	-1.00951	7.09553e-10	-9.89405e-10	-1.03121
161388990	chr6:161388990:G:C	4.08666e-26	-2.1635	-1.45823	5.50702e-11	-2.13512	-1.45212
161389051	chr6:161389051:A:G	4.14949e-26	-2.1485	-1.45797	5.60262e-11	-2.11819	-1.45184
161389250	chr6:161389250:G:A	3.402e-26	-2.2944	-1.5107	4.14631e-11	-2.3549	-1.51614
161389444	chr6:161389444:A:C	4.13346e-25	-9.89405e-10	-1.30776	5.48655e-10	-9.89405e-10	-1.28837
161389511	chr6:161389511:A:C	4.51602e-26	-2.04933	-1.47249	5.48001e-11	-2.12394	-1.46821
161389876	chr6:161389876:T:C	7.83061e-26	-1.70269	-1.26872	7.40539e-11	-1.96575	-1.3253
161389935	chr6:161389935:T:C	3.65483e-25	-9.89405e-10	-1.43082	4.67735e-10	-9.89405e-10	-1.44794
161390045	chr6:161390045:G:C	5.12447e-25	-9.89405e-10	-1.09284	6.78904e-10	-9.89405e-10	-1.07536
161390389	chr6:161390389:T:G	1.51639e-25	-2.31054	-9.24033e-10	1.94837e-10	-2.32368	-9.24033e-10
161390634	chr6:161390634:G:A	8.96804e-26	-1.37281	-1.46298	9.93219e-11	-1.54268	-1.4548
161391111	chr6:161391111:G:A	1.46322e-25	-2.34623	-9.24033e-10	1.88339e-10	-2.3576	-9.24033e-10
161391329	chr6:161391329:G:T	3.68887e-26	-2.22483	-1.4993	4.97949e-11	-2.19466	-1.49327
161391594	chr6:161391594:T:C	6.96202e-26	-1.57415	-1.51483	7.76146e-11	-1.73051	-1.51358
161391696	chr6:161391696:A:G	9.73614e-26	-1.33822	-1.41539	9.6896e-11	-1.61894	-1.40327
161391973	chr6:161391973:C:T	6.21533e-26	-1.70459	-1.49785	1.03511e-10	-1.47312	-1.48304
161392127	chr6:161392127:C:T	6.19155e-26	-1.71322	-1.49305	1.03749e-10	-1.47714	-1.47673
161392178	chr6:161392178:C:T	6.29884e-26	-1.69031	-1.49878	1.05915e-10	-1.44915	-1.48405
161392230	chr6:161392230:C:CA	4.08336e-26	-2.21421	-1.40833	5.53362e-11	-2.18514	-1.39728
161393455	chr6:161393455:T:A	9.87123e-26	-1.24116	-1.49867	1.06039e-10	-1.42902	-1.50301
161393610	chr6:161393610:C:G	3.87615e-25	-9.89405e-10	-1.37203	4.94081e-10	-9.89405e-10	-1.39314
161393736	chr6:161393736:GAT:G	1.93783e-25	-0.583222	-1.48208	2.55973e-10	-0.560109	-1.49066
161393875	chr6:161393875:A:G	4.56981e-26	-2.08859	-1.4214	7.94688e-11	-1.83858	-1.3819
161394097	chr6:161394097:C:T	8.6404e-25	-9.89405e-10	-0.570423	1.20495e-09	-9.89405e-10	-0.501648
161394159	chr6:161394159:AT:A	3.38667e-23	-1.1816	4.27974	4.36492e-08	-1.48861	4.5767
161394247	chr6:161394247:C:T	3.07294e-23	-1.29666	4.29759	4.03898e-08	-1.5845	4.59499
161394656	chr6:161394656:G:A	3.49044e-25	-9.89405e-10	-1.47684	4.51771e-10	-9.89405e-10	-1.48267
161394953	chr6:161394953:T:A	2.65423e-24	-9.89405e-10	0.551867	3.69819e-09	-9.89405e-10	0.619757
161395227	chr6:161395227:A:G	7.80642e-25	-9.89405e-10	-0.671924	1.0381e-09	-9.89405e-10	-0.650697
161395628	chr6:161395628:T:C	3.82141e-26	-2.17286	-1.51598	4.54521e-11	-2.264	-1.51518
161395736	chr6:161395736:C:T	5.61828e-25	-9.89405e-10	-1.00085	7.24e-10	-9.89405e-10	-1.01105
161396044	chr6:161396044:C:T	9.94737e-25	-9.89405e-10	-0.429563	1.41927e-09	-9.89405e-10	-0.337947
161396136	chr6:161396136:C:T	9.97217e-26	-1.312	-1.41766	9.49976e-11	-1.58601	-1.45598
161396276	chr6:161396276:C:T	4.58167e-25	-9.89405e-10	-1.20481	6.10489e-10	-9.89405e-10	-1.18158
161396429	chr6:161396429:T:G	1.62618e-24	0.0619486	-9.24033e-10	3.95215e-10	-1.61641	-9.24033e-10
161396659	chr6:161396659:C:T	1.29705e-25	-1.03653	-1.43024	1.37436e-10	-1.2493	-1.42338
161396930	chr6:161396930:A:G	3.56324e-26	-2.32797	-1.43081	4.77607e-11	-2.31544	-1.4142
161396961	chr6:161396961:C:T	1.7025e-25	-0.76818	-1.42659	2.07826e-10	-0.845368	-1.41378
161396968	chr6:161396968:C:A	6.8933e-25	-9.89405e-10	-0.796321	9.23111e-10	-9.89405e-10	-0.768093
161396999	chr6:161396999:G:A	7.20563e-25	-9.89405e-10	-0.752008	9.65767e-10	-9.89405e-10	-0.72292
161397291	chr6:161397291:A:G	9.84844e-26	-1.23797	-1.50417	1.09615e-10	-1.39825	-1.50061
161397294	chr6:161397294:A:G	1.37938e-25	-2.10982	-0.295412	2.35123e-10	-1.89525	-0.240489
161397375	chr6:161397375:G:A	6.06392e-25	-9.89405e-10	-0.924515	8.08535e-10	-9.89405e-10	-0.900618
161397657	chr6:161397657:A:T	3.56674e-26	-2.3411	-1.41671	4.77697e-11	-2.33078	-1.39867
161398240	chr6:161398240:A:T	2.41079e-25	-0.725218	-1.1217	2.3422e-10	-1.04042	-1.09916
161398606	chr6:161398606:C:T	2.9667e-23	-0.821311	3.78706	3.56227e-08	-1.16953	4.05443
161398632	chr6:161398632:G:A	3.70801e-26	-2.33721	-1.38175	4.99372e-11	-2.32438	-1.3607
161398805	chr6:161398805:G:A	7.23688e-25	-9.89405e-10	-0.747681	9.70121e-10	-9.89405e-10	-0.718421
161399485	chr6:161399485:G:A	3.52686e-25	-0.8489	-0.617562	3.37383e-10	-1.19566	-0.578962
161399754	chr6:161399754:A:G	5.38938e-25	-9.89405e-10	-1.04244	6.97236e-10	-9.89405e-10	-1.04872
161400439	chr6:161400439:C:A	3.52391e-26	-2.26739	-1.50249	4.95191e-11	-2.19764	-1.49584
161401365	chr6:161401365:C:T	2.0851e-25	-0.606207	-1.38585	1.88057e-10	-0.983633	-1.37546
161401758	chr6:161401758:A:T	9.35056e-25	-9.89405e-10	-0.491435	1.17344e-09	-9.89405e-10	-0.52815
161402305	chr6:161402305:C:T	3.43833e-25	-9.89405e-10	-1.49188	4.44258e-10	-9.89405e-10	-1.49944
161402426	chr6:161402426:C:T	4.9319e-25	-9.89405e-10	-1.13115	6.35259e-10	-9.89405e-10	-1.14181
161402571	chr6:161402571:C:T	9.57046e-25	-9.89405e-10	-0.46819	1.36236e-09	-9.89405e-10	-0.378867
161402768	chr6:161402768:A:G	2.15391e-25	-0.750887	-1.2087	2.72237e-10	-0.802126	-1.18704
161402935	chr6:161402935:G:T	3.44837e-26	-2.30127	-1.49028	4.7789e-11	-2.24763	-1.48142
161403294	chr6:161403294:C:T	1.44608e-25	-2.35802	-9.24033e-10	1.88074e-10	-2.35901	-9.24033e-10
161403295	chr6:161403295:G:A	7.07772e-25	-9.89405e-10	-0.769919	9.84197e-10	-9.89405e-10	-0.704017
161403348	chr6:161403348:T:A	6.13248e-25	-9.89405e-10	-0.913271	8.17984e-10	-9.89405e-10	-0.889
161403483	chr6:161403483:G:A	2.67218e-25	-0.455197	-1.28878	3.27269e-10	-0.536634	-1.26843
161403878	chr6:161403878:C:T	1.94682e-25	-2.06067	-9.24033e-10	2.07764e-10	-2.25944	-9.24033e-10
161404471	chr6:161404471:C:T	3.49582e-23	-1.15699	4.28686	4.61709e-08	-1.41401	4.55827
161404485	chr6:161404485:C:T	2.25528e-25	-0.570156	-1.34344	2.59252e-10	-0.625319	-1.41272
161404531	chr6:161404531:G:A	8.72852e-25	-0.560276	-9.24033e-10	9.58108e-10	-0.730882	-9.24033e-10
161404947	chr6:161404947:T:C	1.40746e-25	-1.01149	-1.37359	1.77249e-10	-1.06289	-1.35539
161405234	chr6:161405234:C:T	1.21089e-24	-9.89405e-10	-0.232934	1.68591e-09	-9.89405e-10	-0.165782
161405415	chr6:161405415:C:T	3.94363e-26	-2.29771	-1.35965	5.36113e-11	-2.27898	-1.3351
161406164	chr6:161406164:A:G	3.35685e-25	-9.89405e-10	-1.51587	4.37408e-10	-9.89405e-10	-1.51498
161406304	chr6:161406304:A:G	4.93376e-26	-2.15546	-1.2779	6.44474e-11	-2.31044	-1.11956
161407347	chr6:161407347:A:G	1.65939e-25	-0.772454	-1.44796	2.01995e-10	-0.834035	-1.45356
161407357	chr6:161407357:G:A	1.88751e-25	-2.09161	-9.24033e-10	3.13923e-10	-1.8467	-9.24033e-10
161407374	chr6:161407374:A:T	6.88792e-25	-9.89405e-10	-0.797102	9.5742e-10	-9.89405e-10	-0.7316
161407617	chr6:161407617:C:T	3.68238e-24	-9.89405e-10	0.879274	5.18817e-09	-9.89405e-10	0.958294
161407666	chr6:161407666:C:T	5.4979e-25	-9.89405e-10	-1.02251	7.28532e-10	-9.89405e-10	-1.00481
161407832	chr6:161407832:T:C	5.26375e-25	-9.89405e-10	-1.06603	7.16724e-10	-9.89405e-10	-1.02115
161408177	chr6:161408177:G:A	1.49955e-25	-1.58525	-0.736463	2.24979e-10	-1.45428	-0.725552
161408425	chr6:161408425:A:G	5.6262e-25	-9.89405e-10	-0.999437	7.46779e-10	-9.89405e-10	-0.980073
161408692	chr6:161408692:T:A	3.84676e-26	-2.20287	-1.47936	4.63622e-11	-2.31309	-1.44627
161408787	chr6:161408787:C:T	3.51303e-25	-9.89405e-10	-1.47039	4.62421e-10	-9.89405e-10	-1.45937
161408911	chr6:161408911:C:G	7.68613e-25	-9.89405e-10	-0.687454	1.07288e-09	-9.89405e-10	-0.617736
161409146	chr6:161409146:A:G	4.15726e-25	-9.89405e-10	-1.30202	5.53479e-10	-9.89405e-10	-1.27962
161409239	chr6:161409239:C:T	4.54561e-25	-9.89405e-10	-1.21271	5.88148e-10	-9.89405e-10	-1.21886
161409240	chr6:161409240:G:A	3.63652e-25	-9.89405e-10	-1.43584	4.79195e-10	-9.89405e-10	-1.42373
161409509	chr6:161409509:T:C	3.84416e-26	-2.1793	-1.5036	4.51835e-11	-2.30365	-1.48146
161410100	chr6:161410100:G:A	2.5019e-25	-1.80982	-9.24033e-10	3.41303e-10	-1.76307	-9.24033e-10
161410242	chr6:161410242:T:C	4.021e-26	-2.13509	-1.50283	4.64282e-11	-2.27811	-1.47982
161410387	chr6:161410387:G:A	2.77303e-24	-9.89405e-10	0.595655	3.74494e-09	-9.89405e-10	0.632318
161411267	chr6:161411267:C:T	3.76169e-25	-9.89405e-10	-1.402	4.80245e-10	-9.89405e-10	-1.42155
161412545	chr6:161412545:C:A	5.72148e-25	-9.89405e-10	-0.982643	7.31023e-10	-9.89405e-10	-1.0014
161412688	chr6:161412688:T:A	5.33919e-26	-2.23892	-1.11547	7.40526e-11	-2.21331	-1.07776
161412800	chr6:161412800:C:T	1.44571e-25	-2.35827	-9.24033e-10	1.88037e-10	-2.3592	-9.24033e-10
161412868	chr6:161412868:T:C	3.50121e-25	-9.89405e-10	-1.47376	4.50121e-10	-9.89405e-10	-1.48633
161413348	chr6:161413348:T:G	6.52575e-26	-1.9701	-1.1836	6.45679e-11	-2.20773	-1.2204
161413540	chr6:161413540:T:C	4.47126e-26	-2.23534	-1.29645	6.13585e-11	-2.21014	-1.26897
161414288	chr6:161414288:T:A	1.60919e-25	-2.16486	-0.0862799	2.4071e-10	-2.03933	-0.0729188
161414774	chr6:161414774:G:A	1.45316e-25	-2.35313	-9.24033e-10	1.94929e-10	-2.32321	-9.24033e-10
161415233	chr6:161415233:C:T	4.45411e-25	-9.89405e-10	-1.23304	5.72192e-10	-9.89405e-10	-1.24637
161415980	chr6:161415980:G:C	2.32991e-25	-2.04642	0.165377	2.7395e-10	-2.10778	0.124884
161416157	chr6:161416157:T:C	6.72036e-25	-9.89405e-10	-0.821729	9.32477e-10	-9.89405e-10	-0.757998
161416656	chr6:161416656:T:C	1.3682e-25	-2.18279	-0.230586	1.80099e-10	-2.15849	-0.243839
161416757	chr6:161416757:T:C	5.90321e-26	-1.98912	-1.26484	7.48323e-11	-1.97605	-1.30454
161416929	chr6:161416929:C:T	1.62792e-25	-2.23957	-9.24033e-10	2.1575e-10	-2.22172	-9.24033e-10
161417187	chr6:161417187:C:T	1.90538e-25	-2.08219	-9.24033e-10	3.40096e-10	-1.76661	-9.24033e-10
161418131	chr6:161418131:T:C	4.25312e-26	-2.08383	-1.49798	4.46869e-11	-2.32222	-1.47395
161419151	chr6:161419151:G:A	2.41916e-24	-9.89405e-10	0.459133	3.4789e-09	-9.89405e-10	0.55863
161419302	chr6:161419302:AC:A	3.41804e-25	-9.89405e-10	-1.49781	4.47968e-10	-9.89405e-10	-1.49112
161419536	chr6:161419536:C:T	1.05945e-25	-1.29572	-1.3734	1.3263e-10	-1.30552	-1.40276
161419825	chr6:161419825:AT:A	3.44225e-25	-9.89405e-10	-1.49075	4.51673e-10	-9.89405e-10	-1.48288
161419917	chr6:161419917:C:T	4.36173e-25	-9.89405e-10	-1.254	6.01199e-10	-9.89405e-10	-1.19692
161420021	chr6:161420021:G:A	1.48459e-25	-2.33173	-9.24033e-10	1.91271e-10	-2.34215	-9.24033e-10
161420226	chr6:161420226:C:T	5.70911e-25	-9.89405e-10	-0.984808	7.86008e-10	-9.89405e-10	-0.928875
161420383	chr6:161420383:G:A	3.42756e-25	-9.89405e-10	-1.49502	4.42693e-10	-9.89405e-10	-1.50297
161420659	chr6:161420659:G:A	4.54344e-25	-9.89405e-10	-1.21319	6.13357e-10	-9.89405e-10	-1.1769
161421123	chr6:161421123:G:A	3.42259e-25	-9.89405e-10	-1.49647	4.49728e-10	-9.89405e-10	-1.4872
161421187	chr6:161421187:G:T	1.12611e-24	-9.89405e-10	-0.305517	1.38479e-09	-9.89405e-10	-0.362537
161421692	chr6:161421692:A:AG	1.0078e-25	-2.35998	-0.359115	1.59118e-10	-2.3052	-0.220995
161422074	chr6:161422074:A:T	2.5269e-25	-0.284291	-1.51559	3.22447e-10	-0.303913	-1.51599
161422148	chr6:161422148:T:C	2.82137e-25	-1.55473	-0.134919	6.07853e-10	-1.33706	0.151148
161422172	chr6:161422172:C:T	3.39327e-25	-9.89405e-10	-1.50508	4.46313e-10	-9.89405e-10	-1.49482
161422390	chr6:161422390:G:C	2.13106e-25	-1.97025	-9.24033e-10	2.29593e-10	-2.15953	-9.24033e-10
161422877	chr6:161422877:G:A	1.747e-25	-0.652887	-1.51608	2.23978e-10	-0.670571	-1.51372
161422935	chr6:161422935:C:G	5.30066e-25	-9.89405e-10	-1.05904	6.64605e-10	-9.89405e-10	-1.09665
161423215	chr6:161423215:G:A	4.05027e-25	-1.32809	-9.24033e-10	4.90491e-10	-1.40044	-9.24033e-10
161423285	chr6:161423285:T:A	2.21544e-24	-9.89405e-10	0.371164	2.84071e-09	-9.89405e-10	0.355965
161423555	chr6:161423555:A:G	4.23387e-25	-9.89405e-10	-1.28375	5.27631e-10	-9.89405e-10	-1.32744
161424022	chr6:161424022:T:C	4.34239e-25	-9.89405e-10	-1.25845	5.29199e-10	-9.89405e-10	-1.32448
161424164	chr6:161424164:G:C	8.13628e-26	-1.91523	-1.01789	9.16554e-11	-1.94728	-1.13053
161424245	chr6:161424245:G:A	4.00241e-25	-9.89405e-10	-1.33997	4.9698e-10	-9.89405e-10	-1.38729
161424273	chr6:161424273:G:A	1.67402e-24	-9.89405e-10	0.0909449	1.98238e-09	-9.89405e-10	-0.0037896
161425021	chr6:161425021:T:C	3.53033e-25	-9.89405e-10	-1.46548	4.59952e-10	-9.89405e-10	-1.46472
161425243	chr6:161425243:C:G	4.54591e-25	-9.89405e-10	-1.21264	6.22503e-10	-9.89405e-10	-1.16209
161425383	chr6:161425383:C:A	5.30986e-25	-9.89405e-10	-1.05731	7.27504e-10	-9.89405e-10	-1.00622
161425400	chr6:161425400:C:T	2.31704e-25	-1.88658	-9.24033e-10	1.94142e-10	-2.32725	-9.24033e-10
161425718	chr6:161425718:A:G	3.3815e-25	-9.89405e-10	-1.50855	4.38695e-10	-9.89405e-10	-1.51204
161425815	chr6:161425815:T:G	3.80389e-25	-9.89405e-10	-1.39085	4.88346e-10	-9.89405e-10	-1.40482
161425995	chr6:161425995:G:A	2.72729e-24	-9.89405e-10	0.579022	3.31521e-09	-9.89405e-10	0.510433
161426081	chr6:161426081:G:A	6.02907e-26	-1.81954	-1.41332	6.69357e-11	-1.99531	-1.3968
161426217	chr6:161426217:C:T	6.99779e-25	-9.89405e-10	-0.781277	9.24903e-10	-9.89405e-10	-0.766153
161426249	chr6:161426249:T:C	5.58498e-26	-1.89444	-1.41494	6.76361e-11	-1.97513	-1.40657
161426893	chr6:161426893:G:A	6.765e-25	-9.89405e-10	-0.815109	9.20361e-10	-9.89405e-10	-0.771077
161426909	chr6:161426909:T:C	8.05955e-25	-9.89405e-10	-0.640014	1.00202e-09	-9.89405e-10	-0.686066
161426915	chr6:161426915:TTCA:T	3.71818e-26	-2.22699	-1.48923	4.72444e-11	-2.26461	-1.4759
161427079	chr6:161427079:C:T	5.15612e-26	-2.21878	-1.17049	6.59089e-11	-2.24127	-1.1663
161427136	chr6:161427136:A:C	1.75963e-24	-9.89405e-10	0.140818	2.19621e-09	-9.89405e-10	0.0986479
161427164	chr6:161427164:A:G	2.88405e-25	-1.66768	-9.24033e-10	2.72436e-10	-1.98844	-9.24033e-10
161428166	chr6:161428166:T:C	6.03685e-25	-9.89405e-10	-0.92899	8.17303e-10	-9.89405e-10	-0.889832
161428799	chr6:161428799:T:G	3.34009e-26	-2.34494	-1.47852	4.28243e-11	-2.35989	-1.47884
161429036	chr6:161429036:G:A	3.51991e-25	-9.89405e-10	-1.46844	4.55917e-10	-9.89405e-10	-1.47353
161429305	chr6:161429305:T:C	4.74419e-26	-2.27603	-1.19651	6.06924e-11	-2.23497	-1.25506
161429545	chr6:161429545:C:T	3.86978e-25	-9.89405e-10	-1.37367	5.09464e-10	-9.89405e-10	-1.36248
161430070	chr6:161430070:T:C	1.27802e-24	-9.89405e-10	-0.178975	1.5875e-09	-9.89405e-10	-0.225928
161430305	chr6:161430305:C:T	1.53503e-25	-2.29832	-9.24033e-10	1.88144e-10	-2.35863	-9.24033e-10
161430312	chr6:161430312:C:T	4.8301e-26	-2.22679	-1.2278	6.01437e-11	-2.15156	-1.34754
161430565	chr6:161430565:A:C	9.81997e-26	-2.32013	-0.424908	1.37149e-10	-2.35063	-0.324146
161430683	chr6:161430683:C:T	5.18053e-25	-9.89405e-10	-1.08196	6.50347e-10	-9.89405e-10	-1.11834
161430731	chr6:161430731:C:T	4.92818e-26	-2.25219	-1.1823	5.79538e-11	-2.29785	-1.23835
161430910	chr6:161430910:C:T	3.66334e-25	-9.89405e-10	-1.4285	4.72235e-10	-9.89405e-10	-1.43837
161430919	chr6:161430919:T:C	3.64188e-25	-9.89405e-10	-1.43437	4.84475e-10	-9.89405e-10	-1.41278
161431300	chr6:161431300:TTAAA:T	6.79938e-25	-9.89405e-10	-0.810039	8.42909e-10	-9.89405e-10	-0.858984
161431467	chr6:161431467:G:T	3.4308e-26	-2.2922	-1.50446	4.2781e-11	-2.33367	-1.50607
161431673	chr6:161431673:C:T	4.61975e-26	-2.2636	-1.23552	5.52909e-11	-2.31961	-1.26363
161431936	chr6:161431936:T:C	5.24472e-26	-1.932	-1.44023	5.22277e-11	-2.15806	-1.48217
161431949	chr6:161431949:A:C	5.2634e-25	-9.89405e-10	-1.06609	7.31818e-10	-9.89405e-10	-1.00031
161432152	chr6:161432152:A:C	4.787e-25	-9.89405e-10	-1.16097	6.60714e-10	-9.89405e-10	-1.10252
161432171	chr6:161432171:A:G	5.14864e-26	-1.92806	-1.46267	5.1613e-11	-2.15549	-1.49658
161432236	chr6:161432236:CCTGA:C	3.69999e-25	-9.89405e-10	-1.41854	4.77288e-10	-9.89405e-10	-1.42772
161432455	chr6:161432455:C:T	2.05169e-25	-2.00821	-9.24033e-10	2.46083e-10	-2.09017	-9.24033e-10
161432697	chr6:161432697:T:C	5.06272e-25	-9.89405e-10	-1.10497	6.43001e-10	-9.89405e-10	-1.1297
161432903	chr6:161432903:G:C	4.42905e-25	-9.89405e-10	-1.23869	5.90034e-10	-9.89405e-10	-1.21566
161433174	chr6:161433174:G:C	4.97068e-26	-2.09908	-1.32682	6.03508e-11	-2.19013	-1.30553
161433249	chr6:161433249:G:C	1.73485e-24	-9.89405e-10	0.126636	2.14688e-09	-9.89405e-10	0.0759306
161433375	chr6:161433375:G:T	4.14736e-25	-9.89405e-10	-1.3044	5.68416e-10	-9.89405e-10	-1.25299
161433395	chr6:161433395:ATAAT:A	5.35231e-26	-2.34722	-1.00471	6.50163e-11	-2.36011	-1.0611
161433431	chr6:161433431:T:C	5.01841e-25	-9.89405e-10	-1.11376	6.75902e-10	-9.89405e-10	-1.07979
161433445	chr6:161433445:C:T	4.63902e-25	-9.89405e-10	-1.19237	5.92431e-10	-9.89405e-10	-1.21161
161433506	chr6:161433506:A:G	2.12928e-25	-2.35319	0.382108	2.63884e-10	-2.35994	0.339606
161433678	chr6:161433678:T:C	6.04533e-25	-9.89405e-10	-0.927585	7.55735e-10	-9.89405e-10	-0.968151
161433693	chr6:161433693:G:T	8.33506e-26	-1.97506	-0.933922	1.0243e-10	-2.08581	-0.880855
161433778	chr6:161433778:A:ATT	6.04565e-25	-9.89405e-10	-0.927533	7.55786e-10	-9.89405e-10	-0.968085
161433910	chr6:161433910:G:A	3.806e-25	-9.89405e-10	-1.39029	4.86759e-10	-9.89405e-10	-1.40807
161433997	chr6:161433997:A:G	1.46802e-25	-2.34295	-9.24033e-10	1.87944e-10	-2.3597	-9.24033e-10
161434064	chr6:161434064:C:T	4.5528e-25	-9.89405e-10	-1.21113	5.9168e-10	-9.89405e-10	-1.21288
161434079	chr6:161434079:G:A	6.71071e-26	-2.05019	-1.07557	7.6913e-11	-2.16844	-1.08472
161434140	chr6:161434140:T:C	1.487e-25	-2.33011	-9.24033e-10	1.88725e-10	-2.35555	-9.24033e-10
161434317	chr6:161434317:TAA:T	3.77118e-26	-2.21865	-1.48342	4.60034e-11	-2.2991	-1.46803
161434438	chr6:161434438:C:T	4.52727e-26	-2.10932	-1.41002	5.29869e-11	-2.21718	-1.40862
161434570	chr6:161434570:C:T	4.1124e-25	-9.89405e-10	-1.31286	5.58759e-10	-9.89405e-10	-1.27012
161434723	chr6:161434723:C:T	4.67202e-26	-2.08989	-1.39798	5.44795e-11	-2.20131	-1.39671
161434753	chr6:161434753:C:T	3.84308e-26	-2.17414	-1.50904	4.50611e-11	-2.28044	-1.50738
161434810	chr6:161434810:A:T	5.45861e-25	-9.89405e-10	-1.02968	7.12176e-10	-9.89405e-10	-1.02752
161434824	chr6:161434824:T:C	3.7438e-26	-2.19839	-1.51096	4.41243e-11	-2.29673	-1.5121
161434883	chr6:161434883:G:A	3.67619e-25	-9.89405e-10	-1.42499	4.84034e-10	-9.89405e-10	-1.41369
161434933	chr6:161434933:G:A	4.58559e-26	-2.18892	-1.31762	4.92091e-11	-2.30796	-1.39181
161435033	chr6:161435033:A:T	3.36992e-25	-9.89405e-10	-1.51198	4.37357e-10	-9.89405e-10	-1.51509
161435056	chr6:161435056:T:G	3.74157e-25	-9.89405e-10	-1.40736	4.75086e-10	-9.89405e-10	-1.43235
161435100	chr6:161435100:A:G	4.20996e-26	-2.10093	-1.49108	4.91923e-11	-2.20935	-1.49076
161435525	chr6:161435525:A:C	8.22703e-25	-9.89405e-10	-0.619446	1.0223e-09	-9.89405e-10	-0.666031
161435530	chr6:161435530:T:C	3.65763e-26	-2.2165	-1.51615	4.35354e-11	-2.30631	-1.51596
161436904	chr6:161436904:C:T	1.09228e-24	-9.89405e-10	-0.336016	1.36204e-09	-9.89405e-10	-0.379103
161437062	chr6:161437062:C:T	5.88289e-26	-1.97445	-1.28296	7.01718e-11	-2.17521	-1.16969
161437819	chr6:161437819:C:T	1.4547e-25	-2.35207	-9.24033e-10	1.92289e-10	-2.33685	-9.24033e-10
161438303	chr6:161438303:C:T	3.35651e-25	-9.89405e-10	-1.51597	4.37013e-10	-9.89405e-10	-1.51588
161438325	chr6:161438325:C:A	1.05392e-25	-2.09282	-0.581533	1.20338e-10	-2.14219	-0.663346
161438458	chr6:161438458:C:T	3.39811e-25	-9.89405e-10	-1.50365	4.42395e-10	-9.89405e-10	-1.50364
161438539	chr6:161438539:A:G	3.61425e-25	-9.89405e-10	-1.44199	4.68328e-10	-9.89405e-10	-1.44667
161438579	chr6:161438579:T:G	3.71794e-26	-2.20277	-1.51351	4.53625e-11	-2.26831	-1.51285
161438596	chr6:161438596:A:G	3.3001e-26	-2.3412	-1.49431	4.22943e-11	-2.3512	-1.49999
161438623	chr6:161438623:G:A	8.43839e-26	-2.31522	-0.581439	9.83816e-11	-2.32311	-0.683882
161438702	chr6:161438702:G:C	3.58559e-25	-9.89405e-10	-1.44995	4.60262e-10	-9.89405e-10	-1.46405
161438785	chr6:161438785:C:T	5.42039e-26	-1.82313	-1.51616	6.41625e-11	-1.92584	-1.50858
161438851	chr6:161438851:T:C	3.68273e-25	-9.89405e-10	-1.42322	4.88542e-10	-9.89405e-10	-1.40442
161438978	chr6:161438978:T:C	7.44758e-26	-2.31249	-0.709076	1.08545e-10	-2.35339	-0.555281
161438983	chr6:161438983:G:A	4.73352e-25	-9.89405e-10	-1.1722	5.9742e-10	-9.89405e-10	-1.20322
161439014	chr6:161439014:T:C	4.93428e-25	-9.89405e-10	-1.13066	6.1936e-10	-9.89405e-10	-1.16716
161439137	chr6:161439137:C:T	5.86213e-26	-2.32161	-0.939332	9.64705e-11	-2.07064	-0.95597
161439392	chr6:161439392:G:T	6.16851e-25	-9.89405e-10	-0.907414	7.88166e-10	-9.89405e-10	-0.926134
161439556	chr6:161439556:C:G	3.59702e-25	-9.89405e-10	-1.44677	4.70413e-10	-9.89405e-10	-1.44223
161439632	chr6:161439632:C:T	3.48066e-26	-2.35178	-1.43045	4.8214e-11	-2.29508	-1.42512
161439634	chr6:161439634:T:C	3.35957e-25	-9.89405e-10	-1.51506	4.37211e-10	-9.89405e-10	-1.51543
161439723	chr6:161439723:G:A	4.07889e-25	-9.89405e-10	-1.32105	5.26368e-10	-9.89405e-10	-1.32984
161439986	chr6:161439986:T:C	3.37597e-25	-9.89405e-10	-1.51019	4.39106e-10	-9.89405e-10	-1.5111
161440012	chr6:161440012:G:A	4.22658e-25	-9.89405e-10	-1.28548	5.37913e-10	-9.89405e-10	-1.30815
161440111	chr6:161440111:C:T	3.3559e-25	-9.89405e-10	-1.51615	4.37291e-10	-9.89405e-10	-1.51524
161440214	chr6:161440214:A:G	3.35587e-25	-9.89405e-10	-1.51616	4.37318e-10	-9.89405e-10	-1.51518
161440557	chr6:161440557:T:C	2.22847e-25	-0.617752	-1.3078	3.5801e-10	-0.372246	-1.34304
161441016	chr6:161441016:G:A	4.05094e-25	-9.89405e-10	-1.32792	5.07947e-10	-9.89405e-10	-1.36546
161441197	chr6:161441197:G:C	3.3612e-25	-9.89405e-10	-1.51457	4.3689e-10	-9.89405e-10	-1.51616
161441214	chr6:161441214:G:A	5.06839e-25	-9.89405e-10	-1.10385	6.4285e-10	-9.89405e-10	-1.12993
161441370	chr6:161441370:T:C	3.62238e-25	-0.322845	-1.1169	5.98841e-10	-0.0361796	-1.16467
161441371	chr6:161441371:G:A	4.74569e-25	-9.89405e-10	-1.16963	5.85593e-10	-9.89405e-10	-1.22322
161441406	chr6:161441406:A:G	4.47771e-25	-9.89405e-10	-1.22776	6.18973e-10	-9.89405e-10	-1.16778
161441505	chr6:161441505:C:T	3.49747e-25	-9.89405e-10	-1.47483	4.56034e-10	-9.89405e-10	-1.47327
161441723	chr6:161441723:A:G	3.27702e-25	-0.366629	-1.17331	5.42712e-10	-0.081089	-1.21818
161441902	chr6:161441902:C:G	4.41803e-25	-0.216555	-1.02462	7.40994e-10	0.0908345	-1.07868
161442299	chr6:161442299:C:T	4.9542e-25	-9.89405e-10	-1.12663	6.44913e-10	-9.89405e-10	-1.12673
161442333	chr6:161442333:A:C	3.36277e-25	-9.89405e-10	-1.51411	4.37673e-10	-9.89405e-10	-1.51437
161442478	chr6:161442478:C:T	1.1651e-25	-2.34765	-0.226407	1.43909e-10	-2.35867	-0.267989
161442889	chr6:161442889:C:T	4.9542e-25	-9.89405e-10	-1.12663	6.44913e-10	-9.89405e-10	-1.12673
161442918	chr6:161442918:C:T	1.52811e-25	-2.35146	0.0486234	1.87499e-10	-2.3546	-0.00747487
161442985	chr6:161442985:C:T	7.71396e-26	-2.25354	-0.732885	1.12396e-10	-2.26896	-0.604855
161443304	chr6:161443304:C:T	5.7018e-26	-2.26055	-1.02812	7.38303e-11	-2.28186	-1.01221
161443416	chr6:161443416:G:A	7.37977e-26	-2.34007	-0.69064	9.1057e-11	-2.34401	-0.740346
161443462	chr6:161443462:G:A	3.63842e-25	-9.89405e-10	-1.43532	4.76129e-10	-9.89405e-10	-1.43015
161443599	chr6:161443599:T:G	7.74898e-26	-2.36017	-0.62173	9.56179e-11	-2.35962	-0.675865
161443967	chr6:161443967:C:T	4.19408e-25	-9.89405e-10	-1.2932	5.57442e-10	-9.89405e-10	-1.27248
161444034	chr6:161444034:GCTTAGGC:G	4.9542e-25	-9.89405e-10	-1.12663	6.44913e-10	-9.89405e-10	-1.12673
161444170	chr6:161444170:A:G	7.05736e-26	-2.1252	-0.950183	8.5605e-11	-2.16181	-0.984284
161444200	chr6:161444200:C:A	4.27213e-26	-2.35911	-1.21824	6.34066e-11	-2.30546	-1.14081
161444597	chr6:161444597:T:C	7.75078e-25	-9.89405e-10	-0.679077	9.09834e-10	-9.89405e-10	-0.782581
161444708	chr6:161444708:G:A	5.21928e-25	-9.89405e-10	-1.07451	6.61173e-10	-9.89405e-10	-1.10183
161444910	chr6:161444910:A:T	6.22871e-25	-9.89405e-10	-0.897701	8.46692e-10	-9.89405e-10	-0.854505
161445018	chr6:161445018:TAACC:T	6.82979e-25	-9.89405e-10	-0.805577	8.28736e-10	-9.89405e-10	-0.875941
161445092	chr6:161445092:G:A	6.18181e-25	-9.89405e-10	-0.90526	7.54466e-10	-9.89405e-10	-0.969832
161445109	chr6:161445109:C:A	4.11251e-25	-9.89405e-10	-1.31284	5.37861e-10	-9.89405e-10	-1.30824
161445151	chr6:161445151:C:T	6.72565e-26	-2.18897	-0.934554	9.34315e-11	-2.22093	-0.837684
161445152	chr6:161445152:G:A	3.39757e-25	-9.89405e-10	-1.50381	4.41471e-10	-9.89405e-10	-1.50573
161445222	chr6:161445222:T:C	3.3947e-25	-9.89405e-10	-1.50466	4.41096e-10	-9.89405e-10	-1.50658
161445397	chr6:161445397:C:T	8.89933e-26	-1.57288	-1.2706	1.28141e-10	-1.44061	-1.3021
161445450	chr6:161445450:C:T	3.62238e-25	-9.89405e-10	-1.43974	4.79699e-10	-9.89405e-10	-1.42268
161445714	chr6:161445714:C:T	3.70946e-25	-9.89405e-10	-1.41599	4.96608e-10	-9.89405e-10	-1.38804
161446186	chr6:161446186:C:T	4.00715e-25	-9.89405e-10	-1.33879	5.17168e-10	-9.89405e-10	-1.34748
161446340	chr6:161446340:A:G	3.42051e-25	-9.89405e-10	-1.49708	4.44201e-10	-9.89405e-10	-1.49957
161446425	chr6:161446425:G:A	6.16943e-26	-2.35555	-0.854302	1.08788e-10	-2.22117	-0.685273
161447502	chr6:161447502:T:C	4.7822e-26	-2.34226	-1.1223	6.47566e-11	-2.35379	-1.07141
161447553	chr6:161447553:G:A	4.34946e-26	-2.22499	-1.33442	6.33304e-11	-2.1326	-1.31488
161447687	chr6:161447687:G:A	3.37672e-25	-9.89405e-10	-1.50996	4.42713e-10	-9.89405e-10	-1.50292
161447991	chr6:161447991:C:T	4.70855e-25	-9.89405e-10	-1.17749	5.8151e-10	-9.89405e-10	-1.23021
161448018	chr6:161448018:G:A	4.17863e-25	-9.89405e-10	-1.29689	5.30019e-10	-9.89405e-10	-1.32293
161448280	chr6:161448280:C:T	4.41086e-26	-2.21226	-1.33313	7.99177e-11	-1.89992	-1.31493
161448283	chr6:161448283:T:C	4.42559e-26	-2.19545	-1.3466	8.12303e-11	-1.8695	-1.32906
161448580	chr6:161448580:C:G	4.68378e-26	-2.33919	-1.14616	5.73122e-11	-2.35927	-1.18806
161448998	chr6:161448998:A:T	3.68004e-26	-2.24164	-1.48489	6.30322e-11	-1.97165	-1.48054
161449052	chr6:161449052:G:C	1.25023e-24	-9.89405e-10	-0.200956	1.70537e-09	-9.89405e-10	-0.154307
161449078	chr6:161449078:G:C	4.6785e-25	-9.89405e-10	-1.18389	5.77995e-10	-9.89405e-10	-1.23628
161449142	chr6:161449142:T:A	3.77476e-26	-2.22222	-1.4789	6.59163e-11	-1.93355	-1.47391
161449329	chr6:161449329:AAAAC:A	6.02885e-25	-9.89405e-10	-0.930315	7.8178e-10	-9.89405e-10	-0.934269
161449403	chr6:161449403:G:A	7.94007e-26	-2.19667	-0.760864	9.0937e-11	-2.30204	-0.783634
161449688	chr6:161449688:C:G	1.00328e-25	-2.1448	-0.578794	1.51558e-10	-1.96617	-0.608703
161449841	chr6:161449841:G:C	3.58586e-25	-9.89405e-10	-1.44987	4.67998e-10	-9.89405e-10	-1.44738
161449912	chr6:161449912:C:T	1.88967e-25	-2.09047	-9.24033e-10	2.42804e-10	-2.10359	-9.24033e-10
161450078	chr6:161450078:C:A	3.75934e-25	-9.89405e-10	-1.40263	5.00395e-10	-9.89405e-10	-1.38044
161450371	chr6:161450371:A:AT	7.76368e-25	-9.89405e-10	-0.677414	9.59096e-10	-9.89405e-10	-0.729851
161450481	chr6:161450481:A:G	8.49155e-26	-1.91571	-0.974675	1.20641e-10	-1.80381	-0.999214
161450535	chr6:161450535:A:G	5.63345e-25	-9.89405e-10	-0.998148	7.12853e-10	-9.89405e-10	-1.02657
161450563	chr6:161450563:C:T	3.22215e-26	-2.34347	-1.51594	4.29348e-11	-2.32452	-1.51164
161450619	chr6:161450619:T:C	3.58847e-26	-2.34416	-1.40757	4.50365e-11	-2.33499	-1.45338
161450756	chr6:161450756:T:C	3.32909e-26	-2.35894	-1.46782	4.48933e-11	-2.35653	-1.43503
161450791	chr6:161450791:G:A	4.76537e-26	-1.95565	-1.51243	7.37036e-11	-1.78441	-1.51138
161451200	chr6:161451200:C:T	3.39217e-25	-9.89405e-10	-1.5054	4.39388e-10	-9.89405e-10	-1.51046
161451274	chr6:161451274:C:T	4.09639e-26	-2.32175	-1.2976	5.60825e-11	-2.30297	-1.26605
161451291	chr6:161451291:A:G	1.15628e-24	-9.89405e-10	-0.279081	1.59045e-09	-9.89405e-10	-0.224071
161451355	chr6:161451355:A:C	3.68176e-26	-2.34726	-1.37881	4.87436e-11	-2.35519	-1.35408
161451515	chr6:161451515:T:C	4.07278e-26	-2.24295	-1.38218	5.5729e-11	-2.22621	-1.34913
161451567	chr6:161451567:C:A	4.27451e-26	-2.10216	-1.47462	6.32901e-11	-2.0013	-1.44681
161451920	chr6:161451920:TCTTTTTTCTTTTCTTTTCTTTTA:T	5.06695e-25	-9.89405e-10	-1.10413	6.74982e-10	-9.89405e-10	-1.08116
161452194	chr6:161452194:T:TCCA	4.86821e-26	-2.03127	-1.41546	6.63321e-11	-1.95223	-1.44893
161452242	chr6:161452242:C:T	4.21368e-25	-9.89405e-10	-1.28853	5.57002e-10	-9.89405e-10	-1.27327
161452368	chr6:161452368:T:C	3.79911e-26	-2.25488	-1.43981	5.16156e-11	-2.23832	-1.4137
161452772	chr6:161452772:T:C	5.50041e-26	-1.96154	-1.36309	7.67804e-11	-1.85513	-1.39976
161452979	chr6:161452979:G:A	5.78736e-26	-1.90864	-1.36514	8.17437e-11	-1.79074	-1.40152
161452987	chr6:161452987:A:G	5.03421e-26	-2.0271	-1.3861	7.18501e-11	-1.90943	-1.41183
161453225	chr6:161453225:G:A	8.53408e-25	-9.89405e-10	-0.582803	1.12987e-09	-9.89405e-10	-0.565981
161453380	chr6:161453380:G:A	3.84405e-25	-9.89405e-10	-1.38034	5.05138e-10	-9.89405e-10	-1.37101
161453416	chr6:161453416:T:C	4.18622e-26	-2.08559	-1.51206	6.03953e-11	-1.98651	-1.50842
161453947	chr6:161453947:A:G	4.84585e-26	-2.10454	-1.3468	7.1511e-11	-2.01075	-1.31524
161454099	chr6:161454099:A:C	4.50384e-25	-9.89405e-10	-1.22194	5.70989e-10	-9.89405e-10	-1.24847
161454157	chr6:161454157:G:A	3.7598e-25	-9.89405e-10	-1.4025	4.81274e-10	-9.89405e-10	-1.41941
161454358	chr6:161454358:C:T	3.31196e-26	-2.3602	-1.47172	4.38083e-11	-2.35742	-1.4586
161454546	chr6:161454546:T:C	3.57086e-25	-9.89405e-10	-1.45406	4.62323e-10	-9.89405e-10	-1.45958
161454590	chr6:161454590:T:C	4.98903e-26	-2.23525	-1.18697	7.29727e-11	-2.18017	-1.12559
161455008	chr6:161455008:C:T	3.37361e-25	-9.89405e-10	-1.51089	4.37643e-10	-9.89405e-10	-1.51444
161455078	chr6:161455078:G:A	3.5645e-25	-9.89405e-10	-1.45585	4.59115e-10	-9.89405e-10	-1.46654
161455163	chr6:161455163:T:C	6.1306e-26	-1.70054	-1.51562	9.01805e-11	-1.57789	-1.51614
161455193	chr6:161455193:C:T	5.20601e-25	-9.89405e-10	-1.07706	6.85475e-10	-9.89405e-10	-1.06573
161455194	chr6:161455194:A:G	4.11116e-25	-9.89405e-10	-1.31316	5.43317e-10	-9.89405e-10	-1.29815
161455222	chr6:161455222:A:G	4.05867e-25	-9.89405e-10	-1.32602	5.36102e-10	-9.89405e-10	-1.31152
161455333	chr6:161455333:G:A	3.37099e-26	-2.36014	-1.45411	4.45837e-11	-2.35806	-1.44041
161455428	chr6:161455428:T:C	5.53132e-25	-9.89405e-10	-1.01644	7.39651e-10	-9.89405e-10	-0.989664
161455491	chr6:161455491:T:A	1.45629e-25	-2.35098	-9.24033e-10	1.95918e-10	-2.31815	-9.24033e-10
161455579	chr6:161455579:G:C	3.74703e-25	-9.89405e-10	-1.40591	4.79769e-10	-9.89405e-10	-1.42254
161455674	chr6:161455674:G:T	3.36126e-25	-9.89405e-10	-1.51455	4.36925e-10	-9.89405e-10	-1.51608
161455971	chr6:161455971:G:A	4.12292e-25	-9.89405e-10	-1.31031	5.44878e-10	-9.89405e-10	-1.29528
161456218	chr6:161456218:G:A	3.95728e-25	-9.89405e-10	-1.35131	5.2182e-10	-9.89405e-10	-1.33852
161456316	chr6:161456316:T:C	4.02675e-25	-9.89405e-10	-1.33391	5.31331e-10	-9.89405e-10	-1.32046
161456438	chr6:161456438:A:G	3.55398e-25	-9.89405e-10	-1.4588	4.57038e-10	-9.89405e-10	-1.47108
161456620	chr6:161456620:A:AC	4.38815e-26	-2.22537	-1.32518	6.33685e-11	-2.14338	-1.30349
161456621	chr6:161456621:A:ATCCAT	4.39135e-26	-2.22464	-1.32518	6.3427e-11	-2.14246	-1.30349
161456673	chr6:161456673:C:T	3.48582e-25	-9.89405e-10	-1.47817	4.59592e-10	-9.89405e-10	-1.4655
161456852	chr6:161456852:TC:T	3.57601e-25	-9.89405e-10	-1.45262	4.7198e-10	-9.89405e-10	-1.4389
161456856	chr6:161456856:A:G	5.16168e-25	-9.89405e-10	-1.08561	6.79563e-10	-9.89405e-10	-1.07439
161456961	chr6:161456961:G:A	4.29485e-26	-2.23828	-1.33376	5.56571e-11	-2.26852	-1.30812
161457017	chr6:161457017:C:T	3.25708e-26	-2.36027	-1.48836	4.296e-11	-2.35689	-1.47868
161457090	chr6:161457090:C:T	3.27348e-26	-2.35038	-1.49322	4.26378e-11	-2.35874	-1.48436
161457127	chr6:161457127:T:A	3.63518e-26	-2.23049	-1.50831	5.06727e-11	-2.1833	-1.48715
161457613	chr6:161457613:C:T	5.21119e-25	-9.89405e-10	-1.07606	6.86113e-10	-9.89405e-10	-1.0648
161457706	chr6:161457706:C:T	3.94623e-25	-9.89405e-10	-1.35411	5.20306e-10	-9.89405e-10	-1.34143
161457879	chr6:161457879:T:C	1.79731e-25	-2.14058	-9.24033e-10	2.18998e-10	-2.20678	-9.24033e-10
161457940	chr6:161457940:G:A	4.04761e-25	-9.89405e-10	-1.32874	5.34067e-10	-9.89405e-10	-1.31532
161458062	chr6:161458062:T:C	4.24269e-26	-2.27814	-1.30612	5.55582e-11	-2.30084	-1.27757
161458149	chr6:161458149:T:C	3.66949e-25	-9.89405e-10	-1.42682	4.70245e-10	-9.89405e-10	-1.44259
161458242	chr6:161458242:A:G	3.98264e-25	-9.89405e-10	-1.34493	5.25267e-10	-9.89405e-10	-1.33194
161458289	chr6:161458289:G:A	1.08342e-24	-9.89405e-10	-0.34416	1.35188e-09	-9.89405e-10	-0.386588
161459046	chr6:161459046:T:A	3.77122e-25	-9.89405e-10	-1.39947	4.81538e-10	-9.89405e-10	-1.41886
161459371	chr6:161459371:T:C	4.42708e-25	-9.89405e-10	-1.23913	5.6312e-10	-9.89405e-10	-1.26235
161459416	chr6:161459416:A:G	3.7168e-25	-9.89405e-10	-1.41401	4.7901e-10	-9.89405e-10	-1.42412
161459480	chr6:161459480:G:A	4.15781e-25	-9.89405e-10	-1.30188	5.5553e-10	-9.89405e-10	-1.27592
161459870	chr6:161459870:A:C	4.70167e-25	-9.89405e-10	-1.17895	6.19342e-10	-9.89405e-10	-1.16718
161460327	chr6:161460327:T:C	4.30845e-25	-9.89405e-10	-1.26629	5.4629e-10	-9.89405e-10	-1.29269
161460904	chr6:161460904:C:A	3.35846e-25	-9.89405e-10	-1.51539	4.37104e-10	-9.89405e-10	-1.51567
161461189	chr6:161461189:T:C	1.29407e-24	0.84518	-1.01167	9.49958e-10	0.308158	-1.04758
161461552	chr6:161461552:G:A	3.5244e-25	-9.89405e-10	-1.46716	4.6932e-10	-9.89405e-10	-1.44456
161461588	chr6:161461588:A:G	3.41274e-25	-9.89405e-10	-1.49936	4.41476e-10	-9.89405e-10	-1.50572
161461820	chr6:161461820:T:A	3.48178e-25	-9.89405e-10	-1.47933	4.62687e-10	-9.89405e-10	-1.45879
161461937	chr6:161461937:T:C	3.42312e-25	-9.89405e-10	-1.49632	4.50916e-10	-9.89405e-10	-1.48456
161461958	chr6:161461958:C:T	5.69451e-26	-2.01269	-1.27726	7.65e-11	-2.1121	-1.14645
161462015	chr6:161462015:G:A	3.46337e-25	-9.89405e-10	-1.48463	4.48872e-10	-9.89405e-10	-1.48911
161462048	chr6:161462048:G:A	3.97243e-25	-9.89405e-10	-1.34749	5.30783e-10	-9.89405e-10	-1.32149
161462202	chr6:161462202:A:G	7.27341e-25	-9.89405e-10	-0.742646	8.95689e-10	-9.89405e-10	-0.798249
161462260	chr6:161462260:C:T	3.62079e-25	-9.89405e-10	-1.44018	4.84249e-10	-9.89405e-10	-1.41324
161462430	chr6:161462430:T:C	1.5006e-25	-2.32101	-9.24033e-10	1.94057e-10	-2.32769	-9.24033e-10
161462542	chr6:161462542:C:G	4.98399e-25	-9.89405e-10	-1.12064	6.5077e-10	-9.89405e-10	-1.11769
161462584	chr6:161462584:T:G	3.57669e-25	-9.89405e-10	-1.45243	4.61488e-10	-9.89405e-10	-1.46139
161462592	chr6:161462592:ATT:A	3.39789e-25	-9.89405e-10	-1.50372	4.39037e-10	-9.89405e-10	-1.51126
161462761	chr6:161462761:C:T	3.50885e-25	-9.89405e-10	-1.47158	4.54357e-10	-9.89405e-10	-1.47696
161462771	chr6:161462771:A:G	8.7788e-25	-9.89405e-10	-0.554531	1.07301e-09	-9.89405e-10	-0.617622
161463154	chr6:161463154:T:C	1.757e-24	0.139322	-9.24033e-10	1.77485e-09	-0.114372	-9.24033e-10
161463598	chr6:161463598:C:A	2.43398e-24	0.943345	-0.478105	3.64495e-09	0.640085	-0.0348287
161464064	chr6:161464064:G:A	6.58741e-25	-0.84171	-9.24033e-10	5.65342e-10	-1.25841	-9.24033e-10
161464203	chr6:161464203:A:G	3.19907e-26	-2.35977	-1.50682	4.30345e-11	-2.35516	-1.47868
161464313	chr6:161464313:T:C	3.36987e-25	-9.89405e-10	-1.512	4.41973e-10	-9.89405e-10	-1.50459
161464374	chr6:161464374:G:C	3.35802e-25	-9.89405e-10	-1.51552	4.37284e-10	-9.89405e-10	-1.51526
161464466	chr6:161464466:T:C	4.58987e-26	-2.28472	-1.22088	6.3739e-11	-2.32231	-1.11873
161464563	chr6:161464563:C:T	6.00133e-26	-1.77471	-1.46277	7.60207e-11	-1.81821	-1.44663
161464810	chr6:161464810:C:T	3.47923e-25	-9.89405e-10	-1.48006	4.59705e-10	-9.89405e-10	-1.46526
161465005	chr6:161465005:A:G	3.68359e-26	-2.27771	-1.44786	4.81474e-11	-2.22092	-1.50065
161465176	chr6:161465176:G:A	5.13424e-26	-1.9188	-1.47473	6.9763e-11	-1.86838	-1.48236
161465722	chr6:161465722:T:A	4.83264e-26	-2.34303	-1.11103	6.54118e-11	-2.33981	-1.07533
161466350	chr6:161466350:T:G	3.35584e-25	-9.89405e-10	-1.51617	4.37519e-10	-9.89405e-10	-1.51472
161466956	chr6:161466956:A:C	1.45774e-25	-2.34998	-9.24033e-10	1.87985e-10	-2.35948	-9.24033e-10
161467379	chr6:161467379:G:A	6.11493e-26	-2.2372	-0.981523	8.5358e-11	-2.28482	-0.864166
161469010	chr6:161469010:G:A	1.91511e-24	0.225487	-9.24033e-10	1.82985e-09	-0.0838515	-9.24033e-10
161469079	chr6:161469079:G:A	3.43031e-25	-9.89405e-10	-1.49422	4.50148e-10	-9.89405e-10	-1.48627
161469132	chr6:161469132:G:A	2.37538e-25	-0.792936	-1.06878	2.76025e-10	-0.767525	-1.20783
161469347	chr6:161469347:T:C	3.52457e-25	-9.89405e-10	-1.46711	4.50524e-10	-9.89405e-10	-1.48543
161469530	chr6:161469530:G:A	3.41485e-25	-9.89405e-10	-1.49874	4.40469e-10	-9.89405e-10	-1.508
161469545	chr6:161469545:GAA:G	1.47167e-25	-2.34047	-9.24033e-10	1.97135e-10	-2.31195	-9.24033e-10
161469955	chr6:161469955:G:A	5.97163e-26	-2.21373	-1.0287	8.07647e-11	-2.21903	-0.985272
161469996	chr6:161469996:C:T	4.6888e-26	-2.35317	-1.13111	6.47102e-11	-2.35816	-1.06776
161470166	chr6:161470166:A:G	4.85137e-26	-2.33541	-1.11478	8.22381e-11	-2.29957	-0.886649
161470188	chr6:161470188:C:G	1.45018e-25	-2.35518	-9.24033e-10	1.87873e-10	-2.36007	-9.24033e-10
161470278	chr6:161470278:C:T	6.01288e-26	-1.97028	-1.26527	8.71825e-11	-1.86727	-1.26057
161470356	chr6:161470356:T:C	5.39841e-26	-2.18135	-1.162	6.86646e-11	-2.28725	-1.07936
161470453	chr6:161470453:A:G	1.40347e-25	-0.918974	-1.46895	1.37766e-10	-1.18236	-1.48793
161470583	chr6:161470583:C:T	3.51464e-25	-9.89405e-10	-1.46993	4.49783e-10	-9.89405e-10	-1.48708
161470748	chr6:161470748:G:A	3.46212e-25	-9.89405e-10	-1.48499	4.55234e-10	-9.89405e-10	-1.47503
161470762	chr6:161470762:T:C	7.03593e-26	-2.14133	-0.937097	9.59048e-11	-2.22913	-0.803353
161470774	chr6:161470774:C:T	6.85363e-25	-9.89405e-10	-0.802093	9.09066e-10	-9.89405e-10	-0.783425
161470900	chr6:161470900:A:G	3.53208e-25	-9.89405e-10	-1.46498	4.51562e-10	-9.89405e-10	-1.48313
161470935	chr6:161470935:A:G	2.71522e-25	-1.728	-9.24033e-10	3.10849e-10	-1.85653	-9.24033e-10
161471341	chr6:161471341:C:T	3.55721e-25	-9.89405e-10	-1.45789	4.70191e-10	-9.89405e-10	-1.4427
161471458	chr6:161471458:C:A	3.35925e-25	-9.89405e-10	-1.51515	4.36888e-10	-9.89405e-10	-1.51617
161471998	chr6:161471998:C:T	3.35594e-25	-9.89405e-10	-1.51614	4.3743e-10	-9.89405e-10	-1.51493
161472158	chr6:161472158:A:G	3.356e-25	-9.89405e-10	-1.51612	4.37236e-10	-9.89405e-10	-1.51537
161472568	chr6:161472568:C:A	5.09158e-25	-9.89405e-10	-1.09928	6.72092e-10	-9.89405e-10	-1.08545
161472658	chr6:161472658:C:T	1.29916e-25	-0.985163	-1.47999	1.61312e-10	-1.05494	-1.45757
161472769	chr6:161472769:C:T	3.35594e-25	-9.89405e-10	-1.51614	4.3743e-10	-9.89405e-10	-1.51493
161472918	chr6:161472918:C:T	3.35695e-25	-9.89405e-10	-1.51584	4.379e-10	-9.89405e-10	-1.51385
161473000	chr6:161473000:G:A	3.36635e-25	-9.89405e-10	-1.51304	4.39907e-10	-9.89405e-10	-1.50928
161473299	chr6:161473299:T:C	3.44796e-25	-9.89405e-10	-1.48909	4.43249e-10	-9.89405e-10	-1.50171
161473561	chr6:161473561:T:A	3.46927e-25	-9.89405e-10	-1.48293	4.45294e-10	-9.89405e-10	-1.49711
161473620	chr6:161473620:CA:C	3.55083e-25	-9.89405e-10	-1.45969	4.66073e-10	-9.89405e-10	-1.4515
161473665	chr6:161473665:T:TC	1.94124e-25	-0.547394	-1.51615	2.32649e-10	-0.633703	-1.51261
161473669	chr6:161473669:A:G	4.10735e-25	-1.31409	-9.24033e-10	4.46111e-10	-1.49527	-9.24033e-10
161473772	chr6:161473772:T:C	6.39584e-26	-2.00581	-1.168	9.21948e-11	-1.90978	-1.16216
161473942	chr6:161473942:G:A	5.27023e-26	-2.33796	-1.02942	7.61573e-11	-2.33344	-0.929602
161474084	chr6:161474084:A:C	3.35594e-25	-9.89405e-10	-1.51614	4.3743e-10	-9.89405e-10	-1.51493
161474157	chr6:161474157:C:T	3.35594e-25	-9.89405e-10	-1.51614	4.3743e-10	-9.89405e-10	-1.51493
161474518	chr6:161474518:T:C	4.6084e-25	-9.89405e-10	-1.19899	6.08146e-10	-9.89405e-10	-1.18543
161474666	chr6:161474666:C:T	4.04711e-25	-1.32887	-9.24033e-10	4.40385e-10	-1.50819	-9.24033e-10
161474853	chr6:161474853:C:A	4.44583e-25	-1.23491	-9.24033e-10	4.79903e-10	-1.42226	-9.24033e-10
161474856	chr6:161474856:A:C	4.42044e-25	-1.24063	-9.24033e-10	4.77367e-10	-1.42756	-9.24033e-10
161475023	chr6:161475023:G:A	6.76903e-25	-0.814514	-9.24033e-10	1.18908e-09	-0.514909	-9.24033e-10
161475062	chr6:161475062:G:A	3.55733e-26	-2.24501	-1.51543	4.44665e-11	-2.28523	-1.51588
161475198	chr6:161475198:C:T	6.75679e-26	-2.35678	-0.762131	1.00842e-10	-2.36018	-0.622105
161475432	chr6:161475432:G:A	3.35594e-25	-9.89405e-10	-1.51614	4.3743e-10	-9.89405e-10	-1.51493
161475559	chr6:161475559:C:T	1.34522e-25	-0.926778	-1.50354	1.64576e-10	-1.00253	-1.48993
161475664	chr6:161475664:A:G	3.46694e-25	-1.4836	-9.24033e-10	3.79899e-10	-1.65594	-9.24033e-10
161475709	chr6:161475709:A:G	1.45101e-25	-2.35461	-9.24033e-10	1.8786e-10	-2.36014	-9.24033e-10
161475941	chr6:161475941:T:C	2.90479e-25	-1.66051	-9.24033e-10	3.27932e-10	-1.80304	-9.24033e-10
161475949	chr6:161475949:G:A	3.61653e-25	-1.44136	-9.24033e-10	3.95341e-10	-1.61609	-9.24033e-10
161475985	chr6:161475985:G:A	3.6551e-25	-1.43075	-9.24033e-10	3.98814e-10	-1.60735	-9.24033e-10
161476003	chr6:161476003:G:A	1.07711e-24	-0.350006	-9.24033e-10	1.10048e-09	-0.59234	-9.24033e-10
161476010	chr6:161476010:G:C	5.66698e-25	0.48674	-1.47895	6.50777e-10	0.37812	-1.4958
161476099	chr6:161476099:A:G	5.93353e-26	-2.35898	-0.889856	8.07335e-11	-2.35853	-0.846163
161476107	chr6:161476107:G:A	8.86477e-26	-2.35926	-0.488114	1.27505e-10	-2.35746	-0.390225
161476137	chr6:161476137:A:G	3.72427e-25	-1.412	-9.24033e-10	4.04659e-10	-1.5928	-9.24033e-10
161476246	chr6:161476246:G:C	4.46674e-25	-9.89405e-10	-1.23021	5.8576e-10	-9.89405e-10	-1.22293
161476657	chr6:161476657:C:T	3.97572e-26	-2.233	-1.41625	5.08699e-11	-2.3371	-1.32947
161476769	chr6:161476769:C:T	3.51238e-25	-9.89405e-10	-1.47058	4.63206e-10	-9.89405e-10	-1.45767
161477144	chr6:161477144:T:C	3.3037e-26	-2.35365	-1.48077	4.32949e-11	-2.35372	-1.47409
161477267	chr6:161477267:C:T	3.41784e-25	-9.89405e-10	-1.49786	4.48996e-10	-9.89405e-10	-1.48883
161477337	chr6:161477337:G:A	3.51046e-25	-9.89405e-10	-1.47112	4.62718e-10	-9.89405e-10	-1.45873
161477371	chr6:161477371:T:G	4.9207e-26	-2.34643	-1.08957	5.87137e-11	-2.35953	-1.16364
161477394	chr6:161477394:A:G	3.40883e-26	-2.29693	-1.50616	4.21115e-11	-2.33935	-1.51617
161477465	chr6:161477465:G:A	4.58954e-25	-9.89405e-10	-1.20309	6.21705e-10	-9.89405e-10	-1.16338
161477689	chr6:161477689:T:C	4.39691e-26	-2.25921	-1.28934	5.51439e-11	-2.3395	-1.24639
161477841	chr6:161477841:T:A	4.48523e-26	-2.2422	-1.28647	5.54721e-11	-2.3325	-1.24747
161478052	chr6:161478052:G:A	3.51792e-25	-9.89405e-10	-1.469	4.62051e-10	-9.89405e-10	-1.46017
161478159	chr6:161478159:T:A	4.44366e-26	-2.08111	-1.45687	6.85721e-11	-1.94403	-1.42393
161478248	chr6:161478248:G:A	4.56586e-26	-2.05434	-1.45651	7.0918e-11	-1.91084	-1.42348
161478422	chr6:161478422:C:T	4.76255e-26	-1.99942	-1.46926	7.43971e-11	-1.84688	-1.43955
161478423	chr6:161478423:A:G	4.39274e-26	-2.32979	-1.21972	7.01875e-11	-2.24469	-1.09998
161478426	chr6:161478426:A:C	4.71798e-26	-2.01094	-1.46714	7.34554e-11	-1.8623	-1.43686
161478469	chr6:161478469:A:G	4.63514e-26	-2.02878	-1.46701	7.19925e-11	-1.8826	-1.43668
161478513	chr6:161478513:T:C	4.64061e-26	-2.02023	-1.47438	7.20447e-11	-1.87241	-1.44614
161478516	chr6:161478516:A:AAAT	4.61323e-26	-2.02756	-1.47297	7.15584e-11	-1.88101	-1.44432
161478523	chr6:161478523:T:C	3.93487e-25	-9.89405e-10	-1.35699	5.2596e-10	-9.89405e-10	-1.33062
161478919	chr6:161478919:G:A	7.10045e-25	-9.89405e-10	-0.766713	9.46452e-10	-9.89405e-10	-0.743122
161479167	chr6:161479167:T:C	3.72664e-26	-2.23173	-1.48222	4.71158e-11	-2.30093	-1.44231
161479190	chr6:161479190:C:T	3.44109e-25	-9.89405e-10	-1.49108	4.53668e-10	-9.89405e-10	-1.47848
161479238	chr6:161479238:C:T	3.98022e-25	-9.89405e-10	-1.34553	5.31103e-10	-9.89405e-10	-1.32089
161479262	chr6:161479262:T:C	3.87016e-26	-2.29687	-1.37929	4.85797e-11	-2.35294	-1.35969
161479422	chr6:161479422:T:G	2.7103e-25	-0.276572	-1.45324	2.89127e-10	-0.457043	-1.47193
161479464	chr6:161479464:T:G	5.04347e-26	-1.96647	-1.44489	5.74058e-11	-2.11471	-1.43099
161479476	chr6:161479476:C:T	3.61456e-25	-9.89405e-10	-1.4419	4.68699e-10	-9.89405e-10	-1.44588
161479493	chr6:161479493:C:T	5.89593e-26	-1.75346	-1.50173	5.75383e-11	-2.07021	-1.47318
161479505	chr6:161479505:G:A	3.80164e-26	-2.21763	-1.47639	4.77168e-11	-2.24541	-1.48515
161479579	chr6:161479579:T:C	3.3688e-25	-9.89405e-10	-1.51231	4.40502e-10	-9.89405e-10	-1.50793
161479614	chr6:161479614:C:T	6.25034e-25	-9.89405e-10	-0.894235	8.43515e-10	-9.89405e-10	-0.858264
161479811	chr6:161479811:A:G	3.84147e-26	-2.28124	-1.40236	4.80737e-11	-2.29561	-1.4275
161479874	chr6:161479874:A:C	3.01013e-25	-1.62489	-9.24033e-10	3.33269e-10	-1.78689	-9.24033e-10
161480416	chr6:161480416:T:C	1.10878e-24	-9.89405e-10	-0.321028	1.39522e-09	-9.89405e-10	-0.355033
161480647	chr6:161480647:T:C	5.06856e-26	-1.89334	-1.51306	6.41074e-11	-1.92001	-1.51528
161480836	chr6:161480836:C:T	1.21641e-24	-9.89405e-10	-0.228385	1.53102e-09	-9.89405e-10	-0.262153
161481122	chr6:161481122:T:C	4.19217e-26	-2.3496	-1.24664	6.33668e-11	-2.3492	-1.09771
161481198	chr6:161481198:T:C	3.46213e-25	-9.89405e-10	-1.48499	4.44526e-10	-9.89405e-10	-1.49883
161481311	chr6:161481311:A:T	4.02219e-25	-9.89405e-10	-1.33504	5.18071e-10	-9.89405e-10	-1.34573
161481332	chr6:161481332:C:T	8.1391e-25	-9.89405e-10	-0.630192	1.0471e-09	-9.89405e-10	-0.642061
161481334	chr6:161481334:T:G	4.91019e-26	-1.92632	-1.51183	5.50157e-11	-2.0741	-1.51413
161481493	chr6:161481493:A:T	3.25849e-25	-1.54561	-9.24033e-10	3.55769e-10	-1.72156	-9.24033e-10
161481497	chr6:161481497:C:T	3.48943e-25	-9.89405e-10	-1.47713	4.47632e-10	-9.89405e-10	-1.49187
161481603	chr6:161481603:A:C	3.40433e-25	-9.89405e-10	-1.50182	4.46626e-10	-9.89405e-10	-1.49412
161481612	chr6:161481612:A:C	3.37251e-25	-9.89405e-10	-1.51121	4.41203e-10	-9.89405e-10	-1.50634
161481717	chr6:161481717:G:T	3.37666e-25	-9.89405e-10	-1.50998	4.41868e-10	-9.89405e-10	-1.50483
161481835	chr6:161481835:T:G	3.77917e-25	-9.89405e-10	-1.39737	5.01945e-10	-9.89405e-10	-1.37735
161482074	chr6:161482074:T:G	4.49249e-26	-2.15594	-1.37111	5.59925e-11	-2.1878	-1.38283
161482203	chr6:161482203:G:C	4.76115e-26	-2.34825	-1.12072	7.3179e-11	-2.34696	-0.955971
161482286	chr6:161482286:AC:A	5.01368e-25	-9.89405e-10	-1.1147	6.58162e-10	-9.89405e-10	-1.10639
161482543	chr6:161482543:C:T	3.36815e-25	-9.89405e-10	-1.51251	4.37227e-10	-9.89405e-10	-1.51539
161482587	chr6:161482587:G:A	1.44282e-25	-2.36027	-9.24033e-10	1.87845e-10	-2.36022	-9.24033e-10
161482932	chr6:161482932:T:C	3.55366e-25	-9.89405e-10	-1.45889	4.63146e-10	-9.89405e-10	-1.4578
161482949	chr6:161482949:T:C	2.23894e-24	-9.89405e-10	0.381718	3.14861e-09	-9.89405e-10	0.458875
161483130	chr6:161483130:A:G	3.49304e-25	-9.89405e-10	-1.4761	4.47742e-10	-9.89405e-10	-1.49163
161483152	chr6:161483152:G:A	3.38069e-25	-9.89405e-10	-1.50879	4.43549e-10	-9.89405e-10	-1.50103
161483329	chr6:161483329:A:G	5.55545e-25	-1.01209	-9.24033e-10	5.80039e-10	-1.23275	-9.24033e-10
161483355	chr6:161483355:G:A	5.54923e-25	-1.01321	-9.24033e-10	5.7944e-10	-1.23378	-9.24033e-10
161483428	chr6:161483428:C:T	3.49579e-25	-9.89405e-10	-1.47531	4.59423e-10	-9.89405e-10	-1.46587
161483750	chr6:161483750:A:C	3.60404e-25	-9.89405e-10	-1.44481	4.81776e-10	-9.89405e-10	-1.41836
161483777	chr6:161483777:A:G	3.36623e-25	-9.89405e-10	-1.51308	4.40668e-10	-9.89405e-10	-1.50755
161484070	chr6:161484070:C:T	7.51149e-26	-2.0976	-0.915425	9.18508e-11	-2.14041	-0.93527
161484088	chr6:161484088:T:C	3.76236e-25	-9.89405e-10	-1.40182	4.75454e-10	-9.89405e-10	-1.43157
161484089	chr6:161484089:G:A	3.3571e-25	-9.89405e-10	-1.51579	4.38281e-10	-9.89405e-10	-1.51298
161484201	chr6:161484201:A:T	3.80315e-26	-2.18042	-1.51321	4.52182e-11	-2.2844	-1.49995
161484247	chr6:161484247:G:C	1.1968e-24	-9.89405e-10	-0.244637	1.50209e-09	-9.89405e-10	-0.281232
161484551	chr6:161484551:C:G	3.54517e-25	-1.46129	-9.24033e-10	3.85221e-10	-1.64203	-9.24033e-10
161485075	chr6:161485075:A:G	4.28577e-26	-2.33348	-1.24068	7.42386e-11	-2.35497	-0.933588
161485490	chr6:161485490:T:C	4.33964e-26	-2.33467	-1.22699	7.5758e-11	-2.35502	-0.913283
161485536	chr6:161485536:C:T	3.42086e-25	-9.89405e-10	-1.49698	4.50525e-10	-9.89405e-10	-1.48543
161485560	chr6:161485560:T:C	3.44725e-25	-9.89405e-10	-1.48929	4.42945e-10	-9.89405e-10	-1.5024
161485754	chr6:161485754:A:C	3.26009e-25	-1.54512	-9.24033e-10	3.57341e-10	-1.71715	-9.24033e-10
161485891	chr6:161485891:T:C	3.69087e-25	-9.89405e-10	-1.42101	4.72797e-10	-9.89405e-10	-1.43718
161486067	chr6:161486067:AACAG:A	3.93997e-25	-9.89405e-10	-1.3557	5.02282e-10	-9.89405e-10	-1.37668
161486069	chr6:161486069:C:T	3.3691e-26	-2.35495	-1.45987	4.832e-11	-2.34018	-1.37781
161486284	chr6:161486284:G:T	4.18263e-26	-2.34398	-1.25453	7.32323e-11	-2.34914	-0.953063
161486387	chr6:161486387:T:C	7.73379e-26	-1.53456	-1.4493	9.48658e-11	-1.5703	-1.47308
161486472	chr6:161486472:G:A	3.94814e-26	-2.36006	-1.29615	5.50009e-11	-2.33688	-1.25161
161486642	chr6:161486642:T:C	7.60892e-25	-9.89405e-10	-0.69755	9.80896e-10	-9.89405e-10	-0.707376
161486860	chr6:161486860:T:A	3.65637e-26	-2.3466	-1.38639	6.03758e-11	-2.34589	-1.14936
161486883	chr6:161486883:T:G	3.98795e-25	-9.89405e-10	-1.34359	5.38207e-10	-9.89405e-10	-1.3076
161486976	chr6:161486976:T:C	1.29899e-24	-9.89405e-10	-0.162702	1.80533e-09	-9.89405e-10	-0.0973451
161487103	chr6:161487103:G:C	5.10438e-25	-9.89405e-10	-1.09677	6.74314e-10	-9.89405e-10	-1.08215
161487397	chr6:161487397:C:T	4.62361e-25	-1.19569	-9.24033e-10	4.73066e-10	-1.43661	-9.24033e-10
161487514	chr6:161487514:C:T	4.93018e-26	-2.27629	-1.15779	7.66031e-11	-2.33625	-0.920955
161487805	chr6:161487805:A:T	1.03432e-24	-9.89405e-10	-0.390537	1.30256e-09	-9.89405e-10	-0.423755
161487848	chr6:161487848:C:T	4.0376e-25	-9.89405e-10	-1.33122	5.39206e-10	-9.89405e-10	-1.30574
161487966	chr6:161487966:A:G	3.58268e-25	-1.45076	-9.24033e-10	3.88367e-10	-1.63389	-9.24033e-10
161488174	chr6:161488174:C:T	3.57383e-25	-9.89405e-10	-1.45323	4.75811e-10	-9.89405e-10	-1.43082
161488267	chr6:161488267:A:C	3.42813e-25	-1.49486	-9.24033e-10	3.73699e-10	-1.67239	-9.24033e-10
161488315	chr6:161488315:C:T	3.68482e-25	-9.89405e-10	-1.42265	4.73124e-10	-9.89405e-10	-1.43648
161488334	chr6:161488334:C:T	3.54024e-25	-9.89405e-10	-1.46268	4.70571e-10	-9.89405e-10	-1.4419
161488335	chr6:161488335:A:G	3.43445e-25	-1.49301	-9.24033e-10	3.74346e-10	-1.67066	-9.24033e-10
161488540	chr6:161488540:A:C	4.74788e-25	-9.89405e-10	-1.16917	6.26515e-10	-9.89405e-10	-1.15567
161488615	chr6:161488615:A:G	3.55043e-25	-9.89405e-10	-1.4598	4.5653e-10	-9.89405e-10	-1.47219
161488713	chr6:161488713:G:A	3.65771e-25	-9.89405e-10	-1.43003	4.84595e-10	-9.89405e-10	-1.41253
161488877	chr6:161488877:T:C	3.53018e-26	-2.25196	-1.51615	4.31223e-11	-2.3167	-1.5151
161489389	chr6:161489389:GTC:G	3.36979e-25	-9.89405e-10	-1.51202	4.37495e-10	-9.89405e-10	-1.51478
161489569	chr6:161489569:A:G	4.22756e-25	-9.89405e-10	-1.28525	5.66318e-10	-9.89405e-10	-1.25669
161489739	chr6:161489739:C:T	4.40119e-26	-2.33048	-1.2171	7.67636e-11	-2.35619	-0.89892
161489827	chr6:161489827:T:C	4.52886e-26	-2.35017	-1.16881	6.66716e-11	-2.34747	-1.0486
161490045	chr6:161490045:T:G	4.31872e-25	-9.89405e-10	-1.26391	5.7321e-10	-9.89405e-10	-1.24459
161490081	chr6:161490081:C:G	4.31872e-25	-9.89405e-10	-1.26391	5.7321e-10	-9.89405e-10	-1.24459
161490201	chr6:161490201:C:A	5.61047e-25	-9.89405e-10	-1.00224	6.79127e-10	-9.89405e-10	-1.07503
161490349	chr6:161490349:C:G	9.7797e-25	-9.89405e-10	-0.446562	1.23387e-09	-9.89405e-10	-0.477933
161490494	chr6:161490494:G:A	3.36875e-25	-9.89405e-10	-1.51233	4.37051e-10	-9.89405e-10	-1.51579
161490556	chr6:161490556:A:G	3.47815e-25	-1.48037	-9.24033e-10	3.78617e-10	-1.65932	-9.24033e-10
161490748	chr6:161490748:C:A	3.36464e-25	-9.89405e-10	-1.51355	4.36921e-10	-9.89405e-10	-1.51609
161490784	chr6:161490784:T:C	3.626e-26	-2.23953	-1.5018	4.38496e-11	-2.30865	-1.50643
161490944	chr6:161490944:T:A	3.37514e-25	-9.89405e-10	-1.51044	4.37908e-10	-9.89405e-10	-1.51383
161491018	chr6:161491018:T:C	4.04285e-26	-2.31394	-1.31857	5.87696e-11	-2.36016	-1.16206
161491600	chr6:161491600:C:T	3.36075e-25	-9.89405e-10	-1.51471	4.36944e-10	-9.89405e-10	-1.51604
161491791	chr6:161491791:C:T	4.28333e-26	-2.34291	-1.23181	7.56833e-11	-2.34958	-0.919707
161491929	chr6:161491929:G:A	4.18866e-25	-9.89405e-10	-1.29449	5.55212e-10	-9.89405e-10	-1.27649
161492141	chr6:161492141:TTTG:T	4.34647e-26	-2.3387	-1.22139	7.63789e-11	-2.35273	-0.907401
161492290	chr6:161492290:T:A	4.29166e-26	-2.33868	-1.2341	7.52135e-11	-2.35277	-0.922742
161492405	chr6:161492405:T:G	4.11674e-26	-2.28513	-1.32926	5.80171e-11	-2.35819	-1.17692
161492631	chr6:161492631:G:C	4.38893e-26	-2.33425	-1.21612	7.68822e-11	-2.35464	-0.898928
161493031	chr6:161493031:T:C	4.48763e-25	-9.89405e-10	-1.22555	5.66852e-10	-9.89405e-10	-1.25574
161493576	chr6:161493576:C:A	1.2964e-25	-0.994903	-1.47238	1.60563e-10	-1.06676	-1.45039
161493616	chr6:161493616:C:T	6.11134e-26	-2.13372	-1.08559	7.64697e-11	-2.13543	-1.12352
161493627	chr6:161493627:C:T	5.91498e-26	-2.04466	-1.2073	8.72664e-11	-2.13794	-0.988935
161493650	chr6:161493650:C:T	4.66569e-26	-2.12373	-1.3655	5.36531e-11	-2.24232	-1.37098
161493848	chr6:161493848:T:C	9.93408e-26	-1.24997	-1.48352	1.01568e-10	-1.4926	-1.48251
161493961	chr6:161493961:A:C	4.42823e-25	-9.89405e-10	-1.23887	5.91634e-10	-9.89405e-10	-1.21295
161494201	chr6:161494201:G:GC	9.96449e-26	-1.25986	-1.47057	1.29602e-10	-1.29059	-1.44079
161494205	chr6:161494205:A:T	9.92146e-26	-1.2656	-1.46916	1.29152e-10	-1.29586	-1.43899
161494390	chr6:161494390:A:T	1.03055e-25	-1.19162	-1.50516	1.28091e-10	-1.22938	-1.51371
161494436	chr6:161494436:T:C	3.40077e-26	-2.29316	-1.5123	4.31871e-11	-2.33697	-1.49333
161494632	chr6:161494632:C:G	4.38298e-26	-2.09805	-1.45367	5.73513e-11	-2.11318	-1.43347
161494863	chr6:161494863:A:G	8.04321e-26	-1.43349	-1.51113	8.47165e-11	-1.64607	-1.51046
161494942	chr6:161494942:C:A	3.70468e-25	-9.89405e-10	-1.41727	4.7017e-10	-9.89405e-10	-1.44275
161494957	chr6:161494957:C:T	3.66432e-25	-9.89405e-10	-1.42823	4.70166e-10	-9.89405e-10	-1.44276
161495007	chr6:161495007:T:C	2.07218e-25	-1.99827	-9.24033e-10	3.32039e-10	-1.79059	-9.24033e-10
161495011	chr6:161495011:T:C	1.23107e-25	-1.0143	-1.50469	1.53266e-10	-1.05019	-1.51348
161495061	chr6:161495061:A:G	6.08073e-25	-9.89405e-10	-0.921746	7.67927e-10	-9.89405e-10	-0.952148
161495216	chr6:161495216:C:T	3.61533e-26	-2.35991	-1.38436	5.1122e-11	-2.35959	-1.30204
161495270	chr6:161495270:G:A	1.2466e-25	-2.18112	-0.32533	1.57276e-10	-2.13905	-0.398789
161495448	chr6:161495448:C:T	3.67271e-26	-2.35928	-1.36925	5.21517e-11	-2.35868	-1.283
161496362	chr6:161496362:G:A	4.34591e-26	-2.06651	-1.49371	5.62486e-11	-2.08515	-1.48091
161496475	chr6:161496475:T:C	6.67406e-25	-9.89405e-10	-0.828642	9.15863e-10	-9.89405e-10	-0.775975
161496519	chr6:161496519:T:C	3.50483e-25	-9.89405e-10	-1.47273	4.57657e-10	-9.89405e-10	-1.46972
161496650	chr6:161496650:G:T	4.41477e-25	-9.89405e-10	-1.24192	5.62225e-10	-9.89405e-10	-1.26394
161496830	chr6:161496830:G:C	1.99848e-25	-2.1986	0.164121	2.42397e-10	-2.16426	0.0589932
161496855	chr6:161496855:T:C	6.25405e-25	-9.89405e-10	-0.893641	7.89121e-10	-9.89405e-10	-0.924922
161496860	chr6:161496860:G:T	1.74447e-25	-2.12498	-0.0454446	2.07749e-10	-2.11553	-0.143983
161496919	chr6:161496919:A:G	1.11095e-25	-1.10813	-1.51352	1.38943e-10	-1.14562	-1.51616
161497036	chr6:161497036:C:A	6.30132e-25	-9.89405e-10	-0.886111	8.63168e-10	-9.89405e-10	-0.835233
161497060	chr6:161497060:G:A	4.78394e-25	-9.89405e-10	-1.16161	6.43269e-10	-9.89405e-10	-1.12928
161497097	chr6:161497097:C:T	1.08356e-25	-2.00361	-0.64301	1.37811e-10	-2.01839	-0.651573
161497102	chr6:161497102:C:G	4.12249e-26	-2.33125	-1.28175	5.09901e-11	-2.35837	-1.30584
161497292	chr6:161497292:C:T	7.08148e-26	-2.06898	-1.00299	9.00507e-11	-2.01995	-1.07552
161497374	chr6:161497374:C:G	3.65271e-25	-9.89405e-10	-1.4314	4.67324e-10	-9.89405e-10	-1.44882
161497908	chr6:161497908:G:T	3.82522e-25	-9.89405e-10	-1.38525	4.85656e-10	-9.89405e-10	-1.41034
161497958	chr6:161497958:T:C	1.48131e-25	-2.33394	-9.24033e-10	1.93118e-10	-2.33254	-9.24033e-10
161498182	chr6:161498182:T:C	7.99181e-26	-2.31566	-0.635374	9.42408e-11	-2.24611	-0.803882
161498377	chr6:161498377:A:T	3.35678e-25	-9.89405e-10	-1.51589	4.38301e-10	-9.89405e-10	-1.51294
161498480	chr6:161498480:A:G	1.11895e-25	-1.10196	-1.51252	1.39346e-10	-1.14274	-1.51614
161498494	chr6:161498494:G:C	1.44458e-25	-1.46699	-0.892058	1.82671e-10	-1.41939	-0.968762
161498935	chr6:161498935:G:GTGTA	6.48153e-25	-9.89405e-10	-0.857915	8.88256e-10	-9.89405e-10	-0.806583
161499069	chr6:161499069:G:A	3.65606e-25	-9.89405e-10	-1.43049	4.75384e-10	-9.89405e-10	-1.43172
161499112	chr6:161499112:C:G	3.55525e-26	-2.24551	-1.51552	4.34858e-11	-2.31277	-1.51063
161499221	chr6:161499221:T:C	6.38879e-25	-9.89405e-10	-0.872326	8.75428e-10	-9.89405e-10	-0.82113
161499261	chr6:161499261:G:C	2.23559e-24	-9.89405e-10	0.38022	3.12765e-09	-9.89405e-10	0.452194
161499372	chr6:161499372:T:C	5.22528e-25	-9.89405e-10	-1.07336	7.07307e-10	-9.89405e-10	-1.03438
161499466	chr6:161499466:T:G	5.89139e-25	-0.953379	-9.24033e-10	7.50625e-10	-0.974936	-9.24033e-10
161499526	chr6:161499526:T:C	6.08502e-25	-9.89405e-10	-0.921041	7.68398e-10	-9.89405e-10	-0.951535
161499712	chr6:161499712:T:C	9.72102e-25	-9.89405e-10	-0.45258	1.31521e-09	-9.89405e-10	-0.414089
161499833	chr6:161499833:G:A	1.14524e-25	-1.07682	-1.51443	1.42974e-10	-1.11719	-1.51599
161500023	chr6:161500023:GC:G	4.87312e-25	-9.89405e-10	-1.14314	6.51014e-10	-9.89405e-10	-1.11731
161500088	chr6:161500088:G:T	9.76452e-25	-9.89405e-10	-0.448115	1.32119e-09	-9.89405e-10	-0.409551
161500182	chr6:161500182:G:A	3.85561e-25	-9.89405e-10	-1.37734	5.0778e-10	-9.89405e-10	-1.36579
161500263	chr6:161500263:C:T	5.03292e-26	-2.28909	-1.12437	6.27396e-11	-2.34415	-1.11269
161500302	chr6:161500302:A:G	3.35978e-25	-9.89405e-10	-1.515	4.36903e-10	-9.89405e-10	-1.51613
161500342	chr6:161500342:T:C	3.71847e-25	-1.68813	0.274567	4.70953e-10	-1.86014	0.419052
161500482	chr6:161500482:G:C	1.57153e-24	-9.89405e-10	0.0277665	2.20891e-09	-9.89405e-10	0.104413
161500853	chr6:161500853:T:C	1.00316e-25	-1.20765	-1.51607	9.84117e-11	-1.49053	-1.51616
161501218	chr6:161501218:G:A	1.58085e-25	-2.12114	-0.147765	2.04919e-10	-2.1255	-0.147725
161501668	chr6:161501668:C:T	4.15817e-25	-9.89405e-10	-1.3018	5.48943e-10	-9.89405e-10	-1.28785
161502171	chr6:161502171:T:C	3.75715e-25	-9.89405e-10	-1.40321	4.77905e-10	-9.89405e-10	-1.42643
161502295	chr6:161502295:G:A	6.08569e-25	-9.89405e-10	-0.92093	7.68534e-10	-9.89405e-10	-0.951357
161502373	chr6:161502373:A:G	5.12016e-25	-0.837235	-0.256451	6.11462e-10	-0.909041	-0.270949
161502506	chr6:161502506:G:A	4.05914e-26	-2.11642	-1.51207	4.70468e-11	-2.22877	-1.51592
161502745	chr6:161502745:G:A	1.26775e-25	-0.974503	-1.51513	1.59397e-10	-1.00881	-1.51564
161503608	chr6:161503608:C:T	1.04539e-25	-1.16637	-1.51612	1.31943e-10	-1.2012	-1.51228
161503751	chr6:161503751:A:T	4.51484e-25	-9.89405e-10	-1.2195	5.95469e-10	-9.89405e-10	-1.20649
161503874	chr6:161503874:C:A	5.08922e-25	-9.89405e-10	-1.09975	6.87916e-10	-9.89405e-10	-1.06218
161503923	chr6:161503923:G:A	1.27823e-25	-0.967538	-1.51386	1.19484e-10	-1.2982	-1.51445
161503993	chr6:161503993:T:C	3.9796e-25	-9.89405e-10	-1.34569	5.20984e-10	-9.89405e-10	-1.34012
161504083	chr6:161504083:G:A	3.68109e-25	-9.89405e-10	-1.42366	4.86332e-10	-9.89405e-10	-1.40895
161504087	chr6:161504087:T:A	1.27996e-25	-0.965731	-1.51431	1.19688e-10	-1.29612	-1.51484
161504112	chr6:161504112:T:C	1.26429e-25	-0.979007	-1.51335	1.18414e-10	-1.30765	-1.51401
161504120	chr6:161504120:G:T	1.28342e-25	-0.964719	-1.51262	1.19998e-10	-1.295	-1.51337
161504253	chr6:161504253:C:T	4.43825e-25	-9.89405e-10	-1.23661	5.57542e-10	-9.89405e-10	-1.27231
161504306	chr6:161504306:C:T	3.63036e-26	-2.22521	-1.51491	4.38124e-11	-2.29989	-1.51604
161504307	chr6:161504307:A:G	9.64901e-26	-1.24674	-1.51587	9.55486e-11	-1.52016	-1.51604
161504379	chr6:161504379:A:G	5.32523e-25	-9.89405e-10	-1.05441	6.61602e-10	-9.89405e-10	-1.10118
161504406	chr6:161504406:G:A	6.2495e-25	-9.89405e-10	-0.894369	7.8857e-10	-9.89405e-10	-0.925621
161504583	chr6:161504583:T:C	6.34413e-25	-0.879342	-9.24033e-10	8.06723e-10	-0.902862	-9.24033e-10
161504589	chr6:161504589:A:ATG	4.51798e-25	-9.89405e-10	-1.21881	6.02487e-10	-9.89405e-10	-1.19478
161504885	chr6:161504885:T:C	1.37904e-25	-1.81295	-0.592526	1.74929e-10	-1.79763	-0.63383
161504973	chr6:161504973:T:C	8.72048e-26	-1.35002	-1.51376	8.77245e-11	-1.60729	-1.51435
161505170	chr6:161505170:A:T	6.31773e-25	-0.883511	-9.24033e-10	8.0285e-10	-0.907675	-9.24033e-10
161505204	chr6:161505204:A:G	3.99494e-25	-9.89405e-10	-1.34184	5.0499e-10	-9.89405e-10	-1.3713
161505254	chr6:161505254:T:A	1.02942e-25	-1.18188	-1.51599	1.00918e-10	-1.46562	-1.51591
161505309	chr6:161505309:T:C	1.13436e-25	-1.08632	-1.51448	1.43201e-10	-1.12451	-1.50708
161505317	chr6:161505317:T:C	9.9381e-26	-1.22357	-1.50951	1.2635e-10	-1.25884	-1.49795
161505565	chr6:161505565:A:G	3.62988e-26	-2.22795	-1.51231	4.37399e-11	-2.30161	-1.51597
161505669	chr6:161505669:T:G	8.41669e-25	-9.89405e-10	-0.596655	1.13526e-09	-9.89405e-10	-0.561221
161506469	chr6:161506469:C:A	1.14965e-25	-1.07129	-1.51613	1.44824e-10	-1.1065	-1.51383
161506492	chr6:161506492:C:A	3.46061e-26	-2.28481	-1.5032	4.34553e-11	-2.32324	-1.50087
161506501	chr6:161506501:T:C	4.10793e-25	-9.89405e-10	-1.31395	5.4223e-10	-9.89405e-10	-1.30015
161506641	chr6:161506641:T:C	9.54864e-26	-1.25792	-1.51514	9.48081e-11	-1.52846	-1.51552
161506692	chr6:161506692:T:C	9.27999e-26	-1.37894	-1.42265	9.4054e-11	-1.63778	-1.41419
161506736	chr6:161506736:G:A	9.3641e-26	-1.27935	-1.51322	9.31015e-11	-1.54828	-1.51387
161506762	chr6:161506762:T:C	3.62047e-26	-2.23262	-1.51023	4.37189e-11	-2.30272	-1.51534
161506799	chr6:161506799:T:C	8.91098e-26	-1.32701	-1.51517	8.93122e-11	-1.58817	-1.51553
161506827	chr6:161506827:A:G	8.79348e-26	-1.34028	-1.51517	8.82107e-11	-1.60058	-1.51553
161507002	chr6:161507002:G:A	1.4974e-25	-1.71321	-0.609929	1.94001e-10	-1.70347	-0.624509
161507108	chr6:161507108:T:C	3.61769e-25	-9.89405e-10	-1.44104	4.76229e-10	-9.89405e-10	-1.42994
161507277	chr6:161507277:C:T	4.18879e-25	-9.89405e-10	-1.29446	5.48603e-10	-9.89405e-10	-1.28847
161507375	chr6:161507375:G:A	5.92444e-25	-9.89405e-10	-0.947785	7.48807e-10	-9.89405e-10	-0.977361
161507463	chr6:161507463:C:T	3.35491e-25	-0.485117	-1.03133	4.00336e-10	-0.503108	-1.10043
161507514	chr6:161507514:C:T	1.40181e-25	-1.73238	-0.656729	1.81497e-10	-1.72126	-0.673338
161507586	chr6:161507586:G:A	3.42041e-25	-9.89405e-10	-1.49711	4.4795e-10	-9.89405e-10	-1.49116
161507595	chr6:161507595:C:T	9.42914e-26	-1.26987	-1.51578	1.18154e-10	-1.30892	-1.51493
161507621	chr6:161507621:C:A	9.68356e-26	-1.24532	-1.51371	1.21312e-10	-1.28134	-1.51614
161507771	chr6:161507771:A:G	5.06139e-26	-2.35945	-1.04837	6.27946e-11	-2.33662	-1.11935
161507772	chr6:161507772:A:C	5.00791e-26	-2.35953	-1.0589	6.22674e-11	-2.3371	-1.12731
161507841	chr6:161507841:T:C	1.10711e-25	-1.11147	-1.51365	1.05366e-10	-1.42418	-1.51423
161507989	chr6:161507989:T:A	1.08732e-25	-1.13709	-1.50607	1.35221e-10	-1.17496	-1.51397
161508007	chr6:161508007:T:C	1.03801e-25	-1.18117	-1.5084	1.29347e-10	-1.21836	-1.51498
161508259	chr6:161508259:T:A	1.01973e-25	-1.19645	-1.51088	1.27782e-10	-1.22965	-1.51587
161508493	chr6:161508493:C:T	9.83148e-26	-1.2297	-1.51416	1.2362e-10	-1.26257	-1.51606
161508698	chr6:161508698:C:T	5.26052e-25	-9.89405e-10	-1.06664	7.12157e-10	-9.89405e-10	-1.02754
161508835	chr6:161508835:G:C	5.94945e-25	-0.943572	-9.24033e-10	7.5678e-10	-0.96677	-9.24033e-10
161508883	chr6:161508883:T:G	3.88092e-25	-9.89405e-10	-1.3708	4.91859e-10	-9.89405e-10	-1.39765
161508907	chr6:161508907:C:T	9.19808e-26	-1.30161	-1.50885	1.14141e-10	-1.34326	-1.51515
161508922	chr6:161508922:A:G	8.86325e-26	-1.34453	-1.50301	1.11011e-10	-1.37376	-1.51245
161508994	chr6:161508994:G:A	4.42513e-25	-9.89405e-10	-1.23957	5.61584e-10	-9.89405e-10	-1.26508
161509137	chr6:161509137:T:C	1.04481e-25	-1.18819	-1.49484	1.29879e-10	-1.22158	-1.50766
161509141	chr6:161509141:G:T	6.17347e-25	-9.89405e-10	-0.90661	8.18465e-10	-9.89405e-10	-0.888412
161509358	chr6:161509358:T:C	1.0431e-25	-1.18633	-1.49834	1.30212e-10	-1.21691	-1.50977
161509377	chr6:161509377:G:A	4.06562e-25	-9.89405e-10	-1.3243	5.36506e-10	-9.89405e-10	-1.31076
161509381	chr6:161509381:A:G	1.0029e-25	-1.22417	-1.4998	1.25293e-10	-1.25455	-1.51063
161509388	chr6:161509388:G:A	5.88601e-26	-2.29273	-0.964149	6.67292e-11	-2.33917	-1.05603
161509520	chr6:161509520:A:T	1.0308e-25	-1.19507	-1.50146	1.28626e-10	-1.22735	-1.51158
161509636	chr6:161509636:TGG:T	9.93184e-26	-1.72839	-1.00532	1.03539e-10	-1.91447	-1.04142
161509641	chr6:161509641:A:G	1.31538e-25	-0.954518	-1.49823	1.21359e-10	-1.29727	-1.49982
161509652	chr6:161509652:A:C	3.96649e-25	-9.89405e-10	-1.34899	5.00992e-10	-9.89405e-10	-1.37925
161509815	chr6:161509815:G:A	4.48023e-25	-1.2272	-9.24033e-10	5.6728e-10	-1.25499	-9.24033e-10
161509896	chr6:161509896:AAAAAAAAG:A	1.20153e-24	-0.240691	-9.24033e-10	2.3017e-09	0.145559	-9.24033e-10
161509901	chr6:161509901:AAAG:A	3.75373e-25	-9.89405e-10	-1.40412	5.04114e-10	-9.89405e-10	-1.37304
161510031	chr6:161510031:C:T	1.0389e-25	-1.19217	-1.49654	1.29664e-10	-1.22227	-1.50863
161510043	chr6:161510043:G:T	1.1661e-25	-1.07397	-1.49923	1.4347e-10	-1.11947	-1.51025
161510240	chr6:161510240:T:C	4.06562e-25	-9.89405e-10	-1.3243	5.36506e-10	-9.89405e-10	-1.31076
161510262	chr6:161510262:T:C	4.36896e-25	-9.89405e-10	-1.25235	5.7251e-10	-9.89405e-10	-1.24581
161510620	chr6:161510620:C:G	8.98135e-26	-1.92744	-0.906865	1.15087e-10	-1.89949	-0.950666
161510709	chr6:161510709:T:C	4.2833e-25	-9.89405e-10	-1.27215	5.50073e-10	-9.89405e-10	-1.28579
161510881	chr6:161510881:T:C	1.44402e-25	-2.35944	-9.24033e-10	1.87936e-10	-2.35974	-9.24033e-10
161510987	chr6:161510987:G:A	1.2015e-25	-1.04827	-1.49503	1.1565e-10	-1.34941	-1.49587
161511202	chr6:161511202:T:C	8.01617e-25	-9.89405e-10	-0.645411	9.63467e-10	-9.89405e-10	-0.725305
161511206	chr6:161511206:C:A	9.43271e-25	-9.89405e-10	-0.482688	1.18568e-09	-9.89405e-10	-0.51777
161511334	chr6:161511334:T:C	3.56236e-25	-9.89405e-10	-1.45645	4.5706e-10	-9.89405e-10	-1.47103
161511884	chr6:161511884:C:G	3.60346e-25	-9.89405e-10	-1.44498	4.79832e-10	-9.89405e-10	-1.42241
161512018	chr6:161512018:T:C	9.85612e-26	-1.23391	-1.50746	9.62395e-11	-1.52097	-1.50804
161512357	chr6:161512357:A:AAC	9.90338e-26	-1.26153	-1.47505	9.70628e-11	-1.54367	-1.47682
161512369	chr6:161512369:T:C	6.43578e-25	-9.89405e-10	-0.864998	8.82402e-10	-9.89405e-10	-0.813194
161512903	chr6:161512903:G:A	8.85743e-26	-2.04224	-0.805956	1.14771e-10	-2.02709	-0.825812
161513228	chr6:161513228:A:T	9.1653e-26	-2.02974	-0.784287	1.18709e-10	-2.01433	-0.804835
161513257	chr6:161513257:T:A	4.38854e-26	-2.32616	-1.2243	5.39795e-11	-2.26575	-1.34149
161513498	chr6:161513498:T:C	6.62432e-26	-1.94817	-1.19054	7.28601e-11	-2.11015	-1.19715
161513947	chr6:161513947:C:T	6.20359e-25	-9.89405e-10	-0.901742	8.53184e-10	-9.89405e-10	-0.846867
161514134	chr6:161514134:T:G	3.64403e-26	-2.27633	-1.46004	4.9943e-11	-2.2632	-1.42176
161514644	chr6:161514644:A:G	1.11608e-25	-1.10258	-1.51447	1.03843e-10	-1.43819	-1.51477
161514648	chr6:161514648:G:A	4.27112e-25	-9.89405e-10	-1.275	5.34805e-10	-9.89405e-10	-1.31394
161514798	chr6:161514798:C:T	1.04224e-25	-1.81559	-0.869916	1.58122e-10	-1.83016	-0.702319
161514896	chr6:161514896:T:C	1.16973e-25	-1.05707	-1.51302	1.08302e-10	-1.39747	-1.51345
161514899	chr6:161514899:G:C	1.23613e-24	-9.89405e-10	-0.212298	1.68015e-09	-9.89405e-10	-0.169206
161515034	chr6:161515034:C:T	5.16591e-26	-2.30463	-1.08275	6.35369e-11	-2.21422	-1.23001
161515202	chr6:161515202:A:G	8.14709e-26	-1.83779	-1.09401	8.65833e-11	-2.0277	-1.10703
161515245	chr6:161515245:G:C	4.57656e-26	-2.25426	-1.25425	5.59882e-11	-2.30441	-1.26629
161515359	chr6:161515359:GT:G	1.44451e-24	-9.89405e-10	-0.0565171	1.96847e-09	-9.89405e-10	-0.0108317
161515365	chr6:161515365:A:C	8.07603e-26	-1.87892	-1.06163	8.65025e-11	-2.06056	-1.07511
161515498	chr6:161515498:A:G	3.92174e-25	-1.36034	-9.24033e-10	4.72124e-10	-1.4386	-9.24033e-10
161515592	chr6:161515592:G:A	6.14436e-26	-2.05172	-1.1622	7.31865e-11	-2.12796	-1.17487
161515654	chr6:161515654:A:G	4.36126e-26	-2.25177	-1.30493	5.33625e-11	-2.30298	-1.31576
161515748	chr6:161515748:G:A	1.06057e-25	-1.64616	-1.02191	1.20717e-10	-1.75751	-1.04488
161515766	chr6:161515766:C:T	1.28276e-25	-1.6554	-0.822457	1.46168e-10	-1.7641	-0.846982
161515802	chr6:161515802:T:C	2.07975e-25	-1.99462	-9.24033e-10	2.46702e-10	-2.08766	-9.24033e-10
161515856	chr6:161515856:A:G	4.66029e-25	-9.89405e-10	-1.18779	5.96396e-10	-9.89405e-10	-1.20494
161515966	chr6:161515966:T:C	9.42897e-26	-1.66387	-1.1218	1.07827e-10	-1.77243	-1.14288
161515980	chr6:161515980:A:C	3.43381e-25	-9.89405e-10	-1.4932	4.45372e-10	-9.89405e-10	-1.49693
161516098	chr6:161516098:T:C	5.57357e-25	-9.89405e-10	-1.00883	6.88371e-10	-9.89405e-10	-1.06151
161516100	chr6:161516100:T:C	6.35382e-26	-2.2009	-0.979503	9.57814e-11	-2.18489	-0.84888
161516174	chr6:161516174:G:A	4.93444e-25	-9.89405e-10	-1.13063	6.43548e-10	-9.89405e-10	-1.12885
161516599	chr6:161516599:T:A	1.47962e-25	-1.38571	-0.949372	1.48564e-10	-1.63171	-0.963116
161516644	chr6:161516644:G:A	5.65939e-26	-2.07611	-1.22003	6.76046e-11	-2.15194	-1.23023
161516657	chr6:161516657:A:G	1.84492e-25	-0.715924	-1.39851	2.40444e-10	-0.755996	-1.35736
161516923	chr6:161516923:T:A	5.86268e-25	-9.89405e-10	-0.958264	8.02619e-10	-9.89405e-10	-0.907963
161516945	chr6:161516945:A:G	1.55655e-25	-2.2844	-9.24033e-10	2.06624e-10	-2.26494	-9.24033e-10
161517166	chr6:161517166:T:C	7.15051e-26	-1.66286	-1.39941	8.01716e-11	-1.79918	-1.4125
161517176	chr6:161517176:A:G	1.44484e-25	-2.35888	-9.24033e-10	1.87837e-10	-2.36027	-9.24033e-10
161517187	chr6:161517187:C:T	5.06533e-26	-2.09238	-1.31466	6.09002e-11	-2.16428	-1.32232
161517454	chr6:161517454:T:C	3.19808e-25	-1.56432	-9.24033e-10	5.48065e-10	-1.28945	-9.24033e-10
161517462	chr6:161517462:C:T	1.10056e-25	-1.47621	-1.15484	1.12793e-10	-1.70204	-1.16825
161517478	chr6:161517478:C:T	8.73111e-25	-9.89405e-10	-0.559978	1.21405e-09	-9.89405e-10	-0.494127
161517564	chr6:161517564:C:A	2.06789e-25	-0.622763	-1.37758	2.65815e-10	-0.679543	-1.3335
161517855	chr6:161517855:T:C	4.06719e-25	-9.89405e-10	-1.32392	5.18234e-10	-9.89405e-10	-1.34542
161517980	chr6:161517980:A:ACATGAAAT	1.53053e-24	-9.89405e-10	0.00132824	2.07764e-09	-9.89405e-10	0.0431472
161518010	chr6:161518010:G:A	5.59239e-25	-9.89405e-10	-1.00547	7.6596e-10	-9.89405e-10	-0.954713
161518084	chr6:161518084:G:A	2.39922e-24	-9.89405e-10	0.450859	3.32986e-09	-9.89405e-10	0.514843
161518535	chr6:161518535:C:T	1.16769e-24	-9.89405e-10	-0.269255	1.60735e-09	-9.89405e-10	-0.213497
161518539	chr6:161518539:G:A	1.01887e-25	-1.19872	-1.50945	9.63415e-11	-1.5179	-1.51005
161518563	chr6:161518563:C:G	1.02843e-25	-2.16444	-0.534404	1.30047e-10	-2.16427	-0.563672
161518641	chr6:161518641:C:T	2.73319e-25	-0.356372	-1.36503	3.48603e-10	-0.422798	-1.31911
161518733	chr6:161518733:C:T	6.14531e-26	-2.19669	-1.01708	7.79921e-11	-2.06261	-1.17662
161518903	chr6:161518903:G:C	1.07711e-24	-0.350006	-9.24033e-10	1.16039e-09	-0.539327	-9.24033e-10
161518911	chr6:161518911:G:C	2.2705e-25	-0.57248	-1.33439	2.93793e-10	-0.630267	-1.2827
161519188	chr6:161519188:A:C	8.29785e-25	-0.610875	-9.24033e-10	1.03627e-09	-0.652455	-9.24033e-10
161519194	chr6:161519194:G:C	1.46685e-25	-2.34376	-9.24033e-10	1.89278e-10	-2.35263	-9.24033e-10
161519200	chr6:161519200:AGAG:A	2.17485e-25	-0.61911	-1.3308	2.80902e-10	-0.679218	-1.27862
161519576	chr6:161519576:T:C	7.82755e-26	-1.80745	-1.16436	8.29401e-11	-2.00128	-1.17644
161520034	chr6:161520034:T:C	1.33544e-25	-1.56582	-0.871791	1.51318e-10	-1.68173	-0.894722
161520645	chr6:161520645:T:A	7.89565e-26	-1.85334	-1.10981	8.44083e-11	-2.03877	-1.12141
161520649	chr6:161520649:G:A	7.89908e-26	-1.85995	-1.10276	8.45224e-11	-2.04436	-1.11447
161520761	chr6:161520761:C:T	4.17791e-26	-2.2812	-1.31844	5.15744e-11	-2.32419	-1.32863
161521221	chr6:161521221:GA:G	5.13873e-26	-2.03106	-1.36159	5.97039e-11	-2.13123	-1.37521
161521355	chr6:161521355:C:T	3.88332e-25	-9.89405e-10	-1.37018	4.99601e-10	-9.89405e-10	-1.38203
161521373	chr6:161521373:T:C	4.06256e-26	-2.29307	-1.33457	5.03029e-11	-2.33226	-1.34552
161521781	chr6:161521781:A:T	4.66172e-25	-9.89405e-10	-1.18749	5.9645e-10	-9.89405e-10	-1.20485
161521946	chr6:161521946:A:C	1.18952e-25	-1.08925	-1.46407	1.1188e-10	-1.42267	-1.45574
161522040	chr6:161522040:G:T	1.19628e-25	-2.21362	-0.33403	1.5134e-10	-2.2148	-0.361512
161522333	chr6:161522333:G:A	1.18738e-25	-2.17912	-0.375995	1.50688e-10	-2.17778	-0.402853
161522349	chr6:161522349:C:T	4.32001e-25	-9.89405e-10	-1.26361	5.42853e-10	-9.89405e-10	-1.299
161522627	chr6:161522627:T:C	1.2196e-25	-1.08829	-1.44005	1.14338e-10	-1.42642	-1.43027
161522819	chr6:161522819:T:C	1.56538e-25	-0.829048	-1.44969	1.47431e-10	-1.16201	-1.44048
161522984	chr6:161522984:C:T	4.58994e-25	-9.89405e-10	-1.203	6.12106e-10	-9.89405e-10	-1.17894
161523003	chr6:161523003:T:C	1.76055e-25	-0.829053	-1.33219	1.65262e-10	-1.17223	-1.31608
161523121	chr6:161523121:TTC:T	4.05471e-25	-9.89405e-10	-1.32699	5.10895e-10	-9.89405e-10	-1.35968
161523547	chr6:161523547:G:A	1.27199e-25	-2.10125	-0.385031	1.6159e-10	-2.09885	-0.411928
161523564	chr6:161523564:G:A	9.19687e-25	-9.89405e-10	-0.508008	1.28085e-09	-9.89405e-10	-0.440561
161523954	chr6:161523954:G:A	1.32566e-24	-9.89405e-10	-0.142374	1.785e-09	-9.89405e-10	-0.10867
161524014	chr6:161524014:T:A	2.88808e-25	-0.151153	-1.51513	2.38097e-10	-0.61016	-1.513
161524637	chr6:161524637:A:C	9.18412e-25	-9.89405e-10	-0.509395	1.23592e-09	-9.89405e-10	-0.47627
161524648	chr6:161524648:C:T	1.12161e-25	-1.17437	-1.43773	1.40297e-10	-1.2287	-1.42338
161524649	chr6:161524649:G:A	1.04554e-24	-9.89405e-10	-0.379756	1.4099e-09	-9.89405e-10	-0.344566
161524929	chr6:161524929:G:A	9.56302e-25	-9.89405e-10	-0.468967	1.20557e-09	-9.89405e-10	-0.501134
161525187	chr6:161525187:C:T	7.43125e-25	-9.89405e-10	-0.721177	1.01182e-09	-9.89405e-10	-0.676333
161525579	chr6:161525579:A:C	4.3909e-25	-9.89405e-10	-1.24734	5.72542e-10	-9.89405e-10	-1.24576
161526134	chr6:161526134:A:G	6.73294e-26	-2.35566	-0.766785	8.53318e-11	-2.35203	-0.797267
161526680	chr6:161526680:T:C	7.47832e-26	-2.16452	-0.852924	9.42747e-11	-2.19898	-0.850649
161526789	chr6:161526789:C:T	1.73112e-25	-0.90278	-1.27532	2.35936e-10	-0.917387	-1.2149
161527134	chr6:161527134:T:G	5.39906e-25	-9.89405e-10	-1.04065	7.36354e-10	-9.89405e-10	-0.994131
161527147	chr6:161527147:C:T	5.39906e-25	-9.89405e-10	-1.04065	7.36354e-10	-9.89405e-10	-0.994131
161527408	chr6:161527408:C:CTT	7.93072e-25	-9.89405e-10	-0.656128	9.58736e-10	-9.89405e-10	-0.730227
161527466	chr6:161527466:C:T	3.3984e-25	-0.595753	-0.907812	4.97938e-10	-0.589859	-0.795509
161527472	chr6:161527472:G:C	3.97039e-26	-2.14368	-1.50691	5.90433e-11	-2.00254	-1.51503
161527570	chr6:161527570:G:A	5.69743e-25	-9.89405e-10	-0.986855	7.78924e-10	-9.89405e-10	-0.937929
161527594	chr6:161527594:A:G	9.44963e-26	-1.43002	-1.35346	1.23604e-10	-1.45698	-1.32178
161527771	chr6:161527771:G:C	1.7265e-25	-0.904242	-1.27653	2.35187e-10	-0.919159	-1.2163
161527790	chr6:161527790:G:A	2.6013e-24	-9.89405e-10	0.531725	3.57418e-09	-9.89405e-10	0.585649
161527966	chr6:161527966:T:A	5.2588e-25	-9.89405e-10	-1.06697	7.04275e-10	-9.89405e-10	-1.03867
161528022	chr6:161528022:C:T	6.08813e-26	-1.74368	-1.47943	6.39954e-11	-1.95372	-1.48331
161528065	chr6:161528065:A:G	3.71269e-26	-2.20894	-1.50876	5.35521e-11	-2.09959	-1.51559
161528399	chr6:161528399:A:C	5.8606e-26	-2.22773	-1.03348	7.33519e-11	-2.11278	-1.1878
161528458	chr6:161528458:T:C	7.5041e-26	-1.60096	-1.41305	7.73996e-11	-1.83966	-1.4072
161528676	chr6:161528676:T:C	4.08115e-26	-2.16665	-1.45643	5.06094e-11	-2.21437	-1.45734
161529145	chr6:161529145:C:G	1.71713e-25	-0.900616	-1.2856	2.33228e-10	-0.915474	-1.22835
161529157	chr6:161529157:C:T	7.00392e-26	-2.00524	-1.07775	8.43565e-11	-2.06113	-1.09966
161529415	chr6:161529415:C:T	1.74948e-25	-0.89001	-1.27754	2.37767e-10	-0.905169	-1.21938
161529467	chr6:161529467:G:A	9.35641e-25	-9.89405e-10	-0.490809	1.30256e-09	-9.89405e-10	-0.423759
161529604	chr6:161529604:G:A	4.61682e-25	-9.89405e-10	-1.19717	6.07948e-10	-9.89405e-10	-1.18575
161529702	chr6:161529702:C:T	3.81908e-25	-0.52956	-0.8573	5.59633e-10	-0.5267	-0.741861
161529738	chr6:161529738:AC:A	8.08753e-25	-9.89405e-10	-0.636548	9.73514e-10	-9.89405e-10	-0.71493
```
