## Supplementary material for "Characterization of shared and ancestry-specific signals driving complex traits using multi-ancestry fine-mapping": susiex_nc2.cs80.snp (part 2 of 2)

```
161529920	chr6:161529920:C:T	4.2328e-25	-9.89405e-10	-1.28401	5.62467e-10	-9.89405e-10	-1.26351
161529959	chr6:161529959:G:T	4.6081e-25	-9.89405e-10	-1.19906	5.84879e-10	-9.89405e-10	-1.22444
161529979	chr6:161529979:GA:G	5.3718e-25	-9.89405e-10	-1.04571	7.34461e-10	-9.89405e-10	-0.996705
161530098	chr6:161530098:C:T	3.91903e-25	-9.89405e-10	-1.36103	5.14711e-10	-9.89405e-10	-1.35224
161530585	chr6:161530585:C:T	6.30209e-25	-9.89405e-10	-0.88599	7.69153e-10	-9.89405e-10	-0.950553
161530731	chr6:161530731:C:T	5.8539e-26	-1.7542	-1.50815	6.20756e-11	-1.95753	-1.50996
161530760	chr6:161530760:C:T	4.97841e-25	-9.89405e-10	-1.12176	6.63874e-10	-9.89405e-10	-1.09775
161530767	chr6:161530767:A:C	6.10739e-26	-1.89124	-1.32872	6.70161e-11	-2.07251	-1.3184
161530932	chr6:161530932:A:G	4.08955e-25	-9.89405e-10	-1.31844	5.53693e-10	-9.89405e-10	-1.27923
161530984	chr6:161530984:A:G	4.46422e-25	-0.23777	-0.993006	5.42497e-10	-0.288445	-1.01121
161531105	chr6:161531105:G:A	3.68779e-25	-9.89405e-10	-1.42184	4.88145e-10	-9.89405e-10	-1.40523
161531122	chr6:161531122:C:T	1.72183e-24	-9.89405e-10	0.119104	2.35301e-09	-9.89405e-10	0.16761
161531195	chr6:161531195:C:T	5.74721e-26	-2.15543	-1.12531	8.46764e-11	-2.15609	-1.00092
161531197	chr6:161531197:T:C	2.21466e-25	-0.914051	-1.01772	3.27444e-10	-0.896572	-0.907953
161531348	chr6:161531348:T:A	2.13106e-25	-1.97025	-9.24033e-10	2.58701e-10	-2.04017	-9.24033e-10
161531521	chr6:161531521:T:C	3.49837e-25	-1.47457	-9.24033e-10	3.55202e-10	-1.72315	-9.24033e-10
161531855	chr6:161531855:T:G	1.71264e-25	-0.731219	-1.45762	2.00008e-10	-0.83495	-1.46253
161531978	chr6:161531978:A:G	1.64182e-25	-0.925738	-1.30533	2.2097e-10	-0.94736	-1.25046
161531991	chr6:161531991:A:T	4.29946e-25	-9.89405e-10	-1.26838	5.83587e-10	-9.89405e-10	-1.22665
161532044	chr6:161532044:T:C	6.09168e-26	-1.7255	-1.49703	6.38143e-11	-1.9403	-1.49957
161532178	chr6:161532178:A:C	1.60227e-25	-2.25545	-9.24033e-10	1.94101e-10	-2.32746	-9.24033e-10
161532229	chr6:161532229:G:A	4.03474e-26	-2.149	-1.48551	5.86386e-11	-2.01721	-1.50724
161532253	chr6:161532253:T:G	6.21943e-26	-1.72991	-1.47187	6.49502e-11	-1.94636	-1.47586
161532326	chr6:161532326:T:G	7.19378e-26	-1.74933	-1.30691	9.44089e-11	-1.81273	-1.23547
161532359	chr6:161532359:G:A	4.2328e-25	-9.89405e-10	-1.28401	5.62467e-10	-9.89405e-10	-1.26351
161532378	chr6:161532378:G:A	2.50866e-25	-0.809936	-0.997188	3.71327e-10	-0.793064	-0.885694
161532468	chr6:161532468:CCTACTCAGGAGTTTACTCCATACTCTATCTCT:C	4.99036e-25	-0.127826	-0.991537	6.05763e-10	-0.179561	-1.00979
161532470	chr6:161532470:T:G	4.24647e-25	-9.89405e-10	-1.28078	5.77283e-10	-9.89405e-10	-1.23751
161532495	chr6:161532495:A:G	1.81261e-24	-9.89405e-10	0.170484	2.50005e-09	-9.89405e-10	0.228222
161532512	chr6:161532512:C:A	5.29347e-25	-9.89405e-10	-1.0604	6.53668e-10	-9.89405e-10	-1.11324
161532545	chr6:161532545:C:T	6.44182e-26	-1.66737	-1.49928	6.69616e-11	-1.88967	-1.50205
161532588	chr6:161532588:T:C	4.41366e-25	-9.89405e-10	-1.24217	6.00289e-10	-9.89405e-10	-1.19843
161532664	chr6:161532664:T:C	2.36122e-25	-0.807096	-1.0606	3.47267e-10	-0.790279	-0.955469
161532670	chr6:161532670:G:A	3.35584e-25	-9.89405e-10	-1.51617	4.37055e-10	-9.89405e-10	-1.51578
161532708	chr6:161532708:T:C	2.3614e-25	-0.836557	-1.03106	3.48591e-10	-0.819208	-0.922735
161532709	chr6:161532709:G:A	1.49512e-25	-1.02641	-1.29826	2.01731e-10	-1.04642	-1.24249
161532727	chr6:161532727:G:A	2.05879e-24	-9.89405e-10	0.297834	2.84692e-09	-9.89405e-10	0.358152
161532766	chr6:161532766:A:G	2.32805e-25	-0.777872	-1.10397	3.40624e-10	-0.761617	-1.00345
161532792	chr6:161532792:G:T	4.31504e-25	-9.89405e-10	-1.26476	5.86896e-10	-9.89405e-10	-1.22099
161532822	chr6:161532822:T:C	6.21722e-26	-1.71869	-1.48345	6.52641e-11	-1.92997	-1.48743
161532892	chr6:161532892:G:A	4.40353e-25	-9.89405e-10	-1.24446	5.492e-10	-9.89405e-10	-1.28738
161533075	chr6:161533075:A:G	4.1886e-26	-2.0908	-1.50629	6.23131e-11	-1.94789	-1.51578
161533132	chr6:161533132:CTAAA:C	4.35254e-25	-9.89405e-10	-1.25611	5.92298e-10	-9.89405e-10	-1.21183
161533382	chr6:161533382:C:G	4.32295e-25	-9.89405e-10	-1.26293	5.8688e-10	-9.89405e-10	-1.22102
161533414	chr6:161533414:A:G	5.82733e-26	-1.86986	-1.39703	6.33402e-11	-2.05786	-1.38946
161533461	chr6:161533461:A:G	1.30417e-25	-1.16422	-1.29708	1.74533e-10	-1.19359	-1.24014
161533772	chr6:161533772:A:G	5.54811e-25	0.023918	-1.03733	8.1595e-10	0.109979	-1.00147
161533822	chr6:161533822:G:A	4.89785e-26	-2.23825	-1.20241	6.28209e-11	-2.12754	-1.32801
161533834	chr6:161533834:G:T	4.2737e-25	-9.89405e-10	-1.27439	5.33664e-10	-9.89405e-10	-1.31608
161533950	chr6:161533950:C:T	4.29323e-25	-9.89405e-10	-1.26983	5.67119e-10	-9.89405e-10	-1.25527
161533974	chr6:161533974:A:C	2.38445e-25	-0.728981	-1.12892	3.46821e-10	-0.712492	-1.03454
161533975	chr6:161533975:G:C	2.40094e-25	-0.722086	-1.12892	3.49343e-10	-0.705247	-1.03454
161534012	chr6:161534012:C:G	2.91223e-24	-9.89405e-10	0.644633	4.06514e-09	-9.89405e-10	0.714361
161534042	chr6:161534042:T:C	4.41195e-26	-2.24888	-1.29626	5.76259e-11	-2.14514	-1.39673
161534111	chr6:161534111:A:G	2.5144e-25	-0.687987	-1.11685	3.65036e-10	-0.674839	-1.02101
161534287	chr6:161534287:T:C	2.49061e-25	-0.766501	-1.04784	3.66477e-10	-0.747155	-0.944753
161534393	chr6:161534393:C:A	2.72877e-25	-0.743603	-0.979418	4.04133e-10	-0.724462	-0.869635
161534405	chr6:161534405:A:G	5.70177e-26	-1.87863	-1.41005	6.20582e-11	-2.06481	-1.40296
161534461	chr6:161534461:G:A	9.95038e-25	-0.42926	-9.24033e-10	1.24789e-09	-0.466635	-9.24033e-10
161534561	chr6:161534561:G:A	2.08186e-25	-0.706353	-1.28725	2.80483e-10	-0.727767	-1.23156
161534608	chr6:161534608:G:A	2.71359e-25	-0.661192	-1.06741	3.98145e-10	-0.642635	-0.966391
161534648	chr6:161534648:T:C	2.72649e-25	-0.918314	-0.805541	3.97284e-10	-0.91779	-0.6934
161534973	chr6:161534973:T:C	3.77847e-26	-2.18808	-1.51206	5.61462e-11	-2.06132	-1.50656
161534985	chr6:161534985:G:A	7.74816e-25	0.336712	-1.01613	9.36816e-10	0.280767	-1.03412
161535120	chr6:161535120:G:T	3.60532e-25	-9.89405e-10	-1.44446	4.58105e-10	-9.89405e-10	-1.46874
161535180	chr6:161535180:T:A	6.00326e-25	-9.89405e-10	-0.934568	8.06922e-10	-9.89405e-10	-0.902615
161535320	chr6:161535320:C:A	1.94221e-25	-0.778336	-1.28471	2.60889e-10	-0.802411	-1.22934
161535361	chr6:161535361:T:TA	4.37129e-26	-2.229	-1.32539	5.8074e-11	-2.11662	-1.4175
161535554	chr6:161535554:G:A	4.05728e-25	-9.89405e-10	-1.32636	5.07185e-10	-9.89405e-10	-1.36697
161535572	chr6:161535572:C:T	3.72844e-25	-9.89405e-10	-1.41088	4.89656e-10	-9.89405e-10	-1.40214
161535643	chr6:161535643:A:G	8.22558e-26	-1.89606	-1.02615	1.11893e-10	-1.91904	-0.959262
161536894	chr6:161536894:T:C	4.45543e-25	-9.89405e-10	-1.23275	6.06246e-10	-9.89405e-10	-1.18856
161537133	chr6:161537133:T:G	1.24852e-25	-2.10822	-0.396691	1.95315e-10	-2.16472	-0.156506
161537346	chr6:161537346:A:G	3.35719e-25	-9.89405e-10	-1.51577	4.37415e-10	-9.89405e-10	-1.51496
161537391	chr6:161537391:A:T	3.35726e-25	-9.89405e-10	-1.51575	4.3743e-10	-9.89405e-10	-1.51493
161537674	chr6:161537674:A:G	6.75058e-25	-9.89405e-10	-0.817243	9.08021e-10	-9.89405e-10	-0.784575
161537699	chr6:161537699:C:T	4.64431e-25	-9.89405e-10	-1.19123	6.25965e-10	-9.89405e-10	-1.15655
161537702	chr6:161537702:T:C	4.61618e-26	-2.00583	-1.49405	5.25679e-11	-2.12052	-1.51321
161537722	chr6:161537722:A:G	1.44752e-25	-2.35702	-9.24033e-10	1.89358e-10	-2.3522	-9.24033e-10
161537733	chr6:161537733:G:A	3.40009e-25	-9.89405e-10	-1.50307	4.44673e-10	-9.89405e-10	-1.4985
161537866	chr6:161537866:G:A	5.43619e-26	-2.26891	-1.06747	6.89571e-11	-2.28339	-1.07897
161538000	chr6:161538000:G:A	3.2357e-26	-2.34983	-1.50538	4.52933e-11	-2.31019	-1.47249
161538077	chr6:161538077:T:C	6.64397e-26	-1.61976	-1.51599	9.24547e-11	-1.55358	-1.51554
161538162	chr6:161538162:T:C	3.91437e-25	-1.36222	-9.24033e-10	5.49324e-10	-1.28715	-9.24033e-10
161538171	chr6:161538171:T:G	4.97229e-25	-9.89405e-10	-1.12299	6.63795e-10	-9.89405e-10	-1.09787
161538763	chr6:161538763:C:T	4.56378e-26	-2.26724	-1.24406	7.11957e-11	-2.17524	-1.15517
161538796	chr6:161538796:A:T	1.2182e-24	-9.89405e-10	-0.226911	1.63579e-09	-9.89405e-10	-0.195959
161538973	chr6:161538973:T:G	3.36215e-26	-2.3015	-1.51538	4.90582e-11	-2.21932	-1.48352
161538989	chr6:161538989:G:A	1.72075e-25	-0.965751	-1.21836	1.56708e-10	-1.24327	-1.29819
161539050	chr6:161539050:T:A	1.47205e-25	-0.927523	-1.41269	1.37354e-10	-1.21498	-1.4583
161539159	chr6:161539159:G:A	3.63225e-25	-9.89405e-10	-1.43702	4.81802e-10	-9.89405e-10	-1.41831
161539183	chr6:161539183:T:C	5.64724e-26	-2.29661	-1.00168	7.46122e-11	-2.30574	-0.9778
161539356	chr6:161539356:A:G	4.80963e-25	-9.89405e-10	-1.15625	6.10584e-10	-9.89405e-10	-1.18143
161539559	chr6:161539559:TA:T	1.2969e-25	-2.2322	-0.234697	1.35381e-10	-2.29651	-0.391234
161539569	chr6:161539569:T:C	3.36905e-25	-9.89405e-10	-1.51224	4.40208e-10	-9.89405e-10	-1.50859
161539760	chr6:161539760:C:A	3.44325e-25	-9.89405e-10	-1.49045	4.51805e-10	-9.89405e-10	-1.48259
161540487	chr6:161540487:A:C	4.46401e-26	-2.35292	-1.18049	6.13109e-11	-2.34167	-1.13821
161540488	chr6:161540488:T:C	4.26859e-25	-9.89405e-10	-1.27559	5.81846e-10	-9.89405e-10	-1.22964
161541089	chr6:161541089:T:C	1.11933e-25	-2.12611	-0.488026	1.23907e-10	-2.19628	-0.580031
161541300	chr6:161541300:C:T	4.5745e-25	-9.89405e-10	-1.20637	6.2124e-10	-9.89405e-10	-1.16412
161541337	chr6:161541337:C:T	5.24608e-25	-9.89405e-10	-1.06939	6.44693e-10	-9.89405e-10	-1.12707
161541436	chr6:161541436:T:G	9.46567e-25	-9.89405e-10	-0.4792	1.24355e-09	-9.89405e-10	-0.470113
161541714	chr6:161541714:A:G	3.86133e-25	-9.89405e-10	-1.37586	5.16153e-10	-9.89405e-10	-1.34944
161542383	chr6:161542383:G:A	4.16446e-25	-1.22543	-0.0748576	3.29166e-10	-1.57549	-0.223788
161542546	chr6:161542546:G:A	5.02796e-25	-9.89405e-10	-1.11186	6.84898e-10	-9.89405e-10	-1.06657
161542674	chr6:161542674:C:A	4.6465e-25	-1.19076	-9.24033e-10	6.07354e-10	-1.18673	-9.24033e-10
161542860	chr6:161542860:A:G	3.56839e-26	-2.29253	-1.46481	4.38019e-11	-2.32747	-1.4887
161543121	chr6:161543121:T:C	5.67807e-25	-9.89405e-10	-0.990261	7.18578e-10	-9.89405e-10	-1.01857
161543428	chr6:161543428:A:G	5.56085e-25	-9.89405e-10	-1.01112	6.80089e-10	-9.89405e-10	-1.07362
161543855	chr6:161543855:T:C	4.1141e-25	-9.89405e-10	-1.31245	5.41685e-10	-9.89405e-10	-1.30116
161543906	chr6:161543906:C:T	3.54251e-26	-2.26626	-1.49836	4.97237e-11	-2.17759	-1.51177
161544286	chr6:161544286:T:C	3.58951e-25	-9.89405e-10	-1.44886	4.70376e-10	-9.89405e-10	-1.44231
161544363	chr6:161544363:T:C	1.49014e-24	-9.89405e-10	-0.0254184	2.02077e-09	-9.89405e-10	0.0153934
161544522	chr6:161544522:A:G	4.87354e-25	-9.89405e-10	-1.14305	6.20399e-10	-9.89405e-10	-1.16548
161544953	chr6:161544953:A:G	3.64388e-25	-9.89405e-10	-1.43382	4.8293e-10	-9.89405e-10	-1.41597
161545004	chr6:161545004:T:C	6.47015e-25	-0.737546	-0.122125	5.7731e-10	-1.11942	-0.118044
161545012	chr6:161545012:C:T	4.31043e-25	-9.89405e-10	-1.26583	5.74362e-10	-9.89405e-10	-1.24258
161545427	chr6:161545427:C:T	3.39541e-25	-9.89405e-10	-1.50445	4.45274e-10	-9.89405e-10	-1.49715
161545851	chr6:161545851:G:C	3.92702e-25	-9.89405e-10	-1.35899	5.26427e-10	-9.89405e-10	-1.32973
161545913	chr6:161545913:A:G	1.29703e-24	-9.89405e-10	-0.164205	1.75586e-09	-9.89405e-10	-0.12513
161546057	chr6:161546057:A:G	3.59937e-25	-9.89405e-10	-1.44611	4.76375e-10	-9.89405e-10	-1.42964
161546265	chr6:161546265:T:C	3.85642e-25	-9.89405e-10	-1.37713	5.16106e-10	-9.89405e-10	-1.34953
161546367	chr6:161546367:A:T	3.92926e-25	-9.89405e-10	-1.35842	5.26805e-10	-9.89405e-10	-1.32901
161546495	chr6:161546495:G:A	4.64918e-25	-9.89405e-10	-1.19018	6.22921e-10	-9.89405e-10	-1.16142
161546641	chr6:161546641:C:T	3.88296e-25	-9.89405e-10	-1.37027	5.19936e-10	-9.89405e-10	-1.34214
161546752	chr6:161546752:A:G	3.90411e-25	-9.89405e-10	-1.36484	5.23105e-10	-9.89405e-10	-1.33606
161546869	chr6:161546869:C:T	1.50998e-25	-1.0523	-1.26247	1.35712e-10	-1.34601	-1.3393
161547375	chr6:161547375:T:G	4.08494e-25	-1.31956	-9.24033e-10	5.3579e-10	-1.3121	-9.24033e-10
161547440	chr6:161547440:A:G	3.91774e-25	-9.89405e-10	-1.36136	5.25118e-10	-9.89405e-10	-1.33222
161547508	chr6:161547508:G:T	3.56287e-25	-9.89405e-10	-1.4563	4.70872e-10	-9.89405e-10	-1.44126
161547557	chr6:161547557:A:G	1.66591e-25	-2.2165	-9.24033e-10	2.09668e-10	-2.25032	-9.24033e-10
161547880	chr6:161547880:T:C	1.58793e-25	-2.26444	-9.24033e-10	1.95562e-10	-2.31996	-9.24033e-10
161548045	chr6:161548045:A:C	7.51212e-25	-9.89405e-10	-0.710353	1.0161e-09	-9.89405e-10	-0.672111
161548147	chr6:161548147:G:A	4.74644e-25	-9.89405e-10	-1.16948	6.04852e-10	-9.89405e-10	-1.19086
161548233	chr6:161548233:C:G	3.35594e-25	-9.89405e-10	-1.51614	4.3702e-10	-9.89405e-10	-1.51586
161548249	chr6:161548249:T:C	3.81327e-25	-9.89405e-10	-1.38838	5.08478e-10	-9.89405e-10	-1.36442
161548681	chr6:161548681:T:G	3.79508e-25	-9.89405e-10	-1.39317	5.06283e-10	-9.89405e-10	-1.36875
161548729	chr6:161548729:T:C	3.42821e-25	-9.89405e-10	-1.49483	4.4198e-10	-9.89405e-10	-1.50458
161548730	chr6:161548730:G:A	4.75021e-25	-9.89405e-10	-1.16868	6.05494e-10	-9.89405e-10	-1.1898
161548980	chr6:161548980:A:G	4.77512e-25	-9.89405e-10	-1.16345	6.0854e-10	-9.89405e-10	-1.18478
161549161	chr6:161549161:C:T	4.87155e-25	-9.89405e-10	-1.14346	6.20582e-10	-9.89405e-10	-1.16518
161549198	chr6:161549198:G:A	3.48872e-25	-9.89405e-10	-1.47733	4.50142e-10	-9.89405e-10	-1.48628
161549199	chr6:161549199:T:A	5.04303e-25	-0.333712	-0.775153	5.92788e-10	-0.584089	-0.626916
161549209	chr6:161549209:C:A	1.79518e-25	-2.00768	-0.134088	2.54926e-10	-1.95051	-0.10436
161549456	chr6:161549456:T:C	4.04451e-25	-9.89405e-10	-1.32951	5.17112e-10	-9.89405e-10	-1.34758
161549604	chr6:161549604:T:C	3.37111e-25	-9.89405e-10	-1.51163	4.37341e-10	-9.89405e-10	-1.51513
161549619	chr6:161549619:G:T	3.38232e-25	-9.89405e-10	-1.50831	4.41931e-10	-9.89405e-10	-1.50469
161549720	chr6:161549720:C:T	9.22687e-26	-1.29123	-1.51611	9.45321e-11	-1.53307	-1.51383
161549935	chr6:161549935:A:G	4.39851e-25	-9.89405e-10	-1.2456	5.79244e-10	-9.89405e-10	-1.23412
161550044	chr6:161550044:T:C	6.34704e-26	-2.05317	-1.1283	7.85297e-11	-2.07599	-1.15637
161550211	chr6:161550211:A:T	9.07706e-25	-9.89405e-10	-0.521121	1.23482e-09	-9.89405e-10	-0.477162
161550239	chr6:161550239:G:C	9.53082e-25	-9.89405e-10	-0.47234	1.29723e-09	-9.89405e-10	-0.427859
161550366	chr6:161550366:G:A	3.34663e-26	-2.34134	-1.48016	4.31423e-11	-2.33305	-1.49829
161550566	chr6:161550566:G:A	4.21118e-26	-2.1255	-1.46621	4.95116e-11	-2.22322	-1.47042
161550599	chr6:161550599:A:C	1.45822e-25	-2.34965	-9.24033e-10	1.88016e-10	-2.35932	-9.24033e-10
161550663	chr6:161550663:C:T	9.2791e-26	-1.38606	-1.41563	9.84982e-11	-1.61744	-1.38836
161550668	chr6:161550668:C:T	7.89152e-25	-1.24828	0.5872	9.59058e-10	-1.45014	0.720247
161550934	chr6:161550934:C:T	1.47793e-25	-2.33623	-9.24033e-10	1.92194e-10	-2.33733	-9.24033e-10
161551033	chr6:161551033:AAAGAGGTCT:A	3.51227e-25	-9.89405e-10	-1.47061	4.53897e-10	-9.89405e-10	-1.47797
161551114	chr6:161551114:C:T	4.16114e-25	-9.89405e-10	-1.30108	5.51794e-10	-9.89405e-10	-1.28267
161551154	chr6:161551154:G:A	1.28218e-25	-1.1803	-1.29801	1.4086e-10	-1.34989	-1.29819
161551461	chr6:161551461:G:A	4.71401e-25	-9.89405e-10	-1.17633	6.29875e-10	-9.89405e-10	-1.15032
161551822	chr6:161551822:G:A	3.50625e-25	-9.89405e-10	-1.47232	4.62104e-10	-9.89405e-10	-1.46005
161551896	chr6:161551896:G:C	4.80579e-26	-2.15715	-1.30248	6.0459e-11	-2.21448	-1.2794
161551908	chr6:161551908:G:A	3.63797e-25	-9.89405e-10	-1.43545	4.81426e-10	-9.89405e-10	-1.41909
161552105	chr6:161552105:A:G	9.41755e-25	-9.89405e-10	-0.484296	1.25306e-09	-9.89405e-10	-0.4625
161552264	chr6:161552264:C:T	3.61703e-25	-9.89405e-10	-1.44122	4.79247e-10	-9.89405e-10	-1.42363
161552288	chr6:161552288:T:C	1.55037e-25	-2.28838	-9.24033e-10	2.26198e-10	-2.17443	-9.24033e-10
161552462	chr6:161552462:C:A	3.77342e-26	-2.34784	-1.35364	4.69938e-11	-2.36025	-1.38557
161552468	chr6:161552468:CTG:C	4.0616e-26	-2.30688	-1.321	4.90182e-11	-2.34657	-1.35708
161552482	chr6:161552482:ACG:A	4.05908e-26	-2.32741	-1.30109	5.01961e-11	-2.3548	-1.3251
161552488	chr6:161552488:A:T	4.19071e-26	-2.32994	-1.26664	5.1788e-11	-2.35599	-1.29269
161552517	chr6:161552517:C:A	3.44741e-25	-9.89405e-10	-1.48925	4.53763e-10	-9.89405e-10	-1.47827
161552519	chr6:161552519:T:C	3.46124e-25	-9.89405e-10	-1.48524	4.55844e-10	-9.89405e-10	-1.47369
161552598	chr6:161552598:AAAAAAC:A	3.43759e-25	-9.89405e-10	-1.4921	4.52164e-10	-9.89405e-10	-1.4818
161552639	chr6:161552639:A:G	4.85834e-26	-2.35098	-1.09778	6.00826e-11	-2.33366	-1.16646
161552711	chr6:161552711:G:A	3.55427e-25	-9.89405e-10	-1.45872	4.71913e-10	-9.89405e-10	-1.43905
161552875	chr6:161552875:T:C	3.35326e-26	-2.35118	-1.46835	4.2781e-11	-2.36027	-1.47948
161552894	chr6:161552894:G:A	3.24093e-26	-2.35689	-1.49671	4.22816e-11	-2.35198	-1.49951
161552922	chr6:161552922:C:G	3.38435e-25	-9.89405e-10	-1.50771	4.4439e-10	-9.89405e-10	-1.49914
161553127	chr6:161553127:G:A	4.48423e-25	-9.89405e-10	-1.2263	5.90296e-10	-9.89405e-10	-1.21522
161553272	chr6:161553272:G:T	3.34487e-26	-2.34394	-1.47809	4.24623e-11	-2.35922	-1.48801
161553317	chr6:161553317:T:C	3.45186e-24	-0.254406	1.06903	4.91429e-09	-0.126486	1.03055
161553400	chr6:161553400:A:T	3.34774e-26	-2.34918	-1.47199	4.26445e-11	-2.3602	-1.48274
161553674	chr6:161553674:A:T	3.21343e-26	-2.36026	-1.50186	4.20588e-11	-2.34821	-1.50856
161553924	chr6:161553924:G:A	3.25818e-26	-2.34489	-1.5034	4.26619e-11	-2.33645	-1.50609
161554059	chr6:161554059:C:T	3.17492e-26	-2.3584	-1.51578	4.15222e-11	-2.35644	-1.51318
161554300	chr6:161554300:C:T	3.41383e-25	-9.89405e-10	-1.49904	4.46831e-10	-9.89405e-10	-1.49366
161554346	chr6:161554346:T:C	3.58751e-26	-2.35037	-1.40163	4.56183e-11	-2.36027	-1.41526
161555170	chr6:161555170:C:T	3.24055e-26	-2.34632	-1.5074	4.24783e-11	-2.3371	-1.50975
161555265	chr6:161555265:A:G	4.77521e-25	-9.89405e-10	-1.16343	6.33737e-10	-9.89405e-10	-1.14421
161555360	chr6:161555360:C:G	5.26055e-25	-9.89405e-10	-1.06664	6.80668e-10	-9.89405e-10	-1.07277
161555423	chr6:161555423:TCA:T	3.25164e-26	-2.34604	-1.50425	4.26016e-11	-2.33645	-1.5075
161555481	chr6:161555481:A:G	3.21148e-26	-2.35979	-1.50293	4.18438e-11	-2.35741	-1.50448
161555533	chr6:161555533:C:A	4.48794e-25	-9.89405e-10	-1.22548	5.9079e-10	-9.89405e-10	-1.21438
161555942	chr6:161555942:A:G	8.18371e-26	-2.35709	-0.570222	1.2541e-10	-2.3601	-0.404157
161555986	chr6:161555986:C:T	3.36083e-26	-2.31016	-1.50711	4.49887e-11	-2.2793	-1.51013
161555991	chr6:161555991:C:T	3.5258e-25	-9.89405e-10	-1.46676	4.6301e-10	-9.89405e-10	-1.45809
161556365	chr6:161556365:T:C	3.48392e-26	-2.35766	-1.42364	4.45653e-11	-2.357	-1.44189
161556391	chr6:161556391:A:G	2.96041e-25	-1.64154	-9.24033e-10	4.27627e-10	-1.53759	-9.24033e-10
161556477	chr6:161556477:C:T	3.48516e-25	-9.89405e-10	-1.47836	4.60418e-10	-9.89405e-10	-1.46371
161556802	chr6:161556802:T:C	4.16785e-25	-9.89405e-10	-1.29947	5.34015e-10	-9.89405e-10	-1.31542
161557430	chr6:161557430:G:A	6.79207e-25	-9.89405e-10	-0.811115	9.16807e-10	-9.89405e-10	-0.774945
161557486	chr6:161557486:C:T	5.50239e-25	-9.89405e-10	-1.02169	6.91604e-10	-9.89405e-10	-1.05683
161557708	chr6:161557708:T:C	6.79207e-25	-9.89405e-10	-0.811115	9.16807e-10	-9.89405e-10	-0.774945
161557753	chr6:161557753:G:A	6.54901e-25	-9.89405e-10	-0.847557	8.7494e-10	-9.89405e-10	-0.821687
161557853	chr6:161557853:G:C	3.38012e-25	-9.89405e-10	-1.50896	4.38172e-10	-9.89405e-10	-1.51323
161557911	chr6:161557911:C:T	3.23102e-26	-2.34496	-1.5117	4.26998e-11	-2.33459	-1.50706
161558232	chr6:161558232:A:G	3.63506e-26	-2.22268	-1.51615	4.79034e-11	-2.21105	-1.5156
161558234	chr6:161558234:T:C	3.36179e-25	-9.89405e-10	-1.5144	4.38687e-10	-9.89405e-10	-1.51206
161558407	chr6:161558407:A:T	4.0528e-26	-2.23618	-1.39387	5.01777e-11	-2.25631	-1.42397
161558410	chr6:161558410:A:G	4.26054e-25	-9.89405e-10	-1.27748	5.62497e-10	-9.89405e-10	-1.26346
161558627	chr6:161558627:T:C	4.46864e-26	-2.23136	-1.30101	6.19017e-11	-2.26753	-1.20276
161558649	chr6:161558649:T:C	4.38263e-25	-9.89405e-10	-1.24922	5.56377e-10	-9.89405e-10	-1.2744
161558867	chr6:161558867:C:T	7.91876e-25	-9.89405e-10	-0.657637	1.04163e-09	-9.89405e-10	-0.647298
161559129	chr6:161559129:T:G	1.24479e-24	-9.89405e-10	-0.205322	2.01412e-09	-9.89405e-10	0.0120935
161559481	chr6:161559481:T:C	1.23415e-24	-0.131148	-0.0827527	1.88258e-09	0.0966883	-0.152132
161559875	chr6:161559875:A:G	5.27103e-25	-9.89405e-10	-1.06465	7.04639e-10	-9.89405e-10	-1.03816
161560257	chr6:161560257:T:G	1.05155e-24	-0.481425	0.107403	1.45217e-09	-0.38897	0.0739448
161560370	chr6:161560370:G:A	4.31355e-25	-9.89405e-10	-1.26511	5.71283e-10	-9.89405e-10	-1.24796
161560371	chr6:161560371:C:T	3.37254e-25	-9.89405e-10	-1.5112	4.40285e-10	-9.89405e-10	-1.50842
161560502	chr6:161560502:C:T	1.53567e-25	-1.84344	-0.454464	2.25541e-10	-1.77918	-0.398163
161560545	chr6:161560545:G:A	2.04092e-25	-2.32916	0.315684	3.06029e-10	-2.3446	0.472439
161560607	chr6:161560607:C:T	2.7247e-25	-2.31386	0.589344	4.13039e-10	-2.33328	0.760979
161560750	chr6:161560750:A:G	6.41631e-25	-9.89405e-10	-0.868028	8.83213e-10	-9.89405e-10	-0.812276
161560790	chr6:161560790:C:T	4.93429e-25	-9.89405e-10	-1.13066	6.65718e-10	-9.89405e-10	-1.09498
161561076	chr6:161561076:T:C	3.61469e-25	-9.89405e-10	-1.44187	4.80544e-10	-9.89405e-10	-1.42092
161561132	chr6:161561132:A:G	5.02825e-25	-9.89405e-10	-1.1118	6.57073e-10	-9.89405e-10	-1.10805
161561567	chr6:161561567:C:A	8.92858e-25	-9.89405e-10	-0.537614	1.22283e-09	-9.89405e-10	-0.486917
161561719	chr6:161561719:A:G	3.39761e-25	-9.89405e-10	-1.5038	4.40385e-10	-9.89405e-10	-1.50819
161561852	chr6:161561852:A:G	3.66153e-25	-9.89405e-10	-1.42899	4.87576e-10	-9.89405e-10	-1.4064
161561956	chr6:161561956:T:C	5.27418e-26	-1.91057	-1.45606	7.46874e-11	-1.80181	-1.48072
161562312	chr6:161562312:A:T	5.86476e-26	-1.86784	-1.39265	7.54404e-11	-1.8645	-1.40799
161562556	chr6:161562556:C:T	8.9109e-25	-9.89405e-10	-0.539596	1.17208e-09	-9.89405e-10	-0.529303
161563153	chr6:161563153:G:A	3.59878e-25	-9.89405e-10	-1.44628	4.67603e-10	-9.89405e-10	-1.44822
161563326	chr6:161563326:G:T	1.24647e-24	-9.89405e-10	-0.203969	1.71486e-09	-9.89405e-10	-0.148756
161563345	chr6:161563345:A:G	5.9615e-26	-1.73724	-1.50689	7.90512e-11	-1.71252	-1.51323
161563373	chr6:161563373:G:A	4.27455e-25	-9.89405e-10	-1.27419	5.65996e-10	-9.89405e-10	-1.25726
161563662	chr6:161563662:T:C	7.59666e-26	-1.6019	-1.39985	9.99815e-11	-1.56552	-1.42534
161563907	chr6:161563907:A:G	7.87288e-25	-9.89405e-10	-0.663447	9.47198e-10	-9.89405e-10	-0.742334
161563950	chr6:161563950:G:A	8.89126e-25	-9.89405e-10	-0.541802	1.16979e-09	-9.89405e-10	-0.531264
161563990	chr6:161563990:C:T	1.13643e-24	-9.89405e-10	-0.296397	1.56066e-09	-9.89405e-10	-0.242975
161564022	chr6:161564022:T:TA	4.11812e-25	-9.89405e-10	-1.31148	5.55474e-10	-9.89405e-10	-1.27602
161564245	chr6:161564245:T:C	1.37848e-24	-0.483168	0.379863	1.88864e-09	-0.40276	0.350528
161565049	chr6:161565049:C:T	7.58508e-25	-9.89405e-10	-0.700688	9.87558e-10	-9.89405e-10	-0.700607
161565246	chr6:161565246:A:T	3.97205e-25	-9.89405e-10	-1.34759	5.0851e-10	-9.89405e-10	-1.36436
161565411	chr6:161565411:G:A	3.5454e-25	-9.89405e-10	-1.46122	4.65772e-10	-9.89405e-10	-1.45215
161565440	chr6:161565440:C:T	2.3371e-24	0.117143	0.307481	3.31817e-09	0.210472	0.300855
161565525	chr6:161565525:G:A	3.30668e-26	-2.34023	-1.49328	4.3489e-11	-2.32122	-1.50211
161565970	chr6:161565970:A:G	5.94185e-25	-9.89405e-10	-0.944851	8.16079e-10	-9.89405e-10	-0.891332
161566018	chr6:161566018:C:T	7.58568e-26	-1.7242	-1.27899	1.16077e-10	-1.65316	-1.18842
161567429	chr6:161567429:T:C	8.44181e-26	-2.32647	-0.569792	1.23777e-10	-2.35392	-0.423443
161567481	chr6:161567481:G:A	4.61945e-26	-2.33172	-1.16746	5.9766e-11	-2.34563	-1.15978
161567507	chr6:161567507:A:G	8.95626e-26	-2.31405	-0.523054	1.30929e-10	-2.34787	-0.373311
161567546	chr6:161567546:A:C	1.1561e-24	-9.89405e-10	-0.279232	1.58733e-09	-9.89405e-10	-0.226031
161567633	chr6:161567633:A:G	3.36014e-25	-9.89405e-10	-1.51489	4.38136e-10	-9.89405e-10	-1.51331
161567735	chr6:161567735:A:G	9.54045e-26	-2.31837	-0.455547	1.40261e-10	-2.35014	-0.302196
161567993	chr6:161567993:T:A	3.49296e-24	0.00372115	0.822742	5.06077e-09	0.0959334	0.837498
161568215	chr6:161568215:A:C	5.16113e-25	-9.89405e-10	-1.08572	6.91485e-10	-9.89405e-10	-1.057
161568509	chr6:161568509:C:T	6.37118e-25	-9.89405e-10	-0.875086	9.34037e-10	-9.89405e-10	-0.756326
161568586	chr6:161568586:CCTT:C	3.46186e-26	-2.35767	-1.42998	4.48096e-11	-2.35749	-1.43593
161568642	chr6:161568642:C:G	2.0855e-24	-0.0276992	0.338422	2.9725e-09	0.0710368	0.330281
161568678	chr6:161568678:T:C	5.70796e-26	-2.35864	-0.928952	7.90892e-11	-2.35747	-0.867797
161568871	chr6:161568871:A:C	3.41349e-26	-2.31756	-1.48416	4.3202e-11	-2.33948	-1.49047
161569031	chr6:161569031:T:C	7.85093e-26	-2.25157	-0.717252	9.84383e-11	-2.31179	-0.694627
161569118	chr6:161569118:C:T	1.13643e-24	-9.89405e-10	-0.296397	1.56066e-09	-9.89405e-10	-0.242975
161569254	chr6:161569254:A:G	3.83922e-25	-9.89405e-10	-1.3816	5.03915e-10	-9.89405e-10	-1.37344
161569262	chr6:161569262:G:A	1.13643e-24	-9.89405e-10	-0.296397	1.56066e-09	-9.89405e-10	-0.242975
161569272	chr6:161569272:C:T	3.80753e-25	-9.89405e-10	-1.38989	5.09154e-10	-9.89405e-10	-1.36309
161569288	chr6:161569288:C:A	3.36282e-25	-9.89405e-10	-1.51409	4.38637e-10	-9.89405e-10	-1.51217
161569307	chr6:161569307:G:A	3.22071e-26	-2.34653	-1.51332	4.1742e-11	-2.35434	-1.51
161569312	chr6:161569312:T:C	3.38021e-25	-9.89405e-10	-1.50893	4.38158e-10	-9.89405e-10	-1.51326
161569451	chr6:161569451:C:T	3.9713e-26	-2.35939	-1.29097	5.11915e-11	-2.35766	-1.30261
161569474	chr6:161569474:T:C	1.42284e-24	-9.89405e-10	-0.0716343	1.96191e-09	-9.89405e-10	-0.0141664
161569476	chr6:161569476:C:G	1.12858e-24	-9.89405e-10	-0.303328	1.54228e-09	-9.89405e-10	-0.254824
161569484	chr6:161569484:G:C	6.54285e-26	-1.68519	-1.46589	9.1058e-11	-1.65676	-1.42759
161569512	chr6:161569512:C:T	4.82983e-25	-9.89405e-10	-1.15206	6.30941e-10	-9.89405e-10	-1.14863
161569597	chr6:161569597:C:T	6.36536e-26	-2.35664	-0.821948	7.14701e-11	-2.36022	-0.966339
161569646	chr6:161569646:C:T	1.00641e-25	-2.36017	-0.360319	1.43383e-10	-2.36027	-0.270048
161569812	chr6:161569812:A:G	3.92719e-26	-2.32163	-1.3399	5.09555e-11	-2.3311	-1.33379
161570064	chr6:161570064:A:C	3.39036e-25	-9.89405e-10	-1.50593	4.44623e-10	-9.89405e-10	-1.49862
161570232	chr6:161570232:T:C	4.81491e-26	-2.15401	-1.30373	6.55994e-11	-2.18592	-1.22635
161570927	chr6:161570927:T:G	3.38836e-25	-9.89405e-10	-1.50653	4.47653e-10	-9.89405e-10	-1.49183
161571192	chr6:161571192:G:A	3.49602e-25	-9.89405e-10	-1.47525	4.58831e-10	-9.89405e-10	-1.46716
161571356	chr6:161571356:A:C	4.45489e-25	0.122333	-1.3552	3.32897e-10	-0.511614	-1.2764
161571359	chr6:161571359:C:T	3.35696e-25	-9.89405e-10	-1.51584	4.38794e-10	-9.89405e-10	-1.51181
161571605	chr6:161571605:T:A	5.07136e-25	-1.10326	-9.24033e-10	7.38738e-10	-0.990899	-9.24033e-10
161571633	chr6:161571633:T:C	3.74816e-25	-9.89405e-10	-1.40561	4.98273e-10	-9.89405e-10	-1.38469
161571677	chr6:161571677:T:A	4.46034e-25	-9.89405e-10	-1.23165	6.03524e-10	-9.89405e-10	-1.19306
161571826	chr6:161571826:G:A	3.6846e-25	-9.89405e-10	-1.42271	5.03261e-10	-9.89405e-10	-1.37473
161571951	chr6:161571951:A:G	3.20384e-26	-2.35189	-1.51321	4.28275e-11	-2.33534	-1.50333
161572007	chr6:161572007:A:G	3.24004e-26	-2.35748	-1.49639	4.32618e-11	-2.34696	-1.48161
161572056	chr6:161572056:A:G	3.34462e-26	-2.33558	-1.48652	4.55745e-11	-2.31366	-1.46283
161572070	chr6:161572070:G:A	4.33837e-25	-9.89405e-10	-1.25937	5.85944e-10	-9.89405e-10	-1.22262
161572324	chr6:161572324:A:G	8.9909e-25	-9.89405e-10	-0.530658	1.08343e-09	-9.89405e-10	-0.607958
161572485	chr6:161572485:C:T	3.94473e-25	-9.89405e-10	-1.35449	5.47277e-10	-9.89405e-10	-1.29089
161572893	chr6:161572893:C:T	3.68766e-25	-9.89405e-10	-1.42188	4.94346e-10	-9.89405e-10	-1.39261
161573100	chr6:161573100:G:T	3.73195e-25	-9.89405e-10	-1.40994	4.98421e-10	-9.89405e-10	-1.3844
161573167	chr6:161573167:G:A	3.58856e-25	-9.89405e-10	-1.44912	4.73926e-10	-9.89405e-10	-1.43479
161573253	chr6:161573253:TAAAATGACAGC:T	5.20482e-26	-1.86386	-1.51601	7.04372e-11	-1.82576	-1.51536
161573334	chr6:161573334:A:G	5.20569e-26	-1.86356	-1.51615	7.01476e-11	-1.8295	-1.51574
161573434	chr6:161573434:C:T	5.60028e-26	-1.79174	-1.5149	7.76261e-11	-1.7288	-1.51514
161573502	chr6:161573502:C:T	4.90946e-25	-9.89405e-10	-1.13571	6.55182e-10	-9.89405e-10	-1.11093
161573570	chr6:161573570:A:G	3.46137e-26	-2.32733	-1.46046	4.68745e-11	-2.33465	-1.41372
161574128	chr6:161574128:A:C	7.05682e-26	-1.76796	-1.30751	1.13374e-10	-1.64958	-1.21557
161574142	chr6:161574142:C:T	5.83896e-26	-1.75306	-1.51184	7.92361e-11	-1.71141	-1.512
161574291	chr6:161574291:G:A	5.21454e-25	-9.89405e-10	-1.07542	6.64774e-10	-9.89405e-10	-1.0964
161574381	chr6:161574381:A:C	1.95226e-25	-0.560677	-1.49721	3.52791e-10	-0.255601	-1.47437
161574980	chr6:161574980:T:C	3.35649e-25	-9.89405e-10	-1.51597	4.37477e-10	-9.89405e-10	-1.51482
161575338	chr6:161575338:C:T	4.23909e-26	-2.07797	-1.50714	5.60782e-11	-2.05616	-1.51293
161576684	chr6:161576684:A:T	4.36153e-26	-2.06318	-1.49345	5.76152e-11	-2.03823	-1.50382
161577181	chr6:161577181:A:G	7.67323e-26	-2.35993	-0.631787	1.36679e-10	-2.36007	-0.318141
161577639	chr6:161577639:G:T	1.51575e-25	-2.31096	-9.24033e-10	1.9425e-10	-2.3267	-9.24033e-10
161577661	chr6:161577661:C:T	4.7332e-26	-2.0926	-1.38225	7.09424e-11	-2.03253	-1.30144
161577959	chr6:161577959:A:G	5.58277e-26	-2.27679	-1.03298	9.38515e-11	-2.21386	-0.840267
161578214	chr6:161578214:T:C	3.54615e-26	-2.2684	-1.49519	5.05467e-11	-2.21249	-1.46046
161578366	chr6:161578366:C:G	5.3117e-26	-2.03377	-1.32577	8.24353e-11	-1.96398	-1.21985
161578603	chr6:161578603:A:G	5.65623e-25	-9.89405e-10	-0.994113	7.17001e-10	-9.89405e-10	-1.02077
161578625	chr6:161578625:T:C	3.90997e-25	-9.89405e-10	-1.36334	5.21716e-10	-9.89405e-10	-1.33872
161578691	chr6:161578691:T:G	3.62845e-25	-9.89405e-10	-1.43807	4.85138e-10	-9.89405e-10	-1.41141
161578712	chr6:161578712:C:T	5.05462e-26	-2.00554	-1.40361	6.61258e-11	-1.98113	-1.42315
161579197	chr6:161579197:T:G	4.29462e-25	-9.89405e-10	-1.26951	5.53385e-10	-9.89405e-10	-1.27979
161579547	chr6:161579547:T:G	3.43188e-25	-9.89405e-10	-1.49376	4.50928e-10	-9.89405e-10	-1.48454
161579728	chr6:161579728:TG:T	4.35683e-25	-9.89405e-10	-1.25513	5.93797e-10	-9.89405e-10	-1.2093
161580030	chr6:161580030:A:G	3.57792e-25	-9.89405e-10	-1.45209	4.76899e-10	-9.89405e-10	-1.42854
161580093	chr6:161580093:G:A	3.5065e-25	-9.89405e-10	-1.47225	4.66628e-10	-9.89405e-10	-1.45031
161580138	chr6:161580138:A:G	3.38709e-25	-9.89405e-10	-1.5069	4.43374e-10	-9.89405e-10	-1.50143
161580404	chr6:161580404:T:C	3.61665e-26	-2.36026	-1.38365	5.17751e-11	-2.35895	-1.28998
161580407	chr6:161580407:C:T	1.73074e-25	-2.17832	-9.24033e-10	2.39632e-10	-2.11674	-9.24033e-10
161580700	chr6:161580700:A:C	3.49184e-25	-9.89405e-10	-1.47644	4.50822e-10	-9.89405e-10	-1.48477
161582457	chr6:161582457:C:T	3.39494e-25	-9.89405e-10	-1.50459	4.57249e-10	-9.89405e-10	-1.47061
161582528	chr6:161582528:G:A	4.35422e-25	-9.89405e-10	-1.25573	5.86372e-10	-9.89405e-10	-1.22189
161582811	chr6:161582811:G:A	1.24689e-25	-0.990388	-1.51583	2.02605e-10	-0.768655	-1.51593
161583013	chr6:161583013:CACACACACAT:C	4.10765e-25	-9.89405e-10	-1.31402	5.41546e-10	-9.89405e-10	-1.30141
161583015	chr6:161583015:CACACACAT:C	1.93033e-25	-2.06918	-9.24033e-10	2.57633e-10	-2.04431	-9.24033e-10
161583017	chr6:161583017:CACACAT:C	1.59281e-25	-2.26137	-9.24033e-10	2.13135e-10	-2.23392	-9.24033e-10
161583699	chr6:161583699:G:A	3.3175e-26	-2.35591	-1.47434	4.21411e-11	-2.35812	-1.4967
161584026	chr6:161584026:C:T	1.33224e-25	-0.93627	-1.50374	2.09221e-10	-0.742928	-1.50952
161584064	chr6:161584064:G:A	4.76741e-25	-9.89405e-10	-1.16507	5.986e-10	-9.89405e-10	-1.20125
161584541	chr6:161584541:T:C	3.50261e-25	-9.89405e-10	-1.47336	4.64803e-10	-9.89405e-10	-1.45423
161585310	chr6:161585310:T:C	3.9608e-25	-9.89405e-10	-1.35042	5.34585e-10	-9.89405e-10	-1.31435
161585316	chr6:161585316:G:A	3.62308e-25	-9.89405e-10	-1.43955	4.84284e-10	-9.89405e-10	-1.41317
161585358	chr6:161585358:G:A	3.36659e-25	-9.89405e-10	-1.51297	4.37354e-10	-9.89405e-10	-1.5151
161585724	chr6:161585724:CT:C	1.75029e-25	-2.16709	-9.24033e-10	2.3717e-10	-2.12707	-9.24033e-10
161585727	chr6:161585727:G:A	1.74902e-25	-2.16782	-9.24033e-10	2.36979e-10	-2.12787	-9.24033e-10
161585771	chr6:161585771:C:T	3.73204e-25	-9.89405e-10	-1.40992	4.95297e-10	-9.89405e-10	-1.39068
161585804	chr6:161585804:C:T	4.12119e-26	-2.26598	-1.34733	5.60868e-11	-2.26803	-1.30091
161586219	chr6:161586219:C:T	3.1916e-26	-2.36011	-1.50882	4.13117e-11	-2.35886	-1.51584
161586316	chr6:161586316:C:G	5.28677e-25	-9.89405e-10	-1.06166	7.24234e-10	-9.89405e-10	-1.01073
161586381	chr6:161586381:G:T	5.61029e-25	-9.89405e-10	-1.00227	7.77502e-10	-9.89405e-10	-0.939756
161586790	chr6:161586790:A:C	3.51746e-26	-2.25789	-1.51382	4.79745e-11	-2.21033	-1.51484
161587583	chr6:161587583:T:A	3.83129e-26	-2.28466	-1.40159	5.16466e-11	-2.28874	-1.36268
161587642	chr6:161587642:A:T	3.31122e-26	-2.33602	-1.49612	4.41007e-11	-2.32106	-1.48831
161587697	chr6:161587697:C:T	4.19608e-26	-2.10206	-1.49325	5.42003e-11	-2.09766	-1.5055
161588359	chr6:161588359:A:C	4.92798e-25	-9.89405e-10	-1.13194	6.29468e-10	-9.89405e-10	-1.15097
161588360	chr6:161588360:A:G	3.58639e-25	-9.89405e-10	-1.44973	4.99504e-10	-9.89405e-10	-1.38223
161589147	chr6:161589147:C:T	3.4024e-25	-9.89405e-10	-1.50239	4.59821e-10	-9.89405e-10	-1.465
161589296	chr6:161589296:C:T	4.08593e-25	-9.89405e-10	-1.31932	5.23815e-10	-9.89405e-10	-1.3347
161589841	chr6:161589841:G:A	4.01405e-25	-9.89405e-10	-1.33707	5.18617e-10	-9.89405e-10	-1.34468
161589990	chr6:161589990:T:C	2.01456e-24	-9.89405e-10	0.276115	2.71648e-09	-9.89405e-10	0.31125
161590004	chr6:161590004:G:A	3.81109e-25	-9.89405e-10	-1.38896	4.86082e-10	-9.89405e-10	-1.40947
161590192	chr6:161590192:C:T	5.25936e-25	-9.89405e-10	-1.06686	7.25982e-10	-9.89405e-10	-1.00832
161590426	chr6:161590426:C:T	3.26e-25	-1.54514	-9.24033e-10	4.16348e-10	-1.56432	-9.24033e-10
161590689	chr6:161590689:T:C	4.70132e-25	-9.89405e-10	-1.17903	6.4682e-10	-9.89405e-10	-1.12377
161591350	chr6:161591350:C:G	5.69191e-26	-1.77576	-1.51465	6.50097e-11	-1.91252	-1.50879
161592479	chr6:161592479:T:C	3.50405e-26	-2.29877	-1.47676	4.98767e-11	-2.25737	-1.42891
161592807	chr6:161592807:C:T	3.4626e-25	-9.89405e-10	-1.48485	4.47732e-10	-9.89405e-10	-1.49165
161593189	chr6:161593189:A:G	4.0565e-25	-9.89405e-10	-1.32655	5.20238e-10	-9.89405e-10	-1.34156
161593556	chr6:161593556:G:C	5.81343e-25	-9.89405e-10	-0.966701	7.43589e-10	-9.89405e-10	-0.984354
161593748	chr6:161593748:G:C	4.02386e-25	-9.89405e-10	-1.33463	5.79231e-10	-9.89405e-10	-1.23414
161594059	chr6:161594059:G:A	3.24302e-26	-2.35636	-1.49659	4.20608e-11	-2.35446	-1.50227
161594157	chr6:161594157:C:T	1.99656e-25	-2.03545	-9.24033e-10	2.19931e-10	-2.20253	-9.24033e-10
161594685	chr6:161594685:A:G	4.42552e-25	-1.23948	-9.24033e-10	5.28854e-10	-1.32513	-9.24033e-10
161596142	chr6:161596142:T:C	3.89236e-26	-2.34842	-1.32202	5.90497e-11	-2.33824	-1.17922
161596172	chr6:161596172:C:T	1.13819e-24	-9.89405e-10	-0.294849	1.52463e-09	-9.89405e-10	-0.266337
161596556	chr6:161596556:G:A	6.62688e-26	-1.82764	-1.31068	1.07616e-10	-1.69941	-1.21786
161596612	chr6:161596612:C:T	5.9772e-25	-9.89405e-10	-0.938918	7.64222e-10	-9.89405e-10	-0.956984
161597104	chr6:161597104:T:C	4.20742e-26	-2.0794	-1.5132	5.75764e-11	-2.02992	-1.51281
161597163	chr6:161597163:G:A	6.53576e-25	-9.89405e-10	-0.849582	8.2408e-10	-9.89405e-10	-0.881575
161597336	chr6:161597336:G:C	7.71046e-25	-9.89405e-10	-0.684293	1.07191e-09	-9.89405e-10	-0.618646
161597474	chr6:161597474:T:C	3.71117e-25	-9.89405e-10	-1.41552	4.96546e-10	-9.89405e-10	-1.38817
161598330	chr6:161598330:T:C	4.87722e-25	-9.89405e-10	-1.1423	6.66254e-10	-9.89405e-10	-1.09417
161598393	chr6:161598393:A:G	4.54038e-25	-9.89405e-10	-1.21386	5.72552e-10	-9.89405e-10	-1.24574
161598412	chr6:161598412:T:C	4.51217e-26	-2.35	-1.17268	7.14806e-11	-2.33654	-0.989872
161598453	chr6:161598453:T:C	5.9048e-25	-9.89405e-10	-0.951105	8.19067e-10	-9.89405e-10	-0.887676
161599197	chr6:161599197:G:T	2.52955e-25	-1.79883	-9.24033e-10	2.77968e-10	-1.96834	-9.24033e-10
161599208	chr6:161599208:T:A	6.33919e-25	-9.89405e-10	-0.88012	7.79647e-10	-9.89405e-10	-0.937002
161599243	chr6:161599243:A:G	3.94386e-26	-2.17067	-1.48662	5.76353e-11	-2.10492	-1.43679
161599292	chr6:161599292:C:T	7.48023e-25	-9.89405e-10	-0.714608	9.40203e-10	-9.89405e-10	-0.749747
161600086	chr6:161600086:T:C	6.22284e-25	-9.89405e-10	-0.898644	7.65991e-10	-9.89405e-10	-0.954672
161600608	chr6:161600608:T:C	3.93278e-26	-2.26503	-1.39508	5.36227e-11	-2.24491	-1.36896
161600709	chr6:161600709:G:A	3.47422e-25	-9.89405e-10	-1.4815	4.49495e-10	-9.89405e-10	-1.48772
161600906	chr6:161600906:T:C	7.49401e-25	-9.89405e-10	-0.712767	9.41748e-10	-9.89405e-10	-0.748105
161600975	chr6:161600975:T:C	5.77743e-26	-1.75934	-1.51616	9.25429e-11	-1.55283	-1.51534
161601011	chr6:161601011:A:G	3.99364e-25	-9.89405e-10	-1.34217	5.15238e-10	-9.89405e-10	-1.35121
161601416	chr6:161601416:A:G	3.3561e-25	-9.89405e-10	-1.51609	4.37122e-10	-9.89405e-10	-1.51563
161601460	chr6:161601460:C:T	4.46996e-26	-2.35916	-1.17292	7.05434e-11	-2.35519	-0.984424
161601577	chr6:161601577:T:C	1.84203e-25	-2.116	-9.24033e-10	2.1543e-10	-2.2232	-9.24033e-10
161601647	chr6:161601647:A:G	5.38316e-25	-9.89405e-10	-1.0436	7.42669e-10	-9.89405e-10	-0.985592
161601683	chr6:161601683:C:T	3.64588e-25	-9.89405e-10	-1.43327	4.72424e-10	-9.89405e-10	-1.43797
161601727	chr6:161601727:C:T	6.74192e-26	-1.73276	-1.38835	1.08134e-10	-1.59876	-1.31372
161601772	chr6:161601772:C:T	1.09097e-25	-1.87867	-0.761127	1.319e-10	-2.02154	-0.692259
161601824	chr6:161601824:C:T	7.15628e-25	-9.89405e-10	-0.75888	8.99949e-10	-9.89405e-10	-0.793504
161602072	chr6:161602072:C:T	4.15177e-25	-9.89405e-10	-1.30334	5.27329e-10	-9.89405e-10	-1.32802
161602571	chr6:161602571:G:A	4.07069e-26	-2.29431	-1.33133	5.90895e-11	-2.31378	-1.20301
161602893	chr6:161602893:T:C	7.20302e-25	-9.89405e-10	-0.752371	9.05839e-10	-9.89405e-10	-0.786981
161603539	chr6:161603539:C:T	4.41997e-25	-9.89405e-10	-1.24074	5.52229e-10	-9.89405e-10	-1.28188
161603717	chr6:161603717:T:C	1.00002e-24	-9.89405e-10	-0.424263	1.33781e-09	-9.89405e-10	-0.397053
161603843	chr6:161603843:C:G	5.64513e-25	-9.89405e-10	-0.996077	7.77527e-10	-9.89405e-10	-0.939724
161603941	chr6:161603941:A:T	1.89583e-25	-2.08722	-9.24033e-10	2.3929e-10	-2.11817	-9.24033e-10
161604341	chr6:161604341:G:A	5.63329e-26	-2.35399	-0.946771	8.77927e-11	-2.26941	-0.851456
161604356	chr6:161604356:G:T	6.78206e-25	-9.89405e-10	-0.81259	8.54512e-10	-9.89405e-10	-0.845312
161605573	chr6:161605573:G:A	3.38202e-25	-9.89405e-10	-1.5084	4.44228e-10	-9.89405e-10	-1.49951
161605888	chr6:161605888:T:C	3.35619e-25	-9.89405e-10	-1.51606	4.40515e-10	-9.89405e-10	-1.5079
161607938	chr6:161607938:C:A	8.75785e-25	-9.89405e-10	-0.556921	1.17025e-09	-9.89405e-10	-0.530867
161608061	chr6:161608061:C:G	3.425e-25	-9.89405e-10	-1.49577	4.52287e-10	-9.89405e-10	-1.48153
161608177	chr6:161608177:T:C	1.75361e-24	-9.89405e-10	0.13739	2.19426e-09	-9.89405e-10	0.0977599
161608997	chr6:161608997:C:G	4.17049e-25	-9.89405e-10	-1.29884	5.65227e-10	-9.89405e-10	-1.25862
161609139	chr6:161609139:A:G	3.57129e-25	-9.89405e-10	-1.45394	4.964e-10	-9.89405e-10	-1.38846
161609537	chr6:161609537:G:A	3.59605e-26	-2.23423	-1.51539	4.23442e-11	-2.33493	-1.51508
161609977	chr6:161609977:T:C	4.32543e-25	-9.89405e-10	-1.26236	5.46962e-10	-9.89405e-10	-1.29146
161610357	chr6:161610357:C:T	4.91534e-25	-9.89405e-10	-1.13451	6.71637e-10	-9.89405e-10	-1.08612
161610425	chr6:161610425:T:C	3.68497e-25	-9.89405e-10	-1.42261	4.94534e-10	-9.89405e-10	-1.39223
161610893	chr6:161610893:C:T	3.35813e-25	-9.89405e-10	-1.51549	4.36912e-10	-9.89405e-10	-1.51611
161611095	chr6:161611095:G:T	3.31028e-26	-2.33664	-1.49579	4.7266e-11	-2.29009	-1.44996
161611206	chr6:161611206:G:A	6.57616e-26	-1.72468	-1.42132	1.03255e-10	-1.6039	-1.35475
161612111	chr6:161612111:C:T	3.48276e-26	-2.30065	-1.48098	4.39446e-11	-2.35774	-1.45518
161613024	chr6:161613024:T:C	3.72894e-25	-9.89405e-10	-1.41075	4.79089e-10	-9.89405e-10	-1.42396
161613276	chr6:161613276:T:C	4.64704e-25	-9.89405e-10	-1.19064	6.3469e-10	-9.89405e-10	-1.14271
161613300	chr6:161613300:C:T	4.83689e-25	-9.89405e-10	-1.1506	6.61906e-10	-9.89405e-10	-1.10072
161613416	chr6:161613416:A:G	3.88254e-25	-1.37038	-9.24033e-10	5.41337e-10	-1.3018	-9.24033e-10
161613545	chr6:161613545:A:T	3.74213e-25	-9.89405e-10	-1.40722	4.80657e-10	-9.89405e-10	-1.42069
161613577	chr6:161613577:T:C	3.43985e-25	-9.89405e-10	-1.49144	4.65693e-10	-9.89405e-10	-1.45232
161613869	chr6:161613869:G:A	4.52266e-25	-9.89405e-10	-1.21777	6.1653e-10	-9.89405e-10	-1.17173
161614216	chr6:161614216:T:C	3.93422e-25	-9.89405e-10	-1.35716	5.18094e-10	-9.89405e-10	-1.34569
161614290	chr6:161614290:C:T	9.34463e-25	-9.89405e-10	-0.492069	1.07256e-09	-9.89405e-10	-0.618043
161614788	chr6:161614788:G:A	5.25455e-25	-9.89405e-10	-1.06778	6.7194e-10	-9.89405e-10	-1.08567
161614894	chr6:161614894:A:C	8.66914e-26	-2.25873	-0.610952	1.51715e-10	-2.27383	-0.300013
161615009	chr6:161615009:A:C	1.84897e-25	-2.11224	-9.24033e-10	2.30235e-10	-2.15674	-9.24033e-10
161615624	chr6:161615624:C:T	4.47464e-26	-2.06161	-1.46942	5.01226e-11	-2.17916	-1.50221
161615634	chr6:161615634:C:G	3.54401e-25	-9.89405e-10	-1.46161	4.6884e-10	-9.89405e-10	-1.44558
161615676	chr6:161615676:G:A	3.51674e-25	-9.89405e-10	-1.46934	4.54109e-10	-9.89405e-10	-1.4775
161615747	chr6:161615747:C:A	4.22031e-26	-2.0751	-1.51445	4.81778e-11	-2.20478	-1.51617
161615777	chr6:161615777:T:C	5.32991e-26	-1.89604	-1.46008	6.20464e-11	-2.05025	-1.41771
161615845	chr6:161615845:T:C	3.91628e-25	-9.89405e-10	-1.36173	5.20812e-10	-9.89405e-10	-1.34045
161616265	chr6:161616265:C:T	3.39961e-25	-9.89405e-10	-1.50321	4.4433e-10	-9.89405e-10	-1.49928
161616563	chr6:161616563:C:T	3.37617e-25	-9.89405e-10	-1.51013	4.43169e-10	-9.89405e-10	-1.50189
161616710	chr6:161616710:C:G	3.6313e-25	-9.89405e-10	-1.43728	4.8033e-10	-9.89405e-10	-1.42137
161616752	chr6:161616752:A:C	1.64009e-25	-2.23212	-9.24033e-10	2.0973e-10	-2.25002	-9.24033e-10
161616867	chr6:161616867:CAT:C	4.56673e-26	-2.10082	-1.40984	5.29312e-11	-2.19954	-1.42731
161616975	chr6:161616975:G:T	4.28694e-26	-2.12152	-1.45236	4.88177e-11	-2.23544	-1.47231
161617169	chr6:161617169:G:A	3.59157e-25	-9.89405e-10	-1.44828	4.59655e-10	-9.89405e-10	-1.46537
161617195	chr6:161617195:C:T	4.03143e-25	-9.89405e-10	-1.33275	5.39601e-10	-9.89405e-10	-1.30501
161617606	chr6:161617606:T:C	5.07198e-26	-1.96208	-1.44365	5.58777e-11	-2.10803	-1.46464
161617690	chr6:161617690:T:C	3.35658e-25	-9.89405e-10	-1.51595	4.37491e-10	-9.89405e-10	-1.51479
161617736	chr6:161617736:A:C	5.08243e-26	-1.89917	-1.50449	5.48373e-11	-2.07538	-1.51609
161618004	chr6:161618004:T:C	3.67561e-25	-9.89405e-10	-1.42515	4.6904e-10	-9.89405e-10	-1.44515
161618679	chr6:161618679:T:C	4.47876e-26	-2.02829	-1.50182	6.19441e-11	-1.96306	-1.50655
161618895	chr6:161618895:A:C	4.07539e-26	-2.20714	-1.41735	4.92951e-11	-2.28613	-1.41189
161618983	chr6:161618983:A:C	3.75612e-25	-9.89405e-10	-1.40348	4.73002e-10	-9.89405e-10	-1.43674
161619373	chr6:161619373:A:G	5.19556e-26	-2.316	-1.06565	8.00314e-11	-2.26077	-0.95265
161619428	chr6:161619428:A:G	5.61115e-26	-2.29191	-1.01279	8.78627e-11	-2.22376	-0.896303
161619749	chr6:161619749:T:C	4.48056e-26	-2.03538	-1.49432	6.19876e-11	-1.96869	-1.50022
161620244	chr6:161620244:C:T	3.79252e-25	-9.89405e-10	-1.39384	5.04094e-10	-9.89405e-10	-1.37308
161620684	chr6:161620684:T:C	3.4399e-25	-9.89405e-10	-1.49143	4.44903e-10	-9.89405e-10	-1.49799
161620723	chr6:161620723:G:A	3.37834e-25	-9.89405e-10	-1.50949	4.36908e-10	-9.89405e-10	-1.51612
161620726	chr6:161620726:A:G	5.26944e-26	-2.35838	-1.00915	7.77347e-11	-2.35468	-0.887866
161621540	chr6:161621540:C:T	3.36038e-25	-9.89405e-10	-1.51482	4.38296e-10	-9.89405e-10	-1.51295
161621807	chr6:161621807:T:C	5.56449e-26	-2.1924	-1.12065	7.64007e-11	-2.27075	-0.989099
161621904	chr6:161621904:T:C	1.0302e-25	-2.2932	-0.403918	1.31304e-10	-2.28534	-0.43299
161622068	chr6:161622068:C:T	4.90955e-26	-2.34224	-1.09604	7.17485e-11	-2.29032	-1.03235
161622159	chr6:161622159:G:GA	1.61695e-25	-2.24633	-9.24033e-10	2.14986e-10	-2.22527	-9.24033e-10
161622227	chr6:161622227:A:G	1.08412e-25	-2.06652	-0.579581	1.6206e-10	-2.01561	-0.492272
161622986	chr6:161622986:G:A	3.38118e-25	-9.89405e-10	-1.50865	4.38747e-10	-9.89405e-10	-1.51192
161623156	chr6:161623156:A:G	2.31255e-24	-9.89405e-10	0.414066	3.23978e-09	-9.89405e-10	0.487417
161623853	chr6:161623853:TA:T	3.72736e-25	-9.89405e-10	-1.41117	4.73681e-10	-9.89405e-10	-1.43531
161624250	chr6:161624250:A:C	4.08171e-26	-2.14199	-1.48095	5.57308e-11	-2.07761	-1.4977
161624964	chr6:161624964:T:C	2.20089e-24	-9.89405e-10	0.364574	2.69937e-09	-9.89405e-10	0.304932
161625316	chr6:161625316:G:GA	3.83816e-26	-2.35927	-1.3252	4.97392e-11	-2.35503	-1.33402
161625377	chr6:161625377:C:T	5.20968e-25	-9.89405e-10	-1.07635	6.48036e-10	-9.89405e-10	-1.1219
161625627	chr6:161625627:C:T	3.35735e-25	-9.89405e-10	-1.51572	4.3769e-10	-9.89405e-10	-1.51433
161625804	chr6:161625804:C:T	4.73015e-26	-1.99062	-1.48488	6.42973e-11	-1.93527	-1.49705
161626175	chr6:161626175:C:T	4.40477e-26	-2.35953	-1.18724	5.72089e-11	-2.35517	-1.19397
161626192	chr6:161626192:G:A	3.35644e-25	-9.89405e-10	-1.51599	4.37417e-10	-9.89405e-10	-1.51496
161626349	chr6:161626349:C:T	8.41284e-26	-2.32856	-0.571141	1.42812e-10	-2.26874	-0.365577
161626697	chr6:161626697:C:T	1.45078e-25	-2.35477	-9.24033e-10	1.90257e-10	-2.34747	-9.24033e-10
161626799	chr6:161626799:G:T	5.22382e-25	-9.89405e-10	-1.07364	6.49881e-10	-9.89405e-10	-1.11905
161627160	chr6:161627160:G:A	3.35596e-25	-9.89405e-10	-1.51613	4.38365e-10	-9.89405e-10	-1.51279
161627406	chr6:161627406:C:G	3.62762e-25	-9.89405e-10	-1.4383	4.72636e-10	-9.89405e-10	-1.43752
161627625	chr6:161627625:G:T	3.4451e-25	-9.89405e-10	-1.48992	4.50792e-10	-9.89405e-10	-1.48484
161627685	chr6:161627685:A:G	3.55151e-25	-9.89405e-10	-1.4595	4.54662e-10	-9.89405e-10	-1.47629
161627901	chr6:161627901:C:T	1.54923e-25	-2.28911	-9.24033e-10	1.99552e-10	-2.29977	-9.24033e-10
161627908	chr6:161627908:A:G	3.40245e-25	-9.89405e-10	-1.50237	4.39703e-10	-9.89405e-10	-1.50974
161628051	chr6:161628051:C:A	3.35596e-25	-9.89405e-10	-1.51613	4.38075e-10	-9.89405e-10	-1.51345
161628729	chr6:161628729:C:T	1.0102e-25	-1.31378	-1.40294	1.77494e-10	-1.05594	-1.36097
161629187	chr6:161629187:G:A	2.22384e-25	-1.92764	-9.24033e-10	3.47756e-10	-1.74434	-9.24033e-10
161629268	chr6:161629268:G:A	4.04899e-26	-2.14538	-1.48561	5.44077e-11	-2.1028	-1.49653
161629292	chr6:161629292:C:T	5.42914e-26	-2.31902	-1.01866	7.09245e-11	-2.30306	-1.03117
161629403	chr6:161629403:C:G	5.56279e-26	-2.35379	-0.959567	8.15257e-11	-2.32273	-0.872197
161629703	chr6:161629703:G:C	4.26393e-26	-2.07698	-1.50229	5.80127e-11	-2.02469	-1.51049
161629708	chr6:161629708:C:T	9.36708e-26	-2.14323	-0.649026	1.18954e-10	-2.20473	-0.612368
161629722	chr6:161629722:T:C	8.65072e-25	-9.89405e-10	-0.569229	1.3378e-09	-9.89405e-10	-0.39706
161630046	chr6:161630046:T:C	1.53661e-25	-2.13328	-0.164011	2.06309e-10	-2.15141	-0.115055
161630449	chr6:161630449:G:T	1.56482e-25	-2.2791	-9.24033e-10	2.08e-10	-2.2583	-9.24033e-10
161630495	chr6:161630495:G:T	5.79833e-26	-2.30652	-0.96537	8.82934e-11	-2.23737	-0.877804
161630548	chr6:161630548:A:T	1.07461e-25	-2.35319	-0.301727	1.60359e-10	-2.35914	-0.159293
161630795	chr6:161630795:G:A	4.21434e-26	-2.07487	-1.51609	5.78628e-11	-2.02277	-1.515
161630874	chr6:161630874:G:C	3.72556e-25	-9.89405e-10	-1.41165	4.75902e-10	-9.89405e-10	-1.43063
161630996	chr6:161630996:G:A	4.32807e-25	-9.89405e-10	-1.26175	5.64743e-10	-9.89405e-10	-1.25947
161631003	chr6:161631003:C:A	3.39189e-25	-9.89405e-10	-1.50548	4.3982e-10	-9.89405e-10	-1.50948
161631689	chr6:161631689:T:A	4.9174e-26	-1.92109	-1.51559	6.80568e-11	-1.85962	-1.51588
161632066	chr6:161632066:C:G	1.40758e-24	-9.89405e-10	-0.0824165	2.23571e-09	-9.89405e-10	0.116473
161632098	chr6:161632098:C:T	3.4291e-25	-9.89405e-10	-1.49457	4.4189e-10	-9.89405e-10	-1.50478
161632145	chr6:161632145:C:T	3.35602e-25	-9.89405e-10	-1.51612	4.37205e-10	-9.89405e-10	-1.51544
161632203	chr6:161632203:A:G	1.06515e-24	-9.89405e-10	-0.361171	1.69349e-09	-9.89405e-10	-0.161295
161632682	chr6:161632682:A:C	4.79875e-26	-1.95706	-1.50404	6.58628e-11	-1.89662	-1.51165
161632836	chr6:161632836:AACTC:A	3.50749e-25	-9.89405e-10	-1.47197	4.52425e-10	-9.89405e-10	-1.48122
161632920	chr6:161632920:T:G	1.10852e-24	-9.89405e-10	-0.32126	1.59449e-09	-9.89405e-10	-0.221535
161633171	chr6:161633171:C:T	3.45164e-25	-9.89405e-10	-1.48802	4.45896e-10	-9.89405e-10	-1.49576
161633299	chr6:161633299:T:C	3.55071e-25	-9.89405e-10	-1.45972	4.5465e-10	-9.89405e-10	-1.47631
161633392	chr6:161633392:C:T	1.4838e-25	-2.33226	-9.24033e-10	1.93876e-10	-2.32863	-9.24033e-10
161633652	chr6:161633652:T:C	3.75884e-25	-9.89405e-10	-1.40276	4.78954e-10	-9.89405e-10	-1.42424
161634128	chr6:161634128:T:C	7.27412e-26	-2.34781	-0.697321	1.01583e-10	-2.36011	-0.614859
161634338	chr6:161634338:G:A	6.59798e-25	-0.840107	-9.24033e-10	8.569e-10	-0.842521	-9.24033e-10
161634681	chr6:161634681:G:A	3.61487e-25	-9.89405e-10	-1.44181	4.6452e-10	-9.89405e-10	-1.45484
161634760	chr6:161634760:T:C	3.67577e-25	-9.89405e-10	-1.42511	4.6949e-10	-9.89405e-10	-1.4442
161634999	chr6:161634999:C:T	3.5929e-25	-9.89405e-10	-1.44791	4.62318e-10	-9.89405e-10	-1.45959
161635614	chr6:161635614:G:A	1.95628e-25	-2.05583	-9.24033e-10	2.40068e-10	-2.11492	-9.24033e-10
161635622	chr6:161635622:T:C	1.04962e-24	-9.89405e-10	-0.375854	1.65587e-09	-9.89405e-10	-0.183763
161636041	chr6:161636041:T:C	5.91372e-25	-9.89405e-10	-0.949596	7.22365e-10	-9.89405e-10	-1.01331
161636174	chr6:161636174:G:T	3.9782e-25	-9.89405e-10	-1.34604	5.11805e-10	-9.89405e-10	-1.3579
161636387	chr6:161636387:C:T	3.79544e-26	-2.3499	-1.34576	5.58195e-11	-2.32958	-1.24414
161636768	chr6:161636768:A:T	5.67021e-26	-2.29768	-0.99655	7.76356e-11	-2.34081	-0.903004
161636866	chr6:161636866:C:T	3.62467e-25	-9.89405e-10	-1.43911	4.70411e-10	-9.89405e-10	-1.44224
161637155	chr6:161637155:G:A	4.85912e-25	-9.89405e-10	-1.14601	6.00088e-10	-9.89405e-10	-1.19877
161637243	chr6:161637243:A:T	3.43696e-25	-9.89405e-10	-1.49228	4.51359e-10	-9.89405e-10	-1.48358
161637287	chr6:161637287:G:A	3.41994e-25	-9.89405e-10	-1.49725	4.40734e-10	-9.89405e-10	-1.5074
161637347	chr6:161637347:T:C	4.91362e-25	-9.89405e-10	-1.13486	6.07543e-10	-9.89405e-10	-1.18642
161637527	chr6:161637527:T:C	6.24101e-26	-2.2758	-0.922513	8.50473e-11	-2.33005	-0.822587
161637553	chr6:161637553:C:T	1.12263e-25	-2.30969	-0.301508	1.78275e-10	-2.33124	-0.0812767
161637633	chr6:161637633:T:C	4.96606e-25	-9.89405e-10	-1.12424	6.13573e-10	-9.89405e-10	-1.17654
161637695	chr6:161637695:C:A	4.20957e-26	-2.24907	-1.34302	5.35561e-11	-2.28429	-1.33083
161637699	chr6:161637699:T:G	1.7306e-25	-2.1784	-9.24033e-10	2.15907e-10	-2.22099	-9.24033e-10
161637707	chr6:161637707:A:G	6.91054e-26	-2.35603	-0.740378	1.25553e-10	-2.35998	-0.403139
161637814	chr6:161637814:G:A	3.45445e-25	-9.89405e-10	-1.48721	4.60174e-10	-9.89405e-10	-1.46424
161637965	chr6:161637965:T:C	8.51134e-26	-2.36021	-0.527846	1.61122e-10	-2.35942	-0.154256
161638045	chr6:161638045:A:G	3.43736e-25	-9.89405e-10	-1.49217	4.44867e-10	-9.89405e-10	-1.49807
161638082	chr6:161638082:T:C	8.86802e-26	-2.35944	-0.487567	1.68743e-10	-2.36021	-0.107256
161638242	chr6:161638242:C:T	4.53763e-26	-2.08217	-1.43488	6.43116e-11	-2.02382	-1.40829
161638300	chr6:161638300:A:AT	3.41702e-25	-9.89405e-10	-1.4981	4.40476e-10	-9.89405e-10	-1.50799
161638567	chr6:161638567:G:A	3.37768e-25	-9.89405e-10	-1.50968	4.38388e-10	-9.89405e-10	-1.51274
161639369	chr6:161639369:C:T	2.978e-24	-9.89405e-10	0.666967	4.61336e-09	-9.89405e-10	0.84087
161639377	chr6:161639377:C:T	3.3824e-25	-9.89405e-10	-1.50828	4.42058e-10	-9.89405e-10	-1.5044
161639407	chr6:161639407:C:T	3.3165e-24	-9.89405e-10	0.774623	5.15394e-09	-9.89405e-10	0.951674
161639436	chr6:161639436:C:T	5.70535e-26	-2.36005	-0.928006	8.6441e-11	-2.35832	-0.778059
161639547	chr6:161639547:C:A	4.04929e-25	-9.89405e-10	-1.32833	5.09972e-10	-9.89405e-10	-1.36149
161639888	chr6:161639888:T:C	3.52976e-26	-2.27473	-1.49349	4.56756e-11	-2.28635	-1.48793
161639953	chr6:161639953:A:C	3.47037e-25	-9.89405e-10	-1.48261	4.54102e-10	-9.89405e-10	-1.47752
161640110	chr6:161640110:A:G	9.86052e-26	-2.35968	-0.381234	1.89186e-10	-2.36026	0.00714678
161640299	chr6:161640299:T:C	8.01541e-26	-2.3592	-0.588895	1.25814e-10	-2.35623	-0.404813
161640326	chr6:161640326:T:C	9.35074e-26	-2.359	-0.434997	1.47954e-10	-2.35584	-0.243107
161640328	chr6:161640328:C:T	9.33861e-26	-2.35907	-0.436232	1.47737e-10	-2.35596	-0.244447
161640374	chr6:161640374:T:A	3.81278e-25	-9.89405e-10	-1.38851	5.09952e-10	-9.89405e-10	-1.36153
161640378	chr6:161640378:G:A	4.23447e-26	-2.19038	-1.39582	5.74877e-11	-2.18519	-1.35909
161640427	chr6:161640427:G:A	3.43847e-25	-2.3442	0.852354	6.61639e-10	-2.32373	1.22261
161640455	chr6:161640455:A:C	3.48996e-26	-2.30761	-1.47195	4.86628e-11	-2.25033	-1.4606
161640635	chr6:161640635:G:C	4.09925e-25	-9.89405e-10	-1.31607	5.46855e-10	-9.89405e-10	-1.29166
161640922	chr6:161640922:C:T	7.80646e-26	-1.51517	-1.45934	1.25582e-10	-1.32712	-1.43577
161640940	chr6:161640940:A:G	1.73276e-25	-2.29135	0.114199	2.64637e-10	-2.32143	0.303944
161641080	chr6:161641080:C:T	1.78906e-25	-2.29739	0.152205	2.73993e-10	-2.32628	0.343535
161641099	chr6:161641099:C:T	1.58587e-25	-2.26574	-9.24033e-10	2.05584e-10	-2.26999	-9.24033e-10
161641202	chr6:161641202:A:G	1.69638e-25	-2.2809	0.0825277	2.59113e-10	-2.31397	0.275388
161641391	chr6:161641391:A:G	3.56712e-25	-9.89405e-10	-1.45511	4.67933e-10	-9.89405e-10	-1.44752
161641505	chr6:161641505:T:C	2.28106e-25	-1.90223	-9.24033e-10	2.92199e-10	-1.91841	-9.24033e-10
161641600	chr6:161641600:G:T	2.25779e-25	-2.30782	0.395334	3.39301e-10	-2.30286	0.53391
161641627	chr6:161641627:A:G	2.02491e-25	-2.32224	0.30089	3.15443e-10	-2.33669	0.494825
161641637	chr6:161641637:C:T	1.75104e-25	-2.30403	0.137371	2.68366e-10	-2.33138	0.32789
161642468	chr6:161642468:T:G	1.30492e-25	-2.36027	-0.100463	1.59362e-10	-2.35952	-0.165144
161642643	chr6:161642643:T:A	5.53088e-25	-9.89405e-10	-1.01652	7.20881e-10	-9.89405e-10	-1.01537
161642854	chr6:161642854:C:A	1.25959e-25	-2.35761	-0.138478	1.57488e-10	-2.35982	-0.176672
161642917	chr6:161642917:A:G	5.38657e-26	-1.86586	-1.47969	7.39744e-11	-1.79885	-1.49328
161643196	chr6:161643196:T:C	2.06721e-25	-2.31571	0.315045	3.21731e-10	-2.33171	0.509579
161643577	chr6:161643577:G:A	4.38497e-26	-2.13997	-1.4113	6.31579e-11	-2.03573	-1.41447
161643634	chr6:161643634:T:C	5.04643e-25	-9.89405e-10	-1.10819	6.24443e-10	-9.89405e-10	-1.15898
161644141	chr6:161644141:TA:T	7.54659e-25	-0.705776	-9.24033e-10	9.83499e-10	-0.704726	-9.24033e-10
161644230	chr6:161644230:T:C	4.89315e-25	-9.89405e-10	-1.13903	6.06703e-10	-9.89405e-10	-1.1878
161644335	chr6:161644335:T:C	9.59999e-26	-2.33279	-0.434905	1.53973e-10	-2.28139	-0.277671
161644342	chr6:161644342:T:G	3.36453e-25	-9.89405e-10	-1.51358	4.42168e-10	-9.89405e-10	-1.50415
161644353	chr6:161644353:T:C	4.16316e-26	-2.21101	-1.39217	5.90158e-11	-2.12234	-1.39569
161644415	chr6:161644415:G:A	3.8e-25	-9.89405e-10	-1.39187	4.92584e-10	-9.89405e-10	-1.39618
161644670	chr6:161644670:G:A	1.14496e-25	-2.24273	-0.348764	2.01333e-10	-2.28095	-0.00993255
161644676	chr6:161644676:T:C	9.29548e-26	-2.30469	-0.495242	1.48649e-10	-2.24454	-0.34971
161644784	chr6:161644784:G:A	2.09525e-25	-2.36025	0.373056	2.47878e-10	-2.35915	0.276246
161644836	chr6:161644836:G:A	9.50372e-26	-2.30995	-0.467823	1.51912e-10	-2.25215	-0.320393
161644850	chr6:161644850:G:A	9.73895e-26	-2.30403	-0.449288	1.56289e-10	-2.24353	-0.300604
161645197	chr6:161645197:A:G	1.49756e-25	-0.843062	-1.47997	2.2624e-10	-0.6815	-1.49275
161645267	chr6:161645267:G:A	1.65797e-25	-2.22128	-9.24033e-10	1.98247e-10	-2.30633	-9.24033e-10
161645294	chr6:161645294:T:C	3.93171e-25	-9.89405e-10	-1.3578	5.03706e-10	-9.89405e-10	-1.37385
161645351	chr6:161645351:C:T	3.55864e-25	-9.89405e-10	-1.45749	4.68589e-10	-9.89405e-10	-1.44612
161645389	chr6:161645389:A:G	9.43136e-26	-2.30796	-0.477456	1.50785e-10	-2.24931	-0.330681
161645588	chr6:161645588:T:C	8.02724e-26	-2.33183	-0.614785	1.13562e-10	-2.32854	-0.534957
161645738	chr6:161645738:T:C	3.61985e-25	-9.89405e-10	-1.44044	4.63976e-10	-9.89405e-10	-1.45601
161645932	chr6:161645932:T:C	1.45311e-25	-2.2898	-0.0633667	2.38934e-10	-2.21935	0.0996969
161645940	chr6:161645940:C:T	4.13268e-25	-9.89405e-10	-1.30794	5.50939e-10	-9.89405e-10	-1.28422
161646917	chr6:161646917:G:A	2.12377e-24	-9.89405e-10	0.328908	2.99314e-09	-9.89405e-10	0.408237
161647031	chr6:161647031:T:C	3.01761e-25	-1.62241	-9.24033e-10	3.34505e-10	-1.78319	-9.24033e-10
161647044	chr6:161647044:T:A	1.38719e-25	-2.34716	-0.0524245	2.04528e-10	-2.34485	0.0697129
161647053	chr6:161647053:C:G	1.42758e-25	-0.888093	-1.4828	2.1533e-10	-0.728678	-1.49499
161647189	chr6:161647189:C:T	4.69787e-25	-2.06347	0.883704	1.03876e-09	-2.02361	1.37355
161647199	chr6:161647199:T:C	3.53432e-25	-9.89405e-10	-1.46435	4.54791e-10	-9.89405e-10	-1.476
161647215	chr6:161647215:C:T	7.32817e-26	-1.5595	-1.47823	9.48967e-11	-1.56802	-1.47503
161647232	chr6:161647232:T:A	4.33378e-25	-2.06144	0.801007	9.50122e-10	-2.02155	1.2823
161647400	chr6:161647400:A:G	1.06567e-25	-2.12157	-0.541696	1.74792e-10	-2.18816	-0.244089
161647403	chr6:161647403:G:T	3.35767e-25	-9.89405e-10	-1.51563	4.39835e-10	-9.89405e-10	-1.50944
161647533	chr6:161647533:T:G	4.43332e-25	-2.04	0.80228	9.70692e-10	-2.00168	1.28384
161648033	chr6:161648033:C:T	4.24242e-25	-2.05475	0.773014	9.24779e-10	-2.01767	1.25138
161648066	chr6:161648066:G:C	2.15207e-25	-2.291	0.330557	3.68121e-10	-2.29298	0.605554
161648225	chr6:161648225:G:T	1.40146e-25	-0.916152	-1.4732	2.09248e-10	-0.7652	-1.48712
161648309	chr6:161648309:T:G	6.17665e-25	-9.89405e-10	-0.906095	7.67835e-10	-9.89405e-10	-0.952267
161648383	chr6:161648383:C:T	4.12936e-25	-2.07897	0.770225	8.97432e-10	-2.04462	1.24832
161648537	chr6:161648537:T:G	3.52056e-25	-9.89405e-10	-1.46825	4.45251e-10	-9.89405e-10	-1.49721
161648721	chr6:161648721:G:A	2.18871e-25	-2.34214	0.39858	3.76147e-10	-2.34088	0.675013
161648767	chr6:161648767:G:A	2.01983e-25	-2.02386	-9.24033e-10	2.60712e-10	-2.03243	-9.24033e-10
161648859	chr6:161648859:A:G	1.44918e-25	-2.35587	-9.24033e-10	1.90032e-10	-2.34865	-9.24033e-10
161649532	chr6:161649532:T:C	4.68404e-25	-2.05678	0.874066	1.03207e-09	-2.01949	1.36296
161649694	chr6:161649694:C:A	5.04846e-25	-9.89405e-10	-1.10779	6.6753e-10	-9.89405e-10	-1.09226
161649730	chr6:161649730:T:C	9.52104e-25	-9.89405e-10	-0.473367	1.31635e-09	-9.89405e-10	-0.413221
161649783	chr6:161649783:G:A	4.91329e-25	-2.07122	0.936292	1.08835e-09	-2.03506	1.43163
161650102	chr6:161650102:A:G	1.38228e-25	-0.911506	-1.49163	2.08358e-10	-0.754862	-1.50172
161650255	chr6:161650255:G:A	3.87074e-26	-2.35037	-1.32564	5.05258e-11	-2.35499	-1.31837
161650282	chr6:161650282:A:G	4.34537e-25	-2.06682	0.809057	9.5156e-10	-2.02945	1.29171
161650383	chr6:161650383:A:G	4.78531e-25	-2.0513	0.88998	1.05726e-09	-2.01284	1.38043
161650406	chr6:161650406:T:A	4.73313e-25	-2.05583	0.883549	1.04402e-09	-2.01837	1.37337
161650545	chr6:161650545:A:T	4.37e-25	-2.06168	0.809568	9.55994e-10	-2.02508	1.29199
161650603	chr6:161650603:C:T	4.24949e-25	-2.07414	0.794069	9.26358e-10	-2.03911	1.27453
161650685	chr6:161650685:G:A	1.42501e-25	-2.34374	-0.0289511	2.11657e-10	-2.34168	0.100807
161650970	chr6:161650970:C:T	3.96859e-26	-2.14484	-1.5062	4.92653e-11	-2.18317	-1.51546
161651111	chr6:161651111:T:C	3.23058e-26	-2.3409	-1.51589	4.39617e-11	-2.29636	-1.51617
161651777	chr6:161651777:G:T	3.69839e-25	-9.89405e-10	-1.41897	4.73016e-10	-9.89405e-10	-1.43671
161651914	chr6:161651914:A:G	5.67207e-25	-2.1239	1.13259	1.30447e-09	-2.06275	1.64046
161652030	chr6:161652030:A:G	4.77719e-25	-2.03137	0.868357	1.04772e-09	-1.9915	1.35003
161652246	chr6:161652246:G:A	4.86867e-25	-2.03568	0.891629	1.07512e-09	-1.99789	1.38223
161652298	chr6:161652298:C:G	4.72168e-25	-2.05826	0.883549	1.04006e-09	-2.02218	1.37337
161652360	chr6:161652360:TAATTTA:T	4.766e-25	-2.06156	0.896197	1.05291e-09	-2.02363	1.3871
161652491	chr6:161652491:C:T	4.69972e-25	-2.05735	0.877981	1.03652e-09	-2.01934	1.36711
161652680	chr6:161652680:T:C	8.4277e-26	-2.33072	-0.567215	1.19331e-10	-2.3263	-0.487639
161652690	chr6:161652690:T:G	3.52083e-25	-9.89405e-10	-1.46817	4.53645e-10	-9.89405e-10	-1.47853
161652707	chr6:161652707:G:A	4.83375e-25	-2.08461	0.933359	1.06889e-09	-2.04869	1.42722
161652799	chr6:161652799:G:A	4.40552e-25	-2.05416	0.810143	9.65859e-10	-2.01559	1.29276
161652850	chr6:161652850:A:G	4.31924e-25	-2.04928	0.78549	9.4551e-10	-2.00921	1.26509
161652983	chr6:161652983:A:G	1.35634e-25	-0.922298	-1.49979	2.04729e-10	-0.766099	-1.50806
161653068	chr6:161653068:A:C	3.76288e-26	-2.34989	-1.35438	4.90935e-11	-2.35459	-1.34753
161653134	chr6:161653134:T:C	5.26145e-25	-9.89405e-10	-1.06646	6.51585e-10	-9.89405e-10	-1.11643
161653197	chr6:161653197:T:C	1.09944e-25	-2.21942	-0.412649	1.91834e-10	-2.25977	-0.0794391
161653276	chr6:161653276:A:G	4.50951e-26	-2.01719	-1.50608	6.09932e-11	-1.97342	-1.51166
161653283	chr6:161653283:G:A	5.85293e-26	-2.33721	-0.925308	7.67733e-11	-2.28992	-0.965064
161653909	chr6:161653909:A:C	5.99239e-25	-9.89405e-10	-0.936381	7.35753e-10	-9.89405e-10	-0.994948
161653942	chr6:161653942:A:G	4.30391e-25	-9.89405e-10	-1.26735	5.13881e-10	-9.89405e-10	-1.35385
161654105	chr6:161654105:C:T	3.42503e-25	-9.89405e-10	-1.49576	4.49337e-10	-9.89405e-10	-1.48807
161654199	chr6:161654199:C:A	3.50155e-25	-2.35828	0.884619	6.40753e-10	-2.36022	1.22702
161654316	chr6:161654316:G:A	3.75011e-25	-9.89405e-10	-1.40509	4.99511e-10	-9.89405e-10	-1.38221
161654684	chr6:161654684:C:T	4.76266e-25	-2.06321	0.897148	1.05021e-09	-2.01215	1.37305
161654877	chr6:161654877:A:G	3.88361e-25	-9.89405e-10	-1.37011	5.12784e-10	-9.89405e-10	-1.35599
161654887	chr6:161654887:T:A	1.9861e-25	-2.35823	0.317534	2.21492e-10	-2.36023	0.164776
161655008	chr6:161655008:G:C	2.14378e-25	-1.9643	-9.24033e-10	2.75437e-10	-1.97748	-9.24033e-10
161655063	chr6:161655063:G:A	3.48105e-25	-9.89405e-10	-1.47954	4.49395e-10	-9.89405e-10	-1.48794
161655117	chr6:161655117:T:C	1.44596e-25	-2.3581	-9.24033e-10	1.88087e-10	-2.35894	-9.24033e-10
161655126	chr6:161655126:ATCACCAGCAAGGTGCCCAGTTACAGAGGCATTCCTGGGCCCACCCAGGCTCTCAGCATCATTAGCATGGG:A	3.36705e-25	-9.89405e-10	-1.51284	4.36902e-10	-9.89405e-10	-1.51613
161655252	chr6:161655252:C:T	1.46308e-25	-2.34633	-9.24033e-10	1.88255e-10	-2.35805	-9.24033e-10
161655387	chr6:161655387:C:T	4.46934e-25	-9.89405e-10	-1.22963	5.94734e-10	-9.89405e-10	-1.20773
161655465	chr6:161655465:G:C	1.2971e-25	-1.42835	-1.03839	1.91265e-10	-1.25436	-1.08782
161655507	chr6:161655507:C:T	1.02561e-24	-2.34126	1.94226	1.34216e-09	-2.34831	1.9545
161655514	chr6:161655514:G:A	5.95063e-26	-1.81135	-1.43461	9.59125e-11	-1.57567	-1.45674
161655615	chr6:161655615:T:C	1.52819e-24	-9.89405e-10	-0.000199732	2.14318e-09	-9.89405e-10	0.0742049
161655695	chr6:161655695:A:G	3.35118e-25	-1.88772	0.37016	4.90826e-10	-1.85348	0.453729
161655698	chr6:161655698:T:C	6.76572e-26	-1.73802	-1.37956	1.09455e-10	-1.49145	-1.40888
161655762	chr6:161655762:A:G	4.86361e-25	-2.29117	1.14608	6.36808e-10	-2.3021	1.16272
161655853	chr6:161655853:T:C	1.28316e-25	-1.90107	-0.576474	1.93903e-10	-1.85721	-0.471271
161655961	chr6:161655961:G:T	3.42155e-25	-9.89405e-10	-1.49678	4.51809e-10	-9.89405e-10	-1.48258
161656199	chr6:161656199:T:A	3.86453e-25	-9.89405e-10	-1.37503	4.94502e-10	-9.89405e-10	-1.39229
161656206	chr6:161656206:C:T	3.50565e-25	-9.89405e-10	-1.4725	4.5217e-10	-9.89405e-10	-1.48178
161656314	chr6:161656314:T:A	4.1222e-25	-0.915961	-0.394523	5.52315e-10	-0.823129	-0.458594
161656315	chr6:161656315:T:C	4.01702e-25	-1.73957	0.40324	7.66579e-10	-1.66214	0.708233
161656399	chr6:161656399:C:T	1.90011e-25	-2.0085	-0.076457	3.2491e-10	-1.86139	0.0490939
161656492	chr6:161656492:C:G	3.30609e-26	-2.3255	-1.50819	4.29118e-11	-2.33277	-1.50392
161656550	chr6:161656550:G:A	4.16049e-26	-2.1446	-1.45922	4.93863e-11	-2.27477	-1.4214
161656587	chr6:161656587:G:A	3.3519e-25	-1.78436	0.267014	6.13433e-10	-1.77833	0.601554
161657008	chr6:161657008:G:A	6.125e-25	-9.89405e-10	-0.914492	7.65722e-10	-9.89405e-10	-0.955023
161657211	chr6:161657211:A:AC	7.15868e-25	-9.89405e-10	-0.758545	9.59556e-10	-9.89405e-10	-0.729372
161657812	chr6:161657812:G:A	6.87669e-26	-2.20121	-0.900109	8.80307e-11	-2.21104	-0.907114
161657834	chr6:161657834:T:C	1.35325e-23	-9.89405e-10	2.18081	2.07238e-08	-9.89405e-10	2.3432
161658071	chr6:161658071:T:G	3.43267e-25	-9.89405e-10	-1.49353	4.43792e-10	-9.89405e-10	-1.50049
161658171	chr6:161658171:C:T	1.80276e-25	-2.13755	-9.24033e-10	2.38285e-10	-2.12237	-9.24033e-10
161658279	chr6:161658279:T:C	4.96585e-25	-9.89405e-10	-1.12429	6.2859e-10	-9.89405e-10	-1.15236
161658282	chr6:161658282:T:A	4.25863e-25	-9.89405e-10	-1.27792	5.37622e-10	-9.89405e-10	-1.30869
161659020	chr6:161659020:C:T	4.1658e-25	-9.89405e-10	-1.29996	5.18045e-10	-9.89405e-10	-1.34578
161659153	chr6:161659153:A:T	3.19855e-24	-2.21941	2.95782	5.01469e-09	-2.2113	3.13558
161659517	chr6:161659517:C:G	4.20076e-24	-2.2294	3.24038	6.53858e-09	-2.22311	3.41274
161659663	chr6:161659663:G:A	1.04377e-24	-2.22163	1.84019	1.50825e-09	-2.22576	1.94863
161660033	chr6:161660033:A:G	6.2582e-25	-9.89405e-10	-0.892979	7.94258e-10	-9.89405e-10	-0.918434
161660121	chr6:161660121:C:G	6.70941e-25	-9.89405e-10	-0.82336	9.08882e-10	-9.89405e-10	-0.783627
161660168	chr6:161660168:G:A	7.91925e-25	-0.657575	-9.24033e-10	1.17891e-09	-0.523495	-9.24033e-10
161660398	chr6:161660398:G:A	5.41286e-25	-9.89405e-10	-1.03809	7.21996e-10	-9.89405e-10	-1.01382
161660510	chr6:161660510:C:T	9.98547e-26	-2.32029	-0.408032	1.68356e-10	-2.22258	-0.247178
161660603	chr6:161660603:C:T	6.00301e-26	-2.35967	-0.877522	1.02198e-10	-2.31282	-0.656104
161660861	chr6:161660861:A:G	6.42257e-25	-9.89405e-10	-0.867053	8.34439e-10	-9.89405e-10	-0.869083
161660907	chr6:161660907:C:CA	3.36541e-25	-9.89405e-10	-1.51332	4.36979e-10	-9.89405e-10	-1.51596
161661050	chr6:161661050:G:A	5.31501e-25	-9.89405e-10	-1.05634	6.67465e-10	-9.89405e-10	-1.09236
161661225	chr6:161661225:G:A	3.41428e-25	-9.89405e-10	-1.4989	4.40086e-10	-9.89405e-10	-1.50887
161661576	chr6:161661576:A:T	1.14731e-25	-1.68475	-0.904695	1.48732e-10	-1.58607	-1.00763
161661714	chr6:161661714:G:A	3.50218e-25	-9.89405e-10	-1.47349	4.47729e-10	-9.89405e-10	-1.49165
161661741	chr6:161661741:C:T	8.56474e-26	-2.35953	-0.522274	1.03004e-10	-2.35771	-0.603366
161661783	chr6:161661783:G:A	5.6171e-25	-9.89405e-10	-1.00106	7.07129e-10	-9.89405e-10	-1.03463
161661791	chr6:161661791:C:T	6.23738e-26	-2.32632	-0.872572	1.04261e-10	-2.22045	-0.728487
161661811	chr6:161661811:T:C	1.56073e-25	-2.28171	-9.24033e-10	1.98624e-10	-2.30443	-9.24033e-10
161661852	chr6:161661852:G:A	8.36731e-25	-2.33281	1.73027	1.22975e-09	-2.33246	1.85118
161661895	chr6:161661895:C:A	3.43905e-25	-9.89405e-10	-1.49167	4.42259e-10	-9.89405e-10	-1.50395
161661916	chr6:161661916:G:A	6.07275e-25	-9.89405e-10	-0.92306	8.11967e-10	-9.89405e-10	-0.896383
161662010	chr6:161662010:G:A	5.52506e-26	-2.35524	-0.964921	7.17664e-11	-2.35787	-0.964552
161662205	chr6:161662205:G:A	1.55535e-25	-2.28517	-9.24033e-10	2.02048e-10	-2.28734	-9.24033e-10
161662231	chr6:161662231:C:A	4.29226e-25	-9.89405e-10	-1.27006	5.38641e-10	-9.89405e-10	-1.30679
161662293	chr6:161662293:C:T	2.00577e-25	-2.03084	-9.24033e-10	2.5619e-10	-2.04992	-9.24033e-10
161662668	chr6:161662668:CTT:C	5.87111e-26	-2.35037	-0.909046	1.0297e-10	-2.27446	-0.686947
161662815	chr6:161662815:G:A	6.42782e-25	-2.33436	1.46812	9.37232e-10	-2.33599	1.58307
161662908	chr6:161662908:C:G	6.72044e-25	-2.34364	1.52192	9.8203e-10	-2.34517	1.63895
161663001	chr6:161663001:C:T	6.45186e-25	-2.33828	1.47578	9.39684e-10	-2.34039	1.59009
161663239	chr6:161663239:A:G	5.56115e-26	-2.35935	-0.954296	9.1805e-11	-2.33596	-0.740214
161663308	chr6:161663308:C:A	3.54459e-25	-9.89405e-10	-1.46145	4.51873e-10	-9.89405e-10	-1.48244
161663322	chr6:161663322:G:A	4.39435e-23	-9.89405e-10	3.35862	6.7167e-08	-9.89405e-10	3.51909
161663458	chr6:161663458:T:C	3.96141e-25	-9.89405e-10	-1.35027	5.03526e-10	-9.89405e-10	-1.37421
161663577	chr6:161663577:A:T	1.05182e-24	-2.32663	1.95287	1.55132e-09	-2.32743	2.07845
161663680	chr6:161663680:G:A	3.90705e-25	-9.89405e-10	-1.36409	4.91078e-10	-9.89405e-10	-1.39924
161663776	chr6:161663776:C:T	6.28731e-26	-2.35881	-0.832112	1.0936e-10	-2.30455	-0.596649
161664099	chr6:161664099:T:A	6.99743e-25	-9.89405e-10	-0.781327	9.37686e-10	-9.89405e-10	-0.752427
161664200	chr6:161664200:C:T	1.86097e-25	-2.10577	-9.24033e-10	2.56953e-10	-2.04695	-9.24033e-10
161664261	chr6:161664261:C:T	7.54765e-26	-1.90456	-1.10366	9.7954e-11	-1.83683	-1.17451
161664613	chr6:161664613:T:A	5.15152e-25	-9.89405e-10	-1.08758	6.48174e-10	-9.89405e-10	-1.12168
161665022	chr6:161665022:G:A	2.9662e-25	-1.63959	-9.24033e-10	4.02827e-10	-1.59733	-9.24033e-10
161665079	chr6:161665079:C:T	3.81135e-25	-9.89405e-10	-1.38889	5.07438e-10	-9.89405e-10	-1.36647
161665293	chr6:161665293:G:T	1.39879e-25	-2.33712	-0.0541399	1.50098e-10	-2.35675	-0.227806
161665383	chr6:161665383:T:C	4.39786e-25	-9.89405e-10	-1.24575	5.5941e-10	-9.89405e-10	-1.26896
161665477	chr6:161665477:C:T	8.42698e-26	-1.8085	-1.08952	1.0882e-10	-1.74191	-1.16423
161665629	chr6:161665629:A:G	4.13158e-25	-9.89405e-10	-1.30821	5.51287e-10	-9.89405e-10	-1.28359
161665641	chr6:161665641:C:T	3.64425e-25	-9.89405e-10	-1.43372	4.8265e-10	-9.89405e-10	-1.41655
161666018	chr6:161666018:C:T	3.54608e-25	-9.89405e-10	-1.46103	4.68973e-10	-9.89405e-10	-1.4453
161666443	chr6:161666443:T:C	1.17241e-25	-1.73625	-0.831554	1.6418e-10	-1.72536	-0.769516
161666754	chr6:161666754:T:C	3.52742e-25	-9.89405e-10	-1.4663	4.54448e-10	-9.89405e-10	-1.47676
161667045	chr6:161667045:T:C	6.53187e-25	-9.89405e-10	-0.850178	8.74151e-10	-9.89405e-10	-0.822589
161667159	chr6:161667159:C:T	4.56161e-25	-9.89405e-10	-1.20919	5.79389e-10	-9.89405e-10	-1.23387
161667166	chr6:161667166:T:C	3.64271e-25	-1.43414	-9.24033e-10	3.92838e-10	-1.62244	-9.24033e-10
161667674	chr6:161667674:G:A	4.08919e-25	-9.89405e-10	-1.31852	5.4497e-10	-9.89405e-10	-1.29511
161667970	chr6:161667970:T:C	5.84076e-26	-1.79876	-1.46584	7.80309e-11	-1.77212	-1.46662
161668125	chr6:161668125:G:A	9.83804e-26	-1.91793	-0.825266	1.2658e-10	-1.84158	-0.913393
161668539	chr6:161668539:A:G	3.35989e-25	-9.89405e-10	-1.51496	4.36985e-10	-9.89405e-10	-1.51594
161668636	chr6:161668636:A:T	3.37634e-25	-9.89405e-10	-1.51008	4.40529e-10	-9.89405e-10	-1.50787
161668667	chr6:161668667:T:C	5.62858e-26	-2.11038	-1.19122	6.88283e-11	-2.24391	-1.12032
161668843	chr6:161668843:C:T	6.85719e-26	-2.28979	-0.81437	8.36713e-11	-2.28995	-0.878995
161669116	chr6:161669116:T:C	4.65641e-25	-9.89405e-10	-1.18863	5.90944e-10	-9.89405e-10	-1.21412
161669343	chr6:161669343:CT:C	3.39966e-25	-9.89405e-10	-1.5032	4.40405e-10	-9.89405e-10	-1.50815
161669949	chr6:161669949:G:A	9.3037e-26	-1.62238	-1.17666	9.81738e-11	-1.90442	-1.10468
161669989	chr6:161669989:C:T	3.36682e-25	-9.89405e-10	-1.5129	4.37259e-10	-9.89405e-10	-1.51532
161670105	chr6:161670105:T:C	3.94549e-25	-9.89405e-10	-1.3543	5.15762e-10	-9.89405e-10	-1.3502
161670122	chr6:161670122:G:GGGT	3.36942e-25	-9.89405e-10	-1.51213	4.37696e-10	-9.89405e-10	-1.51432
161670233	chr6:161670233:A:G	1.50577e-25	-2.31757	-9.24033e-10	2.00082e-10	-2.29712	-9.24033e-10
161670455	chr6:161670455:C:T	6.20242e-25	-9.89405e-10	-0.901931	7.77264e-10	-9.89405e-10	-0.940063
161670733	chr6:161670733:A:G	7.76666e-26	-1.53248	-1.44714	8.84847e-11	-1.75183	-1.36118
161670740	chr6:161670740:C:T	3.36274e-25	-9.89405e-10	-1.51411	4.37108e-10	-9.89405e-10	-1.51566
161670780	chr6:161670780:C:A	8.53979e-26	-1.70837	-1.17635	9.1442e-11	-1.97582	-1.10432
161670987	chr6:161670987:T:A	2.49428e-25	-2.24736	0.434485	4.22092e-10	-2.22866	0.67804
161671139	chr6:161671139:G:A	2.36046e-25	-1.86802	-9.24033e-10	3.21187e-10	-1.82382	-9.24033e-10
161671249	chr6:161671249:A:T	2.16702e-25	-1.95352	-9.24033e-10	2.9318e-10	-1.91506	-9.24033e-10
161671420	chr6:161671420:C:T	4.68022e-26	-2.06899	-1.41712	6.76385e-11	-1.93435	-1.44732
161671469	chr6:161671469:A:G	9.40104e-25	-2.29175	1.8057	1.4618e-09	-2.30199	1.99357
161671815	chr6:161671815:T:C	6.06173e-24	-9.89405e-10	1.37771	8.80364e-09	-9.89405e-10	1.48708
161671994	chr6:161671994:T:A	4.34055e-25	-9.89405e-10	-1.25887	5.78136e-10	-9.89405e-10	-1.23603
161672108	chr6:161672108:A:G	4.03852e-26	-2.30427	-1.32931	5.04903e-11	-2.35362	-1.32045
161672395	chr6:161672395:T:C	1.069e-25	-2.29455	-0.365591	1.60392e-10	-2.35844	-0.159781
161672526	chr6:161672526:A:G	6.08529e-26	-2.2514	-0.972184	9.50892e-11	-2.20293	-0.838102
161672569	chr6:161672569:A:G	4.29385e-25	-9.89405e-10	-1.26969	5.72273e-10	-9.89405e-10	-1.24623
161673081	chr6:161673081:G:A	4.34909e-25	-9.89405e-10	-1.2569	5.48183e-10	-9.89405e-10	-1.28923
161673091	chr6:161673091:C:T	2.42889e-25	-2.33761	0.498176	5.06824e-10	-2.35265	0.984977
161673270	chr6:161673270:G:A	1.68479e-25	-2.20523	-9.24033e-10	2.1514e-10	-2.22455	-9.24033e-10
161673642	chr6:161673642:G:A	4.64594e-26	-2.19665	-1.29682	6.19205e-11	-2.18575	-1.28424
161673651	chr6:161673651:C:T	7.66739e-25	-9.89405e-10	-0.689895	1.05035e-09	-9.89405e-10	-0.638964
161673829	chr6:161673829:G:A	4.14244e-25	-9.89405e-10	-1.30559	5.26398e-10	-9.89405e-10	-1.32978
161673835	chr6:161673835:A:G	4.53732e-26	-2.35945	-1.15767	6.84633e-11	-2.3122	-1.05734
161674057	chr6:161674057:A:G	3.97602e-26	-2.34317	-1.30601	5.09952e-11	-2.35888	-1.30523
161674173	chr6:161674173:G:C	3.36852e-25	-9.89405e-10	-1.5124	4.39562e-10	-9.89405e-10	-1.51006
161674423	chr6:161674423:T:C	3.68854e-26	-2.30747	-1.41676	5.72986e-11	-2.17788	-1.36969
161674548	chr6:161674548:C:T	4.47484e-26	-2.35761	-1.17337	6.34839e-11	-2.30945	-1.13561
161674591	chr6:161674591:C:T	1.44448e-25	-2.35912	-9.24033e-10	1.87854e-10	-2.36018	-9.24033e-10
161674888	chr6:161674888:A:G	9.35732e-25	-9.89405e-10	-0.490713	1.23158e-09	-9.89405e-10	-0.47979
161675169	chr6:161675169:A:G	3.31841e-26	-2.35776	-1.47221	4.53253e-11	-2.32562	-1.45636
161675310	chr6:161675310:C:T	3.35329e-26	-2.34677	-1.47275	4.63024e-11	-2.2942	-1.46645
161675534	chr6:161675534:T:A	9.63646e-26	-2.33353	-0.430371	1.63769e-10	-2.26738	-0.230007
161675771	chr6:161675771:A:G	4.53919e-25	-9.89405e-10	-1.21412	6.16619e-10	-9.89405e-10	-1.17159
161676130	chr6:161676130:C:T	3.40399e-26	-2.30897	-1.49554	4.59486e-11	-2.27262	-1.49569
161676136	chr6:161676136:T:C	5.07361e-26	-2.19041	-1.21499	7.83878e-11	-2.1154	-1.11877
161676266	chr6:161676266:C:T	3.55885e-26	-2.2464	-1.51362	4.88803e-11	-2.19056	-1.51591
161676375	chr6:161676375:T:C	4.79078e-25	-9.89405e-10	-1.16018	6.26863e-10	-9.89405e-10	-1.15511
161676483	chr6:161676483:T:C	3.5981e-25	-2.22064	0.774174	6.08271e-10	-2.1631	0.977873
161676638	chr6:161676638:T:C	1.78659e-25	-2.14656	-9.24033e-10	2.54812e-10	-2.05532	-9.24033e-10
161676866	chr6:161676866:A:C	3.44227e-26	-2.3022	-1.49112	4.63437e-11	-2.26936	-1.49039
161677237	chr6:161677237:T:C	3.52904e-25	-9.89405e-10	-1.46585	4.63038e-10	-9.89405e-10	-1.45803
161677321	chr6:161677321:A:G	5.77058e-26	-2.30556	-0.971125	9.30594e-11	-2.17986	-0.882747
161677325	chr6:161677325:C:T	3.46375e-25	-1.48452	-9.24033e-10	4.82761e-10	-1.41632	-9.24033e-10
161677373	chr6:161677373:C:T	3.63602e-25	-9.89405e-10	-1.43598	4.78768e-10	-9.89405e-10	-1.42463
161677392	chr6:161677392:T:C	4.3515e-25	-9.89405e-10	-1.25635	5.85054e-10	-9.89405e-10	-1.22414
161677447	chr6:161677447:T:C	1.60079e-25	-2.25637	-9.24033e-10	2.12486e-10	-2.23697	-9.24033e-10
161678359	chr6:161678359:T:C	4.72959e-25	-9.89405e-10	-1.17303	6.38969e-10	-9.89405e-10	-1.13599
161678406	chr6:161678406:C:T	5.44076e-25	-9.89405e-10	-1.03295	7.09956e-10	-9.89405e-10	-1.03064
161678628	chr6:161678628:G:A	3.07376e-25	-1.60397	-9.24033e-10	4.22076e-10	-1.55066	-9.24033e-10
161678683	chr6:161678683:A:G	3.34182e-25	-1.52036	-9.24033e-10	4.60159e-10	-1.46427	-9.24033e-10
161678811	chr6:161678811:C:T	1.47785e-25	-2.33628	-9.24033e-10	1.9255e-10	-2.33549	-9.24033e-10
161679145	chr6:161679145:C:G	5.59042e-25	-9.89405e-10	-1.00582	7.28181e-10	-9.89405e-10	-1.00529
161679376	chr6:161679376:C:T	6.07681e-25	-9.89405e-10	-0.922391	7.93985e-10	-9.89405e-10	-0.918778
161679628	chr6:161679628:G:A	2.06724e-24	-9.89405e-10	0.301929	2.39192e-09	-9.89405e-10	0.18401
161680135	chr6:161680135:A:G	9.5417e-26	-2.27749	-0.496297	1.11595e-10	-2.27732	-0.603647
161680146	chr6:161680146:A:C	5.0157e-26	-2.32445	-1.09243	7.82234e-11	-2.23212	-1.00415
161680259	chr6:161680259:G:A	3.80956e-26	-2.1919	-1.50004	5.1225e-11	-2.15491	-1.50471
161680296	chr6:161680296:T:C	1.45301e-25	-2.35323	-9.24033e-10	1.8954e-10	-2.35124	-9.24033e-10
161680548	chr6:161680548:C:G	1.21143e-25	-2.27054	-0.264537	1.4116e-10	-2.27713	-0.36882
161681381	chr6:161681381:C:A	5.29662e-26	-2.30191	-1.06048	8.50519e-11	-2.17879	-0.973794
161681419	chr6:161681419:C:T	3.37838e-26	-2.35639	-1.45567	4.56054e-11	-2.3519	-1.42392
161681519	chr6:161681519:C:T	4.68506e-26	-2.0595	-1.42557	6.80998e-11	-1.97751	-1.39736
161681653	chr6:161681653:T:C	1.49925e-25	-2.32191	-9.24033e-10	1.97602e-10	-2.30959	-9.24033e-10
161681919	chr6:161681919:G:A	1.89705e-25	-2.08657	-9.24033e-10	2.57831e-10	-2.04354	-9.24033e-10
161682032	chr6:161682032:A:G	3.56938e-26	-2.33286	-1.42421	5.26199e-11	-2.24439	-1.38836
161682057	chr6:161682057:G:A	3.67583e-25	-9.89405e-10	-1.42509	4.89204e-10	-9.89405e-10	-1.40306
161682103	chr6:161682103:G:A	2.94357e-23	-9.89405e-10	2.95792	4.81972e-08	-9.89405e-10	3.18721
161682175	chr6:161682175:C:T	3.87165e-25	-9.89405e-10	-1.37319	5.16061e-10	-9.89405e-10	-1.34962
161682549	chr6:161682549:C:T	4.87997e-26	-1.93148	-1.51283	6.81823e-11	-1.86241	-1.51124
161683134	chr6:161683134:C:T	7.56911e-25	-9.89405e-10	-0.702795	9.44723e-10	-9.89405e-10	-0.744951
161683141	chr6:161683141:G:C	8.92731e-26	-1.40808	-1.43226	8.23976e-11	-1.72996	-1.45433
161683242	chr6:161683242:G:A	4.66678e-25	-9.89405e-10	-1.1864	6.0006e-10	-9.89405e-10	-1.19881
161683665	chr6:161683665:A:G	7.01279e-26	-1.91393	-1.16779	1.01861e-10	-1.88194	-1.09029
161683825	chr6:161683825:T:G	5.35136e-26	-2.18965	-1.16246	8.06436e-11	-2.13719	-1.06862
161683897	chr6:161683897:C:T	4.22717e-25	-9.89405e-10	-1.28534	5.67224e-10	-9.89405e-10	-1.25509
161684947	chr6:161684947:T:G	1.23017e-24	-9.89405e-10	-0.217137	1.44652e-09	-9.89405e-10	-0.318929
161684991	chr6:161684991:A:G	4.93529e-25	-9.89405e-10	-1.13046	6.55704e-10	-9.89405e-10	-1.11013
161685345	chr6:161685345:A:G	3.25626e-24	-9.89405e-10	0.756292	5.46814e-09	-9.89405e-10	1.01085
161685377	chr6:161685377:C:A	3.47805e-25	-9.89405e-10	-1.4804	4.55122e-10	-9.89405e-10	-1.47528
161685407	chr6:161685407:C:T	3.36084e-26	-2.30171	-1.51555	4.13547e-11	-2.35774	-1.51591
161685922	chr6:161685922:C:T	1.89477e-25	-2.08777	-9.24033e-10	2.3792e-10	-2.12391	-9.24033e-10
161686014	chr6:161686014:T:C	8.75498e-26	-1.34472	-1.51511	1.04329e-10	-1.44344	-1.50486
161686302	chr6:161686302:T:TGAC	1.72422e-25	-2.1821	-9.24033e-10	2.18441e-10	-2.20933	-9.24033e-10
161686427	chr6:161686427:A:G	1.62945e-25	-2.24824	0.00960633	2.06273e-10	-2.30798	0.0413352
161686428	chr6:161686428:A:G	1.64453e-25	-2.23903	0.00960633	2.07587e-10	-2.30163	0.0413352
161686497	chr6:161686497:C:A	1.78378e-25	-2.14814	-9.24033e-10	2.20109e-10	-2.20172	-9.24033e-10
161687009	chr6:161687009:T:C	4.97374e-25	-9.89405e-10	-1.1227	6.61045e-10	-9.89405e-10	-1.10202
161687572	chr6:161687572:T:TCAGAAAAATTGAGTC	8.79904e-25	-9.89405e-10	-0.552228	1.05939e-09	-9.89405e-10	-0.630395
161687576	chr6:161687576:CT:C	8.8469e-25	-9.89405e-10	-0.546804	1.06509e-09	-9.89405e-10	-0.625024
161687734	chr6:161687734:G:A	1.59009e-23	-9.89405e-10	2.34209	2.5562e-08	-9.89405e-10	2.55302
161688135	chr6:161688135:T:C	9.8333e-24	-9.89405e-10	1.86149	1.53927e-08	-9.89405e-10	2.04581
161688336	chr6:161688336:A:C	5.38141e-25	-9.89405e-10	-1.04392	7.16657e-10	-9.89405e-10	-1.02125
161689121	chr6:161689121:T:A	7.58271e-25	-9.89405e-10	-0.701001	1.00994e-09	-9.89405e-10	-0.6782
161689378	chr6:161689378:A:T	8.26178e-25	-9.89405e-10	-0.615231	1.12627e-09	-9.89405e-10	-0.569178
161689551	chr6:161689551:G:A	7.56222e-25	-9.89405e-10	-0.703707	1.00713e-09	-9.89405e-10	-0.680983
161689716	chr6:161689716:T:A	5.00185e-25	-9.89405e-10	-1.11706	6.66341e-10	-9.89405e-10	-1.09404
161689717	chr6:161689717:T:A	3.3559e-25	-9.89405e-10	-1.51615	4.38346e-10	-9.89405e-10	-1.51283
161689831	chr6:161689831:T:C	9.53939e-26	-1.54644	-1.22758	1.12514e-10	-1.60334	-1.26943
161689950	chr6:161689950:TAC:T	9.23041e-26	-1.42924	-1.37771	1.1925e-10	-1.44487	-1.36975
161689964	chr6:161689964:G:A	5.04599e-25	-9.89405e-10	-1.10828	6.40773e-10	-9.89405e-10	-1.13317
161690249	chr6:161690249:T:C	3.35705e-25	-9.89405e-10	-1.51581	4.37309e-10	-9.89405e-10	-1.5152
161690535	chr6:161690535:A:G	3.50656e-25	-9.89405e-10	-1.47224	4.48091e-10	-9.89405e-10	-1.49085
161690753	chr6:161690753:C:A	6.89087e-25	-9.89405e-10	-0.796674	9.29854e-10	-9.89405e-10	-0.760815
161691277	chr6:161691277:A:T	2.7507e-25	-0.677208	-1.03781	3.13994e-10	-0.848255	-0.998214
161691281	chr6:161691281:C:T	3.7032e-25	-9.89405e-10	-1.41767	4.82699e-10	-9.89405e-10	-1.41645
161691774	chr6:161691774:G:A	3.48045e-26	-2.27591	-1.50638	4.86448e-11	-2.20174	-1.50955
161691778	chr6:161691778:A:G	1.57311e-25	-2.27381	-9.24033e-10	2.0398e-10	-2.27782	-9.24033e-10
161691849	chr6:161691849:C:T	1.53521e-24	-2.34022	2.3446	2.79043e-09	-2.30532	2.64343
161692880	chr6:161692880:T:C	1.04786e-24	-9.89405e-10	-0.377541	1.251e-09	-9.89405e-10	-0.464146
161693144	chr6:161693144:A:G	4.06628e-26	-2.30107	-1.32566	5.54349e-11	-2.23019	-1.35045
161693261	chr6:161693261:T:C	7.0288e-25	-9.89405e-10	-0.776856	9.87607e-10	-9.89405e-10	-0.700557
161693425	chr6:161693425:G:T	3.60273e-26	-2.28421	-1.46355	5.00875e-11	-2.20903	-1.47304
161693526	chr6:161693526:C:G	7.48702e-25	-9.89405e-10	-0.713701	9.92188e-10	-9.89405e-10	-0.69593
161693654	chr6:161693654:T:C	5.31349e-26	-2.28677	-1.07244	7.3087e-11	-2.20949	-1.0947
161693681	chr6:161693681:A:G	6.72156e-25	-9.89405e-10	-0.821551	8.89221e-10	-9.89405e-10	-0.805496
161693777	chr6:161693777:G:A	2.10574e-24	-2.34827	2.66865	3.89642e-09	-2.31884	2.99081
161693816	chr6:161693816:T:C	6.75216e-25	-9.89405e-10	-0.817009	8.93297e-10	-9.89405e-10	-0.800923
161694033	chr6:161694033:A:G	6.75216e-25	-9.89405e-10	-0.817009	8.93297e-10	-9.89405e-10	-0.800923
161694098	chr6:161694098:T:C	7.47268e-25	-9.89405e-10	-0.715618	9.9026e-10	-9.89405e-10	-0.697875
161694277	chr6:161694277:AC:A	1.74114e-25	-2.17233	-9.24033e-10	2.31008e-10	-2.15339	-9.24033e-10
161694288	chr6:161694288:T:C	3.97798e-25	-9.89405e-10	-1.3461	5.19915e-10	-9.89405e-10	-1.34218
161694428	chr6:161694428:T:C	1.44283e-25	-2.36026	-9.24033e-10	1.87925e-10	-2.3598	-9.24033e-10
161694650	chr6:161694650:T:C	5.63046e-25	-9.89405e-10	-0.998679	7.50705e-10	-9.89405e-10	-0.974829
161694780	chr6:161694780:A:G	6.40021e-25	-1.60727	0.736729	1.05302e-09	-1.55524	0.918817
161694890	chr6:161694890:T:A	3.09335e-24	-2.22159	2.92656	7.29138e-09	-2.09386	3.39247
161695371	chr6:161695371:C:G	5.80018e-25	-9.89405e-10	-0.968982	7.71664e-10	-9.89405e-10	-0.947293
161695633	chr6:161695633:G:A	2.39794e-25	-0.954431	-0.897829	2.77336e-10	-1.12083	-0.849782
161695873	chr6:161695873:AT:A	2.50253e-23	-9.89405e-10	2.7956	4.01511e-08	-9.89405e-10	3.00456
161695881	chr6:161695881:G:A	3.43563e-25	-9.89405e-10	-1.49267	4.4369e-10	-9.89405e-10	-1.50072
161695996	chr6:161695996:G:A	5.05891e-25	-9.89405e-10	-1.10572	6.28675e-10	-9.89405e-10	-1.15223
161696060	chr6:161696060:T:C	5.52314e-26	-1.8546	-1.46591	8.39411e-11	-1.69546	-1.47027
161696163	chr6:161696163:A:G	3.49392e-25	-9.89405e-10	-1.47585	4.52126e-10	-9.89405e-10	-1.48188
161696191	chr6:161696191:T:C	3.79983e-25	-9.89405e-10	-1.39192	4.90082e-10	-9.89405e-10	-1.40127
161696896	chr6:161696896:G:T	4.71292e-24	-9.89405e-10	1.12602	7.12586e-09	-9.89405e-10	1.27564
161697221	chr6:161697221:C:T	1.48693e-25	-2.33016	-9.24033e-10	1.88512e-10	-2.35668	-9.24033e-10
161697457	chr6:161697457:A:G	7.63383e-25	-9.89405e-10	-0.694281	1.13324e-09	-9.89405e-10	-0.563006
161698170	chr6:161698170:A:T	3.44887e-25	-9.89405e-10	-1.48882	4.5303e-10	-9.89405e-10	-1.47988
161698517	chr6:161698517:T:C	1.45832e-25	-2.34958	-9.24033e-10	1.88786e-10	-2.35523	-9.24033e-10
161698611	chr6:161698611:A:AAC	1.09444e-24	0.305991	-0.640034	1.14906e-09	-0.0554116	-0.493731
161698768	chr6:161698768:T:C	6.37041e-25	-9.89405e-10	-0.875207	8.47225e-10	-9.89405e-10	-0.853876
161698925	chr6:161698925:T:C	6.2565e-26	-1.817	-1.37883	1.0509e-10	-1.63121	-1.30981
161699539	chr6:161699539:T:G	3.58594e-25	-9.89405e-10	-1.44985	4.63259e-10	-9.89405e-10	-1.45756
161699721	chr6:161699721:T:A	9.21209e-26	-2.35902	-0.44992	1.47652e-10	-2.34507	-0.25591
161699770	chr6:161699770:T:C	7.58024e-25	-9.89405e-10	-0.701326	1.00958e-09	-9.89405e-10	-0.678555
161699913	chr6:161699913:A:G	3.59848e-25	-9.89405e-10	-1.44636	4.75462e-10	-9.89405e-10	-1.43156
161700828	chr6:161700828:T:A	3.37636e-25	-9.89405e-10	-1.51007	4.37523e-10	-9.89405e-10	-1.51471
161701282	chr6:161701282:T:C	4.63462e-25	-9.89405e-10	-1.19332	6.18551e-10	-9.89405e-10	-1.16846
161701467	chr6:161701467:T:C	6.02461e-25	-9.89405e-10	-0.931018	8.74734e-10	-9.89405e-10	-0.821923
161701529	chr6:161701529:A:G	5.64871e-25	-9.89405e-10	-0.995443	7.77768e-10	-9.89405e-10	-0.939415
161702379	chr6:161702379:C:G	3.36292e-25	-9.89405e-10	-1.51406	4.36902e-10	-9.89405e-10	-1.51613
161703003	chr6:161703003:C:A	1.91769e-25	-0.649721	-1.42603	2.50156e-10	-0.64251	-1.43125
161703635	chr6:161703635:G:A	4.69555e-25	-9.89405e-10	-1.18026	6.31313e-10	-9.89405e-10	-1.14804
161703672	chr6:161703672:T:C	1.11576e-25	-1.12686	-1.49048	1.24616e-10	-1.29207	-1.47853
161703727	chr6:161703727:C:A	3.61907e-25	-9.89405e-10	-1.44065	4.68052e-10	-9.89405e-10	-1.44726
161704136	chr6:161704136:G:A	1.25388e-24	-9.89405e-10	-0.198042	1.7716e-09	-9.89405e-10	-0.116204
161704467	chr6:161704467:C:T	3.57003e-25	-9.89405e-10	-1.4543	4.61601e-10	-9.89405e-10	-1.46114
161704517	chr6:161704517:C:T	1.44958e-25	-2.3556	-9.24033e-10	1.88246e-10	-2.35809	-9.24033e-10
161704535	chr6:161704535:C:T	5.03652e-24	-9.89405e-10	1.19243	7.61441e-09	-9.89405e-10	1.34196
161704659	chr6:161704659:C:T	1.42392e-25	-0.880396	-1.49306	1.60647e-10	-1.01975	-1.49689
161705001	chr6:161705001:C:T	1.77307e-25	-1.75129	-0.402867	2.65455e-10	-1.63772	-0.376679
161705233	chr6:161705233:G:A	3.3628e-25	-9.89405e-10	-1.5141	4.36923e-10	-9.89405e-10	-1.51609
161705253	chr6:161705253:C:T	3.64141e-25	-9.89405e-10	-1.4345	4.71149e-10	-9.89405e-10	-1.44067
161705870	chr6:161705870:C:T	1.06707e-24	-9.89405e-10	-0.359369	1.52577e-09	-9.89405e-10	-0.265587
161705908	chr6:161705908:C:T	3.35613e-25	-9.89405e-10	-1.51608	4.37126e-10	-9.89405e-10	-1.51562
161705961	chr6:161705961:T:C	3.49045e-25	-9.89405e-10	-1.47684	4.49371e-10	-9.89405e-10	-1.48799
161706173	chr6:161706173:A:G	8.18566e-25	-9.89405e-10	-0.624487	1.01989e-09	-9.89405e-10	-0.668391
161706389	chr6:161706389:T:C	5.66613e-26	-2.16311	-1.13184	7.22715e-11	-2.17155	-1.14386
161706410	chr6:161706410:C:T	7.51424e-26	-1.83741	-1.17525	9.63979e-11	-1.84661	-1.18075
161706445	chr6:161706445:C:A	5.82462e-25	-9.89405e-10	-0.964778	8.16404e-10	-9.89405e-10	-0.890933
161706482	chr6:161706482:G:T	4.73033e-26	-1.97397	-1.50149	6.02736e-11	-1.99192	-1.50502
161706538	chr6:161706538:A:G	5.19344e-26	-1.91356	-1.4685	6.57878e-11	-1.9342	-1.47521
161706787	chr6:161706787:G:A	3.50593e-26	-2.35484	-1.42016	4.52731e-11	-2.35865	-1.42448
161706955	chr6:161706955:A:T	2.27868e-25	-1.90327	-9.24033e-10	2.79346e-10	-1.96339	-9.24033e-10
161707104	chr6:161707104:C:A	4.50137e-26	-2.35817	-1.16691	6.25268e-11	-2.35381	-1.10644
161707193	chr6:161707193:T:A	3.66885e-26	-2.34378	-1.3858	5.04997e-11	-2.3372	-1.33668
161707196	chr6:161707196:G:A	3.87134e-25	-9.89405e-10	-1.37327	5.14034e-10	-9.89405e-10	-1.35355
161707281	chr6:161707281:A:G	3.27068e-26	-2.33876	-1.5057	4.35239e-11	-2.32945	-1.49308
161707286	chr6:161707286:CAG:C	3.66322e-26	-2.34017	-1.39095	5.0422e-11	-2.33262	-1.3428
161707384	chr6:161707384:T:C	4.99999e-26	-2.35199	-1.06803	6.65871e-11	-2.34397	-1.05336
161707511	chr6:161707511:A:G	5.13237e-26	-2.351	-1.04289	6.83883e-11	-2.34299	-1.02766
161707554	chr6:161707554:T:C	1.29286e-24	-9.89405e-10	-0.167427	2.06388e-09	-9.89405e-10	0.0364988
161707575	chr6:161707575:A:C	3.19484e-26	-2.35961	-1.5083	4.2175e-11	-2.35689	-1.49712
161707907	chr6:161707907:G:T	4.16503e-25	-9.89405e-10	-1.30015	5.5538e-10	-9.89405e-10	-1.27619
161708008	chr6:161708008:T:C	6.104e-26	-1.90725	-1.31326	7.06913e-11	-1.99689	-1.34063
161708120	chr6:161708120:T:C	3.37175e-25	-9.89405e-10	-1.51144	4.40863e-10	-9.89405e-10	-1.50711
161708147	chr6:161708147:T:C	1.21939e-24	-9.89405e-10	-0.225931	1.93897e-09	-9.89405e-10	-0.0259309
161708149	chr6:161708149:A:G	4.92451e-26	-2.36015	-1.07508	6.54773e-11	-2.35657	-1.05757
161708234	chr6:161708234:T:A	4.36676e-25	-9.89405e-10	-1.25285	5.84172e-10	-9.89405e-10	-1.22565
161708416	chr6:161708416:T:C	3.4743e-25	-9.89405e-10	-1.48148	4.57003e-10	-9.89405e-10	-1.47115
161708504	chr6:161708504:G:A	4.89076e-26	-2.33402	-1.10809	6.58171e-11	-2.31883	-1.09013
161708797	chr6:161708797:T:C	4.40788e-26	-2.35867	-1.18739	5.8725e-11	-2.35378	-1.1692
161709175	chr6:161709175:T:C	3.99367e-26	-2.35358	-1.29116	5.56451e-11	-2.34588	-1.23097
161709447	chr6:161709447:T:G	4.84218e-26	-2.33675	-1.11534	6.31481e-11	-2.35025	-1.10011
161709795	chr6:161709795:T:C	8.42588e-25	-9.89405e-10	-0.595564	1.06904e-09	-9.89405e-10	-0.621323
161709811	chr6:161709811:C:T	4.79838e-26	-2.35991	-1.10127	6.36416e-11	-2.35692	-1.08566
161710306	chr6:161710306:G:A	9.36564e-26	-1.88197	-0.910436	1.0956e-10	-1.98751	-0.911858
161710350	chr6:161710350:A:G	1.66273e-24	-9.89405e-10	0.0841775	2.69315e-09	-9.89405e-10	0.302623
161710426	chr6:161710426:C:T	2.0801e-25	-1.99445	-9.24033e-10	2.44285e-10	-2.09751	-9.24033e-10
161711014	chr6:161711014:A:G	5.85823e-25	-9.89405e-10	-0.959024	8.2093e-10	-9.89405e-10	-0.885405
161711107	chr6:161711107:A:G	6.09215e-25	-9.89405e-10	-0.919871	8.34534e-10	-9.89405e-10	-0.868969
161711134	chr6:161711134:T:C	3.39082e-25	-9.89405e-10	-1.5058	4.40143e-10	-9.89405e-10	-1.50874
161711312	chr6:161711312:T:C	3.48915e-25	-9.89405e-10	-1.47721	4.51432e-10	-9.89405e-10	-1.48342
161711721	chr6:161711721:C:T	1.14226e-25	-1.74988	-0.843985	1.54437e-10	-1.8464	-0.709657
161711777	chr6:161711777:C:G	3.2135e-26	-2.346	-1.51609	4.24123e-11	-2.3335	-1.51491
161712122	chr6:161712122:T:G	7.19115e-26	-2.26161	-0.794999	1.03943e-10	-2.23852	-0.713475
161712200	chr6:161712200:A:G	3.41748e-25	-9.89405e-10	-1.49797	4.43175e-10	-9.89405e-10	-1.50188
161712326	chr6:161712326:G:C	3.3559e-25	-9.89405e-10	-1.51615	4.37059e-10	-9.89405e-10	-1.51577
161712652	chr6:161712652:GAAAC:G	4.71922e-25	-9.89405e-10	-1.17523	6.28031e-10	-9.89405e-10	-1.15325
161712686	chr6:161712686:C:CTT	4.69324e-25	-9.89405e-10	-1.18075	6.01086e-10	-9.89405e-10	-1.1971
161712827	chr6:161712827:C:T	3.697e-25	-9.89405e-10	-1.41935	4.86999e-10	-9.89405e-10	-1.40758
161712846	chr6:161712846:G:A	7.45128e-25	-9.89405e-10	-0.718485	1.06234e-09	-9.89405e-10	-0.627613
161713031	chr6:161713031:G:A	4.00089e-25	-9.89405e-10	-1.34035	5.4771e-10	-9.89405e-10	-1.2901
161713148	chr6:161713148:A:G	4.53357e-25	-9.89405e-10	-1.21536	6.14394e-10	-9.89405e-10	-1.17521
161713834	chr6:161713834:T:C	9.98036e-25	-9.89405e-10	-0.426251	1.54331e-09	-9.89405e-10	-0.254155
161713854	chr6:161713854:T:G	5.50401e-26	-2.29432	-1.02966	7.61313e-11	-2.32435	-0.939031
161713909	chr6:161713909:T:C	8.84209e-25	-9.89405e-10	-0.547347	1.30532e-09	-9.89405e-10	-0.42164
161713992	chr6:161713992:T:C	6.10124e-25	-9.89405e-10	-0.918378	8.77757e-10	-9.89405e-10	-0.818473
161714423	chr6:161714423:T:C	6.01103e-25	-9.89405e-10	-0.933274	8.63385e-10	-9.89405e-10	-0.834982
161714497	chr6:161714497:A:C	5.2103e-25	-9.89405e-10	-1.07623	6.45777e-10	-9.89405e-10	-1.12539
161714532	chr6:161714532:A:T	5.93284e-25	-9.89405e-10	-0.946368	8.51286e-10	-9.89405e-10	-0.849094
161715026	chr6:161715026:C:A	3.19007e-25	-0.692714	-0.874115	4.83072e-10	-0.748886	-0.66679
161715073	chr6:161715073:C:T	6.70609e-25	-0.00898259	-0.814873	8.7605e-10	-0.118925	-0.701495
161715127	chr6:161715127:C:T	2.63508e-24	-0.454221	0.998849	4.33528e-09	-0.601	1.3797
161715145	chr6:161715145:A:G	1.14449e-24	-9.89405e-10	-0.289328	1.4607e-09	-9.89405e-10	-0.309174
161715187	chr6:161715187:A:G	2.68531e-24	-0.455276	1.01879	4.44252e-09	-0.598236	1.40137
161715244	chr6:161715244:G:T	5.18722e-25	-9.89405e-10	-1.08067	6.42962e-10	-9.89405e-10	-1.12976
161715461	chr6:161715461:T:C	8.01721e-25	-9.89405e-10	-0.645281	1.0565e-09	-9.89405e-10	-0.633126
161715731	chr6:161715731:T:C	6.21223e-25	-9.89405e-10	-0.900351	8.9428e-10	-9.89405e-10	-0.799823
161715735	chr6:161715735:C:T	4.21162e-25	-9.89405e-10	-1.28902	5.70229e-10	-9.89405e-10	-1.2498
161716023	chr6:161716023:A:G	1.02907e-24	-9.89405e-10	-0.395626	1.28916e-09	-9.89405e-10	-0.434095
161716067	chr6:161716067:CATCTT:C	1.3228e-25	-1.25148	-1.19564	1.98831e-10	-1.24355	-1.05984
161716115	chr6:161716115:C:T	2.12538e-24	0.600382	-0.270719	2.90126e-09	0.389219	-0.0121599
161716122	chr6:161716122:T:A	8.32317e-25	-9.89405e-10	-0.607828	1.04581e-09	-9.89405e-10	-0.643296
161716918	chr6:161716918:G:A	6.92955e-24	-0.266665	1.77817	1.1804e-08	-0.429651	2.21
161717022	chr6:161717022:GT:G	1.38808e-24	-9.89405e-10	-0.0963609	1.92639e-09	-9.89405e-10	-0.0324416
161717328	chr6:161717328:C:T	3.84851e-26	-2.35302	-1.32875	4.77041e-11	-2.35549	-1.37533
161717408	chr6:161717408:A:C	5.0422e-25	-9.89405e-10	-1.10903	6.87076e-10	-9.89405e-10	-1.0634
161717416	chr6:161717416:T:G	8.50068e-25	-1.20319	0.616468	1.68807e-09	-1.27932	1.11482
161717419	chr6:161717419:T:C	7.10031e-25	-1.16465	0.397915	1.37124e-09	-1.24178	0.869407
161717791	chr6:161717791:C:T	3.17722e-25	-1.75249	0.181622	3.62623e-10	-1.8671	0.16462
161717840	chr6:161717840:C:T	2.86527e-25	-0.267684	-1.40653	3.61612e-10	-0.338159	-1.36711
161717842	chr6:161717842:C:T	5.20261e-25	-9.89405e-10	-1.07771	6.44759e-10	-9.89405e-10	-1.12697
161718091	chr6:161718091:T:A	2.19794e-25	-1.08334	-0.856013	3.32099e-10	-1.14863	-0.641778
161718252	chr6:161718252:G:A	3.3883e-26	-2.35723	-1.4519	4.87064e-11	-2.35995	-1.35008
161718325	chr6:161718325:A:G	1.61943e-25	-1.15832	-1.08647	2.36068e-10	-1.22013	-0.911591
161718587	chr6:161718587:T:TCTC	2.02386e-25	-1.09666	-0.925205	3.0232e-10	-1.16125	-0.723109
161718631	chr6:161718631:C:A	1.91187e-25	-2.07879	-9.24033e-10	2.52314e-10	-2.06517	-9.24033e-10
161718895	chr6:161718895:G:A	5.78743e-25	-9.89405e-10	-0.971183	8.0222e-10	-9.89405e-10	-0.908459
161718934	chr6:161718934:T:C	1.80877e-24	0.168361	-9.24033e-10	2.5563e-09	0.250475	-9.24033e-10
161719301	chr6:161719301:A:G	1.40682e-24	-9.89405e-10	-0.0829521	2.11594e-09	-9.89405e-10	0.0614142
161719653	chr6:161719653:T:C	1.14102e-25	-1.20492	-1.39003	1.52939e-10	-1.25796	-1.30784
161719681	chr6:161719681:A:G	7.88401e-25	-9.89405e-10	-0.662034	1.02275e-09	-9.89405e-10	-0.665593
161719883	chr6:161719883:T:C	3.85318e-25	-9.89405e-10	-1.37797	4.90513e-10	-9.89405e-10	-1.40039
161720059	chr6:161720059:C:T	1.0819e-25	-1.13998	-1.50817	1.37544e-10	-1.18607	-1.48583
161720060	chr6:161720060:A:G	2.29534e-25	-0.788987	-1.107	2.88955e-10	-0.957064	-0.972506
161720087	chr6:161720087:T:C	3.01104e-25	-2.295	0.670413	3.83006e-10	-2.31372	0.665933
161720405	chr6:161720405:A:G	1.47985e-25	-1.36115	-0.973782	2.18868e-10	-1.41997	-0.787403
161720515	chr6:161720515:G:T	1.45542e-25	-2.35158	-9.24033e-10	1.94104e-10	-2.32745	-9.24033e-10
161720777	chr6:161720777:TTTA:T	2.57506e-24	0.521588	-9.24033e-10	2.98475e-09	0.40543	-9.24033e-10
161721083	chr6:161721083:T:C	7.34286e-25	-9.89405e-10	-0.733143	1.06214e-09	-9.89405e-10	-0.627805
161721419	chr6:161721419:G:A	1.76829e-24	-9.89405e-10	0.145728	2.71132e-09	-9.89405e-10	0.30935
161721468	chr6:161721468:C:T	7.57459e-24	-9.89405e-10	1.60051	1.29372e-08	-9.89405e-10	1.87202
161721612	chr6:161721612:A:G	4.34022e-25	-0.202637	-1.05631	5.45524e-10	-0.313152	-0.980944
161721621	chr6:161721621:T:C	2.29919e-24	-9.89405e-10	0.408272	3.51967e-09	-9.89405e-10	0.570281
161722072	chr6:161722072:CT:C	3.90199e-25	-9.89405e-10	-1.36539	5.06116e-10	-9.89405e-10	-1.36908
161722209	chr6:161722209:G:A	5.87006e-25	-9.89405e-10	-0.957005	8.172e-10	-9.89405e-10	-0.889958
161722244	chr6:161722244:CA:C	3.25656e-26	-2.36005	-1.48874	4.5987e-11	-2.34674	-1.42074
161722292	chr6:161722292:C:T	6.14361e-26	-2.358	-0.856048	7.69714e-11	-2.35858	-0.893825
161722332	chr6:161722332:A:G	6.36294e-26	-2.35205	-0.826915	7.90485e-11	-2.36027	-0.865509
161722688	chr6:161722688:T:C	1.29651e-24	-9.89405e-10	-0.164608	1.87908e-09	-9.89405e-10	-0.0573049
161722984	chr6:161722984:G:A	6.03496e-26	-2.35946	-0.872431	7.61525e-11	-2.34122	-0.921888
161723136	chr6:161723136:T:C	8.35451e-26	-2.16737	-0.739289	1.46223e-10	-2.01959	-0.591124
161723477	chr6:161723477:G:C	1.16085e-25	-2.33446	-0.243254	1.58368e-10	-2.29276	-0.238158
161723833	chr6:161723833:A:G	5.27699e-25	-9.89405e-10	-1.06352	6.71542e-10	-9.89405e-10	-1.08627
161724055	chr6:161724055:C:T	8.79042e-25	-9.89405e-10	-0.553209	1.14955e-09	-9.89405e-10	-0.548716
161724061	chr6:161724061:T:A	8.79042e-25	-9.89405e-10	-0.553209	1.14955e-09	-9.89405e-10	-0.548716
161724161	chr6:161724161:A:G	7.38155e-26	-2.05659	-0.973878	8.85404e-11	-2.13626	-0.976122
161724404	chr6:161724404:T:C	1.34021e-24	-1.45765	1.32619	1.97211e-09	-1.59065	1.58167
161724462	chr6:161724462:G:T	5.70044e-25	-9.89405e-10	-0.986328	7.64616e-10	-9.89405e-10	-0.956469
161724848	chr6:161724848:TC:T	3.72547e-25	-9.89405e-10	-1.41168	4.88894e-10	-9.89405e-10	-1.4037
161724971	chr6:161724971:G:T	4.94293e-26	-1.92312	-1.50838	5.83826e-11	-2.02054	-1.50828
161725301	chr6:161725301:T:C	3.28864e-26	-2.32452	-1.51446	4.69509e-11	-2.26836	-1.47838
161725412	chr6:161725412:T:C	4.41721e-25	-9.89405e-10	-1.24136	5.64343e-10	-9.89405e-10	-1.26018
161725531	chr6:161725531:G:A	2.58488e-25	-2.01862	0.241423	4.0852e-10	-2.04536	0.462055
161725864	chr6:161725864:C:T	4.65256e-25	-9.89405e-10	-1.18945	6.23872e-10	-9.89405e-10	-1.1599
161725975	chr6:161725975:A:G	8.50069e-25	-9.89405e-10	-0.586724	1.05959e-09	-9.89405e-10	-0.630204
161726374	chr6:161726374:G:A	2.09462e-23	-9.89405e-10	2.61767	2.07789e-08	-9.89405e-10	2.34585
161726594	chr6:161726594:T:C	3.51772e-25	-9.89405e-10	-1.46906	4.63557e-10	-9.89405e-10	-1.45691
161726695	chr6:161726695:A:T	8.09181e-26	-2.01544	-0.923167	1.32583e-10	-2.09543	-0.613199
161726787	chr6:161726787:C:T	1.48329e-24	-9.89405e-10	-0.0300261	2.28628e-09	-9.89405e-10	0.138839
161726832	chr6:161726832:T:C	2.65872e-25	-1.74902	-9.24033e-10	3.13912e-10	-1.84673	-9.24033e-10
161726978	chr6:161726978:A:G	4.0524e-25	-9.89405e-10	-1.32756	5.20384e-10	-9.89405e-10	-1.34128
161727005	chr6:161727005:C:T	3.32523e-26	-2.35015	-1.47777	4.6403e-11	-2.36019	-1.39828
161727029	chr6:161727029:A:G	1.28264e-25	-1.06371	-1.41424	1.44892e-10	-1.3687	-1.25115
161727207	chr6:161727207:C:T	5.54104e-25	-9.89405e-10	-1.01469	7.47638e-10	-9.89405e-10	-0.978923
161727303	chr6:161727303:T:C	7.81176e-26	-1.97833	-0.995491	1.29698e-10	-2.06651	-0.664131
161727512	chr6:161727512:G:C	3.84016e-25	-9.89405e-10	-1.38136	5.16875e-10	-9.89405e-10	-1.34804
161727529	chr6:161727529:T:C	9.45257e-25	-9.89405e-10	-0.480584	1.17536e-09	-9.89405e-10	-0.52651
161727725	chr6:161727725:A:G	6.0422e-25	-9.89405e-10	-0.928103	8.66831e-10	-9.89405e-10	-0.830998
161727786	chr6:161727786:C:T	3.75172e-25	-9.89405e-10	-1.40466	5.01602e-10	-9.89405e-10	-1.37804
161728507	chr6:161728507:T:C	8.09825e-26	-2.11018	-0.827627	1.44547e-10	-2.05526	-0.566983
161728511	chr6:161728511:T:C	5.4494e-26	-1.88307	-1.45088	6.17658e-11	-2.00287	-1.46962
161728697	chr6:161728697:C:T	4.50587e-25	-9.89405e-10	-1.22149	5.91696e-10	-9.89405e-10	-1.21285
161730600	chr6:161730600:TTTCTGATACATCACA:T	3.39738e-25	-9.89405e-10	-1.50387	4.47535e-10	-9.89405e-10	-1.49209
161730664	chr6:161730664:A:G	4.22637e-25	-9.89405e-10	-1.28553	5.39827e-10	-9.89405e-10	-1.30459
161731614	chr6:161731614:A:G	2.98516e-24	-0.941826	1.61119	4.83182e-09	-1.07795	1.96509
161731687	chr6:161731687:G:A	2.13833e-24	-1.04668	1.38242	3.43222e-09	-1.17644	1.72156
161731717	chr6:161731717:G:T	5.37229e-25	-9.89405e-10	-1.04562	7.19452e-10	-9.89405e-10	-1.01735
161731802	chr6:161731802:T:C	4.88943e-25	-9.89405e-10	-1.1398	6.53705e-10	-9.89405e-10	-1.11319
161732236	chr6:161732236:G:A	7.12106e-25	-9.89405e-10	-0.763815	8.69567e-10	-9.89405e-10	-0.827847
161732263	chr6:161732263:G:T	1.60063e-25	-1.10332	-1.15315	2.03611e-10	-1.38523	-0.894405
161732576	chr6:161732576:C:T	7.15463e-25	-0.969301	0.21019	9.91509e-10	-1.08638	0.389763
161732607	chr6:161732607:A:G	7.45811e-25	-9.89405e-10	-0.717569	9.08997e-10	-9.89405e-10	-0.783501
161732837	chr6:161732837:C:T	5.93948e-25	-0.942901	-0.00234788	8.15461e-10	-1.05981	0.167726
161733019	chr6:161733019:T:C	9.40461e-26	-1.3603	-1.42796	1.11177e-10	-1.55521	-1.32952
161733056	chr6:161733056:C:T	7.30521e-25	-9.89405e-10	-0.738283	9.15301e-10	-9.89405e-10	-0.77659
161733242	chr6:161733242:T:C	2.67439e-25	-1.74315	-9.24033e-10	2.99651e-10	-1.89322	-9.24033e-10
161733704	chr6:161733704:T:C	4.68313e-25	-9.89405e-10	-1.18291	5.97212e-10	-9.89405e-10	-1.20357
161733997	chr6:161733997:CACACACACAT:C	2.2031e-25	-1.93701	-9.24033e-10	2.7006e-10	-1.9972	-9.24033e-10
161734338	chr6:161734338:C:T	8.84321e-26	-1.9317	-0.918102	1.4966e-10	-2.02162	-0.565855
161734409	chr6:161734409:C:A	7.02967e-25	-9.89405e-10	-0.776732	8.81917e-10	-9.89405e-10	-0.813745
161734429	chr6:161734429:G:C	5.80416e-26	-2.00203	-1.26886	7.00345e-11	-2.08702	-1.25983
161734468	chr6:161734468:G:T	4.56598e-24	-0.847981	1.94233	7.56654e-09	-0.972064	2.30771
161734789	chr6:161734789:C:G	3.77329e-25	-9.89405e-10	-1.39892	5.03235e-10	-9.89405e-10	-1.37479
161734869	chr6:161734869:G:A	3.76122e-26	-2.21173	-1.49298	5.64125e-11	-2.14089	-1.42227
161735104	chr6:161735104:T:C	4.11381e-25	-9.89405e-10	-1.31252	5.51605e-10	-9.89405e-10	-1.28301
161735227	chr6:161735227:C:T	3.36517e-25	-9.89405e-10	-1.51339	4.37108e-10	-9.89405e-10	-1.51566
161735748	chr6:161735748:C:T	8.69819e-25	-9.89405e-10	-0.563756	1.20465e-09	-9.89405e-10	-0.501902
161735823	chr6:161735823:G:A	9.2801e-26	-2.2785	-0.523088	1.11319e-10	-2.24521	-0.63824
161735940	chr6:161735940:C:T	3.41516e-25	-9.89405e-10	-1.49865	4.42665e-10	-9.89405e-10	-1.50303
161736126	chr6:161736126:C:T	6.7951e-25	-9.89405e-10	-0.81067	8.40547e-10	-9.89405e-10	-0.861789
161736211	chr6:161736211:G:A	6.406e-25	-9.89405e-10	-0.869635	7.94107e-10	-9.89405e-10	-0.918624
161736366	chr6:161736366:C:T	3.96576e-24	-9.89405e-10	0.953412	5.92695e-09	-9.89405e-10	1.09142
161736379	chr6:161736379:C:A	2.27505e-25	-1.90487	-9.24033e-10	2.71676e-10	-1.99123	-9.24033e-10
161736428	chr6:161736428:C:T	4.76534e-26	-2.07158	-1.3965	6.32822e-11	-2.06281	-1.38543
161736434	chr6:161736434:T:A	6.08014e-25	-9.89405e-10	-0.921843	7.76513e-10	-9.89405e-10	-0.941029
161736447	chr6:161736447:C:T	1.68572e-25	-1.4843	-0.720377	1.7422e-10	-1.81837	-0.617159
161736460	chr6:161736460:C:G	6.52356e-25	-9.89405e-10	-0.85145	8.95827e-10	-9.89405e-10	-0.798095
161736511	chr6:161736511:G:A	1.0817e-25	-1.26016	-1.38817	1.22787e-10	-1.39616	-1.38923
161736540	chr6:161736540:G:A	1.07038e-25	-1.27906	-1.37979	1.21649e-10	-1.41382	-1.38088
161736624	chr6:161736624:G:A	7.15283e-26	-2.15609	-0.905861	9.53046e-11	-2.20223	-0.836532
161736688	chr6:161736688:T:C	1.20227e-25	-1.19814	-1.34452	1.37793e-10	-1.3203	-1.34979
161736806	chr6:161736806:T:A	2.65074e-25	-1.75203	-9.24033e-10	3.03791e-10	-1.8795	-9.24033e-10
161736828	chr6:161736828:A:G	1.04594e-25	-1.28981	-1.39215	1.18187e-10	-1.43037	-1.3932
161736873	chr6:161736873:G:A	3.38965e-26	-2.3132	-1.49553	4.38999e-11	-2.32543	-1.48851
161737236	chr6:161737236:G:A	6.31077e-26	-1.67105	-1.51615	7.13277e-11	-1.83658	-1.49198
161737243	chr6:161737243:C:T	4.217e-24	-9.89405e-10	1.01484	6.31961e-09	-9.89405e-10	1.15557
161737253	chr6:161737253:A:G	4.38621e-25	-9.89405e-10	-1.24841	5.58452e-10	-9.89405e-10	-1.27067
161737280	chr6:161737280:C:A	4.72528e-26	-2.03311	-1.44342	6.37026e-11	-2.01317	-1.42845
161737362	chr6:161737362:G:A	4.55451e-26	-2.04316	-1.47018	6.11204e-11	-2.02461	-1.45839
161737409	chr6:161737409:A:G	3.41015e-25	-9.89405e-10	-1.50011	4.42153e-10	-9.89405e-10	-1.50419
161737423	chr6:161737423:A:G	6.52411e-26	-2.14131	-1.01264	8.21961e-11	-2.19869	-0.988043
161737463	chr6:161737463:G:A	1.27127e-25	-1.15584	-1.33101	1.43594e-10	-1.29619	-1.33266
161737548	chr6:161737548:A:G	5.58468e-26	-2.1142	-1.19523	7.04066e-11	-2.17978	-1.16178
161737589	chr6:161737589:T:C	5.73728e-26	-1.77159	-1.51088	6.7362e-11	-1.9182	-1.46756
161737772	chr6:161737772:G:A	1.24e-25	-1.18269	-1.32907	1.40212e-10	-1.32175	-1.33093
161737911	chr6:161737911:C:T	4.48862e-25	-9.89405e-10	-1.22533	5.65902e-10	-9.89405e-10	-1.25742
161737986	chr6:161737986:G:T	1.17133e-24	-9.89405e-10	-0.266143	1.42288e-09	-9.89405e-10	-0.335404
161738031	chr6:161738031:G:A	4.06022e-25	-9.89405e-10	-1.32563	5.21462e-10	-9.89405e-10	-1.33921
161738281	chr6:161738281:G:A	4.06433e-25	-9.89405e-10	-1.32462	5.21921e-10	-9.89405e-10	-1.33833
```
