## Supplementary material for "Characterization of shared and ancestry-specific signals driving complex traits using multi-ancestry fine-mapping": susiex_nc3.cs80.cs

```
CS_ID	SNP	BP	REF_ALLELE	ALT_ALLELE	REF_FRQ	BETA	SE	-LOG10P	CS_PIP	OVRL_PIP
1	chr6:160589086:A:G	160589086	G,G	A,A	1,1	-inf,-inf	inf,inf	25.2117,1.58469	0.962786	0.962786
2	chr6:160330499:G:T	160330499	T,NA	G,NA	1,NA	-inf,NA	inf,NA	10.2511,NA	0.876023	0.876023
3	chr6:160143444:C:G	160143444	G,G	C,C	1,1	-inf,-inf	inf,inf	7.29439,1.06436	0.524504	0.524504
3	chr6:160139848:CATG:C	160139848	C,C	CATG,CATG	1,1	-inf,-inf	inf,inf	6.91155,0.976381	0.196747	0.196747
3	chr6:159979115:A:G	159979115	G,G	A,A	1,1	-inf,-inf	inf,inf	8.76438,0.812819	0.175441	0.175441
```
