## Supplementary material for "Characterization of shared and ancestry-specific signals driving complex traits using multi-ancestry fine-mapping": susiex_nc3.cs80.snp (part 1 of 2)

```
BP	SNP	PIP(CS1)	LogBF(CS1,Pop1)	LogBF(CS1,Pop2)	PIP(CS2)	LogBF(CS2,Pop1)	LogBF(CS2,Pop2)	PIP(CS3)	LogBF(CS3,Pop1)	LogBF(CS3,Pop2)
159371779	chr6:159371779:C:T	2.5661e-26	-9.89405e-10	-1.51626	1.43175e-10	-9.89405e-10	-1.51307	7.77845e-09	-9.89405e-10	-1.5159
159371897	chr6:159371897:CCAT:C	2.57692e-26	-9.89405e-10	-1.51206	1.44655e-10	-9.89405e-10	-1.50278	7.82468e-09	-9.89405e-10	-1.50997
159371960	chr6:159371960:C:T	2.57798e-26	-9.89405e-10	-1.51164	1.4476e-10	-9.89405e-10	-1.50205	7.82857e-09	-9.89405e-10	-1.50947
159372003	chr6:159372003:A:G	2.62568e-26	-9.89405e-10	-1.49331	1.47547e-10	-9.89405e-10	-1.48299	8.04158e-09	-9.89405e-10	-1.48263
159372017	chr6:159372017:T:C	2.57692e-26	-9.89405e-10	-1.51206	1.44655e-10	-9.89405e-10	-1.50278	7.82468e-09	-9.89405e-10	-1.50997
159372230	chr6:159372230:C:T	2.57692e-26	-9.89405e-10	-1.51206	1.44655e-10	-9.89405e-10	-1.50278	7.82468e-09	-9.89405e-10	-1.50997
159372302	chr6:159372302:A:G	3.74089e-27	-2.29185	-1.15006	2.06991e-11	-2.35779	-1.08925	1.17101e-09	-2.29235	-1.11704
159372368	chr6:159372368:A:G	2.60962e-26	-9.89405e-10	-1.49944	1.46535e-10	-9.89405e-10	-1.48987	7.97902e-09	-9.89405e-10	-1.49044
159372499	chr6:159372499:C:T	2.70513e-26	-9.89405e-10	-1.4635	1.5289e-10	-9.89405e-10	-1.44741	8.32294e-09	-9.89405e-10	-1.44824
159372899	chr6:159372899:A:G	2.59657e-26	-9.89405e-10	-1.50446	1.43597e-10	-9.89405e-10	-1.51012	7.88464e-09	-9.89405e-10	-1.50234
159373142	chr6:159373142:A:T	2.58152e-26	-9.89405e-10	-1.51027	1.45155e-10	-9.89405e-10	-1.49933	7.84625e-09	-9.89405e-10	-1.50722
159373212	chr6:159373212:G:A	2.64041e-26	-9.89405e-10	-1.48772	1.49455e-10	-9.89405e-10	-1.47013	8.04056e-09	-9.89405e-10	-1.48276
159373274	chr6:159373274:G:A	2.56735e-26	-9.89405e-10	-1.51578	1.43529e-10	-9.89405e-10	-1.51059	7.78811e-09	-9.89405e-10	-1.51466
159373467	chr6:159373467:T:C	8.52041e-26	-9.89405e-10	-0.316186	5.16938e-10	-9.89405e-10	-0.229208	2.60457e-08	-9.89405e-10	-0.307401
159373477	chr6:159373477:T:C	1.80866e-25	-9.89405e-10	0.436522	1.2231e-09	-9.89405e-10	0.63201	5.94588e-08	-9.89405e-10	0.518028
159373772	chr6:159373772:T:G	1.13909e-26	-2.32842	-9.24033e-10	6.44452e-11	-2.31131	-9.24033e-10	3.52201e-09	-2.30822	-9.24033e-10
159373881	chr6:159373881:AC:A	2.60375e-27	-2.3314	-1.47289	1.51863e-11	-2.27154	-1.48519	1.18656e-09	-1.92325	-1.47295
159374038	chr6:159374038:A:G	2.56629e-26	-9.89405e-10	-1.51619	1.43183e-10	-9.89405e-10	-1.51301	7.78275e-09	-9.89405e-10	-1.51535
159374130	chr6:159374130:G:A	2.78832e-26	-9.89405e-10	-1.43321	1.52773e-10	-9.89405e-10	-1.44818	8.53002e-09	-9.89405e-10	-1.42366
159374185	chr6:159374185:G:T	2.5721e-26	-9.89405e-10	-1.51393	1.42713e-10	-9.89405e-10	-1.5163	7.77666e-09	-9.89405e-10	-1.51613
159374222	chr6:159374222:T:G	1.15709e-26	-1.8003	-0.512446	7.66848e-11	-1.63451	-0.502918	4.81026e-09	-1.45578	-0.540723
159374246	chr6:159374246:G:A	2.57735e-26	-9.89405e-10	-1.51189	1.42737e-10	-9.89405e-10	-1.51613	7.78194e-09	-9.89405e-10	-1.51545
159374300	chr6:159374300:T:C	1.04203e-26	-2.33986	-0.0776275	7.81996e-11	-2.31692	0.199052	3.52258e-09	-2.30592	-0.00214254
159374307	chr6:159374307:G:T	2.64742e-26	-9.89405e-10	-1.48507	1.50638e-10	-9.89405e-10	-1.46225	8.1363e-09	-9.89405e-10	-1.47092
159374362	chr6:159374362:A:G	1.22745e-26	-2.30562	0.0519092	9.44564e-11	-2.29162	0.362624	4.2954e-09	-2.27283	0.163122
159374633	chr6:159374633:A:T	1.6851e-24	-9.89405e-10	2.66834	9.9134e-09	-9.89405e-10	2.72451	5.51724e-07	-9.89405e-10	2.74579
159374729	chr6:159374729:T:C	2.61792e-26	-9.89405e-10	-1.49627	1.47841e-10	-9.89405e-10	-1.48099	8.01666e-09	-9.89405e-10	-1.48573
159374830	chr6:159374830:T:C	9.15916e-26	-9.89405e-10	-0.243896	4.83961e-10	-9.89405e-10	-0.295126	2.84072e-08	-9.89405e-10	-0.220612
159375442	chr6:159375442:G:A	2.66455e-26	-9.89405e-10	-1.47862	1.51217e-10	-9.89405e-10	-1.45842	8.18825e-09	-9.89405e-10	-1.46455
159375505	chr6:159375505:A:C	2.68544e-26	-9.89405e-10	-1.47081	1.51793e-10	-9.89405e-10	-1.45462	8.19094e-09	-9.89405e-10	-1.46423
159375518	chr6:159375518:G:A	5.8177e-26	-9.89405e-10	-0.697746	3.36163e-10	-9.89405e-10	-0.659535	1.7683e-08	-9.89405e-10	-0.694654
159375850	chr6:159375850:A:G	7.36273e-26	-9.89405e-10	-0.462219	4.50204e-10	-9.89405e-10	-0.367429	2.40277e-08	-9.89405e-10	-0.388046
159376056	chr6:159376056:G:A	1.35659e-26	-2.27854	0.124858	1.01316e-10	-2.30027	0.441385	4.47996e-09	-2.30667	0.239032
159376328	chr6:159376328:G:A	1.14245e-24	-9.89405e-10	2.2797	6.51075e-09	-9.89405e-10	2.30408	3.62799e-07	-9.89405e-10	2.32659
159376868	chr6:159376868:AT:A	3.64371e-26	-9.89405e-10	-1.16565	2.14813e-10	-9.89405e-10	-1.10736	1.15641e-08	-9.89405e-10	-1.11935
159376963	chr6:159376963:A:C	2.70618e-26	-9.89405e-10	-1.46311	1.48417e-10	-9.89405e-10	-1.4771	8.22713e-09	-9.89405e-10	-1.45982
159377315	chr6:159377315:T:C	2.56875e-26	-9.89405e-10	-1.51523	1.4324e-10	-9.89405e-10	-1.51261	7.81163e-09	-9.89405e-10	-1.51164
159377455	chr6:159377455:C:T	2.57618e-26	-9.89405e-10	-1.51234	1.42941e-10	-9.89405e-10	-1.5147	7.78112e-09	-9.89405e-10	-1.51555
159377502	chr6:159377502:C:T	2.59478e-26	-9.89405e-10	-1.50515	1.45958e-10	-9.89405e-10	-1.49381	7.92938e-09	-9.89405e-10	-1.49668
159377529	chr6:159377529:T:C	2.61994e-26	-9.89405e-10	-1.4955	1.47816e-10	-9.89405e-10	-1.48116	8.02038e-09	-9.89405e-10	-1.48527
159377744	chr6:159377744:G:C	4.53846e-26	-9.89405e-10	-0.946064	2.6702e-10	-9.89405e-10	-0.889806	1.3991e-08	-9.89405e-10	-0.928843
159377746	chr6:159377746:T:C	2.61421e-26	-9.89405e-10	-1.49769	1.44541e-10	-9.89405e-10	-1.50356	7.85296e-09	-9.89405e-10	-1.50637
159377804	chr6:159377804:G:A	2.59994e-26	-9.89405e-10	-1.50316	1.43896e-10	-9.89405e-10	-1.50804	7.82152e-09	-9.89405e-10	-1.51038
159378159	chr6:159378159:C:T	4.24923e-26	0.503772	-1.51568	3.87849e-10	0.9993	-1.51581	1.41842e-08	0.600298	-1.51543
159378245	chr6:159378245:T:C	7.05255e-26	-9.89405e-10	-0.505261	4.18794e-10	-9.89405e-10	-0.439751	2.22659e-08	-9.89405e-10	-0.4642
159378359	chr6:159378359:T:C	2.59312e-26	-9.89405e-10	-1.50579	1.45813e-10	-9.89405e-10	-1.4948	7.92208e-09	-9.89405e-10	-1.4976
159378361	chr6:159378361:C:T	2.60022e-26	-9.89405e-10	-1.50306	1.46374e-10	-9.89405e-10	-1.49097	7.95053e-09	-9.89405e-10	-1.49402
159378663	chr6:159378663:C:G	1.19991e-26	-2.2764	-9.24033e-10	1.16263e-10	-1.72128	-9.24033e-10	6.60422e-09	-1.67955	-9.24033e-10
159379382	chr6:159379382:C:T	2.62434e-26	-9.89405e-10	-1.49382	1.45007e-10	-9.89405e-10	-1.50035	7.87565e-09	-9.89405e-10	-1.50348
159379528	chr6:159379528:T:A	4.78913e-26	-9.89405e-10	-0.892301	2.57186e-10	-9.89405e-10	-0.92733	1.43336e-08	-9.89405e-10	-0.904651
159379617	chr6:159379617:G:A	2.59346e-26	-9.89405e-10	-1.50566	1.45835e-10	-9.89405e-10	-1.49465	7.92343e-09	-9.89405e-10	-1.49743
159379618	chr6:159379618:A:G	2.59603e-26	-9.89405e-10	-1.50467	1.46039e-10	-9.89405e-10	-1.49326	7.93366e-09	-9.89405e-10	-1.49614
159379657	chr6:159379657:C:T	7.88994e-26	-9.89405e-10	-0.393062	5.03179e-10	-9.89405e-10	-0.256185	2.41715e-08	-9.89405e-10	-0.382079
159379992	chr6:159379992:A:G	3.68423e-27	-2.1456	-1.31157	2.11185e-11	-2.11813	-1.30885	1.18038e-09	-2.07918	-1.32224
159380521	chr6:159380521:C:T	2.58656e-26	-9.89405e-10	-1.50832	1.43409e-10	-9.89405e-10	-1.51143	7.79909e-09	-9.89405e-10	-1.51325
159380533	chr6:159380533:C:G	2.66123e-26	-9.89405e-10	-1.47986	1.46706e-10	-9.89405e-10	-1.4887	7.96229e-09	-9.89405e-10	-1.49254
159380537	chr6:159380537:C:G	4.14749e-26	-0.236319	-0.79983	5.17956e-10	0.402694	-0.629934	1.60059e-08	-0.0498215	-0.744477
159380786	chr6:159380786:A:G	2.67976e-26	-9.89405e-10	-1.47292	1.52143e-10	-9.89405e-10	-1.45231	8.24637e-09	-9.89405e-10	-1.45748
159381106	chr6:159381106:G:A	4.11632e-27	-1.83448	-1.5118	2.68244e-11	-1.68781	-1.50001	1.4635e-09	-1.67833	-1.5081
159381136	chr6:159381136:A:G	1.31092e-26	-2.18792	-9.24033e-10	7.15609e-11	-2.20658	-9.24033e-10	3.80314e-09	-2.23143	-9.24033e-10
159381367	chr6:159381367:C:A	1.46718e-25	-9.89405e-10	0.227279	8.95909e-10	-9.89405e-10	0.320708	4.57592e-08	-9.89405e-10	0.256137
159382089	chr6:159382089:G:A	2.5806e-26	-9.89405e-10	-1.51063	1.43106e-10	-9.89405e-10	-1.51355	7.78759e-09	-9.89405e-10	-1.51472
159382193	chr6:159382193:C:T	2.56684e-26	-9.89405e-10	-1.51597	1.43317e-10	-9.89405e-10	-1.51207	7.78851e-09	-9.89405e-10	-1.51461
159382428	chr6:159382428:G:A	1.34531e-26	-1.5171	-0.644919	8.6491e-11	-1.56185	-0.455243	6.00852e-09	-1.2383	-0.535781
159382459	chr6:159382459:C:G	2.75284e-26	-9.89405e-10	-1.44602	1.56969e-10	-9.89405e-10	-1.42108	8.49409e-09	-9.89405e-10	-1.42788
159382689	chr6:159382689:C:G	2.98539e-26	-9.89405e-10	-1.36492	1.70898e-10	-9.89405e-10	-1.33606	9.14363e-09	-9.89405e-10	-1.3542
159382823	chr6:159382823:G:T	2.5776e-26	-9.89405e-10	-1.51179	1.42988e-10	-9.89405e-10	-1.51437	7.78299e-09	-9.89405e-10	-1.51531
159383328	chr6:159383328:A:C	2.89445e-26	-9.89405e-10	-1.39586	1.65198e-10	-9.89405e-10	-1.36999	8.85534e-09	-9.89405e-10	-1.38623
159383465	chr6:159383465:A:G	2.88237e-26	-9.89405e-10	-1.40004	1.64439e-10	-9.89405e-10	-1.37459	8.81686e-09	-9.89405e-10	-1.39059
159383650	chr6:159383650:G:A	2.88206e-26	-9.89405e-10	-1.40015	1.64418e-10	-9.89405e-10	-1.37472	8.81594e-09	-9.89405e-10	-1.39069
159383930	chr6:159383930:G:A	1.01584e-26	-1.64359	-0.799347	8.05335e-11	-1.4235	-0.664954	3.87632e-09	-1.4197	-0.792665
159383969	chr6:159383969:C:T	2.86704e-26	-9.89405e-10	-1.40537	1.6346e-10	-9.89405e-10	-1.38056	8.76776e-09	-9.89405e-10	-1.39617
159383970	chr6:159383970:A:G	2.88457e-26	-9.89405e-10	-1.39928	1.6458e-10	-9.89405e-10	-1.37373	8.8236e-09	-9.89405e-10	-1.38982
159384121	chr6:159384121:A:C	2.86964e-26	-9.89405e-10	-1.40446	1.63624e-10	-9.89405e-10	-1.37956	8.7764e-09	-9.89405e-10	-1.39519
159384153	chr6:159384153:C:A	2.6431e-26	-9.89405e-10	-1.4867	1.49552e-10	-9.89405e-10	-1.46949	8.11739e-09	-9.89405e-10	-1.47325
159384192	chr6:159384192:T:C	1.84006e-26	-1.43111	-0.417742	1.03802e-10	-1.67926	-0.155386	3.28907e-09	-1.96616	-0.410487
159384218	chr6:159384218:C:T	5.89365e-26	0.811333	-1.49611	6.90183e-10	1.53639	-1.47657	2.48084e-08	1.13444	-1.49051
159384537	chr6:159384537:G:T	6.18606e-27	-2.326	-0.612934	4.09649e-11	-2.31708	-0.44734	2.07093e-09	-2.29648	-0.542778
159384615	chr6:159384615:C:T	2.92978e-26	-9.89405e-10	-1.38372	1.67364e-10	-9.89405e-10	-1.35696	8.96865e-09	-9.89405e-10	-1.37352
159384663	chr6:159384663:T:C	2.90282e-26	-9.89405e-10	-1.39297	1.65715e-10	-9.89405e-10	-1.36686	8.88188e-09	-9.89405e-10	-1.38324
159384691	chr6:159384691:T:A	2.89581e-26	-9.89405e-10	-1.39539	1.65273e-10	-9.89405e-10	-1.36953	8.8596e-09	-9.89405e-10	-1.38575
159384700	chr6:159384700:A:G	4.62294e-26	-9.89405e-10	-0.927619	2.66485e-10	-9.89405e-10	-0.891814	1.39386e-08	-9.89405e-10	-0.93259
159384915	chr6:159384915:C:T	2.89758e-26	-9.89405e-10	-1.39477	1.65385e-10	-9.89405e-10	-1.36885	8.86535e-09	-9.89405e-10	-1.3851
159385005	chr6:159385005:T:G	2.84332e-26	-9.89405e-10	-1.41368	1.61965e-10	-9.89405e-10	-1.38975	8.6931e-09	-9.89405e-10	-1.40473
159385012	chr6:159385012:A:G	2.84473e-26	-9.89405e-10	-1.41318	1.62052e-10	-9.89405e-10	-1.38921	8.69702e-09	-9.89405e-10	-1.40427
159385013	chr6:159385013:T:A	2.85029e-26	-9.89405e-10	-1.41123	1.62404e-10	-9.89405e-10	-1.38705	8.71539e-09	-9.89405e-10	-1.40217
159385063	chr6:159385063:G:A	2.897e-26	-9.89405e-10	-1.39497	1.65352e-10	-9.89405e-10	-1.36906	8.86314e-09	-9.89405e-10	-1.38535
159385065	chr6:159385065:A:C	2.90334e-26	-9.89405e-10	-1.39279	1.65708e-10	-9.89405e-10	-1.3669	8.88235e-09	-9.89405e-10	-1.38319
159385158	chr6:159385158:C:A	1.31904e-26	-2.18175	-9.24033e-10	8.00358e-11	-2.09466	-9.24033e-10	4.40968e-09	-2.08345	-9.24033e-10
159385182	chr6:159385182:C:T	2.8952e-26	-9.89405e-10	-1.3956	1.65234e-10	-9.89405e-10	-1.36976	8.85766e-09	-9.89405e-10	-1.38597
159385548	chr6:159385548:G:A	2.86119e-26	-9.89405e-10	-1.40741	1.63095e-10	-9.89405e-10	-1.38279	8.74972e-09	-9.89405e-10	-1.39823
159385732	chr6:159385732:A:G	2.89769e-26	-9.89405e-10	-1.39474	1.6539e-10	-9.89405e-10	-1.36882	8.86563e-09	-9.89405e-10	-1.38507
159385850	chr6:159385850:A:G	2.67972e-26	-9.89405e-10	-1.47294	1.52143e-10	-9.89405e-10	-1.45231	8.25004e-09	-9.89405e-10	-1.45704
159385863	chr6:159385863:A:G	2.92919e-26	-9.89405e-10	-1.38392	1.67409e-10	-9.89405e-10	-1.35669	8.96963e-09	-9.89405e-10	-1.37341
159386040	chr6:159386040:G:A	2.56695e-26	-9.89405e-10	-1.51593	1.42714e-10	-9.89405e-10	-1.51629	7.77779e-09	-9.89405e-10	-1.51598
159386121	chr6:159386121:C:T	2.81904e-26	-9.89405e-10	-1.42226	1.58835e-10	-9.89405e-10	-1.40926	8.72152e-09	-9.89405e-10	-1.40146
159386217	chr6:159386217:T:C	2.79193e-26	-9.89405e-10	-1.43192	1.58666e-10	-9.89405e-10	-1.41033	8.56887e-09	-9.89405e-10	-1.41912
159386288	chr6:159386288:T:G	2.56741e-26	-9.89405e-10	-1.51575	1.43022e-10	-9.89405e-10	-1.51413	7.80239e-09	-9.89405e-10	-1.51282
159386606	chr6:159386606:G:A	2.89769e-26	-9.89405e-10	-1.39474	1.6539e-10	-9.89405e-10	-1.36882	8.86563e-09	-9.89405e-10	-1.38507
159386616	chr6:159386616:G:A	2.86307e-26	-9.89405e-10	-1.40676	1.63214e-10	-9.89405e-10	-1.38207	8.75521e-09	-9.89405e-10	-1.39761
159386644	chr6:159386644:A:G	2.89769e-26	-9.89405e-10	-1.39474	1.6539e-10	-9.89405e-10	-1.36882	8.86563e-09	-9.89405e-10	-1.38507
159386773	chr6:159386773:T:TAGGGTAGCTGAGCC	2.89769e-26	-9.89405e-10	-1.39474	1.6539e-10	-9.89405e-10	-1.36882	8.86563e-09	-9.89405e-10	-1.38507
159386786	chr6:159386786:G:A	2.79037e-26	-9.89405e-10	-1.43248	1.59877e-10	-9.89405e-10	-1.40272	8.64882e-09	-9.89405e-10	-1.40983
159386859	chr6:159386859:T:C	2.89769e-26	-9.89405e-10	-1.39474	1.6539e-10	-9.89405e-10	-1.36882	8.86563e-09	-9.89405e-10	-1.38507
159386907	chr6:159386907:G:A	1.87309e-26	-1.87566	0.0445992	1.5531e-10	-1.85259	0.42089	5.73601e-09	-1.96662	0.146126
159387043	chr6:159387043:T:G	4.99287e-26	-9.89405e-10	-0.85064	3.0309e-10	-9.89405e-10	-0.763102	1.51316e-08	-9.89405e-10	-0.850473
159387070	chr6:159387070:C:T	2.57266e-26	-9.89405e-10	-1.51371	1.42823e-10	-9.89405e-10	-1.51552	7.77715e-09	-9.89405e-10	-1.51606
159387083	chr6:159387083:G:T	2.9021e-26	-9.89405e-10	-1.39322	1.65668e-10	-9.89405e-10	-1.36714	8.87959e-09	-9.89405e-10	-1.3835
159387099	chr6:159387099:C:T	2.89769e-26	-9.89405e-10	-1.39474	1.6539e-10	-9.89405e-10	-1.36882	8.86563e-09	-9.89405e-10	-1.38507
159387256	chr6:159387256:G:A	2.22511e-26	-0.684392	-0.974452	2.08451e-10	-0.21315	-0.924276	7.62428e-09	-0.571694	-0.964223
159387314	chr6:159387314:T:C	2.8601e-26	-9.89405e-10	-1.40779	1.64582e-10	-9.89405e-10	-1.37372	8.64582e-09	-9.89405e-10	-1.41018
159387637	chr6:159387637:T:C	4.86206e-26	-9.89405e-10	-0.877188	2.63284e-10	-9.89405e-10	-0.903899	1.49441e-08	-9.89405e-10	-0.86294
159387682	chr6:159387682:T:C	2.88442e-26	-9.89405e-10	-1.39933	1.64556e-10	-9.89405e-10	-1.37388	8.82344e-09	-9.89405e-10	-1.38984
159387709	chr6:159387709:C:G	2.90255e-26	-9.89405e-10	-1.39306	1.65698e-10	-9.89405e-10	-1.36696	8.88101e-09	-9.89405e-10	-1.38334
159387934	chr6:159387934:C:T	2.77926e-26	-9.89405e-10	-1.43646	1.5872e-10	-9.89405e-10	-1.40999	8.58552e-09	-9.89405e-10	-1.41718
159388062	chr6:159388062:G:A	1.64991e-26	-0.955465	-1.00247	1.48027e-10	-0.525611	-0.954123	5.64794e-09	-0.845071	-0.990894
159388587	chr6:159388587:G:A	5.45944e-26	-9.89405e-10	-0.761305	3.33168e-10	-9.89405e-10	-0.668482	1.65455e-08	-9.89405e-10	-0.761139
159388654	chr6:159388654:G:A	2.01736e-26	-0.817902	-0.938957	1.84432e-10	-0.372247	-0.887603	6.97633e-09	-0.695088	-0.929643
159388788	chr6:159388788:A:G	1.62877e-25	-9.89405e-10	0.331759	9.65141e-10	-9.89405e-10	0.395144	4.91468e-08	-9.89405e-10	0.327558
159388821	chr6:159388821:C:T	3.35176e-26	-9.89405e-10	-1.24917	1.94984e-10	-9.89405e-10	-1.20421	1.0493e-08	-9.89405e-10	-1.21655
159388893	chr6:159388893:A:G	6.34381e-26	-9.89405e-10	-0.611172	3.68187e-10	-9.89405e-10	-0.56854	1.9068e-08	-9.89405e-10	-0.619245
159388957	chr6:159388957:A:G	2.79965e-26	-9.89405e-10	-1.42916	1.58361e-10	-9.89405e-10	-1.41225	8.66355e-09	-9.89405e-10	-1.40813
159388973	chr6:159388973:T:A	1.54697e-26	-2.02235	-9.24033e-10	8.15967e-11	-2.07534	-9.24033e-10	4.09174e-09	-2.15828	-9.24033e-10
159389016	chr6:159389016:C:T	6.3675e-26	0.874308	-1.48175	7.39738e-10	1.58663	-1.45747	2.70202e-08	1.20421	-1.47488
159389278	chr6:159389278:G:A	3.08725e-26	-9.89405e-10	-1.33137	1.78237e-10	-9.89405e-10	-1.29402	9.61975e-09	-9.89405e-10	-1.30344
159389468	chr6:159389468:A:T	2.59069e-26	-9.89405e-10	-1.50673	1.44312e-10	-9.89405e-10	-1.50515	7.81854e-09	-9.89405e-10	-1.51076
159389770	chr6:159389770:C:T	4.84041e-26	-9.89405e-10	-0.881652	2.62165e-10	-9.89405e-10	-0.908156	1.48748e-08	-9.89405e-10	-0.867589
159389792	chr6:159389792:A:G	3.2305e-26	-9.89405e-10	-1.28601	1.7284e-10	-9.89405e-10	-1.32476	9.56196e-09	-9.89405e-10	-1.30946
159389946	chr6:159389946:A:G	8.05731e-27	-1.16188	-1.51278	3.98462e-11	-1.28169	-1.51042	2.01148e-09	-1.35805	-1.51033
159390242	chr6:159390242:G:A	2.58975e-26	-9.89405e-10	-1.50709	1.43408e-10	-9.89405e-10	-1.51143	7.80658e-09	-9.89405e-10	-1.51229
159390248	chr6:159390248:G:A	4.42577e-26	-9.89405e-10	-0.971206	2.66812e-10	-9.89405e-10	-0.890585	1.34711e-08	-9.89405e-10	-0.966711
159390351	chr6:159390351:G:C	3.05333e-26	-9.89405e-10	-1.34242	1.76322e-10	-9.89405e-10	-1.30482	9.50754e-09	-9.89405e-10	-1.31517
159390698	chr6:159390698:G:T	6.04126e-27	-1.71738	-1.24525	3.83967e-11	-1.64091	-1.18825	2.37245e-09	-1.51119	-1.19214
159390711	chr6:159390711:T:C	2.7622e-26	-9.89405e-10	-1.44262	1.49139e-10	-9.89405e-10	-1.47225	8.2834e-09	-9.89405e-10	-1.453
159391203	chr6:159391203:T:C	3.16773e-27	-2.3409	-1.26732	2.00507e-11	-2.26489	-1.21397	1.04742e-09	-2.2736	-1.24733
159391331	chr6:159391331:T:C	1.75252e-26	-1.62738	-0.270216	1.20139e-10	-1.54461	-0.143867	7.28711e-09	-1.41667	-0.164479
159391341	chr6:159391341:G:A	4.05766e-26	-9.89405e-10	-1.05804	2.37604e-10	-9.89405e-10	-1.00652	1.28656e-08	-9.89405e-10	-1.0127
159391395	chr6:159391395:C:T	2.81362e-26	-9.89405e-10	-1.42418	1.61573e-10	-9.89405e-10	-1.39217	8.67321e-09	-9.89405e-10	-1.40702
159391428	chr6:159391428:A:G	2.80831e-26	-9.89405e-10	-1.42607	1.61196e-10	-9.89405e-10	-1.39451	8.65471e-09	-9.89405e-10	-1.40915
159391434	chr6:159391434:T:C	1.66202e-26	-1.61459	-0.336025	1.13582e-10	-1.53163	-0.212977	6.90456e-09	-1.40201	-0.23306
159391688	chr6:159391688:A:G	4.05339e-26	-9.89405e-10	-1.0591	2.33315e-10	-9.89405e-10	-1.02474	1.23032e-08	-9.89405e-10	-1.0574
159391719	chr6:159391719:AT:A	1.23664e-26	-1.55902	-0.687238	9.02387e-11	-1.43516	-0.539509	5.3148e-09	-1.31398	-0.582778
159391761	chr6:159391761:A:G	1.97455e-26	-1.77831	-9.24033e-10	1.25182e-10	-1.64737	-9.24033e-10	6.45598e-09	-1.70225	-9.24033e-10
159391883	chr6:159391883:T:C	4.03842e-26	-9.89405e-10	-1.0628	2.32385e-10	-9.89405e-10	-1.02874	1.22563e-08	-9.89405e-10	-1.06122
159392010	chr6:159392010:T:A	4.01096e-26	-9.89405e-10	-1.06962	2.30667e-10	-9.89405e-10	-1.03616	1.21701e-08	-9.89405e-10	-1.06827
159392173	chr6:159392173:C:A	2.82701e-26	-9.89405e-10	-1.41943	1.6247e-10	-9.89405e-10	-1.38664	8.71779e-09	-9.89405e-10	-1.40189
159392196	chr6:159392196:C:T	2.82982e-26	-9.89405e-10	-1.41844	1.62656e-10	-9.89405e-10	-1.3855	8.72722e-09	-9.89405e-10	-1.40081
159392240	chr6:159392240:G:A	2.0211e-26	-1.6081	-0.146909	1.37772e-10	-1.52607	-0.0254604	8.44192e-09	-1.39231	-0.0417384
159392626	chr6:159392626:T:C	3.98666e-26	-9.89405e-10	-1.0757	2.29297e-10	-9.89405e-10	-1.04211	1.20989e-08	-9.89405e-10	-1.07414
159392649	chr6:159392649:C:T	2.82982e-26	-9.89405e-10	-1.41844	1.62656e-10	-9.89405e-10	-1.3855	8.72722e-09	-9.89405e-10	-1.40081
159392710	chr6:159392710:T:C	2.82982e-26	-9.89405e-10	-1.41844	1.62656e-10	-9.89405e-10	-1.3855	8.72722e-09	-9.89405e-10	-1.40081
159392758	chr6:159392758:C:T	2.81025e-26	-9.89405e-10	-1.42538	1.61361e-10	-9.89405e-10	-1.39349	8.66105e-09	-9.89405e-10	-1.40842
159393078	chr6:159393078:A:G	1.65629e-26	-1.61592	-0.338153	1.13246e-10	-1.53304	-0.214535	6.88322e-09	-1.40352	-0.234644
159393182	chr6:159393182:A:T	2.82982e-26	-9.89405e-10	-1.41844	1.62656e-10	-9.89405e-10	-1.3855	8.72722e-09	-9.89405e-10	-1.40081
159393359	chr6:159393359:G:A	2.81615e-26	-9.89405e-10	-1.42328	1.61746e-10	-9.89405e-10	-1.3911	8.68138e-09	-9.89405e-10	-1.40607
159393517	chr6:159393517:G:C	2.82526e-26	-9.89405e-10	-1.42005	1.62353e-10	-9.89405e-10	-1.38736	8.71195e-09	-9.89405e-10	-1.40256
159393560	chr6:159393560:G:A	2.83187e-26	-9.89405e-10	-1.41771	1.62792e-10	-9.89405e-10	-1.38466	8.73409e-09	-9.89405e-10	-1.40002
159393565	chr6:159393565:AAAACCTTAC:A	2.67321e-26	-9.89405e-10	-1.47537	1.51961e-10	-9.89405e-10	-1.45351	8.19832e-09	-9.89405e-10	-1.46333
159394111	chr6:159394111:C:T	1.72079e-25	1.8819	-1.49519	1.37738e-09	2.25776	-1.50695	5.97106e-08	2.0251	-1.50285
159394333	chr6:159394333:G:A	8.13472e-26	-9.89405e-10	-0.36251	4.32573e-10	-9.89405e-10	-0.40738	2.39317e-08	-9.89405e-10	-0.392053
159394370	chr6:159394370:G:A	8.14219e-26	-9.89405e-10	-0.361592	4.82107e-10	-9.89405e-10	-0.298965	2.46281e-08	-9.89405e-10	-0.363367
159394519	chr6:159394519:T:C	5.24423e-26	-9.89405e-10	-0.801523	3.1878e-10	-9.89405e-10	-0.712628	1.56304e-08	-9.89405e-10	-0.818037
159394521	chr6:159394521:G:A	3.08014e-26	-9.89405e-10	-1.33367	1.66278e-10	-9.89405e-10	-1.36347	9.36045e-09	-9.89405e-10	-1.33076
159394736	chr6:159394736:C:T	3.40448e-26	-9.89405e-10	-1.23356	1.82012e-10	-9.89405e-10	-1.27306	1.03265e-08	-9.89405e-10	-1.23254
159394803	chr6:159394803:A:G	1.89862e-25	-9.89405e-10	0.485063	1.15117e-09	-9.89405e-10	0.571405	6.10197e-08	-9.89405e-10	0.543942
159394987	chr6:159394987:A:G	2.57291e-26	-9.89405e-10	-1.51361	1.42712e-10	-9.89405e-10	-1.5163	7.78264e-09	-9.89405e-10	-1.51536
159395191	chr6:159395191:G:C	1.73353e-26	-1.63361	-0.274875	1.20004e-10	-1.55134	-0.138266	7.3035e-09	-1.4238	-0.155098
159395358	chr6:159395358:G:A	2.49413e-26	-1.56394	0.0192297	1.5586e-10	-1.67655	0.248382	6.94087e-09	-1.64886	0.0190319
159395411	chr6:159395411:G:A	2.50065e-26	-1.59642	0.0543217	1.5679e-10	-1.70825	0.286034	6.9569e-09	-1.68069	0.0531645
159395612	chr6:159395612:A:T	4.0965e-27	-2.23327	-1.11783	3.19044e-11	-2.08685	-0.927542	1.5736e-09	-2.09789	-1.016
159396098	chr6:159396098:C:T	2.81669e-26	-9.89405e-10	-1.42309	1.53605e-10	-9.89405e-10	-1.44275	8.52386e-09	-9.89405e-10	-1.42439
159396638	chr6:159396638:C:G	5.0331e-26	-9.89405e-10	-0.842614	2.64981e-10	-9.89405e-10	-0.897471	1.54935e-08	-9.89405e-10	-0.826834
159396918	chr6:159396918:C:T	2.92412e-27	-2.33879	-1.34946	1.85529e-11	-2.30621	-1.25029	9.40307e-10	-2.34316	-1.28564
159397459	chr6:159397459:T:TTAGG	3.96317e-26	-9.89405e-10	-1.08161	2.37185e-10	-9.89405e-10	-1.00829	1.18208e-08	-9.89405e-10	-1.09739
159397859	chr6:159397859:T:C	2.78918e-27	-2.30383	-1.43165	1.7166e-11	-2.25698	-1.37722	8.70241e-10	-2.31116	-1.39508
159398001	chr6:159398001:A:G	2.39871e-24	2.07733	0.944122	2.47697e-08	2.58447	1.05577	1.16539e-06	2.43857	1.05498
159398162	chr6:159398162:A:G	1.06205e-26	-1.66813	-0.730312	7.09279e-11	-1.59306	-0.622405	4.30028e-09	-1.47438	-0.634191
159398407	chr6:159398407:C:T	2.93306e-26	-9.89405e-10	-1.38261	1.69433e-10	-9.89405e-10	-1.34467	9.07293e-09	-9.89405e-10	-1.36196
159398754	chr6:159398754:A:C	2.85581e-27	-2.26166	-1.45022	1.77003e-11	-2.20234	-1.40121	8.86131e-10	-2.27099	-1.41716
159399303	chr6:159399303:A:T	2.56722e-26	-9.89405e-10	-1.51583	1.42968e-10	-9.89405e-10	-1.51451	7.79346e-09	-9.89405e-10	-1.51397
159399661	chr6:159399661:A:G	2.48608e-27	-2.33874	-1.51179	1.49169e-11	-2.26053	-1.51411	8.13403e-10	-2.26034	-1.51345
159399747	chr6:159399747:G:A	2.83884e-27	-2.3329	-1.38494	1.79456e-11	-2.24142	-1.34837	9.53216e-10	-2.24606	-1.36911
159400106	chr6:159400106:A:G	2.93803e-27	-2.23968	-1.44382	1.83409e-11	-2.17533	-1.39267	9.11254e-10	-2.25034	-1.40985
159400154	chr6:159400154:G:A	1.27629e-24	2.79014	-0.399657	1.63384e-08	3.51795	-0.293805	5.97495e-07	3.17343	-0.347939
159401382	chr6:159401382:G:A	1.47742e-25	-9.89405e-10	0.234233	8.90015e-10	-9.89405e-10	0.314108	4.74103e-08	-9.89405e-10	0.291584
159401426	chr6:159401426:G:A	9.85665e-27	-1.70756	-0.765533	6.57248e-11	-1.63113	-0.660523	3.98367e-09	-1.51261	-0.67244
159401596	chr6:159401596:G:A	2.56886e-26	-9.89405e-10	-1.51519	1.42712e-10	-9.89405e-10	-1.5163	7.7753e-09	-9.89405e-10	-1.5163
159402286	chr6:159402286:G:A	1.52066e-26	-1.83896	-0.200543	9.79047e-11	-1.79226	-0.100879	6.13153e-09	-1.67024	-0.0835728
159402378	chr6:159402378:G:T	2.48397e-27	-2.34208	-1.5093	1.48816e-11	-2.26432	-1.51269	8.11406e-10	-2.26437	-1.51187
159402553	chr6:159402553:A:G	5.96044e-27	-2.12131	-0.854784	4.21049e-11	-2.00831	-0.728658	2.04403e-09	-2.01125	-0.84108
159403294	chr6:159403294:C:T	2.93383e-27	-2.24689	-1.43804	1.83379e-11	-2.18173	-1.38643	9.11223e-10	-2.25609	-1.40413
159404290	chr6:159404290:A:G	7.90432e-25	-9.89405e-10	1.91134	4.97997e-09	-9.89405e-10	2.03605	2.53436e-07	-9.89405e-10	1.96786
159404417	chr6:159404417:G:A	2.36017e-26	-1.69374	0.0938282	1.30941e-10	-1.81429	0.211906	6.27515e-09	-1.78242	0.0517668
159404495	chr6:159404495:G:A	2.82146e-26	-9.89405e-10	-1.4214	1.60535e-10	-9.89405e-10	-1.39862	8.61197e-09	-9.89405e-10	-1.4141
159404737	chr6:159404737:G:A	2.73523e-26	-9.89405e-10	-1.45244	1.56238e-10	-9.89405e-10	-1.42575	8.41322e-09	-9.89405e-10	-1.43745
159404739	chr6:159404739:A:C	2.73523e-26	-9.89405e-10	-1.45244	1.56238e-10	-9.89405e-10	-1.42575	8.41322e-09	-9.89405e-10	-1.43745
159404817	chr6:159404817:A:G	1.71662e-25	-9.89405e-10	0.384292	8.7865e-10	-9.89405e-10	0.301256	5.34647e-08	-9.89405e-10	0.411767
159405422	chr6:159405422:T:C	2.43039e-27	-2.35708	-1.5161	1.42252e-11	-2.30742	-1.51469	7.75849e-10	-2.30591	-1.51514
159405442	chr6:159405442:T:A	7.23436e-26	-9.89405e-10	-0.479809	4.22681e-10	-9.89405e-10	-0.430513	2.28096e-08	-9.89405e-10	-0.440075
159406397	chr6:159406397:A:T	3.49108e-26	-9.89405e-10	-1.20844	1.87644e-10	-9.89405e-10	-1.24258	1.07195e-08	-9.89405e-10	-1.19519
159406444	chr6:159406444:C:T	2.75438e-26	-9.89405e-10	-1.44546	1.50615e-10	-9.89405e-10	-1.4624	8.34233e-09	-9.89405e-10	-1.44591
159406557	chr6:159406557:A:T	2.89458e-26	-9.89405e-10	-1.39581	1.67055e-10	-9.89405e-10	-1.35881	8.96065e-09	-9.89405e-10	-1.37441
159406871	chr6:159406871:G:T	3.06096e-26	-9.89405e-10	-1.33992	1.65351e-10	-9.89405e-10	-1.36906	9.24754e-09	-9.89405e-10	-1.3429
159406999	chr6:159406999:T:C	2.85968e-26	-9.89405e-10	-1.40794	1.55903e-10	-9.89405e-10	-1.4279	8.56317e-09	-9.89405e-10	-1.41978
159407074	chr6:159407074:A:G	2.61162e-26	-1.49868	-9.24033e-10	1.17997e-10	-1.70647	-9.24033e-10	6.23843e-09	-1.73653	-9.24033e-10
159407181	chr6:159407181:G:T	1.10837e-26	-2.35576	-9.24033e-10	6.20564e-11	-2.34909	-9.24033e-10	3.37548e-09	-2.35072	-9.24033e-10
159407216	chr6:159407216:A:G	3.16173e-27	-2.32581	-1.2843	2.04099e-11	-2.28802	-1.17309	1.02184e-09	-2.3322	-1.21345
159407315	chr6:159407315:C:G	6.91042e-26	-9.89405e-10	-0.525621	3.6923e-10	-9.89405e-10	-0.565711	2.04684e-08	-9.89405e-10	-0.548374
159407350	chr6:159407350:C:T	2.97051e-26	-9.89405e-10	-1.36992	1.72048e-10	-9.89405e-10	-1.32936	9.21281e-09	-9.89405e-10	-1.34666
159407596	chr6:159407596:C:T	2.69556e-26	-9.89405e-10	-1.46705	1.51553e-10	-9.89405e-10	-1.45619	8.28647e-09	-9.89405e-10	-1.45263
159407766	chr6:159407766:C:T	3.07639e-25	1.09345	-0.125764	2.40708e-09	1.45557	-0.146533	1.06325e-07	1.22857	-0.129325
159407770	chr6:159407770:G:A	8.24466e-26	-9.89405e-10	-0.349085	4.39048e-10	-9.89405e-10	-0.392521	2.43697e-08	-9.89405e-10	-0.373915
159408114	chr6:159408114:C:A	3.14416e-26	-9.89405e-10	-1.3131	1.69969e-10	-9.89405e-10	-1.34151	9.38021e-09	-9.89405e-10	-1.32865
159408131	chr6:159408131:C:A	3.09594e-26	-9.89405e-10	-1.32856	1.67468e-10	-9.89405e-10	-1.35634	9.2393e-09	-9.89405e-10	-1.34379
159408132	chr6:159408132:C:T	3.22493e-26	-9.89405e-10	-1.28774	1.73975e-10	-9.89405e-10	-1.31822	9.60872e-09	-9.89405e-10	-1.30458
159408259	chr6:159408259:G:A	2.60496e-26	-9.89405e-10	-1.50123	1.43535e-10	-9.89405e-10	-1.51055	7.85293e-09	-9.89405e-10	-1.50637
159408367	chr6:159408367:T:C	4.30732e-26	-1.66356	0.665226	3.97897e-10	-1.40307	0.912134	1.1689e-08	-1.7644	0.655799
159408383	chr6:159408383:C:T	4.05212e-26	-9.89405e-10	-1.05941	2.42825e-10	-9.89405e-10	-0.984789	1.20885e-08	-9.89405e-10	-1.075
159409126	chr6:159409126:A:G	4.21876e-26	-9.89405e-10	-1.01911	2.43118e-10	-9.89405e-10	-0.983582	1.28027e-08	-9.89405e-10	-1.0176
159409401	chr6:159409401:G:A	2.90018e-26	-9.89405e-10	-1.39388	1.6742e-10	-9.89405e-10	-1.35662	8.97902e-09	-9.89405e-10	-1.37236
159409540	chr6:159409540:A:T	5.24247e-26	-9.89405e-10	-0.801858	3.20274e-10	-9.89405e-10	-0.707952	1.64654e-08	-9.89405e-10	-0.765994
159409824	chr6:159409824:T:C	4.04025e-26	-9.89405e-10	-1.06234	2.42194e-10	-9.89405e-10	-0.987391	1.20319e-08	-9.89405e-10	-1.07969
159410221	chr6:159410221:C:T	2.92417e-26	-9.89405e-10	-1.38564	1.66559e-10	-9.89405e-10	-1.36178	9.06257e-09	-9.89405e-10	-1.3631
159410224	chr6:159410224:T:C	2.85695e-26	-9.89405e-10	-1.4089	1.57591e-10	-9.89405e-10	-1.41713	8.57763e-09	-9.89405e-10	-1.4181
159410234	chr6:159410234:G:A	9.99115e-27	-1.67514	-0.784399	6.65007e-11	-1.5997	-0.680217	4.03479e-09	-1.48078	-0.691521
159411184	chr6:159411184:C:T	3.07408e-26	-9.89405e-10	-1.33565	1.69036e-10	-9.89405e-10	-1.34702	9.20762e-09	-9.89405e-10	-1.34722
159411331	chr6:159411331:G:A	9.78335e-27	-1.70109	-0.779468	6.50192e-11	-1.62745	-0.675	3.93852e-09	-1.5102	-0.686248
159411897	chr6:159411897:C:T	2.56633e-26	-9.89405e-10	-1.51617	1.43216e-10	-9.89405e-10	-1.51278	7.7851e-09	-9.89405e-10	-1.51504
159412022	chr6:159412022:G:A	4.42357e-26	-9.89405e-10	-0.971704	2.37472e-10	-9.89405e-10	-1.00708	1.35753e-08	-9.89405e-10	-0.959005
159412155	chr6:159412155:T:C	1.76336e-26	-1.86521	-0.0262186	1.25734e-10	-1.77557	0.132613	6.85817e-09	-1.71904	0.0772207
159412174	chr6:159412174:A:G	1.37789e-26	-2.32745	0.189356	8.74338e-11	-2.35949	0.353247	4.63328e-09	-2.36057	0.326584
159412337	chr6:159412337:T:C	1.9274e-26	-0.297372	-1.50511	9.21478e-11	-0.462495	-1.49124	4.24585e-09	-0.62638	-1.49493
159412339	chr6:159412339:A:G	1.92268e-26	-1.86229	0.0573603	1.37705e-10	-1.77259	0.220573	7.49904e-09	-1.71597	0.163489
159412601	chr6:159412601:C:T	1.92095e-26	-1.86546	0.0596274	1.37578e-10	-1.77586	0.222929	7.49157e-09	-1.71933	0.165853
159412687	chr6:159412687:C:G	3.19964e-26	-9.89405e-10	-1.29561	1.86599e-10	-9.89405e-10	-1.24817	9.95044e-09	-9.89405e-10	-1.26964
159413386	chr6:159413386:G:A	5.43331e-26	-9.89405e-10	-0.766103	3.18311e-10	-9.89405e-10	-0.714101	1.67449e-08	-9.89405e-10	-0.749161
159413530	chr6:159413530:C:G	1.46361e-26	-1.86242	-0.21533	1.02627e-10	-1.77864	-0.0673944	5.63274e-09	-1.72248	-0.116176
159413727	chr6:159413727:G:A	4.15579e-27	-2.32714	-1.00959	2.68477e-11	-2.36052	-0.826433	1.4363e-09	-2.33114	-0.87405
159413917	chr6:159413917:C:A	4.24415e-26	-9.89405e-10	-1.01311	2.44602e-10	-9.89405e-10	-0.977496	1.2896e-08	-9.89405e-10	-1.01034
159413958	chr6:159413958:A:G	2.59456e-26	-9.89405e-10	-1.50523	1.45748e-10	-9.89405e-10	-1.49525	7.92523e-09	-9.89405e-10	-1.4972
159414011	chr6:159414011:C:A	8.18057e-26	-9.89405e-10	-0.356889	4.69939e-10	-9.89405e-10	-0.324526	2.46704e-08	-9.89405e-10	-0.361651
159414218	chr6:159414218:T:C	1.15307e-26	-2.31622	-9.24033e-10	6.36613e-11	-2.32355	-9.24033e-10	3.36566e-09	-2.35363	-9.24033e-10
159414489	chr6:159414489:G:A	1.19902e-26	-1.7472	-0.529945	8.10371e-11	-1.67346	-0.408762	4.87197e-09	-1.55974	-0.424022
159415001	chr6:159415001:C:T	8.73549e-26	-9.89405e-10	-0.291257	5.02023e-10	-9.89405e-10	-0.258484	2.63453e-08	-9.89405e-10	-0.295964
159415157	chr6:159415157:C:T	6.97035e-26	-9.89405e-10	-0.516985	4.04321e-10	-9.89405e-10	-0.47492	2.18418e-08	-9.89405e-10	-0.483429
159415802	chr6:159415802:C:T	2.60269e-26	-9.89405e-10	-1.50211	1.44333e-10	-9.89405e-10	-1.50501	7.91089e-09	-9.89405e-10	-1.49901
159415904	chr6:159415904:C:T	4.04927e-26	-9.89405e-10	-1.06011	2.33007e-10	-9.89405e-10	-1.02606	1.22877e-08	-9.89405e-10	-1.05865
159416077	chr6:159416077:C:T	1.27235e-26	-1.57854	-0.639248	8.65937e-11	-1.50269	-0.513214	5.28591e-09	-1.36861	-0.533598
159416223	chr6:159416223:C:T	2.74322e-26	-9.89405e-10	-1.44952	1.58661e-10	-9.89405e-10	-1.41036	8.48726e-09	-9.89405e-10	-1.42869
159416336	chr6:159416336:G:A	1.25959e-26	-1.70022	-0.527644	8.54018e-11	-1.62342	-0.406338	5.15171e-09	-1.50631	-0.421613
159416566	chr6:159416566:C:T	1.01585e-26	-1.69882	-0.744106	6.76872e-11	-1.62505	-0.637188	4.09992e-09	-1.5076	-0.648689
159416763	chr6:159416763:C:T	2.07558e-26	-0.237413	-1.491	9.69422e-11	-0.431083	-1.47193	4.507e-09	-0.585164	-1.47646
159417380	chr6:159417380:T:G	1.0334e-26	-1.70161	-0.72419	6.88892e-11	-1.62799	-0.616641	4.17384e-09	-1.5108	-0.62762
159417888	chr6:159417888:G:A	4.16424e-26	-9.89405e-10	-1.03212	2.39821e-10	-9.89405e-10	-0.997239	1.2638e-08	-9.89405e-10	-1.03054
159418032	chr6:159418032:C:T	1.1463e-26	-2.32211	-9.24033e-10	1.04523e-10	-1.82772	-9.24033e-10	5.8512e-09	-1.80061	-9.24033e-10
159418455	chr6:159418455:A:G	3.15361e-26	-9.89405e-10	-1.3101	1.70166e-10	-9.89405e-10	-1.34035	9.54454e-09	-9.89405e-10	-1.31129
159419188	chr6:159419188:T:C	2.05776e-26	-1.83353	0.0964983	1.48008e-10	-1.74148	0.261622	8.08483e-09	-1.68284	0.205574
159419349	chr6:159419349:C:A	1.24908e-26	-1.73814	-0.498103	8.4658e-11	-1.66354	-0.374973	5.09007e-09	-1.54949	-0.390468
159420231	chr6:159420231:G:A	1.47256e-26	-1.64843	-0.423218	1.01479e-10	-1.57493	-0.28235	6.12089e-09	-1.44815	-0.307401
159420249	chr6:159420249:C:T	2.94981e-26	-9.89405e-10	-1.37691	1.69909e-10	-9.89405e-10	-1.34187	9.17085e-09	-9.89405e-10	-1.35123
159420770	chr6:159420770:C:G	1.37861e-26	-2.33371	0.19614	8.83487e-11	-2.36041	0.364575	4.66422e-09	-2.36028	0.332948
159420773	chr6:159420773:T:C	4.24863e-26	-9.89405e-10	-1.01206	2.44867e-10	-9.89405e-10	-0.976413	1.29097e-08	-9.89405e-10	-1.00927
159420798	chr6:159420798:C:T	1.18706e-26	-1.60543	-0.681735	8.02506e-11	-1.53315	-0.558825	4.88397e-09	-1.40267	-0.578622
159421450	chr6:159421450:C:T	3.00034e-26	-9.89405e-10	-1.35992	1.73678e-10	-9.89405e-10	-1.31993	9.29573e-09	-9.89405e-10	-1.3377
159421878	chr6:159421878:A:T	4.0072e-25	1.27195	-0.0399259	3.2313e-09	1.66461	-0.0610975	1.44266e-07	1.44966	-0.04526
159422206	chr6:159422206:C:T	3.0161e-26	-9.89405e-10	-1.35469	1.6913e-10	-9.89405e-10	-1.34646	9.08643e-09	-9.89405e-10	-1.36047
159422269	chr6:159422269:A:G	1.90063e-26	-1.88609	0.0696204	1.36033e-10	-1.79813	0.233898	7.3891e-09	-1.743	0.175746
159422506	chr6:159422506:G:A	2.87208e-26	-9.89405e-10	-1.40361	1.63543e-10	-9.89405e-10	-1.38006	8.90682e-09	-9.89405e-10	-1.38044
159422572	chr6:159422572:T:C	9.13755e-27	-1.73657	-0.812271	6.01669e-11	-1.66563	-0.71438	3.63723e-09	-1.55018	-0.725849
159422580	chr6:159422580:T:C	1.33787e-26	-1.97077	-0.196799	1.00474e-10	-1.86629	-0.00094	5.31185e-09	-1.82653	-0.0707813
159422702	chr6:159422702:A:G	9.16327e-27	-1.73164	-0.814394	6.03531e-11	-1.66028	-0.716634	3.64994e-09	-1.54446	-0.728089
159422767	chr6:159422767:G:A	1.12462e-26	-2.3412	-9.24033e-10	9.17334e-11	-1.95824	-9.24033e-10	5.04491e-09	-1.94888	-9.24033e-10
159422809	chr6:159422809:C:T	3.15624e-25	1.14684	-0.153524	2.43571e-09	1.49505	-0.174189	1.11306e-07	1.30081	-0.155785
159423327	chr6:159423327:C:T	9.38802e-27	-2.35745	-0.164353	6.65446e-11	-2.35701	0.0777477	3.08859e-09	-2.3571	-0.0824365
159423424	chr6:159423424:C:T	6.38569e-26	-9.89405e-10	-0.604592	3.69765e-10	-9.89405e-10	-0.564263	2.00422e-08	-9.89405e-10	-0.569417
159423818	chr6:159423818:T:C	1.0383e-26	-2.36012	-0.0609457	7.4614e-11	-2.35163	0.18683	3.44556e-09	-2.35168	0.0215166
159423907	chr6:159423907:T:C	1.0565e-26	-2.35866	-0.0450289	7.58616e-11	-2.35542	0.207197	3.4981e-09	-2.35554	0.0405033
159424391	chr6:159424391:T:C	4.15944e-27	-2.3564	-0.979457	2.82436e-11	-2.34167	-0.794594	1.43623e-09	-2.35825	-0.846986
159424589	chr6:159424589:G:A	2.61907e-26	-9.89405e-10	-1.49583	1.48151e-10	-9.89405e-10	-1.4789	8.01548e-09	-9.89405e-10	-1.48588
159424613	chr6:159424613:T:C	1.04057e-26	-2.36028	-0.0586069	7.49692e-11	-2.35091	0.190861	3.4576e-09	-2.35112	0.0244403
159424790	chr6:159424790:A:G	5.02508e-26	-9.89405e-10	-0.84421	2.91581e-10	-9.89405e-10	-0.801812	1.52664e-08	-9.89405e-10	-0.8416
159425014	chr6:159425014:C:T	1.16657e-26	-2.30458	-9.24033e-10	6.57388e-11	-2.29144	-9.24033e-10	3.63108e-09	-2.27772	-9.24033e-10
159425044	chr6:159425044:A:C	6.90611e-27	-2.11568	-0.713148	4.89385e-11	-2.00715	-0.579414	2.36094e-09	-2.00817	-0.70002
159425105	chr6:159425105:G:A	1.11951e-26	-2.36005	0.0142977	8.07671e-11	-2.35196	0.266404	3.71722e-09	-2.35216	0.0978816
159425376	chr6:159425376:A:G	1.09744e-26	-2.35882	-0.00684344	7.88214e-11	-2.3551	0.24515	3.62971e-09	-2.35526	0.0771585
159425402	chr6:159425402:G:A	1.04815e-26	-2.35873	-0.0528881	7.52392e-11	-2.35527	0.198812	3.46972e-09	-2.35542	0.032242
159425431	chr6:159425431:G:A	4.44521e-26	-9.89405e-10	-0.966823	2.6835e-10	-9.89405e-10	-0.884839	1.32292e-08	-9.89405e-10	-0.984827
159425483	chr6:159425483:T:C	1.07655e-26	-2.36055	-0.0243342	7.78808e-11	-2.34846	0.226507	3.58805e-09	-2.3487	0.0590572
159425743	chr6:159425743:G:C	1.07862e-26	-2.35576	-0.0272082	7.71004e-11	-2.35844	0.226415	3.55215e-09	-2.35852	0.0588134
159425894	chr6:159425894:C:T	1.1051e-26	-2.35872	-9.24033e-10	6.14321e-11	-2.3592	-9.24033e-10	3.36299e-09	-2.35442	-9.24033e-10
159426249	chr6:159426249:C:G	1.68709e-26	-1.35221	-0.583429	1.71261e-10	-1.019	-0.314943	4.44737e-09	-1.47082	-0.604119
159426264	chr6:159426264:G:T	2.68969e-26	-9.89405e-10	-1.46922	1.52509e-10	-9.89405e-10	-1.44991	8.10576e-09	-9.89405e-10	-1.47468
159426415	chr6:159426415:T:C	2.93438e-26	-9.89405e-10	-1.38215	1.69478e-10	-9.89405e-10	-1.34441	9.07277e-09	-9.89405e-10	-1.36198
159427096	chr6:159427096:G:A	2.59694e-26	-9.89405e-10	-1.50432	1.43796e-10	-9.89405e-10	-1.50874	7.82503e-09	-9.89405e-10	-1.50993
159427110	chr6:159427110:CT:C	1.65704e-26	-2.35925	0.405628	1.44584e-10	-2.33392	0.830656	6.28184e-09	-2.3363	0.606708
159427187	chr6:159427187:T:C	1.072e-26	-2.35881	-0.0303172	7.71144e-11	-2.35516	0.223319	3.55153e-09	-2.35531	0.055433
159427292	chr6:159427292:C:T	4.10617e-27	-2.34953	-0.999213	2.6238e-11	-2.35174	-0.858187	1.36791e-09	-2.35263	-0.901345
159427307	chr6:159427307:G:A	1.67209e-26	-1.83466	-0.109924	1.0661e-10	-1.79247	-0.0154795	6.71118e-09	-1.66801	0.00453159
159427543	chr6:159427543:T:C	1.18146e-26	-2.35493	0.0630327	8.47142e-11	-2.35842	0.320572	3.88537e-09	-2.35883	0.148791
159427783	chr6:159427783:A:C	8.72525e-27	-2.35721	-0.237806	5.95231e-11	-2.33705	-0.0537208	2.83726e-09	-2.33526	-0.189159
159428075	chr6:159428075:C:A	1.24216e-26	-2.2418	-9.24033e-10	8.68018e-11	-2.0135	-9.24033e-10	6.24654e-09	-1.73523	-9.24033e-10
159428577	chr6:159428577:G:A	2.02229e-26	-2.35948	0.605064	1.5e-10	-2.34246	0.87596	6.56301e-09	-2.34511	0.659304
159428624	chr6:159428624:G:T	2.10435e-26	-2.3604	0.645756	1.55485e-10	-2.35323	0.922643	6.80397e-09	-2.35477	0.705016
159428676	chr6:159428676:GAGA:G	2.73308e-26	-2.35764	0.904415	2.07913e-10	-2.33572	1.19571	9.00976e-09	-2.33844	0.969497
159429247	chr6:159429247:T:C	5.39331e-26	-2.33992	1.56643	3.98908e-10	-2.35863	1.87024	1.72989e-08	-2.35967	1.64306
159429848	chr6:159429848:A:G	1.28569e-26	-2.20736	-9.24033e-10	6.89188e-11	-2.2442	-9.24033e-10	3.71695e-09	-2.25435	-9.24033e-10
159429850	chr6:159429850:G:T	3.71027e-27	-2.22248	-1.22765	2.25106e-11	-2.1941	-1.16904	1.26973e-09	-2.13218	-1.19627
159430037	chr6:159430037:A:C	2.56645e-26	-9.89405e-10	-1.51613	1.42712e-10	-9.89405e-10	-1.5163	7.78181e-09	-9.89405e-10	-1.51547
159430052	chr6:159430052:A:T	1.39901e-26	-2.35109	0.228209	9.58222e-11	-2.35924	0.444609	4.4911e-09	-2.36054	0.295384
159430087	chr6:159430087:G:C	1.37656e-26	-2.35276	0.213697	9.4305e-11	-2.35982	0.429221	4.42606e-09	-2.36034	0.280595
159430120	chr6:159430120:G:T	8.17372e-27	-1.53093	-1.12938	5.84982e-11	-1.32928	-1.07885	2.2445e-09	-1.68832	-1.07045
159430207	chr6:159430207:A:G	4.20326e-26	-9.89405e-10	-1.02279	2.46618e-10	-9.89405e-10	-0.969288	1.29127e-08	-9.89405e-10	-1.00905
159431272	chr6:159431272:T:C	2.82513e-26	-9.89405e-10	-1.4201	1.57389e-10	-9.89405e-10	-1.41841	8.65707e-09	-9.89405e-10	-1.40888
159431695	chr6:159431695:C:CT	3.29184e-26	-9.89405e-10	-1.2672	1.86208e-10	-9.89405e-10	-1.25027	9.9487e-09	-9.89405e-10	-1.26981
159431748	chr6:159431748:T:C	3.73651e-27	-2.11232	-1.33076	2.45908e-11	-1.94209	-1.33267	1.34875e-09	-1.93456	-1.33352
159431798	chr6:159431798:G:A	3.96702e-27	-2.25504	-1.12818	2.4108e-11	-2.23332	-1.06127	1.34359e-09	-2.1789	-1.09301
159432054	chr6:159432054:C:T	3.50654e-27	-2.02761	-1.47899	2.36308e-11	-1.82346	-1.49112	1.29014e-09	-1.82862	-1.48388
159432177	chr6:159432177:T:A	2.56608e-26	-9.89405e-10	-1.51627	1.42875e-10	-9.89405e-10	-1.51516	7.77708e-09	-9.89405e-10	-1.51607
159432424	chr6:159432424:C:A	3.09371e-26	-9.89405e-10	-1.32928	1.67277e-10	-9.89405e-10	-1.35748	9.33519e-09	-9.89405e-10	-1.33346
159432531	chr6:159432531:A:G	3.87083e-27	-2.10425	-1.30351	2.55858e-11	-1.92952	-1.30557	1.40134e-09	-1.92339	-1.30643
159432713	chr6:159432713:T:A	1.71373e-25	-9.89405e-10	0.382609	1.10152e-09	-9.89405e-10	0.527316	5.27466e-08	-9.89405e-10	0.398245
159432860	chr6:159432860:A:T	2.7183e-26	-9.89405e-10	-1.45864	1.49609e-10	-9.89405e-10	-1.46911	8.14656e-09	-9.89405e-10	-1.46966
159432868	chr6:159432868:G:A	1.53609e-26	-0.882221	-1.14719	1.53411e-10	-0.334368	-1.10964	5.01189e-09	-0.835627	-1.11981
159432895	chr6:159432895:C:T	2.85108e-26	-9.89405e-10	-1.41095	1.56094e-10	-9.89405e-10	-1.42667	8.49589e-09	-9.89405e-10	-1.42767
159433391	chr6:159433391:A:C	2.1955e-26	-1.42299	-0.249252	1.85767e-10	-1.21739	-0.0352464	6.63369e-09	-1.59088	-0.084216
159433444	chr6:159433444:G:A	6.04025e-26	-0.660206	-9.24033e-10	2.12083e-10	-1.12015	-9.24033e-10	1.01828e-08	-1.24656	-9.24033e-10
159433505	chr6:159433505:T:C	1.59335e-26	-1.52454	-0.468265	1.48828e-10	-1.33629	-0.138044	5.1345e-09	-1.68639	-0.244885
159433554	chr6:159433554:C:T	1.4597e-26	-2.08042	-9.24033e-10	6.99617e-11	-2.22918	-9.24033e-10	3.67669e-09	-2.26524	-9.24033e-10
159433584	chr6:159433584:C:T	2.58117e-26	-9.89405e-10	-1.51041	1.43054e-10	-9.89405e-10	-1.51391	7.8099e-09	-9.89405e-10	-1.51186
159433591	chr6:159433591:C:T	3.45152e-27	-2.01866	-1.50376	2.25683e-11	-1.85584	-1.50474	1.1943e-09	-1.88955	-1.50014
159433982	chr6:159433982:G:A	4.10384e-25	-9.89405e-10	1.25586	2.07637e-09	-9.89405e-10	1.16124	1.2524e-07	-9.89405e-10	1.26298
159434096	chr6:159434096:G:A	2.69553e-26	-9.89405e-10	-1.46706	1.52997e-10	-9.89405e-10	-1.44671	8.2037e-09	-9.89405e-10	-1.46267
159434224	chr6:159434224:C:T	2.60993e-26	-9.89405e-10	-1.49933	1.44641e-10	-9.89405e-10	-1.50287	7.93911e-09	-9.89405e-10	-1.49545
159434981	chr6:159434981:G:C	2.63811e-25	-9.89405e-10	0.813998	1.26399e-09	-9.89405e-10	0.664897	7.80656e-08	-9.89405e-10	0.790294
159435050	chr6:159435050:C:T	3.87097e-26	-1.75727	0.652127	3.99041e-10	-1.53829	1.05022	1.08537e-08	-1.84757	0.664826
159435154	chr6:159435154:G:A	2.66724e-26	-9.89405e-10	-1.47761	1.48682e-10	-9.89405e-10	-1.47532	8.02152e-09	-9.89405e-10	-1.48513
159435329	chr6:159435329:A:G	2.81437e-27	-2.30955	-1.41695	1.73348e-11	-2.23007	-1.39435	8.18502e-10	-2.33739	-1.43014
159435427	chr6:159435427:G:A	1.14151e-26	-1.1253	-1.201	7.47147e-11	-0.914336	-1.24912	2.78371e-09	-1.27818	-1.26529
159435814	chr6:159435814:A:G	9.7213e-26	-9.89405e-10	-0.184332	5.89809e-10	-9.89405e-10	-0.0973309	2.96319e-08	-9.89405e-10	-0.178402
159435868	chr6:159435868:C:T	2.57494e-26	-9.89405e-10	-1.51282	1.43693e-10	-9.89405e-10	-1.50945	7.7999e-09	-9.89405e-10	-1.51314
159436195	chr6:159436195:G:T	2.62197e-26	-9.89405e-10	-1.49472	1.44723e-10	-9.89405e-10	-1.50231	7.89077e-09	-9.89405e-10	-1.50156
159436234	chr6:159436234:C:T	1.03884e-25	1.19614	-1.3141	4.57402e-10	0.929582	-1.28115	1.70225e-08	0.581476	-1.31419
159436257	chr6:159436257:T:C	9.4308e-26	0.93804	-1.15271	3.99232e-10	0.649683	-1.13727	1.56431e-08	0.344086	-1.16131
159436267	chr6:159436267:A:G	2.76979e-26	-0.325246	-1.11463	1.8373e-10	-0.393353	-0.870308	6.75325e-09	-0.656273	-1.00096
159436517	chr6:159436517:C:A	1.99847e-25	-9.89405e-10	0.536317	1.00517e-09	-9.89405e-10	0.435782	5.51755e-08	-9.89405e-10	0.443264
159436625	chr6:159436625:C:A	2.57125e-26	-9.89405e-10	-1.51426	1.43159e-10	-9.89405e-10	-1.51317	7.78362e-09	-9.89405e-10	-1.51523
159436883	chr6:159436883:A:G	2.94372e-27	-2.3603	-1.32127	1.82282e-11	-2.34443	-1.22973	9.44938e-10	-2.3351	-1.28879
159437664	chr6:159437664:C:T	2.58394e-26	-9.89405e-10	-1.50933	1.4328e-10	-9.89405e-10	-1.51233	7.8264e-09	-9.89405e-10	-1.50975
159437738	chr6:159437738:C:T	1.1378e-26	-2.32955	-9.24033e-10	6.58802e-11	-2.28929	-9.24033e-10	3.96606e-09	-2.18948	-9.24033e-10
159437984	chr6:159437984:T:C	7.13535e-27	-1.8003	-0.995879	3.62536e-11	-1.99274	-0.893854	1.4985e-09	-2.19679	-0.965998
159438167	chr6:159438167:C:T	1.42161e-26	-1.6442	-0.462657	7.24596e-11	-1.86705	-0.327055	2.81844e-09	-2.10875	-0.422319
159438261	chr6:159438261:C:T	9.39511e-26	-9.89405e-10	-0.218462	4.85123e-10	-9.89405e-10	-0.292727	2.79767e-08	-9.89405e-10	-0.235883
159438292	chr6:159438292:A:G	3.15111e-26	-9.89405e-10	-1.3109	1.80993e-10	-9.89405e-10	-1.27867	9.63575e-09	-9.89405e-10	-1.30178
159438485	chr6:159438485:T:C	1.72469e-26	-0.514258	-1.39934	1.32772e-10	-0.225151	-1.36335	3.51992e-09	-0.929896	-1.37892
159438500	chr6:159438500:C:T	8.59134e-27	-1.41996	-1.19052	3.76764e-11	-1.70057	-1.14753	1.51684e-09	-1.97698	-1.17365
159438517	chr6:159438517:C:T	1.15647e-26	-1.35707	-0.956207	5.0573e-11	-1.64583	-0.907881	1.99596e-09	-1.93637	-0.939758
159438524	chr6:159438524:C:T	2.77132e-26	-9.89405e-10	-1.43933	1.5643e-10	-9.89405e-10	-1.42452	8.31487e-09	-9.89405e-10	-1.44921
159439033	chr6:159439033:G:C	6.52163e-26	-9.89405e-10	-0.583526	3.36832e-10	-9.89405e-10	-0.657547	1.8923e-08	-9.89405e-10	-0.626877
159439289	chr6:159439289:G:A	2.56661e-26	-9.89405e-10	-1.51607	1.42762e-10	-9.89405e-10	-1.51595	7.77621e-09	-9.89405e-10	-1.51619
159439482	chr6:159439482:T:C	7.61765e-27	-1.24382	-1.48695	7.18057e-11	-0.704246	-1.49892	3.74897e-09	-0.750736	-1.49504
159439521	chr6:159439521:C:T	1.16275e-26	-0.851771	-1.45609	1.10573e-10	-0.334227	-1.43722	1.28909e-08	0.437934	-1.44867
159439788	chr6:159439788:AG:A	2.61894e-26	-9.89405e-10	-1.49588	1.4767e-10	-9.89405e-10	-1.48215	7.97256e-09	-9.89405e-10	-1.49125
159439932	chr6:159439932:G:T	2.89885e-26	-9.89405e-10	-1.39434	1.59156e-10	-9.89405e-10	-1.40725	8.78633e-09	-9.89405e-10	-1.39406
159440013	chr6:159440013:C:A	6.5478e-27	-1.67337	-1.20873	2.5354e-11	-2.07269	-1.1715	1.26014e-09	-2.12602	-1.21001
159440630	chr6:159440630:A:G	1.39555e-26	-2.12536	-9.24033e-10	3.50537e-10	-0.617664	-9.24033e-10	4.68016e-09	-2.02392	-9.24033e-10
159440993	chr6:159440993:C:T	1.02976e-26	-1.11542	-1.31391	1.23521e-10	-0.326973	-1.33374	7.96087e-09	-0.179208	-1.31351
159441068	chr6:159441068:A:G	3.03611e-26	-9.89405e-10	-1.34807	1.63957e-10	-9.89405e-10	-1.37753	9.01104e-09	-9.89405e-10	-1.3688
159441077	chr6:159441077:G:A	3.03898e-26	-9.89405e-10	-1.34713	1.75084e-10	-9.89405e-10	-1.31187	9.24145e-09	-9.89405e-10	-1.34356
159441185	chr6:159441185:A:G	4.87586e-26	-9.89405e-10	-0.874354	2.92312e-10	-9.89405e-10	-0.799307	1.51522e-08	-9.89405e-10	-0.849108
159441229	chr6:159441229:A:G	3.30392e-27	-2.34138	-1.22474	2.13513e-11	-2.34475	-1.07127	1.06038e-09	-2.33574	-1.17289
159441539	chr6:159441539:G:T	3.30095e-26	-9.89405e-10	-1.26444	1.9385e-10	-9.89405e-10	-1.21005	1.0394e-08	-9.89405e-10	-1.22603
159441619	chr6:159441619:A:G	1.64511e-26	-1.04644	-0.914401	1.66297e-10	-0.394666	-0.968688	5.94678e-09	-0.835192	-0.949214
159441627	chr6:159441627:C:T	8.51147e-27	-1.1038	-1.51602	6.12355e-11	-0.846402	-1.516	3.55571e-09	-0.782536	-1.51617
159441800	chr6:159441800:G:A	1.34803e-25	1.39714	-1.25456	2.13917e-09	2.45985	-1.26881	7.85131e-08	2.05042	-1.25441
159442131	chr6:159442131:T:C	9.3371e-27	-1.02838	-1.49886	4.09362e-11	-1.30217	-1.46295	1.73639e-09	-1.52059	-1.49485
159442230	chr6:159442230:A:G	1.26333e-26	-0.792611	-1.43229	9.12051e-11	-0.613713	-1.35031	3.12056e-09	-1.01281	-1.41643
159442245	chr6:159442245:C:T	2.92096e-26	-9.89405e-10	-1.38674	1.69996e-10	-9.89405e-10	-1.34136	8.95203e-09	-9.89405e-10	-1.37537
159442277	chr6:159442277:G:A	2.79536e-26	-9.89405e-10	-1.43069	1.57048e-10	-9.89405e-10	-1.42058	8.40094e-09	-9.89405e-10	-1.43891
159442700	chr6:159442700:A:C	4.94331e-27	-1.71209	-1.45112	3.14925e-11	-1.56513	-1.46226	1.34966e-09	-1.82408	-1.44332
159442829	chr6:159442829:C:T	3.08594e-26	-9.89405e-10	-1.3318	1.74725e-10	-9.89405e-10	-1.31392	9.35347e-09	-9.89405e-10	-1.33151
159442843	chr6:159442843:C:T	6.28987e-27	-1.42781	-1.49449	4.38415e-11	-1.20517	-1.49138	1.68664e-09	-1.55761	-1.4869
159442869	chr6:159442869:G:A	4.74334e-27	-1.89311	-1.31138	2.25695e-11	-2.12439	-1.23614	1.14932e-09	-2.14504	-1.28305
159443040	chr6:159443040:T:C	2.79861e-26	-9.89405e-10	-1.42953	1.52448e-10	-9.89405e-10	-1.45031	8.4801e-09	-9.89405e-10	-1.42953
159443071	chr6:159443071:G:T	4.99695e-26	-9.89405e-10	-0.849823	2.75532e-10	-9.89405e-10	-0.858428	1.49386e-08	-9.89405e-10	-0.863306
159443072	chr6:159443072:C:A	4.99695e-26	-9.89405e-10	-0.849823	2.75532e-10	-9.89405e-10	-0.858428	1.49386e-08	-9.89405e-10	-0.863306
159443073	chr6:159443073:C:T	4.99695e-26	-9.89405e-10	-0.849823	2.75532e-10	-9.89405e-10	-0.858428	1.49386e-08	-9.89405e-10	-0.863306
159443152	chr6:159443152:G:C	4.91431e-27	-2.24952	-0.919566	2.75171e-11	-2.26152	-0.900799	1.42249e-09	-2.26183	-0.953013
159443574	chr6:159443574:T:A	2.61526e-26	-9.89405e-10	-1.49729	1.44365e-10	-9.89405e-10	-1.50479	7.85726e-09	-9.89405e-10	-1.50582
159443721	chr6:159443721:G:A	3.75817e-25	-9.89405e-10	1.16787	2.10859e-09	-9.89405e-10	1.17665	1.16151e-07	-9.89405e-10	1.18764
159443730	chr6:159443730:A:G	7.95876e-27	-1.17143	-1.51553	5.69461e-11	-0.919804	-1.51522	3.19745e-09	-0.888862	-1.51604
159443876	chr6:159443876:G:T	2.52286e-27	-2.31978	-1.51606	1.35457e-11	-2.35487	-1.51619	7.9298e-10	-2.28296	-1.51625
159444103	chr6:159444103:C:T	2.67664e-26	-9.89405e-10	-1.47409	1.50231e-10	-9.89405e-10	-1.46495	8.10215e-09	-9.89405e-10	-1.47513
159444336	chr6:159444336:C:T	2.93667e-26	-9.89405e-10	-1.38138	1.58802e-10	-9.89405e-10	-1.40947	8.90883e-09	-9.89405e-10	-1.38021
159444341	chr6:159444341:C:G	5.73921e-27	-1.54238	-1.47153	4.06683e-11	-1.29096	-1.48072	1.60876e-09	-1.62777	-1.46402
159444671	chr6:159444671:T:C	2.87004e-26	-9.89405e-10	-1.40432	1.62057e-10	-9.89405e-10	-1.38918	8.68617e-09	-9.89405e-10	-1.40552
159444725	chr6:159444725:G:A	9.29189e-27	-1.1853	-1.34679	4.01323e-11	-1.3879	-1.39705	1.80719e-09	-1.61181	-1.36367
159445017	chr6:159445017:G:C	8.49581e-27	-1.1137	-1.50797	6.08377e-11	-0.862795	-1.50613	3.4486e-09	-0.819629	-1.50966
159445105	chr6:159445105:T:A	2.86944e-26	-9.89405e-10	-1.40453	1.5555e-10	-9.89405e-10	-1.43017	8.7058e-09	-9.89405e-10	-1.40327
159445167	chr6:159445167:A:G	2.88064e-26	-9.89405e-10	-1.40064	1.56109e-10	-9.89405e-10	-1.42658	8.73838e-09	-9.89405e-10	-1.39953
159445234	chr6:159445234:C:T	2.95994e-27	-2.19679	-1.47928	1.40949e-11	-2.33837	-1.49295	7.97922e-10	-2.30929	-1.48371
159445377	chr6:159445377:C:A	2.54334e-27	-2.36049	-1.46727	1.56434e-11	-2.24245	-1.48463	7.851e-10	-2.33269	-1.4765
159445403	chr6:159445403:G:A	3.29129e-27	-2.0542	-1.51576	1.55663e-11	-2.21629	-1.51573	8.28229e-10	-2.23943	-1.51629
159445726	chr6:159445726:T:A	3.22004e-27	-2.07733	-1.51451	2.45054e-11	-1.76558	-1.51266	9.78255e-10	-2.07458	-1.51466
159445855	chr6:159445855:G:A	2.7823e-26	-9.89405e-10	-1.43537	1.55129e-10	-9.89405e-10	-1.43287	8.44795e-09	-9.89405e-10	-1.43333
159446058	chr6:159446058:A:C	2.4314e-27	-2.36058	-1.51218	1.50437e-11	-2.25147	-1.5147	7.53673e-10	-2.33545	-1.5146
159446071	chr6:159446071:T:TTGCA	2.73875e-26	-9.89405e-10	-1.45115	1.50952e-10	-9.89405e-10	-1.46017	8.35227e-09	-9.89405e-10	-1.44472
159446221	chr6:159446221:C:T	2.88825e-26	-9.89405e-10	-1.398	1.58344e-10	-9.89405e-10	-1.41236	8.80626e-09	-9.89405e-10	-1.39179
159446235	chr6:159446235:G:A	4.06789e-27	-1.96184	-1.39628	1.77152e-11	-2.15886	-1.44385	9.71046e-10	-2.17575	-1.42088
159446319	chr6:159446319:T:C	3.69601e-27	-2.02995	-1.42403	2.55929e-11	-1.73191	-1.50291	1.05146e-09	-2.04345	-1.47363
159446505	chr6:159446505:T:C	2.78017e-26	-9.89405e-10	-1.43614	1.55009e-10	-9.89405e-10	-1.43365	8.44141e-09	-9.89405e-10	-1.43411
159446664	chr6:159446664:T:TC	2.57913e-26	-9.89405e-10	-1.5112	1.42948e-10	-9.89405e-10	-1.51465	7.7847e-09	-9.89405e-10	-1.5151
159447116	chr6:159447116:A:T	2.87097e-26	-9.89405e-10	-1.404	1.55846e-10	-9.89405e-10	-1.42826	8.68976e-09	-9.89405e-10	-1.40511
159447210	chr6:159447210:GCATGA:G	5.72906e-27	-1.50932	-1.50637	3.89621e-11	-1.31012	-1.50442	1.53035e-09	-1.64026	-1.5015
159447229	chr6:159447229:G:A	2.63041e-26	-9.89405e-10	-1.49151	1.46701e-10	-9.89405e-10	-1.48873	7.99888e-09	-9.89405e-10	-1.48795
159447406	chr6:159447406:C:T	2.75814e-26	-9.89405e-10	-1.44409	1.50467e-10	-9.89405e-10	-1.46338	8.34787e-09	-9.89405e-10	-1.44525
159447418	chr6:159447418:A:G	2.80767e-26	-9.89405e-10	-1.42629	1.52801e-10	-9.89405e-10	-1.448	8.50053e-09	-9.89405e-10	-1.42713
159447530	chr6:159447530:G:A	3.57824e-27	-2.02093	-1.46543	1.63884e-11	-2.1914	-1.48916	8.79132e-10	-2.21513	-1.48095
159447714	chr6:159447714:G:A	9.65499e-27	-1.56779	-0.92597	3.88541e-11	-1.78674	-1.03058	2.59626e-09	-1.69696	-0.91622
159447737	chr6:159447737:T:C	2.69663e-26	-9.89405e-10	-1.46665	1.47629e-10	-9.89405e-10	-1.48243	8.16699e-09	-9.89405e-10	-1.46715
159447747	chr6:159447747:G:A	3.00848e-26	-9.89405e-10	-1.35722	1.69875e-10	-9.89405e-10	-1.34207	9.03437e-09	-9.89405e-10	-1.36622
159447760	chr6:159447760:G:A	2.7823e-26	-9.89405e-10	-1.43537	1.55129e-10	-9.89405e-10	-1.43287	8.44795e-09	-9.89405e-10	-1.43333
159447763	chr6:159447763:C:T	2.78561e-27	-2.23812	-1.49865	1.373e-11	-2.35291	-1.50464	7.68586e-10	-2.33273	-1.49772
159447776	chr6:159447776:C:A	2.74286e-26	-9.89405e-10	-1.44965	1.49768e-10	-9.89405e-10	-1.46804	8.30535e-09	-9.89405e-10	-1.45036
159448087	chr6:159448087:T:C	3.52759e-27	-2.00203	-1.49859	1.62876e-11	-2.17795	-1.50877	8.66928e-10	-2.20512	-1.50493
159448288	chr6:159448288:T:A	4.11098e-27	-1.92554	-1.42204	1.81348e-11	-2.12336	-1.45593	9.72714e-10	-2.15054	-1.44438
159448356	chr6:159448356:A:G	2.57084e-26	-9.89405e-10	-1.51442	1.43717e-10	-9.89405e-10	-1.50928	7.79168e-09	-9.89405e-10	-1.5142
159448436	chr6:159448436:A:G	2.7123e-26	-9.89405e-10	-1.46085	1.53818e-10	-9.89405e-10	-1.44136	8.25915e-09	-9.89405e-10	-1.45593
159448491	chr6:159448491:G:A	2.56675e-26	-9.89405e-10	-1.51601	1.42786e-10	-9.89405e-10	-1.51578	7.77692e-09	-9.89405e-10	-1.51609
159448499	chr6:159448499:T:G	2.56675e-26	-9.89405e-10	-1.51601	1.43185e-10	-9.89405e-10	-1.51299	7.77829e-09	-9.89405e-10	-1.51592
159449313	chr6:159449313:C:T	8.34976e-27	-1.1227	-1.51631	3.05281e-11	-1.54921	-1.50928	1.95458e-09	-1.38081	-1.51627
159449924	chr6:159449924:A:G	5.81317e-26	-9.89405e-10	-0.698525	3.11352e-10	-9.89405e-10	-0.736205	1.76236e-08	-9.89405e-10	-0.698014
159449986	chr6:159449986:C:T	2.56979e-26	-9.89405e-10	-1.51483	1.43597e-10	-9.89405e-10	-1.51012	7.78825e-09	-9.89405e-10	-1.51464
159450068	chr6:159450068:G:A	5.74413e-27	-1.51162	-1.50144	2.29813e-11	-1.834	-1.50845	1.45051e-09	-1.69594	-1.49941
159450178	chr6:159450178:C:T	1.12426e-26	-2.34152	-9.24033e-10	6.31442e-11	-2.33171	-9.24033e-10	3.50338e-09	-2.31353	-9.24033e-10
159450496	chr6:159450496:T:C	2.57517e-26	-9.89405e-10	-1.51274	1.44151e-10	-9.89405e-10	-1.50627	7.80521e-09	-9.89405e-10	-1.51246
159450737	chr6:159450737:A:C	2.57185e-26	-9.89405e-10	-1.51403	1.4274e-10	-9.89405e-10	-1.51611	7.77798e-09	-9.89405e-10	-1.51596
159450860	chr6:159450860:T:C	2.8805e-26	-9.89405e-10	-1.40069	1.61153e-10	-9.89405e-10	-1.39477	8.78471e-09	-9.89405e-10	-1.39424
159451078	chr6:159451078:C:T	2.77616e-26	-9.89405e-10	-1.43758	1.55602e-10	-9.89405e-10	-1.42983	8.43382e-09	-9.89405e-10	-1.43501
159451644	chr6:159451644:T:C	7.7104e-27	-1.25665	-1.46202	2.96036e-11	-1.67325	-1.41599	1.82234e-09	-1.50474	-1.4624
159451664	chr6:159451664:C:T	3.77231e-26	-9.89405e-10	-1.13096	2.10822e-10	-9.89405e-10	-1.12612	1.14577e-08	-9.89405e-10	-1.12859
159452133	chr6:159452133:A:G	5.02874e-27	-1.63358	-1.51249	3.37086e-11	-1.44796	-1.51142	1.35422e-09	-1.75439	-1.50963
159452362	chr6:159452362:C:A	5.12385e-27	-1.61645	-1.51088	3.43507e-11	-1.4308	-1.50971	1.37555e-09	-1.74082	-1.50758
159452599	chr6:159452599:A:G	2.566e-26	-9.89405e-10	-1.5163	1.42924e-10	-9.89405e-10	-1.51482	7.77529e-09	-9.89405e-10	-1.5163
159452651	chr6:159452651:C:T	2.64196e-26	-9.89405e-10	-1.48713	1.4593e-10	-9.89405e-10	-1.49401	8.03939e-09	-9.89405e-10	-1.4829
159452752	chr6:159452752:G:A	5.55042e-26	-9.89405e-10	-0.744777	3.00086e-10	-9.89405e-10	-0.773062	1.67035e-08	-9.89405e-10	-0.751634
159452856	chr6:159452856:T:A	4.17506e-27	-1.86091	-1.4712	2.65339e-11	-1.70055	-1.49816	1.28214e-09	-1.84032	-1.4784
159452907	chr6:159452907:T:C	2.73406e-27	-2.35871	-1.39673	1.85263e-11	-2.2099	-1.34804	8.7494e-10	-2.31765	-1.3832
159452926	chr6:159452926:C:A	7.80238e-27	-1.2978	-1.40901	3.1196e-11	-1.68245	-1.35439	1.86862e-09	-1.53574	-1.40631
159453373	chr6:159453373:C:T	2.989e-27	-2.23654	-1.42976	1.53559e-11	-2.35568	-1.38994	8.23856e-10	-2.33611	-1.42491
159453467	chr6:159453467:C:T	2.96281e-27	-2.23445	-1.44065	1.51609e-11	-2.35525	-1.40316	8.15376e-10	-2.33524	-1.43613
159453731	chr6:159453731:G:A	1.26252e-26	-2.22554	-9.24033e-10	6.95522e-11	-2.23505	-9.24033e-10	3.89347e-09	-2.20795	-9.24033e-10
159453757	chr6:159453757:G:A	4.14494e-27	-1.93052	-1.40883	2.91874e-11	-1.60686	-1.49653	1.16548e-09	-1.95123	-1.46289
159453790	chr6:159453790:G:T	2.86775e-26	-9.89405e-10	-1.40512	1.617e-10	-9.89405e-10	-1.39139	8.64434e-09	-9.89405e-10	-1.41035
159454253	chr6:159454253:T:C	4.91064e-27	-1.65996	-1.50987	3.26885e-11	-1.48148	-1.50863	1.32384e-09	-1.78042	-1.5063
159454407	chr6:159454407:C:G	2.57346e-26	-9.89405e-10	-1.5134	1.42771e-10	-9.89405e-10	-1.51589	7.78045e-09	-9.89405e-10	-1.51564
159454412	chr6:159454412:A:G	4.03084e-27	-1.91648	-1.45078	3.10948e-11	-1.56277	-1.47732	1.18582e-09	-1.92811	-1.46871
159454977	chr6:159454977:A:G	2.25049e-26	-1.6475	-9.24033e-10	1.40007e-10	-1.53544	-9.24033e-10	7.14288e-09	-1.60114	-9.24033e-10
159454996	chr6:159454996:A:G	3.19425e-26	0.0783211	-1.37562	9.25768e-11	-0.697845	-1.25125	5.77414e-09	-0.482647	-1.33122
159455013	chr6:159455013:C:T	2.63514e-26	-9.89405e-10	-1.48971	1.45006e-10	-9.89405e-10	-1.50035	7.89697e-09	-9.89405e-10	-1.50078
159455160	chr6:159455160:C:A	2.61127e-26	-9.89405e-10	-1.49882	1.46185e-10	-9.89405e-10	-1.49226	7.94409e-09	-9.89405e-10	-1.49483
159455195	chr6:159455195:T:C	3.10752e-27	-2.2047	-1.42271	1.55958e-11	-2.34769	-1.38244	8.42162e-10	-2.32074	-1.4183
159455305	chr6:159455305:A:G	2.57514e-26	-9.89405e-10	-1.51275	1.42809e-10	-9.89405e-10	-1.51562	7.78302e-09	-9.89405e-10	-1.51531
159455307	chr6:159455307:T:C	2.6405e-26	-9.89405e-10	-1.48768	1.45859e-10	-9.89405e-10	-1.49449	8.03445e-09	-9.89405e-10	-1.48352
159455352	chr6:159455352:T:C	6.16411e-27	-1.42699	-1.51551	4.25213e-11	-1.21101	-1.51611	2.39723e-09	-1.17772	-1.51522
159455506	chr6:159455506:A:G	2.71704e-27	-2.36038	-1.40131	1.80135e-11	-2.23148	-1.35453	8.59899e-10	-2.32893	-1.38927
159455737	chr6:159455737:G:A	2.88696e-26	-9.89405e-10	-1.39845	1.63053e-10	-9.89405e-10	-1.38305	8.73879e-09	-9.89405e-10	-1.39948
159456108	chr6:159456108:C:T	5.80771e-27	-1.54706	-1.45499	2.38426e-11	-1.89356	-1.41209	1.421e-09	-1.76363	-1.45226
159456670	chr6:159456670:T:C	2.75162e-27	-2.34814	-1.4009	1.93548e-11	-2.15794	-1.35626	8.97214e-10	-2.28575	-1.38997
159456673	chr6:159456673:T:C	4.43619e-27	-1.85827	-1.41317	3.44156e-11	-1.48946	-1.44916	1.29839e-09	-1.8696	-1.43653
159456730	chr6:159456730:T:C	5.41528e-27	-1.56059	-1.51142	3.64882e-11	-1.36985	-1.51029	1.44393e-09	-1.69162	-1.50827
159457399	chr6:159457399:T:C	2.59594e-26	-9.89405e-10	-1.5047	1.43709e-10	-9.89405e-10	-1.50934	7.84282e-09	-9.89405e-10	-1.50766
159457596	chr6:159457596:C:T	2.9348e-26	-9.89405e-10	-1.38201	1.70646e-10	-9.89405e-10	-1.33754	8.9871e-09	-9.89405e-10	-1.37146
159457862	chr6:159457862:C:T	6.54634e-27	-1.42473	-1.4576	2.6184e-11	-1.79676	-1.41523	1.58231e-09	-1.65212	-1.45625
159457863	chr6:159457863:A:G	4.11203e-27	-1.8671	-1.48022	3.33839e-11	-1.4793	-1.48976	1.22315e-09	-1.87466	-1.49116
159457865	chr6:159457865:C:T	6.32619e-27	-1.40078	-1.51576	4.3738e-11	-1.18266	-1.51625	2.45776e-09	-1.15237	-1.51564
159458116	chr6:159458116:C:T	3.13442e-26	-9.89405e-10	-1.31621	1.79393e-10	-9.89405e-10	-1.28755	9.52749e-09	-9.89405e-10	-1.31307
159458279	chr6:159458279:T:C	3.10089e-27	-2.17978	-1.44977	1.52133e-11	-2.34055	-1.41441	8.2874e-10	-2.30901	-1.4461
159458323	chr6:159458323:G:A	3.21894e-27	-2.18462	-1.40757	1.59703e-11	-2.34201	-1.36439	8.63364e-10	-2.31127	-1.4029
159458354	chr6:159458354:C:T	2.57419e-26	-9.89405e-10	-1.51311	1.42884e-10	-9.89405e-10	-1.5151	7.81001e-09	-9.89405e-10	-1.51185
159458446	chr6:159458446:A:G	5.47939e-27	-1.55019	-1.51006	3.69842e-11	-1.35782	-1.50882	1.46102e-09	-1.68159	-1.50653
159458528	chr6:159458528:T:C	3.07646e-27	-2.20366	-1.4338	1.53916e-11	-2.34751	-1.3958	8.32622e-10	-2.32074	-1.42969
159458610	chr6:159458610:G:C	3.94204e-27	-1.92826	-1.46128	3.04307e-11	-1.57636	-1.48532	1.16654e-09	-1.9356	-1.47761
159458613	chr6:159458613:G:T	4.0449e-27	-1.90566	-1.45812	3.14389e-11	-1.54615	-1.48293	1.19592e-09	-1.91339	-1.47495
159458662	chr6:159458662:C:T	5.48696e-27	-1.54748	-1.51138	3.70957e-11	-1.35339	-1.51024	1.46348e-09	-1.67821	-1.50823
159458842	chr6:159458842:T:C	3.06484e-27	-2.21337	-1.42787	1.54589e-11	-2.35033	-1.38862	8.33481e-10	-2.32577	-1.42363
159458850	chr6:159458850:G:T	2.61725e-26	-9.89405e-10	-1.49653	1.47127e-10	-9.89405e-10	-1.48584	7.96397e-09	-9.89405e-10	-1.49233
159458868	chr6:159458868:T:C	2.56952e-26	-9.89405e-10	-1.51493	1.42713e-10	-9.89405e-10	-1.51629	7.77597e-09	-9.89405e-10	-1.51622
159459125	chr6:159459125:A:G	3.07941e-27	-2.20949	-1.42701	1.54912e-11	-2.34929	-1.38757	8.35803e-10	-2.32387	-1.42275
159459228	chr6:159459228:C:T	4.33333e-27	-1.88565	-1.40925	3.35322e-11	-1.51885	-1.44578	1.27454e-09	-1.89206	-1.43261
159459452	chr6:159459452:G:A	5.61127e-27	-1.52575	-1.5107	3.80086e-11	-1.32979	-1.50953	1.49295e-09	-1.65916	-1.50734
159459474	chr6:159459474:A:G	2.56952e-26	-9.89405e-10	-1.51493	1.42713e-10	-9.89405e-10	-1.51629	7.77595e-09	-9.89405e-10	-1.51622
159459573	chr6:159459573:T:C	1.21678e-26	-2.26244	-9.24033e-10	6.05449e-10	-0.0711602	-9.24033e-10	3.63686e-09	-2.27613	-9.24033e-10
159459639	chr6:159459639:C:A	2.58265e-26	-9.89405e-10	-1.50983	1.44459e-10	-9.89405e-10	-1.50414	7.8885e-09	-9.89405e-10	-1.50185
159459650	chr6:159459650:CAAG:C	6.07987e-27	-1.47081	-1.48544	4.18492e-11	-1.26126	-1.4818	1.6235e-09	-1.60599	-1.47667
159459745	chr6:159459745:T:A	3.6277e-27	-1.98402	-1.48861	1.65976e-11	-2.16655	-1.50132	8.83167e-10	-2.19524	-1.49626
159459835	chr6:159459835:T:C	3.11068e-27	-2.21088	-1.41551	1.56989e-11	-2.34969	-1.37385	8.45262e-10	-2.32439	-1.41097
159459838	chr6:159459838:G:A	3.07617e-27	-2.21026	-1.42729	1.548e-11	-2.34964	-1.38794	8.35164e-10	-2.32437	-1.42302
159460045	chr6:159460045:T:C	3.47207e-27	-2.01665	-1.49984	1.60852e-11	-2.19003	-1.5092	8.56269e-10	-2.21696	-1.50547
159460112	chr6:159460112:C:A	3.47239e-27	-2.33707	-1.17933	2.05409e-11	-2.33582	-1.11889	1.09352e-09	-2.3083	-1.16955
159460151	chr6:159460151:A:G	3.06269e-27	-2.21367	-1.42827	1.54491e-11	-2.35045	-1.38913	8.32923e-10	-2.32599	-1.42408
159460172	chr6:159460172:T:C	2.56642e-26	-9.89405e-10	-1.51614	1.4277e-10	-9.89405e-10	-1.5159	7.77658e-09	-9.89405e-10	-1.51614
159460234	chr6:159460234:T:C	2.99197e-27	-2.20365	-1.46165	1.48595e-11	-2.34754	-1.43096	8.07764e-10	-2.32105	-1.45969
159460396	chr6:159460396:T:C	5.47243e-27	-1.5501	-1.51142	3.69664e-11	-1.35683	-1.51029	1.45899e-09	-1.68124	-1.50827
159460518	chr6:159460518:C:A	3.44391e-27	-2.0295	-1.49513	1.60013e-11	-2.19852	-1.50594	8.53265e-10	-2.22447	-1.50147
159460756	chr6:159460756:C:G	2.57248e-26	-9.89405e-10	-1.51378	1.43891e-10	-9.89405e-10	-1.50807	7.79668e-09	-9.89405e-10	-1.51356
159460992	chr6:159460992:C:T	6.68176e-27	-1.35737	-1.50448	4.62163e-11	-1.13675	-1.50705	1.78275e-09	-1.48482	-1.50428
159461094	chr6:159461094:C:T	6.14081e-27	-1.43724	-1.50903	4.20398e-11	-1.23085	-1.50766	1.62767e-09	-1.57481	-1.50529
159461153	chr6:159461153:T:A	2.6683e-26	-1.28339	-0.193824	1.93358e-10	-1.02617	-0.186418	1.06639e-08	-1.01521	-0.185183
159461300	chr6:159461300:T:C	3.01646e-27	-2.22193	-1.43522	1.52818e-11	-2.35213	-1.39834	8.2378e-10	-2.32919	-1.43191
159461359	chr6:159461359:G:A	1.10691e-26	-2.35708	-9.24033e-10	6.15016e-11	-2.35807	-9.24033e-10	3.3427e-09	-2.36048	-9.24033e-10
159461530	chr6:159461530:G:A	3.03893e-27	-2.21883	-1.4309	1.53725e-11	-2.35145	-1.39309	8.28476e-10	-2.3279	-1.42753
159461547	chr6:159461547:A:G	2.56968e-26	-9.89405e-10	-1.51487	1.42714e-10	-9.89405e-10	-1.51629	7.77606e-09	-9.89405e-10	-1.5162
159461562	chr6:159461562:C:T	7.84403e-27	-1.22258	-1.4789	2.9766e-11	-1.6427	-1.44106	1.86824e-09	-1.46143	-1.48082
159461646	chr6:159461646:G:A	2.63897e-26	-9.89405e-10	-1.48826	1.45791e-10	-9.89405e-10	-1.49496	8.02993e-09	-9.89405e-10	-1.48408
159461666	chr6:159461666:G:C	2.72465e-27	-2.35326	-1.40564	1.89321e-11	-2.17573	-1.36054	8.81801e-10	-2.29823	-1.39481
159461689	chr6:159461689:A:G	2.77401e-27	-2.34823	-1.39271	1.95058e-11	-2.15163	-1.35479	9.01677e-10	-2.28246	-1.38829
159461721	chr6:159461721:T:C	2.64191e-26	-9.89405e-10	-1.48715	1.45927e-10	-9.89405e-10	-1.49402	8.03924e-09	-9.89405e-10	-1.48292
159462177	chr6:159462177:G:A	4.39574e-27	-1.8873	-1.3933	3.10325e-11	-1.55269	-1.48941	1.22722e-09	-1.91071	-1.45179
159462275	chr6:159462275:CTG:C	2.6841e-27	-2.35407	-1.41982	1.8518e-11	-2.18098	-1.37741	8.66294e-10	-2.30105	-1.40974
159462292	chr6:159462292:G:A	2.57028e-26	-9.89405e-10	-1.51463	1.42719e-10	-9.89405e-10	-1.51625	7.7766e-09	-9.89405e-10	-1.51614
159462411	chr6:159462411:C:G	2.68056e-27	-2.3544	-1.4208	1.84727e-11	-2.18224	-1.37859	8.652e-10	-2.30128	-1.41077
159462623	chr6:159462623:A:C	2.80756e-26	-9.89405e-10	-1.42634	1.61766e-10	-9.89405e-10	-1.39098	8.57289e-09	-9.89405e-10	-1.41865
159462755	chr6:159462755:C:T	1.9482e-26	-1.79175	-9.24033e-10	1.3163e-10	-1.59713	-9.24033e-10	7.73701e-09	-1.52124	-9.24033e-10
159462783	chr6:159462783:T:C	2.59321e-26	-9.89405e-10	-1.50575	1.43726e-10	-9.89405e-10	-1.50922	7.8823e-09	-9.89405e-10	-1.50264
159462868	chr6:159462868:A:G	6.09114e-27	-1.43934	-1.51506	2.33688e-11	-1.81163	-1.5141	1.4759e-09	-1.66352	-1.51447
159462970	chr6:159462970:C:T	2.71966e-27	-2.35455	-1.40618	1.8684e-11	-2.18539	-1.36407	8.73628e-10	-2.30353	-1.39883
159462998	chr6:159462998:C:T	2.65397e-26	-9.89405e-10	-1.48259	1.48045e-10	-9.89405e-10	-1.47961	8.07175e-09	-9.89405e-10	-1.47889
159463255	chr6:159463255:C:T	2.70806e-27	-2.35344	-1.41156	1.86955e-11	-2.17848	-1.37037	8.72598e-10	-2.29912	-1.40441
159463256	chr6:159463256:A:G	2.65109e-26	-9.89405e-10	-1.48368	1.47892e-10	-9.89405e-10	-1.48065	8.06652e-09	-9.89405e-10	-1.47953
159463262	chr6:159463262:G:T	4.8716e-27	-1.75095	-1.42686	3.87849e-11	-1.35721	-1.46189	1.41402e-09	-1.76961	-1.45121
159463386	chr6:159463386:C:G	1.21074e-25	-9.89405e-10	0.0351643	6.89341e-10	-9.89405e-10	0.0586052	3.71532e-08	-9.89405e-10	0.0477942
159463402	chr6:159463402:C:T	3.01455e-26	-9.89405e-10	-1.3552	1.70997e-10	-9.89405e-10	-1.33548	9.17315e-09	-9.89405e-10	-1.35097
159463482	chr6:159463482:T:C	2.91832e-27	-2.35839	-1.33184	1.98587e-11	-2.20955	-1.27894	9.30153e-10	-2.31687	-1.32279
159463629	chr6:159463629:AT:A	2.70022e-27	-2.35447	-1.41344	1.84253e-11	-2.18298	-1.38042	8.64945e-10	-2.30027	-1.41208
159463796	chr6:159463796:T:C	2.69786e-27	-2.35506	-1.41372	1.84835e-11	-2.18728	-1.37297	8.66288e-10	-2.30416	-1.40663
159463832	chr6:159463832:C:T	4.89695e-27	-2.04168	-1.13095	2.63822e-11	-2.07066	-1.13378	1.38932e-09	-2.07859	-1.15985
159463930	chr6:159463930:G:A	2.56637e-26	-9.89405e-10	-1.51616	1.42967e-10	-9.89405e-10	-1.51452	7.78556e-09	-9.89405e-10	-1.51498
159463981	chr6:159463981:G:A	2.68142e-27	-2.35304	-1.42185	1.85099e-11	-2.17619	-1.38263	8.64389e-10	-2.29797	-1.41501
159464058	chr6:159464058:A:T	8.50742e-27	-1.10602	-1.51428	6.28917e-11	-0.820728	-1.51499	2.39089e-09	-1.18	-1.51558
159464116	chr6:159464116:T:C	2.696e-27	-2.35456	-1.41491	1.83923e-11	-2.18302	-1.38218	8.63464e-10	-2.30055	-1.4135
159464211	chr6:159464211:C:G	2.69284e-26	-9.89405e-10	-1.46806	1.50306e-10	-9.89405e-10	-1.46446	8.19551e-09	-9.89405e-10	-1.46367
159464443	chr6:159464443:A:G	2.94857e-26	-9.89405e-10	-1.37733	1.65769e-10	-9.89405e-10	-1.36654	8.87995e-09	-9.89405e-10	-1.38346
159464773	chr6:159464773:A:G	2.52123e-27	-2.35015	-1.48634	1.72932e-11	-2.16514	-1.46168	8.13919e-10	-2.29116	-1.48199
159465080	chr6:159465080:C:T	2.59311e-26	-9.89405e-10	-1.50579	1.46433e-10	-9.89405e-10	-1.49056	7.88327e-09	-9.89405e-10	-1.50251
159465132	chr6:159465132:A:G	2.42247e-27	-2.36031	-1.51614	1.53629e-11	-2.23403	-1.51114	7.58166e-10	-2.32841	-1.5157
159465271	chr6:159465271:C:T	5.07507e-27	-1.62059	-1.5163	4.3178e-11	-1.2229	-1.4889	1.49204e-09	-1.65955	-1.50757
159465306	chr6:159465306:A:C	2.48704e-27	-2.36056	-1.48958	1.56662e-11	-2.2529	-1.47272	7.75373e-10	-2.33532	-1.48635
159465555	chr6:159465555:T:C	2.61099e-26	-9.89405e-10	-1.49892	1.44292e-10	-9.89405e-10	-1.50529	7.92144e-09	-9.89405e-10	-1.49768
159465630	chr6:159465630:T:C	7.16251e-27	-1.29084	-1.50153	5.89717e-11	-0.894471	-1.5056	2.24245e-09	-1.25309	-1.50659
159465677	chr6:159465677:G:A	7.97094e-27	-1.16914	-1.51629	3.38766e-11	-1.43974	-1.51466	2.16143e-09	-1.28027	-1.51622
159465700	chr6:159465700:C:T	7.37227e-26	-9.89405e-10	-0.460926	4.35663e-10	-9.89405e-10	-0.400261	2.29659e-08	-9.89405e-10	-0.433246
159465782	chr6:159465782:C:T	2.81481e-26	0.0921644	-1.51592	9.5747e-11	-0.404669	-1.51075	6.51886e-09	-0.176325	-1.51623
159466137	chr6:159466137:C:T	7.14243e-27	-1.30733	-1.48785	2.15062e-11	-1.95474	-1.45405	1.31101e-09	-1.80848	-1.48798
159466152	chr6:159466152:A:G	2.76048e-27	-2.34979	-1.39604	1.71615e-11	-2.20424	-1.43022	8.69913e-10	-2.27935	-1.42726
159466178	chr6:159466178:T:C	2.52093e-27	-2.33074	-1.50587	1.65284e-11	-2.15612	-1.51594	8.28441e-10	-2.23948	-1.51598
159466333	chr6:159466333:G:A	2.34838e-26	-0.104985	-1.49994	9.72068e-11	-0.385782	-1.51451	5.15353e-09	-0.421875	-1.5057
159466348	chr6:159466348:G:A	2.73901e-26	-9.89405e-10	-1.45106	1.54788e-10	-9.89405e-10	-1.43507	8.37542e-09	-9.89405e-10	-1.44195
159466563	chr6:159466563:C:T	2.6759e-26	-9.89405e-10	-1.47437	1.50265e-10	-9.89405e-10	-1.46473	8.16007e-09	-9.89405e-10	-1.468
159466670	chr6:159466670:C:T	1.10079e-25	0.867747	-0.927788	3.5975e-10	0.106057	-0.697777	1.11546e-08	-0.267635	-0.88777
159466750	chr6:159466750:T:A	6.45284e-26	-9.89405e-10	-0.594131	4.7903e-10	-9.89405e-10	-0.305366	2.08006e-08	-9.89405e-10	-0.532275
159466757	chr6:159466757:A:G	2.95073e-26	-9.89405e-10	-1.3766	1.84394e-10	-9.89405e-10	-1.26006	9.07827e-09	-9.89405e-10	-1.36137
159466765	chr6:159466765:A:G	9.3328e-26	-9.89405e-10	-0.225115	6.93978e-10	-9.89405e-10	0.0653103	3.03701e-08	-9.89405e-10	-0.153795
159466922	chr6:159466922:A:G	1.14159e-25	0.858707	-0.88235	3.74278e-10	0.0890901	-0.641221	1.14755e-08	-0.282628	-0.844417
159467014	chr6:159467014:A:G	1.38111e-26	-0.708933	-1.42683	9.17318e-11	-0.567404	-1.39086	5.14207e-09	-0.515654	-1.41414
159467111	chr6:159467111:T:C	1.28829e-25	0.959289	-0.862037	4.18016e-10	0.175773	-0.617383	1.27595e-08	-0.197467	-0.82351
159467208	chr6:159467208:A:T	1.55647e-25	1.06727	-0.780913	5.22362e-10	0.263744	-0.482513	1.5348e-08	-0.110501	-0.725766
159467216	chr6:159467216:C:T	1.15036e-25	0.848666	-0.864661	3.78444e-10	0.079346	-0.620407	1.16673e-08	-0.284793	-0.825674
159467234	chr6:159467234:G:A	1.18264e-25	0.89455	-0.882865	3.85348e-10	0.118874	-0.641858	1.18566e-08	-0.249389	-0.844982
159467308	chr6:159467308:C:T	1.172e-25	0.942457	-0.939812	3.75659e-10	0.161642	-0.710091	1.16976e-08	-0.210086	-0.897786
159467516	chr6:159467516:G:A	2.58447e-26	-9.89405e-10	-1.50913	1.45144e-10	-9.89405e-10	-1.4994	7.86018e-09	-9.89405e-10	-1.50545
159467517	chr6:159467517:G:A	2.78528e-27	-2.22064	-1.51625	1.5269e-11	-2.23578	-1.51552	8.43513e-10	-2.2215	-1.51594
159467587	chr6:159467587:T:C	1.29763e-25	0.770002	-0.665531	4.41031e-10	0.00621742	-0.394232	1.38301e-08	-0.325461	-0.614945
159468073	chr6:159468073:T:A	3.21229e-27	-2.30271	-1.29155	1.74432e-11	-2.31337	-1.30481	9.68387e-10	-2.3042	-1.29517
159468251	chr6:159468251:T:G	3.55106e-26	-9.89405e-10	-1.1914	1.91988e-10	-9.89405e-10	-1.2197	1.08754e-08	-9.89405e-10	-1.18075
159468456	chr6:159468456:C:T	2.7455e-27	-2.26243	-1.48885	1.51341e-11	-2.27139	-1.48879	8.30319e-10	-2.26091	-1.49229
159468762	chr6:159468762:T:G	2.60849e-26	-9.89405e-10	-1.49988	1.47374e-10	-9.89405e-10	-1.48416	7.90743e-09	-9.89405e-10	-1.49945
159468767	chr6:159468767:T:C	1.7631e-26	-0.413087	-1.47849	7.41874e-11	-0.735799	-1.43474	3.38957e-09	-0.880554	-1.466
159468829	chr6:159468829:C:T	2.00295e-26	-0.285714	-1.47832	8.36908e-11	-0.625191	-1.42481	3.78893e-09	-0.772618	-1.46255
159468868	chr6:159468868:G:A	2.05026e-26	-0.235178	-1.50551	8.86402e-11	-0.498353	-1.49419	3.96415e-09	-0.689963	-1.5
159469009	chr6:159469009:A:G	1.32903e-26	-0.677469	-1.49673	5.58797e-11	-0.991744	-1.46219	2.61162e-09	-1.12099	-1.48629
159469199	chr6:159469199:T:C	1.84216e-26	-0.362167	-1.48554	7.6703e-11	-0.692477	-1.44471	3.51314e-09	-0.836718	-1.47403
159469254	chr6:159469254:C:T	1.05185e-25	-9.89405e-10	-0.105516	5.88686e-10	-9.89405e-10	-0.0992374	3.1328e-08	-9.89405e-10	-0.122744
159469349	chr6:159469349:C:T	2.58728e-26	-9.89405e-10	-1.50804	1.45255e-10	-9.89405e-10	-1.49864	7.8684e-09	-9.89405e-10	-1.5044
159469361	chr6:159469361:A:G	2.37371e-25	0.891955	-0.183566	9.79725e-10	0.142679	0.267462	2.90498e-08	-0.126223	-0.0720184
159469417	chr6:159469417:G:A	1.68481e-26	-0.444273	-1.49273	7.0427e-11	-0.766672	-1.45588	3.24185e-09	-0.908575	-1.48254
159469585	chr6:159469585:G:T	2.56716e-26	-9.89405e-10	-1.51585	1.42777e-10	-9.89405e-10	-1.51585	7.77549e-09	-9.89405e-10	-1.51628
159469685	chr6:159469685:A:G	1.84751e-26	-0.329305	-1.51551	7.99092e-11	-0.584954	-1.51129	3.6157e-09	-0.768304	-1.51367
159469797	chr6:159469797:A:G	1.89099e-26	-0.353628	-1.46792	7.9764e-11	-0.688299	-1.40976	3.61697e-09	-0.830935	-1.45068
159469806	chr6:159469806:A:G	2.2573e-26	-0.159437	-1.48505	9.63991e-11	-0.439325	-1.46931	3.85175e-09	-0.736833	-1.48189
159469974	chr6:159469974:G:A	2.64536e-26	-9.89405e-10	-1.48584	1.50181e-10	-9.89405e-10	-1.46529	8.01991e-09	-9.89405e-10	-1.48533
159470026	chr6:159470026:T:C	1.70849e-26	-1.77522	-0.147824	8.43547e-11	-1.9928	-0.0492999	3.93738e-09	-2.06545	-0.131293
159470031	chr6:159470031:A:G	1.717e-26	-0.432686	-1.48539	7.21077e-11	-0.754496	-1.44447	3.3057e-09	-0.897763	-1.47384
159470064	chr6:159470064:C:T	1.82819e-26	-0.340926	-1.5144	7.93015e-11	-0.595217	-1.50866	3.56561e-09	-0.784118	-1.5118
159470388	chr6:159470388:C:A	4.93267e-27	-1.68629	-1.47907	4.06334e-11	-1.41908	-1.35346	1.66049e-09	-1.62959	-1.43055
159470902	chr6:159470902:C:T	2.6157e-26	-9.89405e-10	-1.49712	1.47649e-10	-9.89405e-10	-1.48229	7.93702e-09	-9.89405e-10	-1.49572
159470904	chr6:159470904:C:A	1.12764e-26	-2.33852	-9.24033e-10	6.17653e-11	-2.35379	-9.24033e-10	3.34881e-09	-2.35865	-9.24033e-10
159471073	chr6:159471073:T:C	1.97021e-26	-0.26437	-1.51614	7.87454e-11	-0.605577	-1.50533	3.63333e-09	-0.762465	-1.51464
159471402	chr6:159471402:C:G	2.59686e-26	-9.89405e-10	-1.50435	1.4585e-10	-9.89405e-10	-1.49455	7.8934e-09	-9.89405e-10	-1.50123
159471591	chr6:159471591:T:C	2.57961e-26	-9.89405e-10	-1.51101	1.44603e-10	-9.89405e-10	-1.50314	7.83999e-09	-9.89405e-10	-1.50802
159471708	chr6:159471708:A:C	1.62018e-26	-0.45993	-1.51619	6.57872e-11	-0.778756	-1.51195	3.06937e-09	-0.929596	-1.51619
159471903	chr6:159471903:T:C	1.8244e-26	-0.341264	-1.51614	7.34951e-11	-0.67464	-1.50527	3.40252e-09	-0.828122	-1.51462
159472206	chr6:159472206:G:A	2.64183e-26	-9.89405e-10	-1.48718	1.49586e-10	-9.89405e-10	-1.46926	8.02213e-09	-9.89405e-10	-1.48505
159472520	chr6:159472520:C:T	2.57961e-26	-9.89405e-10	-1.51101	1.44603e-10	-9.89405e-10	-1.50314	7.83999e-09	-9.89405e-10	-1.50802
159472632	chr6:159472632:A:G	2.57976e-26	-9.89405e-10	-1.51096	1.44667e-10	-9.89405e-10	-1.50269	7.83952e-09	-9.89405e-10	-1.50808
159472905	chr6:159472905:G:T	1.53869e-26	-0.511854	-1.51587	6.27589e-11	-0.824658	-1.51317	2.93725e-09	-0.973478	-1.5163
159473111	chr6:159473111:T:G	2.56705e-26	-9.89405e-10	-1.51589	1.42712e-10	-9.89405e-10	-1.5163	7.78252e-09	-9.89405e-10	-1.51537
159473434	chr6:159473434:G:A	1.71921e-26	-0.400516	-1.51627	6.95188e-11	-0.728797	-1.50674	3.22969e-09	-0.879712	-1.51516
159473583	chr6:159473583:A:C	4.12326e-27	-2.04239	-1.3022	2.06908e-11	-2.0513	-1.39614	1.26035e-09	-1.9967	-1.33917
159474096	chr6:159474096:A:G	1.83443e-26	-0.337264	-1.51465	7.41194e-11	-0.672145	-1.49931	3.42035e-09	-0.825708	-1.5118
159474263	chr6:159474263:T:G	2.61186e-26	-9.89405e-10	-1.49859	1.46247e-10	-9.89405e-10	-1.49183	7.89469e-09	-9.89405e-10	-1.50107
159474460	chr6:159474460:C:T	2.66913e-26	-9.89405e-10	-1.4769	1.53214e-10	-9.89405e-10	-1.4453	8.12095e-09	-9.89405e-10	-1.47281
159474474	chr6:159474474:AAAGAATTAAAT:A	2.57752e-26	-9.89405e-10	-1.51182	1.44415e-10	-9.89405e-10	-1.50444	7.83198e-09	-9.89405e-10	-1.50904
159474765	chr6:159474765:T:A	4.15821e-27	-1.87918	-1.45697	2.52809e-11	-1.76673	-1.48035	1.38001e-09	-1.78339	-1.46178
159475088	chr6:159475088:G:T	2.57929e-26	-9.89405e-10	-1.51114	1.44574e-10	-9.89405e-10	-1.50334	7.83876e-09	-9.89405e-10	-1.50817
159475234	chr6:159475234:G:C	2.57961e-26	-9.89405e-10	-1.51101	1.44603e-10	-9.89405e-10	-1.50314	7.83999e-09	-9.89405e-10	-1.50802
159476359	chr6:159476359:G:A	2.28182e-26	-0.118062	-1.51561	8.58007e-11	-0.519942	-1.50516	3.6028e-09	-0.77099	-1.51455
159476389	chr6:159476389:T:A	1.80976e-26	-0.349604	-1.51585	7.26145e-11	-0.688513	-1.50345	3.35659e-09	-0.84253	-1.5138
159476502	chr6:159476502:A:C	2.59718e-26	-9.89405e-10	-1.50422	1.45874e-10	-9.89405e-10	-1.49438	7.89446e-09	-9.89405e-10	-1.50109
159476524	chr6:159476524:C:T	1.11974e-26	-2.34555	-9.24033e-10	6.2935e-11	-2.33503	-9.24033e-10	3.89511e-09	-2.20753	-9.24033e-10
159476644	chr6:159476644:A:G	2.57188e-26	-9.89405e-10	-1.51401	1.43398e-10	-9.89405e-10	-1.51151	7.80528e-09	-9.89405e-10	-1.51246
159476864	chr6:159476864:C:T	2.67803e-26	0.0338561	-1.50742	1.00316e-10	-0.387774	-1.48103	4.13825e-09	-0.644314	-1.50267
159477142	chr6:159477142:A:G	2.30165e-26	-0.113717	-1.51131	8.73441e-11	-0.513402	-1.49387	3.64708e-09	-0.764509	-1.50882
159477229	chr6:159477229:T:C	4.35438e-27	-1.80815	-1.48191	2.60122e-11	-1.74811	-1.47046	1.38603e-09	-1.76248	-1.47833
159477234	chr6:159477234:C:A	1.05374e-25	-9.89405e-10	-0.103722	5.89739e-10	-9.89405e-10	-0.0974495	3.13842e-08	-9.89405e-10	-0.120952
159477358	chr6:159477358:A:G	2.675e-26	0.029947	-1.50465	1.00699e-10	-0.389307	-1.47569	4.15122e-09	-0.644569	-1.49928
159477496	chr6:159477496:T:C	1.60326e-26	-0.82252	-1.16409	1.0284e-10	-0.65607	-1.18788	5.88747e-09	-0.627014	-1.16742
159477519	chr6:159477519:G:A	3.95112e-26	-9.89405e-10	-1.08465	2.31301e-10	-9.89405e-10	-1.03341	1.22277e-08	-9.89405e-10	-1.06355
159477752	chr6:159477752:C:T	1.5652e-26	-1.84973	-0.16091	7.84729e-11	-2.05108	-0.0633005	3.6861e-09	-2.11762	-0.145064
159478266	chr6:159478266:C:T	1.4724e-26	-2.33594	0.264186	9.62478e-11	-2.32903	0.418825	4.84118e-09	-2.28515	0.29505
159478551	chr6:159478551:C:T	2.65402e-26	-9.89405e-10	-1.48257	1.52032e-10	-9.89405e-10	-1.45304	8.07305e-09	-9.89405e-10	-1.47872
159478585	chr6:159478585:G:GA	1.98022e-25	0.838794	-0.311651	8.0895e-10	0.0973615	0.121246	2.43794e-08	-0.171343	-0.202174
159478658	chr6:159478658:A:C	1.05374e-25	-9.89405e-10	-0.103722	5.89739e-10	-9.89405e-10	-0.0974495	3.13842e-08	-9.89405e-10	-0.120952
159478694	chr6:159478694:C:T	1.3986e-26	-2.33798	0.214803	9.12912e-11	-2.32563	0.362558	4.6149e-09	-2.27973	0.241766
159478843	chr6:159478843:A:C	2.58063e-26	-9.89405e-10	-1.51062	1.44745e-10	-9.89405e-10	-1.50215	7.8428e-09	-9.89405e-10	-1.50766
159478911	chr6:159478911:A:G	2.57993e-26	-9.89405e-10	-1.51089	1.44626e-10	-9.89405e-10	-1.50298	7.84099e-09	-9.89405e-10	-1.50789
159478949	chr6:159478949:G:GAA	2.73341e-26	0.0539967	-1.5071	1.02517e-10	-0.366718	-1.48038	4.2256e-09	-0.62382	-1.50227
159479215	chr6:159479215:ATGAC:A	4.4113e-27	-1.78418	-1.49289	1.81828e-11	-2.08513	-1.49152	8.29473e-10	-2.26004	-1.49418
159479242	chr6:159479242:A:G	3.33954e-26	0.23708	-1.4899	1.23931e-10	-0.208765	-1.44864	5.00983e-09	-0.473879	-1.48197
159479256	chr6:159479256:AT:A	3.23928e-26	0.150737	-1.43404	1.28433e-10	-0.171511	-1.45021	5.09944e-09	-0.498758	-1.43937
159479683	chr6:159479683:C:T	4.39956e-27	-1.80869	-1.47104	2.62683e-11	-1.75033	-1.45843	1.39824e-09	-1.76492	-1.46712
159479803	chr6:159479803:G:A	5.48475e-27	-1.75456	-1.3047	3.0785e-11	-1.69655	-1.35356	1.71052e-09	-1.71516	-1.3153
159480003	chr6:159480003:A:G	2.58039e-26	-9.89405e-10	-1.51071	1.44724e-10	-9.89405e-10	-1.5023	7.84192e-09	-9.89405e-10	-1.50777
159480078	chr6:159480078:C:T	2.16869e-25	0.893407	-0.275348	8.8637e-10	0.14655	0.163454	2.65302e-08	-0.124611	-0.16436
159480096	chr6:159480096:C:T	2.57961e-26	-9.89405e-10	-1.51101	1.44603e-10	-9.89405e-10	-1.50314	7.83999e-09	-9.89405e-10	-1.50802
159480110	chr6:159480110:T:G	2.58009e-26	-9.89405e-10	-1.51083	1.44697e-10	-9.89405e-10	-1.50249	7.84077e-09	-9.89405e-10	-1.50792
159480131	chr6:159480131:A:C	2.88924e-26	0.106853	-1.50451	1.08006e-10	-0.319682	-1.47526	4.42656e-09	-0.580639	-1.49899
159480381	chr6:159480381:C:G	2.57408e-26	-9.89405e-10	-1.51316	1.44091e-10	-9.89405e-10	-1.50669	7.81841e-09	-9.89405e-10	-1.51077
159480461	chr6:159480461:A:G	2.77866e-26	0.0703228	-1.507	1.03957e-10	-0.352937	-1.48022	4.27758e-09	-0.611642	-1.50223
159480486	chr6:159480486:A:T	2.58191e-26	-9.89405e-10	-1.51012	1.43107e-10	-9.89405e-10	-1.51354	7.792e-09	-9.89405e-10	-1.51416
159480620	chr6:159480620:T:C	2.57961e-26	-9.89405e-10	-1.51101	1.44603e-10	-9.89405e-10	-1.50314	7.83999e-09	-9.89405e-10	-1.50802
159480646	chr6:159480646:G:A	1.26265e-26	-2.22544	-9.24033e-10	6.39904e-11	-2.3184	-9.24033e-10	3.57597e-09	-2.29302	-9.24033e-10
159480696	chr6:159480696:C:T	2.56891e-26	-9.89405e-10	-1.51517	1.4362e-10	-9.89405e-10	-1.50996	7.78825e-09	-9.89405e-10	-1.51464
159480876	chr6:159480876:T:C	2.99544e-26	0.139145	-1.5007	1.19807e-10	-0.183754	-1.50749	4.72834e-09	-0.510662	-1.50302
159481525	chr6:159481525:C:T	2.58094e-26	-9.89405e-10	-1.5105	1.44745e-10	-9.89405e-10	-1.50216	7.84463e-09	-9.89405e-10	-1.50743
159481604	chr6:159481604:C:CTTCCA	2.57028e-26	-9.89405e-10	-1.51463	1.43699e-10	-9.89405e-10	-1.50941	7.80252e-09	-9.89405e-10	-1.51281
159481660	chr6:159481660:C:T	2.57883e-26	-9.89405e-10	-1.51132	1.44416e-10	-9.89405e-10	-1.50444	7.83033e-09	-9.89405e-10	-1.50925
159482089	chr6:159482089:T:C	2.5691e-26	-9.89405e-10	-1.5151	1.43559e-10	-9.89405e-10	-1.51038	7.79714e-09	-9.89405e-10	-1.5135
159482202	chr6:159482202:A:G	4.66397e-27	-1.72444	-1.49693	1.87783e-11	-2.04008	-1.50435	8.45147e-10	-2.23711	-1.49838
159482267	chr6:159482267:T:G	2.56947e-26	-9.89405e-10	-1.51495	1.43604e-10	-9.89405e-10	-1.51007	7.79885e-09	-9.89405e-10	-1.51328
159482323	chr6:159482323:A:G	2.56947e-26	-9.89405e-10	-1.51495	1.43604e-10	-9.89405e-10	-1.51007	7.79885e-09	-9.89405e-10	-1.51328
159482549	chr6:159482549:G:A	2.71172e-27	-2.26274	-1.50091	1.49319e-11	-2.27262	-1.50101	8.20427e-10	-2.26178	-1.50341
159482639	chr6:159482639:G:A	5.50686e-27	-1.73164	-1.3236	5.59315e-11	-1.0006	-1.45241	1.40533e-09	-1.80884	-1.41815
159483137	chr6:159483137:A:G	1.04213e-26	-0.926924	-1.49046	6.72882e-11	-0.770255	-1.49789	3.84339e-09	-0.729622	-1.49128
159483352	chr6:159483352:T:C	2.46516e-26	-0.0963146	-1.46008	9.50086e-11	-0.440137	-1.48303	3.9808e-09	-0.720415	-1.46536
159483446	chr6:159483446:C:G	1.66019e-26	-1.95172	-9.24033e-10	1.04908e-10	-1.82404	-9.24033e-10	7.50215e-09	-1.55207	-9.24033e-10
159483561	chr6:159483561:C:T	5.64545e-27	-1.7752	-1.25518	5.44905e-11	-1.06791	-1.41119	1.41779e-09	-1.85024	-1.36792
159483793	chr6:159483793:T:A	2.6558e-26	-9.89405e-10	-1.4819	1.46126e-10	-9.89405e-10	-1.49266	8.02656e-09	-9.89405e-10	-1.4845
159483878	chr6:159483878:G:A	4.46058e-27	-1.75318	-1.51278	1.8285e-11	-2.06308	-1.50797	8.22274e-10	-2.25138	-1.51155
159484229	chr6:159484229:A:G	2.58144e-26	-9.89405e-10	-1.51031	1.44637e-10	-9.89405e-10	-1.5029	7.83966e-09	-9.89405e-10	-1.50806
159484277	chr6:159484277:TGAGTTTACTCACATTCTTTCCAGTAAG:T	2.5791e-26	-9.89405e-10	-1.51121	1.44439e-10	-9.89405e-10	-1.50427	7.83132e-09	-9.89405e-10	-1.50912
159484495	chr6:159484495:C:T	2.18763e-26	-0.214759	-1.46107	8.54549e-11	-0.545372	-1.48377	3.61503e-09	-0.815669	-1.46649
159484697	chr6:159484697:T:C	2.85209e-26	-9.89405e-10	-1.4106	1.56452e-10	-9.89405e-10	-1.42438	8.73323e-09	-9.89405e-10	-1.40012
159484744	chr6:159484744:T:C	4.53703e-27	-1.78607	-1.46289	2.72203e-11	-1.72415	-1.44902	1.44656e-09	-1.73965	-1.45842
159485363	chr6:159485363:A:G	1.64792e-26	-1.83673	-0.122411	8.24828e-11	-2.0402	-0.024342	3.87145e-09	-2.10773	-0.105895
159485698	chr6:159485698:T:A	2.57985e-26	-9.89405e-10	-1.51092	1.44504e-10	-9.89405e-10	-1.50383	7.83403e-09	-9.89405e-10	-1.50878
159486037	chr6:159486037:C:T	1.64634e-26	-1.86524	-0.0948546	8.29044e-11	-2.06355	0.00410517	3.89597e-09	-2.12919	-0.0781233
159486136	chr6:159486136:A:T	2.64738e-26	-9.89405e-10	-1.48508	1.48345e-10	-9.89405e-10	-1.47759	8.09295e-09	-9.89405e-10	-1.47626
159486238	chr6:159486238:C:T	2.36879e-26	-0.119006	-1.47726	9.09899e-11	-0.467011	-1.49937	3.82323e-09	-0.742636	-1.48352
159487275	chr6:159487275:C:A	2.70856e-26	-9.89405e-10	-1.46223	1.52545e-10	-9.89405e-10	-1.44967	8.25298e-09	-9.89405e-10	-1.45668
159487516	chr6:159487516:T:A	2.58307e-26	-9.89405e-10	-1.50967	1.43124e-10	-9.89405e-10	-1.51342	7.82299e-09	-9.89405e-10	-1.51019
159487655	chr6:159487655:G:A	2.70542e-27	-2.26984	-1.49614	1.41514e-11	-2.3208	-1.50651	7.80094e-10	-2.31487	-1.50073
159487877	chr6:159487877:A:G	2.82631e-26	-9.89405e-10	-1.41968	1.55139e-10	-9.89405e-10	-1.43281	8.65033e-09	-9.89405e-10	-1.40966
159488026	chr6:159488026:C:T	2.56607e-26	-9.89405e-10	-1.51627	1.42818e-10	-9.89405e-10	-1.51556	7.77545e-09	-9.89405e-10	-1.51628
159488282	chr6:159488282:T:G	2.5791e-26	-9.89405e-10	-1.51121	1.44439e-10	-9.89405e-10	-1.50427	7.83132e-09	-9.89405e-10	-1.50912
159488307	chr6:159488307:C:G	5.55009e-26	-9.89405e-10	-0.744837	3.15449e-10	-9.89405e-10	-0.723134	1.64077e-08	-9.89405e-10	-0.769505
159488695	chr6:159488695:G:A	2.5791e-26	-9.89405e-10	-1.51121	1.44439e-10	-9.89405e-10	-1.50427	7.83132e-09	-9.89405e-10	-1.50912
159488781	chr6:159488781:GT:G	3.44416e-26	-9.89405e-10	-1.22197	1.92507e-10	-9.89405e-10	-1.217	1.03575e-08	-9.89405e-10	-1.22954
159489033	chr6:159489033:A:C	2.58937e-26	-9.89405e-10	-1.50724	1.45741e-10	-9.89405e-10	-1.4953	7.85757e-09	-9.89405e-10	-1.50578
159489454	chr6:159489454:C:G	2.34401e-26	-0.142931	-1.46386	9.08146e-11	-0.482368	-1.48594	3.81556e-09	-0.75908	-1.46909
159489532	chr6:159489532:G:C	2.30889e-26	-0.159468	-1.46241	8.95113e-11	-0.497935	-1.48483	3.76502e-09	-0.773773	-1.46773
159489549	chr6:159489549:T:C	2.5753e-26	-9.89405e-10	-1.51269	1.44224e-10	-9.89405e-10	-1.50576	7.81616e-09	-9.89405e-10	-1.51106
159490026	chr6:159490026:A:T	4.56948e-27	-1.7786	-1.46324	2.7372e-11	-1.71815	-1.44946	1.4544e-09	-1.73385	-1.45881
159490181	chr6:159490181:T:C	4.57881e-27	-1.75789	-1.48191	2.73849e-11	-1.69668	-1.47046	1.45733e-09	-1.71231	-1.47833
159490361	chr6:159490361:A:G	2.57599e-26	-9.89405e-10	-1.51242	1.44165e-10	-9.89405e-10	-1.50617	7.81997e-09	-9.89405e-10	-1.51057
159491043	chr6:159491043:G:A	2.621e-26	-9.89405e-10	-1.4951	1.47905e-10	-9.89405e-10	-1.48056	7.98497e-09	-9.89405e-10	-1.48969
159491085	chr6:159491085:C:T	1.73082e-26	-1.83805	-0.0719999	8.67002e-11	-2.04205	0.0273753	4.05629e-09	-2.10935	-0.0576353
159491117	chr6:159491117:A:G	2.64738e-26	-9.89405e-10	-1.48508	1.48345e-10	-9.89405e-10	-1.47759	8.09295e-09	-9.89405e-10	-1.47626
159491262	chr6:159491262:G:A	2.20168e-26	-0.208937	-1.46049	8.62348e-11	-0.536627	-1.48343	3.63002e-09	-0.811749	-1.46627
159491305	chr6:159491305:G:A	2.8714e-27	-2.2728	-1.43364	1.62071e-11	-2.29848	-1.3932	8.74123e-10	-2.27846	-1.42333
159491332	chr6:159491332:C:G	2.60538e-26	-9.89405e-10	-1.50107	1.4649e-10	-9.89405e-10	-1.49017	7.92218e-09	-9.89405e-10	-1.49759
159491575	chr6:159491575:A:G	2.35935e-26	-0.118813	-1.48145	9.2444e-11	-0.452003	-1.49852	3.83852e-09	-0.736171	-1.486
159491750	chr6:159491750:T:C	1.26256e-26	-1.90651	-0.318999	6.32848e-11	-2.09748	-0.232001	3.00421e-09	-2.16068	-0.306562
159491822	chr6:159491822:A:G	3.00932e-27	-2.23535	-1.42418	1.69448e-11	-2.26752	-1.37964	9.17382e-10	-2.24194	-1.41154
159492324	chr6:159492324:T:C	5.15837e-27	-1.76018	-1.36043	3.12771e-11	-1.69867	-1.33557	1.64923e-09	-1.71433	-1.35262
159492637	chr6:159492637:G:C	2.58203e-26	-9.89405e-10	-1.51007	1.44574e-10	-9.89405e-10	-1.50334	7.83796e-09	-9.89405e-10	-1.50828
159492658	chr6:159492658:C:T	2.58e-26	-9.89405e-10	-1.51086	1.43015e-10	-9.89405e-10	-1.51418	7.81397e-09	-9.89405e-10	-1.51134
159492716	chr6:159492716:T:C	2.15143e-26	-0.203735	-1.48878	8.4273e-11	-0.536442	-1.50663	3.53906e-09	-0.809293	-1.4941
159493011	chr6:159493011:G:A	1.28782e-26	-1.91366	-0.292047	6.46686e-11	-2.10366	-0.2042	3.06484e-09	-2.16644	-0.280816
159493335	chr6:159493335:C:T	3.96715e-26	-9.89405e-10	-1.0806	2.25483e-10	-9.89405e-10	-1.05889	1.18112e-08	-9.89405e-10	-1.09821
159493473	chr6:159493473:C:T	2.63895e-26	-9.89405e-10	-1.48827	1.45437e-10	-9.89405e-10	-1.49739	7.99039e-09	-9.89405e-10	-1.48902
159493554	chr6:159493554:G:A	2.58256e-26	-9.89405e-10	-1.50987	1.44911e-10	-9.89405e-10	-1.50101	7.85014e-09	-9.89405e-10	-1.50672
159493682	chr6:159493682:T:C	2.7698e-27	-2.2405	-1.50197	1.5251e-11	-2.2506	-1.50189	8.40768e-10	-2.23635	-1.50435
159493706	chr6:159493706:C:T	1.47871e-26	-0.559998	-1.50748	6.27846e-11	-0.823937	-1.51348	2.63827e-09	-1.08836	-1.50877
159493777	chr6:159493777:C:T	2.88714e-26	-9.89405e-10	-1.39838	1.56133e-10	-9.89405e-10	-1.42642	8.70026e-09	-9.89405e-10	-1.4039
159493816	chr6:159493816:A:G	2.58182e-26	-9.89405e-10	-1.51016	1.44556e-10	-9.89405e-10	-1.50346	7.83723e-09	-9.89405e-10	-1.50837
159494579	chr6:159494579:C:T	3.29505e-27	-2.12772	-1.44109	1.72199e-11	-2.16393	-1.46714	9.82166e-10	-2.13213	-1.45312
159494601	chr6:159494601:C:G	1.78024e-26	-0.366053	-1.51585	7.72505e-11	-0.613911	-1.51617	3.09039e-09	-0.923235	-1.51572
159494648	chr6:159494648:A:G	5.04722e-26	-9.89405e-10	-0.839813	2.98531e-10	-9.89405e-10	-0.778258	1.56729e-08	-9.89405e-10	-0.815323
159494793	chr6:159494793:A:G	3.41415e-27	-2.11799	-1.41532	1.77426e-11	-2.15654	-1.44462	1.01334e-09	-2.12595	-1.42804
159495727	chr6:159495727:A:G	3.42212e-27	-2.09465	-1.43632	1.77762e-11	-2.13661	-1.46266	1.01661e-09	-2.10249	-1.44829
159495979	chr6:159495979:C:A	1.57722e-26	-1.60758	-0.39541	8.76581e-11	-1.87077	-0.132918	3.84286e-09	-1.88806	-0.33298
159496589	chr6:159496589:C:T	1.36548e-26	-1.91766	-0.229487	6.93961e-11	-2.10155	-0.135754	3.27312e-09	-2.16628	-0.215232
159496644	chr6:159496644:A:T	2.57399e-26	-9.89405e-10	-1.51319	1.43573e-10	-9.89405e-10	-1.51029	7.79133e-09	-9.89405e-10	-1.51424
159497302	chr6:159497302:C:T	8.31236e-27	-1.60097	-1.04252	4.04176e-11	-1.84631	-0.93156	2.00731e-09	-1.8629	-1.00755
159497443	chr6:159497443:G:A	2.59768e-26	-9.89405e-10	-1.50403	1.46811e-10	-9.89405e-10	-1.48798	7.87758e-09	-9.89405e-10	-1.50323
159498404	chr6:159498404:T:C	1.40849e-26	-1.90811	-0.208018	7.15045e-11	-2.09394	-0.113425	3.36961e-09	-2.1599	-0.192555
159499043	chr6:159499043:A:C	2.57135e-26	-9.89405e-10	-1.51422	1.43814e-10	-9.89405e-10	-1.50861	7.82061e-09	-9.89405e-10	-1.51049
159499122	chr6:159499122:A:C	1.27642e-26	-2.2146	-9.24033e-10	7.26522e-11	-2.19145	-9.24033e-10	3.63272e-09	-2.27727	-9.24033e-10
159499250	chr6:159499250:G:A	2.59658e-26	-9.89405e-10	-1.50445	1.43656e-10	-9.89405e-10	-1.50971	7.86288e-09	-9.89405e-10	-1.5051
159499478	chr6:159499478:C:T	1.18561e-26	-2.0525	-0.2359	6.2092e-11	-2.20643	-0.142085	2.96288e-09	-2.26181	-0.21928
159499529	chr6:159499529:A:T	2.64118e-26	-9.89405e-10	-1.48743	1.50296e-10	-9.89405e-10	-1.46452	8.01274e-09	-9.89405e-10	-1.48622
159499550	chr6:159499550:G:A	1.42617e-26	-1.89297	-0.210692	7.21601e-11	-2.08201	-0.116233	3.39499e-09	-2.14968	-0.195271
159499575	chr6:159499575:C:T	1.41169e-26	-1.8935	-0.220368	7.14227e-11	-2.0823	-0.126216	3.36145e-09	-2.15032	-0.204565
159499595	chr6:159499595:T:A	5.24129e-26	-9.89405e-10	-0.802084	2.97587e-10	-9.89405e-10	-0.781423	1.55127e-08	-9.89405e-10	-0.825595
159499631	chr6:159499631:G:T	8.02534e-27	-1.61333	-1.0653	3.89497e-11	-1.85592	-0.958935	1.93541e-09	-1.87395	-1.03299
159499922	chr6:159499922:A:G	2.64186e-26	-9.89405e-10	-1.48717	1.45857e-10	-9.89405e-10	-1.49451	7.9476e-09	-9.89405e-10	-1.49438
159500021	chr6:159500021:T:C	4.37564e-26	-9.89405e-10	-0.982598	2.57161e-10	-9.89405e-10	-0.927426	1.35486e-08	-9.89405e-10	-0.960972
159500452	chr6:159500452:C:CA	3.23079e-27	-2.13827	-1.45024	1.67924e-11	-2.18186	-1.47435	9.68879e-10	-2.13755	-1.46132
159500780	chr6:159500780:CCTGCAACATTGAG:C	8.39717e-27	-1.55508	-1.07826	4.0387e-11	-1.80111	-0.977515	2.00761e-09	-1.81955	-1.05076
159500802	chr6:159500802:A:G	2.63431e-26	-9.89405e-10	-1.49003	1.45348e-10	-9.89405e-10	-1.498	7.92997e-09	-9.89405e-10	-1.49661
159500903	chr6:159500903:C:G	1.50422e-26	-1.84294	-0.207438	7.50728e-11	-2.04229	-0.116378	3.51236e-09	-2.11487	-0.1961
159501007	chr6:159501007:A:G	5.82001e-27	-1.65903	-1.3409	3.55612e-11	-1.59089	-1.31499	1.87494e-09	-1.60703	-1.33164
159501252	chr6:159501252:G:A	3.32193e-27	-2.12399	-1.4367	1.72419e-11	-2.16773	-1.46206	9.97494e-10	-2.12207	-1.4477
159501371	chr6:159501371:C:T	1.26687e-26	-2.2221	-9.24033e-10	7.04245e-11	-2.22259	-9.24033e-10	3.6982e-09	-2.25941	-9.24033e-10
159501509	chr6:159501509:G:A	3.82892e-27	-1.98034	-1.43831	3.09939e-11	-1.76466	-1.27868	1.30297e-09	-1.92425	-1.37836
159501539	chr6:159501539:C:T	3.29623e-27	-2.13433	-1.43413	1.71533e-11	-2.175	-1.45994	9.91222e-10	-2.13078	-1.44529
159501634	chr6:159501634:TG:T	3.29167e-27	-2.13552	-1.43432	1.7133e-11	-2.17602	-1.46011	9.89887e-10	-2.13195	-1.44547
159501650	chr6:159501650:A:G	3.2142e-27	-2.15933	-1.43432	1.67832e-11	-2.19665	-1.46011	9.67266e-10	-2.15506	-1.44547
159502102	chr6:159502102:C:G	2.41885e-25	0.767729	-0.0405012	1.02816e-09	0.0427984	0.415594	3.08317e-08	-0.200218	0.061508
159502302	chr6:159502302:C:T	3.30797e-27	-2.13892	-1.42598	1.71912e-11	-2.17968	-1.45306	9.93982e-10	-2.13546	-1.43783
159502358	chr6:159502358:G:A	3.32733e-27	-2.13431	-1.42476	1.7276e-11	-2.1758	-1.45201	9.99533e-10	-2.13102	-1.4367
159502438	chr6:159502438:C:A	6.86435e-27	-1.87767	-0.957224	3.22723e-11	-2.06136	-0.94156	1.59587e-09	-2.1402	-0.959633
159503011	chr6:159503011:T:C	2.77943e-26	-9.89405e-10	-1.4364	1.5207e-10	-9.89405e-10	-1.45279	8.40622e-09	-9.89405e-10	-1.43828
159503237	chr6:159503237:C:T	2.59946e-26	-9.89405e-10	-1.50335	1.43883e-10	-9.89405e-10	-1.50813	7.8583e-09	-9.89405e-10	-1.50569
159503255	chr6:159503255:C:T	1.35759e-26	-2.15294	-9.24033e-10	7.34494e-11	-2.18053	-9.24033e-10	3.7837e-09	-2.23655	-9.24033e-10
159503262	chr6:159503262:T:G	1.04745e-26	-2.01036	-0.40193	5.39173e-11	-2.17312	-0.31656	2.58714e-09	-2.22642	-0.390284
159503412	chr6:159503412:A:G	1.99283e-26	-0.253884	-1.51521	8.46597e-11	-0.522201	-1.51629	3.4257e-09	-0.820306	-1.51564
159503724	chr6:159503724:G:A	2.71392e-26	-9.89405e-10	-1.46026	1.54107e-10	-9.89405e-10	-1.43948	8.29099e-09	-9.89405e-10	-1.45209
159504200	chr6:159504200:T:C	4.61575e-26	-9.89405e-10	-0.929176	2.78286e-10	-9.89405e-10	-0.84848	1.42478e-08	-9.89405e-10	-0.91065
159504327	chr6:159504327:A:G	1.08053e-26	-2.04621	-0.334984	6.01678e-11	-2.21635	-0.163638	2.71343e-09	-2.25456	-0.314476
159504571	chr6:159504571:G:T	2.57221e-26	-9.89405e-10	-1.51389	1.43996e-10	-9.89405e-10	-1.50734	7.81265e-09	-9.89405e-10	-1.51151
159504572	chr6:159504572:C:T	2.63017e-26	-9.89405e-10	-1.4916	1.45069e-10	-9.89405e-10	-1.49992	7.96071e-09	-9.89405e-10	-1.49274
159504596	chr6:159504596:G:A	5.68378e-26	-9.89405e-10	-0.721034	3.41196e-10	-9.89405e-10	-0.644674	1.78648e-08	-9.89405e-10	-0.684426
159504808	chr6:159504808:T:A	2.67315e-26	-9.89405e-10	-1.47539	1.46505e-10	-9.89405e-10	-1.49007	8.0554e-09	-9.89405e-10	-1.48091
159504848	chr6:159504848:C:T	5.78723e-27	-1.53433	-1.47125	3.93959e-11	-1.34453	-1.45893	1.27125e-09	-1.84711	-1.48015
159505127	chr6:159505127:A:C	6.1351e-26	-9.89405e-10	-0.644625	3.6631e-10	-9.89405e-10	-0.57365	1.91375e-08	-9.89405e-10	-0.615606
159505337	chr6:159505337:G:C	7.30594e-27	-2.35551	-0.417037	5.28997e-11	-2.28001	-0.228723	2.64236e-09	-2.22299	-0.372589
159505544	chr6:159505544:A:G	4.61328e-27	-2.2544	-0.977896	2.72425e-11	-2.35966	-0.81269	1.29779e-09	-2.35684	-0.949754
159505717	chr6:159505717:T:C	2.97199e-26	-9.89405e-10	-1.36942	1.70494e-10	-9.89405e-10	-1.33843	9.10126e-09	-9.89405e-10	-1.35884
159505752	chr6:159505752:G:A	3.72301e-26	-1.4344	0.290279	1.73235e-10	-1.80732	0.484837	7.51485e-09	-1.88657	0.336198
159505889	chr6:159505889:A:C	9.03989e-27	-2.30679	-0.252799	5.72005e-11	-2.31726	-0.113309	3.32916e-09	-2.19811	-0.166421
159505964	chr6:159505964:C:T	2.79993e-26	-0.570358	-0.858697	1.01276e-10	-1.13514	-0.724147	4.41039e-09	-1.26067	-0.822621
159506143	chr6:159506143:G:A	5.00235e-26	-1.45046	0.601716	2.95724e-10	-1.65768	0.869978	1.40703e-08	-1.58583	0.662638
159506236	chr6:159506236:G:A	1.3613e-26	-1.74094	-0.409273	5.44423e-11	-2.03429	-0.445698	2.45737e-09	-2.22512	-0.44304
159506391	chr6:159506391:G:GT	1.193e-25	-9.89405e-10	0.020405	7.26232e-10	-9.89405e-10	0.11074	3.6016e-08	-9.89405e-10	0.016709
159506703	chr6:159506703:A:G	2.57122e-26	-9.89405e-10	-1.51427	1.42932e-10	-9.89405e-10	-1.51476	7.80659e-09	-9.89405e-10	-1.51229
159506730	chr6:159506730:G:A	2.566e-26	-9.89405e-10	-1.5163	1.43154e-10	-9.89405e-10	-1.51321	7.78172e-09	-9.89405e-10	-1.51548
159507049	chr6:159507049:C:T	7.53567e-27	-1.28011	-1.46148	3.17839e-11	-1.58013	-1.43804	2.38688e-09	-1.24674	-1.45052
159507129	chr6:159507129:G:A	8.95329e-27	-1.12996	-1.43926	3.63775e-11	-1.47555	-1.40763	2.83721e-09	-1.09945	-1.42499
159507292	chr6:159507292:G:A	1.81586e-25	1.81993	-1.37943	1.09527e-09	1.91052	-1.3889	4.51477e-08	1.63379	-1.39111
159507313	chr6:159507313:G:A	6.75581e-27	-1.37306	-1.47777	2.88517e-11	-1.65743	-1.45753	2.12496e-09	-1.34561	-1.46789
159507450	chr6:159507450:A:G	6.7926e-27	-1.37294	-1.47246	2.91424e-11	-1.65372	-1.45122	2.13924e-09	-1.34415	-1.46266
159507555	chr6:159507555:T:C	1.31499e-26	-0.669246	-1.51558	5.38065e-11	-0.977312	-1.51442	2.31554e-09	-1.21144	-1.51618
159507805	chr6:159507805:A:G	1.99568e-25	1.89826	-1.36334	1.20383e-09	1.9894	-1.37327	4.91728e-08	1.70377	-1.37568
159507890	chr6:159507890:G:A	2.57707e-26	-9.89405e-10	-1.512	1.44316e-10	-9.89405e-10	-1.50513	7.84837e-09	-9.89405e-10	-1.50695
159507897	chr6:159507897:C:T	1.90397e-25	1.82392	-1.33604	1.13454e-09	1.90443	-1.34757	4.65559e-08	1.62303	-1.34963
159507952	chr6:159507952:T:C	2.65407e-27	-2.31651	-1.46863	1.43394e-11	-2.35962	-1.4545	7.82641e-10	-2.34898	-1.46336
159508085	chr6:159508085:A:G	7.17939e-27	-1.28954	-1.50048	6.1486e-11	-0.877645	-1.48067	2.52338e-09	-1.15136	-1.4903
159508528	chr6:159508528:T:C	6.69391e-27	-1.36126	-1.49878	5.68819e-11	-0.957976	-1.47818	2.3929e-09	-1.20633	-1.48842
159508530	chr6:159508530:T:C	6.82451e-27	-1.3395	-1.50122	5.81097e-11	-0.933026	-1.48177	2.40046e-09	-1.20035	-1.49124
159508537	chr6:159508537:T:C	2.54292e-27	-2.32055	-1.50738	1.37543e-11	-2.35962	-1.49616	7.52265e-10	-2.34925	-1.50267
159508621	chr6:159508621:G:A	6.50081e-27	-1.38527	-1.50403	5.48397e-11	-0.987023	-1.48569	2.27707e-09	-1.24998	-1.49438
159508692	chr6:159508692:A:G	6.97309e-27	-1.32219	-1.49699	5.96323e-11	-0.913429	-1.4755	2.46148e-09	-1.18062	-1.48587
159508751	chr6:159508751:G:C	6.98395e-27	-1.32241	-1.49521	5.97379e-11	-0.914223	-1.47294	2.46354e-09	-1.182	-1.48366
159508757	chr6:159508757:T:C	7.05622e-27	-1.31074	-1.49658	6.04466e-11	-0.900451	-1.47492	2.49012e-09	-1.16948	-1.48544
159508957	chr6:159508957:T:A	2.07934e-25	1.9492	-1.37321	1.26265e-09	2.04339	-1.37955	5.16118e-08	1.75621	-1.37972
159509530	chr6:159509530:A:G	6.33449e-27	-1.40284	-1.51239	5.18731e-11	-1.01205	-1.51628	2.16963e-09	-1.27713	-1.51557
159509534	chr6:159509534:C:T	1.92114e-25	1.85646	-1.35961	1.15548e-09	1.94489	-1.36975	4.71667e-08	1.65897	-1.37254
159510073	chr6:159510073:T:G	8.12401e-27	-1.1507	-1.51571	7.0652e-11	-0.710832	-1.50853	2.89493e-09	-0.991571	-1.51272
159510638	chr6:159510638:G:A	3.21952e-26	-9.89405e-10	-1.28942	1.73939e-10	-9.89405e-10	-1.31843	9.59658e-09	-9.89405e-10	-1.30585
159511273	chr6:159511273:C:T	2.9152e-26	-9.89405e-10	-1.38871	1.65388e-10	-9.89405e-10	-1.36884	8.99425e-09	-9.89405e-10	-1.37067
159511317	chr6:159511317:G:A	2.56369e-27	-2.35436	-1.46542	1.38047e-11	-2.36058	-1.49154	7.86301e-10	-2.3338	-1.47387
159511375	chr6:159511375:C:A	8.1332e-27	-1.28149	-1.38379	2.92043e-11	-1.77458	-1.32824	1.67789e-09	-1.68999	-1.35973
159511584	chr6:159511584:C:T	4.3899e-27	-1.77603	-1.5059	1.8169e-11	-2.14153	-1.43588	1.09126e-09	-1.98607	-1.49385
159511765	chr6:159511765:G:A	2.87546e-26	-9.89405e-10	-1.40244	1.56199e-10	-9.89405e-10	-1.426	8.67844e-09	-9.89405e-10	-1.40641
159512206	chr6:159512206:A:G	4.7501e-27	-1.68721	-1.51586	2.86209e-11	-1.6379	-1.48509	1.2438e-09	-1.83972	-1.50936
159512253	chr6:159512253:G:A	2.91647e-26	-9.89405e-10	-1.38828	1.65477e-10	-9.89405e-10	-1.3683	8.99881e-09	-9.89405e-10	-1.37016
159512624	chr6:159512624:T:C	3.97145e-26	-9.89405e-10	-1.07952	2.07267e-10	-9.89405e-10	-1.14312	1.16335e-08	-9.89405e-10	-1.11336
159513213	chr6:159513213:A:G	2.60915e-26	-9.89405e-10	-1.49963	1.46083e-10	-9.89405e-10	-1.49295	7.94843e-09	-9.89405e-10	-1.49428
159513304	chr6:159513304:TG:T	2.69721e-26	-9.89405e-10	-1.46643	1.51568e-10	-9.89405e-10	-1.45609	8.17037e-09	-9.89405e-10	-1.46674
159513466	chr6:159513466:TG:T	4.08731e-27	-1.85145	-1.5019	1.69815e-11	-2.18698	-1.45803	1.03859e-09	-2.03799	-1.4914
159513489	chr6:159513489:T:C	2.91647e-26	-9.89405e-10	-1.38828	1.65477e-10	-9.89405e-10	-1.3683	8.99881e-09	-9.89405e-10	-1.37016
159514126	chr6:159514126:C:T	2.91035e-26	-9.89405e-10	-1.39038	1.57885e-10	-9.89405e-10	-1.41526	8.79307e-09	-9.89405e-10	-1.39329
159514796	chr6:159514796:TC:T	9.45697e-26	-0.211899	-9.24033e-10	2.66803e-10	-0.89062	-9.24033e-10	1.50722e-08	-0.854402	-9.24033e-10
159514840	chr6:159514840:A:AG	2.91384e-26	-9.89405e-10	-1.38918	1.65316e-10	-9.89405e-10	-1.36927	8.99038e-09	-9.89405e-10	-1.3711
159515003	chr6:159515003:G:A	4.1905e-26	-9.89405e-10	-1.02583	2.46821e-10	-9.89405e-10	-0.968468	1.3256e-08	-9.89405e-10	-0.982808
159516128	chr6:159516128:T:C	2.68476e-26	-9.89405e-10	-1.47106	1.46819e-10	-9.89405e-10	-1.48793	8.12547e-09	-9.89405e-10	-1.47225
159516686	chr6:159516686:G:GT	2.67032e-26	-9.89405e-10	-1.47645	1.52509e-10	-9.89405e-10	-1.44991	8.17876e-09	-9.89405e-10	-1.46571
159516966	chr6:159516966:G:C	5.83946e-26	-0.694012	-9.24033e-10	3.03604e-10	-0.761407	-9.24033e-10	1.70818e-08	-0.729241	-9.24033e-10
159517047	chr6:159517047:G:A	1.17381e-25	-0.702441	0.706628	5.17085e-10	-0.955178	0.726255	2.084e-08	-1.22547	0.695092
159517066	chr6:159517066:T:A	2.92404e-26	-9.89405e-10	-1.38568	1.65939e-10	-9.89405e-10	-1.36551	9.02374e-09	-9.89405e-10	-1.3674
159517125	chr6:159517125:C:T	4.56499e-27	-1.72908	-1.51374	1.77993e-11	-2.11104	-1.48693	1.12078e-09	-1.94489	-1.50834
159517452	chr6:159517452:G:A	5.80166e-27	-1.57124	-1.43185	2.24087e-11	-1.98274	-1.38494	1.26365e-09	-1.92319	-1.41006
159517454	chr6:159517454:T:C	3.09391e-26	-9.89405e-10	-1.32922	1.67183e-10	-9.89405e-10	-1.35804	9.29099e-09	-9.89405e-10	-1.33821
159517462	chr6:159517462:T:G	4.04011e-26	-0.240815	-0.821564	2.5151e-10	-0.102662	-0.846985	1.30604e-08	-0.18161	-0.816063
159517688	chr6:159517688:G:T	3.17618e-26	-9.89405e-10	-1.30297	1.80135e-10	-9.89405e-10	-1.28342	9.62754e-09	-9.89405e-10	-1.30263
159518575	chr6:159518575:A:G	1.20063e-26	-2.27581	-9.24033e-10	6.8601e-11	-2.24882	-9.24033e-10	3.70188e-09	-2.25841	-9.24033e-10
159518692	chr6:159518692:G:A	5.47528e-26	-0.853839	0.0954309	2.51309e-10	-1.09501	0.144561	1.0111e-08	-1.35326	0.0996213
159518709	chr6:159518709:T:A	4.96435e-26	-0.856368	-9.24033e-10	2.57908e-10	-0.924527	-9.24033e-10	1.44958e-08	-0.893394	-9.24033e-10
159518774	chr6:159518774:G:A	3.83515e-26	-9.89405e-10	-1.11444	2.05254e-10	-9.89405e-10	-1.15288	1.1349e-08	-9.89405e-10	-1.13813
159518948	chr6:159518948:A:G	3.81079e-26	-9.89405e-10	-1.12081	2.04001e-10	-9.89405e-10	-1.159	1.12802e-08	-9.89405e-10	-1.1442
159518994	chr6:159518994:G:A	6.76237e-27	-1.44181	-1.40805	2.52031e-11	-1.89463	-1.35554	1.43021e-09	-1.82566	-1.38378
159519569	chr6:159519569:C:T	2.60695e-26	-9.89405e-10	-1.50047	1.46933e-10	-9.89405e-10	-1.48716	7.94816e-09	-9.89405e-10	-1.49431
159519610	chr6:159519610:T:C	2.60836e-26	-9.89405e-10	-1.49993	1.47028e-10	-9.89405e-10	-1.48651	7.9529e-09	-9.89405e-10	-1.49372
159519630	chr6:159519630:A:G	5.4072e-27	-1.65974	-1.41377	2.15077e-11	-2.04627	-1.36245	1.20804e-09	-1.98842	-1.38984
159519642	chr6:159519642:C:T	3.15863e-26	-9.89405e-10	-1.30851	1.7884e-10	-9.89405e-10	-1.29064	9.7012e-09	-9.89405e-10	-1.29501
159520097	chr6:159520097:AC:A	2.75293e-26	-9.89405e-10	-1.44599	1.5602e-10	-9.89405e-10	-1.42715	8.43054e-09	-9.89405e-10	-1.43539
159520681	chr6:159520681:T:C	2.59687e-26	-9.89405e-10	-1.50434	1.43701e-10	-9.89405e-10	-1.50939	7.8453e-09	-9.89405e-10	-1.50734
159520750	chr6:159520750:T:C	9.65422e-26	0.458954	-0.650209	6.93595e-10	0.597172	-0.532414	2.58714e-08	0.320378	-0.634495
159521154	chr6:159521154:C:T	8.09187e-27	-1.62059	-1.04979	3.46478e-11	-1.99987	-0.932025	1.84861e-09	-1.95805	-0.994769
159521259	chr6:159521259:A:G	1.31743e-25	1.23103	-1.11142	4.04977e-10	0.465144	-0.938445	3.07805e-08	0.917669	-1.05804
159521305	chr6:159521305:T:C	2.60912e-26	-9.89405e-10	-1.49964	1.44419e-10	-9.89405e-10	-1.50441	7.92376e-09	-9.89405e-10	-1.49739
159521459	chr6:159521459:G:A	2.60415e-26	-9.89405e-10	-1.50154	1.44124e-10	-9.89405e-10	-1.50646	7.86119e-09	-9.89405e-10	-1.50532
159521597	chr6:159521597:T:A	3.24901e-26	-9.89405e-10	-1.2803	1.75494e-10	-9.89405e-10	-1.30953	9.83948e-09	-9.89405e-10	-1.28085
159521623	chr6:159521623:G:A	2.44916e-27	-2.35922	-1.50627	1.39339e-11	-2.3553	-1.4875	7.49553e-10	-2.35361	-1.50193
159521719	chr6:159521719:T:C	2.99739e-26	-9.89405e-10	-1.36091	1.62183e-10	-9.89405e-10	-1.38841	9.06348e-09	-9.89405e-10	-1.363
159521737	chr6:159521737:A:G	2.96894e-26	-9.89405e-10	-1.37045	1.62404e-10	-9.89405e-10	-1.38704	9.02134e-09	-9.89405e-10	-1.36766
159521784	chr6:159521784:C:T	3.02494e-26	-9.89405e-10	-1.35176	1.63538e-10	-9.89405e-10	-1.38008	9.14687e-09	-9.89405e-10	-1.35384
159521836	chr6:159521836:A:G	9.50863e-27	-1.39069	-1.11835	3.6759e-11	-1.8637	-1.00905	2.04637e-09	-1.78448	-1.06671
159521923	chr6:159521923:G:A	3.21244e-27	-2.08924	-1.50497	1.49294e-11	-2.30932	-1.46447	8.62686e-10	-2.21974	-1.49522
159522113	chr6:159522113:T:G	3.43756e-26	-9.89405e-10	-1.22389	1.9859e-10	-9.89405e-10	-1.18589	1.05826e-08	-9.89405e-10	-1.20805
159522223	chr6:159522223:C:T	1.33394e-26	-2.17052	-9.24033e-10	7.63694e-11	-2.14155	-9.24033e-10	3.8163e-09	-2.22797	-9.24033e-10
159522296	chr6:159522296:C:T	9.6201e-27	-1.26455	-1.23283	3.61075e-11	-1.78119	-1.10944	2.09982e-09	-1.64631	-1.1791
159522391	chr6:159522391:G:A	1.01306e-26	-1.42903	-1.01664	4.00615e-11	-1.89134	-0.895374	2.23814e-09	-1.80273	-0.958881
159522708	chr6:159522708:A:T	2.57767e-26	-9.89405e-10	-1.51176	1.44434e-10	-9.89405e-10	-1.50431	7.81673e-09	-9.89405e-10	-1.51099
159522828	chr6:159522828:A:G	4.6303e-26	-9.89405e-10	-0.92603	2.39604e-10	-9.89405e-10	-0.998141	1.34706e-08	-9.89405e-10	-0.966749
159522930	chr6:159522930:AG:A	8.50465e-26	0.468341	-0.786379	6.10462e-10	0.625519	-0.688433	2.2354e-08	0.320812	-0.781061
159523115	chr6:159523115:AAAG:A	2.78609e-26	0.0789794	-1.51299	1.70158e-10	0.174725	-1.51513	7.40156e-09	-0.0507357	-1.51483
159523413	chr6:159523413:A:T	3.28951e-26	-9.89405e-10	-1.26791	1.85589e-10	-9.89405e-10	-1.2536	9.94728e-09	-9.89405e-10	-1.26996
159523964	chr6:159523964:C:T	1.05563e-25	1.40742	-1.50935	8.41647e-10	1.77432	-1.51609	2.2869e-08	1.07764	-1.51512
159523968	chr6:159523968:C:T	4.0159e-26	-9.89405e-10	-1.06839	2.17185e-10	-9.89405e-10	-1.09638	1.18882e-08	-9.89405e-10	-1.09171
159523994	chr6:159523994:T:G	2.6355e-26	-9.89405e-10	-1.48958	1.4918e-10	-9.89405e-10	-1.47198	7.98987e-09	-9.89405e-10	-1.48908
159524102	chr6:159524102:AAGGCATAGGATCCACCC:A	6.47889e-26	-9.89405e-10	-0.590102	2.89529e-10	-9.89405e-10	-0.808873	1.84981e-08	-9.89405e-10	-0.649589
159524248	chr6:159524248:A:G	3.52472e-26	-9.89405e-10	-1.19885	1.91789e-10	-9.89405e-10	-1.22073	1.07076e-08	-9.89405e-10	-1.1963
159524277	chr6:159524277:A:G	2.59532e-26	-9.89405e-10	-1.50494	1.43458e-10	-9.89405e-10	-1.51109	7.85749e-09	-9.89405e-10	-1.50579
159524617	chr6:159524617:C:T	3.40038e-26	-2.29501	1.06025	2.00466e-10	-2.32969	1.1532	1.17263e-08	-2.29311	1.18769
159524998	chr6:159524998:G:A	2.86058e-26	-9.89405e-10	-1.40763	1.56606e-10	-9.89405e-10	-1.4234	8.6918e-09	-9.89405e-10	-1.40487
159525053	chr6:159525053:G:A	9.65764e-26	-9.89405e-10	-0.190901	5.71276e-10	-9.89405e-10	-0.129257	3.13896e-08	-9.89405e-10	-0.120777
159525119	chr6:159525119:C:T	3.09635e-26	-9.89405e-10	-1.32843	1.68502e-10	-9.89405e-10	-1.35018	9.40959e-09	-9.89405e-10	-1.32553
159525188	chr6:159525188:C:G	2.91323e-25	-9.89405e-10	0.913197	1.73233e-09	-9.89405e-10	0.980093	8.29603e-08	-9.89405e-10	0.851107
159525208	chr6:159525208:T:C	2.67826e-26	-0.0092808	-1.4642	9.85379e-11	-0.440621	-1.44607	6.01565e-09	-0.311804	-1.46109
159525263	chr6:159525263:T:G	6.50675e-27	-1.88354	-1.00485	3.33615e-11	-1.76272	-1.20701	2.3555e-09	-1.62521	-1.08529
159525400	chr6:159525400:T:C	7.83891e-26	-9.89405e-10	-0.399551	4.50241e-10	-9.89405e-10	-0.367347	2.48828e-08	-9.89405e-10	-0.353079
159525519	chr6:159525519:A:AAT	4.76728e-26	-9.89405e-10	-0.896874	2.45661e-10	-9.89405e-10	-0.973178	1.40715e-08	-9.89405e-10	-0.923106
159525643	chr6:159525643:T:C	3.90271e-26	-1.97414	0.877159	1.69891e-10	-1.87827	0.536294	1.37805e-08	-1.73726	0.793259
159525658	chr6:159525658:G:A	1.84752e-26	-0.930378	-0.914428	7.59417e-11	-1.21518	-0.93198	4.65035e-09	-1.10426	-0.92605
159525796	chr6:159525796:C:T	1.32785e-25	-9.89405e-10	0.127494	7.91761e-10	-9.89405e-10	0.197129	3.81057e-08	-9.89405e-10	0.0731093
159525824	chr6:159525824:A:G	1.27524e-25	-9.89405e-10	0.087067	7.63002e-10	-9.89405e-10	0.16013	4.07624e-08	-9.89405e-10	0.140505
159525923	chr6:159525923:C:T	2.34301e-25	0.695369	-9.24033e-10	7.93016e-10	0.198713	-9.24033e-10	5.13122e-08	0.370674	-9.24033e-10
159526254	chr6:159526254:T:C	5.79483e-26	-0.701685	-9.24033e-10	3.38805e-10	-0.651706	-9.24033e-10	1.55078e-08	-0.825913	-9.24033e-10
159526335	chr6:159526335:C:T	5.87158e-27	-2.35026	-0.640855	2.88209e-11	-2.35945	-0.756578	1.67918e-09	-2.34745	-0.701504
159526343	chr6:159526343:C:CTT	5.90271e-27	-2.34774	-0.638085	2.88776e-11	-2.36007	-0.753998	1.67938e-09	-2.35	-0.698832
159526412	chr6:159526412:A:G	1.13573e-24	1.73452	0.539276	2.16354e-09	0.789683	0.412688	9.36514e-08	0.504874	0.46745
159526435	chr6:159526435:G:A	5.10739e-27	-2.35724	-0.773307	2.57098e-11	-2.35451	-0.875752	1.49999e-09	-2.33537	-0.826429
159526444	chr6:159526444:T:TG	5.85721e-27	-2.34865	-0.644909	2.87011e-11	-2.35987	-0.760326	1.66972e-09	-2.34914	-0.70546
159526558	chr6:159526558:C:T	1.37004e-26	-0.973863	-1.16995	5.70941e-11	-1.2055	-1.22693	3.56738e-09	-1.13556	-1.15986
159526585	chr6:159526585:T:A	5.83223e-27	-2.35341	-0.644424	2.8826e-11	-2.35804	-0.757814	1.68318e-09	-2.34355	-0.703017
159526616	chr6:159526616:G:T	5.94637e-27	-2.35304	-0.625411	2.92815e-11	-2.35821	-0.741964	1.71149e-09	-2.34394	-0.68595
159526683	chr6:159526683:G:C	5.93061e-27	-2.35427	-0.626838	2.92654e-11	-2.35745	-0.743276	1.71239e-09	-2.34205	-0.687314
159526728	chr6:159526728:A:G	2.91565e-25	-9.89405e-10	0.914026	1.73383e-09	-9.89405e-10	0.980957	8.30272e-08	-9.89405e-10	0.851914
159526757	chr6:159526757:C:T	6.09347e-27	-1.4832	-1.47082	3.42685e-11	-1.46108	-1.48182	2.05175e-09	-1.36913	-1.47943
159526768	chr6:159526768:G:T	6.08913e-27	-2.3537	-0.601029	2.99679e-11	-2.35783	-0.719175	1.75386e-09	-2.34299	-0.662442
159526775	chr6:159526775:G:A	6.05064e-27	-2.35357	-0.607499	2.9783e-11	-2.3579	-0.725287	1.74275e-09	-2.34319	-0.668605
159526807	chr6:159526807:A:G	5.96108e-27	-2.34868	-0.627302	2.91829e-11	-2.35984	-0.743709	1.69952e-09	-2.34915	-0.687762
159526848	chr6:159526848:T:TG	4.15099e-26	-9.89405e-10	-1.0353	2.39505e-10	-9.89405e-10	-0.998556	1.29003e-08	-9.89405e-10	-1.01001
159526885	chr6:159526885:G:A	5.36537e-25	-9.89405e-10	1.5239	3.20957e-09	-9.89405e-10	1.59676	1.78679e-07	-9.89405e-10	1.61833
159526908	chr6:159526908:A:C	7.86414e-27	-2.35604	-0.342879	3.83978e-11	-2.35613	-0.472998	2.26565e-09	-2.33844	-0.410956
159526913	chr6:159526913:G:T	7.85825e-27	-2.35715	-0.342522	3.84595e-11	-2.35486	-0.472662	2.27231e-09	-2.33585	-0.41061
159527041	chr6:159527041:T:C	5.91839e-27	-2.35673	-0.626446	2.93409e-11	-2.35524	-0.742911	1.72166e-09	-2.33703	-0.686936
159527088	chr6:159527088:A:G	5.85567e-27	-2.35515	-0.638677	2.89682e-11	-2.35667	-0.754261	1.69563e-09	-2.34042	-0.69878
159527100	chr6:159527100:G:A	4.98042e-27	-2.34642	-0.809304	2.44198e-11	-2.36026	-0.921482	1.41889e-09	-2.35104	-0.86634
159527130	chr6:159527130:C:T	4.7547e-27	-2.35276	-0.849344	2.37197e-11	-2.35831	-0.952514	1.37697e-09	-2.34429	-0.903082
159527131	chr6:159527131:G:T	5.99936e-27	-1.45354	-1.51604	3.3735e-11	-1.44295	-1.51565	2.03821e-09	-1.33912	-1.51606
159527146	chr6:159527146:T:A	5.97233e-27	-2.35441	-0.619693	2.95062e-11	-2.35728	-0.735252	1.72632e-09	-2.34177	-0.679494
159527147	chr6:159527147:T:A	1.06183e-25	-9.89405e-10	-0.0960713	5.53916e-10	-9.89405e-10	-0.160117	3.18621e-08	-9.89405e-10	-0.105838
159527170	chr6:159527170:T:G	6.16041e-27	-2.35774	-0.585357	3.05887e-11	-2.35375	-0.702751	1.80031e-09	-2.33419	-0.645109
159527176	chr6:159527176:C:T	6.07308e-27	-2.35656	-0.600811	3.00444e-11	-2.35541	-0.719047	1.76314e-09	-2.33742	-0.662742
159527224	chr6:159527224:C:T	5.47683e-27	-2.35247	-0.708239	2.70876e-11	-2.35848	-0.819569	1.57927e-09	-2.34456	-0.765734
159527225	chr6:159527225:A:G	5.89513e-27	-2.34983	-0.63728	2.89126e-11	-2.35958	-0.753274	1.6842e-09	-2.34797	-0.697991
159527236	chr6:159527236:T:C	5.72368e-27	-2.35235	-0.664275	2.82065e-11	-2.35857	-0.77901	1.64757e-09	-2.34484	-0.723119
159527338	chr6:159527338:T:G	3.45155e-26	-9.89405e-10	-1.21983	1.82278e-10	-9.89405e-10	-1.2716	1.01399e-08	-9.89405e-10	-1.25077
159527350	chr6:159527350:A:G	4.68906e-26	-9.89405e-10	-0.913418	2.68992e-10	-9.89405e-10	-0.882447	1.43461e-08	-9.89405e-10	-0.903774
159527363	chr6:159527363:T:A	3.57475e-26	-1.94531	0.760553	1.57605e-10	-1.8453	0.428264	1.2764e-08	-1.69952	0.678896
159527458	chr6:159527458:T:C	5.946e-27	-2.35122	-0.627302	2.92057e-11	-2.35906	-0.743709	1.70419e-09	-2.3464	-0.687762
159527535	chr6:159527535:A:G	5.95519e-27	-2.34914	-0.627835	2.9173e-11	-2.35968	-0.744205	1.7e-09	-2.34835	-0.688276
159527599	chr6:159527599:A:G	5.69965e-27	-2.35971	-0.661125	2.8564e-11	-2.3494	-0.775583	1.68431e-09	-2.32577	-0.720134
159527622	chr6:159527622:T:G	4.14146e-26	-1.95873	0.921131	1.79936e-10	-1.86157	0.577039	1.46565e-08	-1.71786	0.835492
159527629	chr6:159527629:T:C	5.93625e-27	-2.35465	-0.625507	2.93113e-11	-2.35717	-0.741985	1.71592e-09	-2.34132	-0.685985
159527634	chr6:159527634:C:T	5.9459e-27	-2.35503	-0.623503	2.93743e-11	-2.35689	-0.740117	1.72036e-09	-2.34067	-0.68405
159527839	chr6:159527839:A:G	5.94897e-27	-2.35314	-0.624878	2.92963e-11	-2.35827	-0.7414	1.71249e-09	-2.34385	-0.68546
159527880	chr6:159527880:G:A	5.32595e-26	-9.89405e-10	-0.786059	3.20882e-10	-9.89405e-10	-0.706055	1.71161e-08	-9.89405e-10	-0.727238
159527927	chr6:159527927:G:A	5.91632e-27	-2.35384	-0.62968	2.91746e-11	-2.35791	-0.745926	1.70612e-09	-2.34297	-0.690058
159527947	chr6:159527947:A:ATGT	7.46949e-27	-2.35117	-0.399234	3.78245e-11	-2.35972	-0.48445	2.19098e-09	-2.34642	-0.436481
159527950	chr6:159527950:TCC:T	7.15052e-27	-2.34876	-0.445295	3.6172e-11	-2.36025	-0.528595	2.08892e-09	-2.34884	-0.481767
159528058	chr6:159528058:A:G	5.46332e-27	-2.35423	-0.708952	2.716e-11	-2.35764	-0.817748	1.58428e-09	-2.3423	-0.764827
159528255	chr6:159528255:A:G	5.55061e-27	-2.35135	-0.695975	2.73983e-11	-2.35914	-0.807512	1.59469e-09	-2.34644	-0.754134
159528308	chr6:159528308:T:C	6.26486e-27	-1.5536	-1.37268	3.58165e-11	-1.53814	-1.36058	2.09877e-09	-1.44798	-1.37792
159528362	chr6:159528362:T:C	1.32118e-26	-0.945661	-1.23447	5.56391e-11	-1.17235	-1.28589	3.43825e-09	-1.10679	-1.2255
159528566	chr6:159528566:A:T	1.03372e-26	-2.35233	-0.073157	4.939e-11	-2.35925	-0.218134	3.02492e-09	-2.34436	-0.11601
159528603	chr6:159528603:G:A	2.90726e-25	-9.89405e-10	0.911145	1.72876e-09	-9.89405e-10	0.978032	8.27918e-08	-9.89405e-10	0.849073
159528618	chr6:159528618:T:C	5.2662e-27	-2.35489	-0.74504	2.62277e-11	-2.35702	-0.853289	1.52856e-09	-2.34147	-0.801462
159528713	chr6:159528713:C:T	5.45421e-27	-1.55141	-1.51344	3.06763e-11	-1.54129	-1.51235	1.83781e-09	-1.44518	-1.51351
159528749	chr6:159528749:T:C	5.45424e-27	-2.35065	-0.714189	2.69299e-11	-2.35943	-0.824463	1.56549e-09	-2.34734	-0.771718
159528766	chr6:159528766:A:C	5.555e-27	-2.35987	-0.686672	2.79185e-11	-2.34891	-0.798926	1.64096e-09	-2.32624	-0.745733
159528790	chr6:159528790:TA:T	5.4159e-27	-1.61483	-1.45707	2.59312e-11	-1.85787	-1.36382	2.03156e-09	-1.42888	-1.42957
159528992	chr6:159528992:G:A	2.64616e-26	-9.89405e-10	-1.48554	1.46164e-10	-9.89405e-10	-1.4924	7.9965e-09	-9.89405e-10	-1.48825
159529465	chr6:159529465:A:T	4.54598e-27	-2.16777	-1.07923	2.26926e-11	-2.09261	-1.26248	1.52988e-09	-1.98861	-1.15346
159529472	chr6:159529472:C:T	3.41163e-26	-9.89405e-10	-1.23146	1.80365e-10	-9.89405e-10	-1.28215	1.00275e-08	-9.89405e-10	-1.26193
159529499	chr6:159529499:C:G	4.49946e-25	-9.89405e-10	1.34789	2.68842e-09	-9.89405e-10	1.41958	1.49767e-07	-9.89405e-10	1.44183
159529506	chr6:159529506:G:A	3.07786e-26	-9.89405e-10	-1.33442	1.81617e-10	-9.89405e-10	-1.27523	9.59392e-09	-9.89405e-10	-1.30613
159529638	chr6:159529638:C:T	8.96275e-27	-1.13435	-1.43381	3.10002e-11	-1.58493	-1.45821	1.71227e-09	-1.5875	-1.44194
159530066	chr6:159530066:T:G	4.14415e-26	-9.89405e-10	-1.03695	2.24206e-10	-9.89405e-10	-1.06456	1.22319e-08	-9.89405e-10	-1.06321
159530476	chr6:159530476:C:T	1.86551e-26	-1.8423	0.00718156	5.97946e-11	-2.24707	-0.139142	4.47535e-09	-2.01169	-0.0569814
159530798	chr6:159530798:T:C	2.83848e-26	0.092393	-1.50777	1.75771e-10	0.196326	-1.50427	7.42478e-09	-0.0530591	-1.50937
159530864	chr6:159530864:C:T	2.1236e-25	-9.89405e-10	0.597049	1.34481e-09	-9.89405e-10	0.726881	6.61979e-08	-9.89405e-10	0.625394
159531400	chr6:159531400:G:A	1.32772e-26	-1.45992	-0.715263	3.92519e-11	-2.11013	-0.697	2.08278e-09	-2.1093	-0.724249
159531896	chr6:159531896:C:T	2.62288e-26	-9.89405e-10	-1.49438	1.46562e-10	-9.89405e-10	-1.48968	7.95057e-09	-9.89405e-10	-1.49401
159532115	chr6:159532115:G:A	1.0072e-26	-1.36884	-1.08263	8.40737e-11	-0.900103	-1.14533	3.09478e-09	-1.32831	-1.10923
159532244	chr6:159532244:C:T	2.56901e-26	-9.89405e-10	-1.51513	1.43246e-10	-9.89405e-10	-1.51257	7.7778e-09	-9.89405e-10	-1.51598
159532263	chr6:159532263:C:T	2.56723e-26	-9.89405e-10	-1.51582	1.43049e-10	-9.89405e-10	-1.51394	7.7754e-09	-9.89405e-10	-1.51629
159532348	chr6:159532348:C:T	3.35544e-26	-9.89405e-10	-1.24807	1.97632e-10	-9.89405e-10	-1.19072	1.02885e-08	-9.89405e-10	-1.23623
159532394	chr6:159532394:A:G	2.51425e-27	-2.32667	-1.5126	1.85014e-11	-2.04815	-1.51113	7.64416e-10	-2.32442	-1.51148
159532402	chr6:159532402:A:G	4.02811e-27	-1.86896	-1.49898	3.33594e-11	-1.46237	-1.50742	1.44044e-09	-1.70441	-1.4979
159532485	chr6:159532485:A:G	2.68756e-25	0.832569	-9.24033e-10	1.85646e-09	1.0493	-9.24033e-10	1.29263e-07	1.29459	-9.24033e-10
159532516	chr6:159532516:A:G	3.49309e-27	-2.07942	-1.43103	2.71671e-11	-1.71462	-1.4605	1.22226e-09	-1.93338	-1.43317
159532604	chr6:159532604:A:G	2.69571e-26	-9.89405e-10	-1.46699	1.49689e-10	-9.89405e-10	-1.46857	8.15889e-09	-9.89405e-10	-1.46815
159532639	chr6:159532639:T:C	2.72705e-26	-9.89405e-10	-1.45543	1.55672e-10	-9.89405e-10	-1.42938	8.27923e-09	-9.89405e-10	-1.4535
159532710	chr6:159532710:C:T	1.03855e-25	-9.89405e-10	-0.118244	5.55369e-10	-9.89405e-10	-0.157497	3.16924e-08	-9.89405e-10	-0.111178
159532783	chr6:159532783:G:GC	1.52163e-25	-9.89405e-10	0.263719	8.98995e-10	-9.89405e-10	0.324148	4.64568e-08	-9.89405e-10	0.271268
159532896	chr6:159532896:T:C	2.72322e-27	-2.36036	-1.39906	1.5128e-11	-2.28744	-1.47314	8.25227e-10	-2.32225	-1.4371
159533145	chr6:159533145:G:A	3.92839e-26	-9.89405e-10	-1.09042	2.12353e-10	-9.89405e-10	-1.11888	1.18447e-08	-9.89405e-10	-1.09537
159533413	chr6:159533413:A:G	5.10455e-26	-9.89405e-10	-0.828518	2.61275e-10	-9.89405e-10	-0.911559	1.55194e-08	-9.89405e-10	-0.825164
159533573	chr6:159533573:C:T	8.73117e-26	-9.89405e-10	-0.291751	5.30845e-10	-9.89405e-10	-0.202661	2.9934e-08	-9.89405e-10	-0.168259
159534009	chr6:159534009:T:C	2.64197e-27	-2.33904	-1.45067	1.62902e-11	-2.17861	-1.50796	8.71018e-10	-2.22437	-1.48097
159534011	chr6:159534011:G:A	1.84396e-26	-2.33579	0.489052	1.39142e-10	-1.98776	0.44612	5.61884e-09	-2.26519	0.424065
159534358	chr6:159534358:G:A	4.80531e-26	-9.89405e-10	-0.888929	2.87722e-10	-9.89405e-10	-0.815134	1.61072e-08	-9.89405e-10	-0.787988
159534433	chr6:159534433:G:A	3.11182e-27	-2.30156	-1.32447	1.99798e-11	-2.09456	-1.38785	1.08599e-09	-2.10744	-1.37733
159534751	chr6:159534751:A:G	2.71177e-26	-2.33997	0.878917	2.19599e-10	-1.99393	0.908602	8.28254e-09	-2.27127	0.818162
159534846	chr6:159534846:G:T	3.16647e-26	-9.89405e-10	-1.30603	1.79251e-10	-9.89405e-10	-1.28834	9.65642e-09	-9.89405e-10	-1.29963
159535285	chr6:159535285:T:C	2.75153e-26	-2.25056	0.804063	2.59999e-10	-1.7439	0.827442	9.06553e-09	-2.12183	0.759049
159535424	chr6:159535424:G:A	4.04439e-27	-2.34633	-1.01758	2.14759e-11	-2.3506	-1.0596	1.30139e-09	-2.31402	-0.989804
159535427	chr6:159535427:G:A	2.67476e-26	-9.89405e-10	-1.47479	1.476e-10	-9.89405e-10	-1.48262	8.07562e-09	-9.89405e-10	-1.47841
159535673	chr6:159535673:G:A	1.70111e-26	-1.92737	-9.24033e-10	1.24366e-10	-1.6539	-9.24033e-10	8.17343e-09	-1.46637	-9.24033e-10
159536200	chr6:159536200:C:A	5.85192e-26	-9.89405e-10	-0.691881	3.52794e-10	-9.89405e-10	-0.611246	1.98112e-08	-9.89405e-10	-0.581006
159536314	chr6:159536314:A:G	4.72767e-27	-1.79316	-1.41464	2.45323e-11	-1.86638	-1.41076	1.4579e-09	-1.76552	-1.42474
159536331	chr6:159536331:A:G	3.86918e-26	-9.89405e-10	-1.10561	2.0664e-10	-9.89405e-10	-1.14615	1.14214e-08	-9.89405e-10	-1.13177
159536385	chr6:159536385:C:A	3.17111e-26	-9.89405e-10	-1.30457	1.79528e-10	-9.89405e-10	-1.2868	9.67073e-09	-9.89405e-10	-1.29815
159536445	chr6:159536445:A:T	3.60197e-26	-9.89405e-10	-1.17717	2.08986e-10	-9.89405e-10	-1.13487	1.09376e-08	-9.89405e-10	-1.17504
159536781	chr6:159536781:G:C	4.28516e-26	-9.89405e-10	-1.00349	2.43975e-10	-9.89405e-10	-0.980063	1.29781e-08	-9.89405e-10	-1.00399
159537147	chr6:159537147:C:A	3.93619e-26	-9.89405e-10	-1.08844	2.23681e-10	-9.89405e-10	-1.06691	1.192e-08	-9.89405e-10	-1.08904
159537223	chr6:159537223:A:G	3.79924e-26	-9.89405e-10	-1.12385	2.03131e-10	-9.89405e-10	-1.16328	1.12215e-08	-9.89405e-10	-1.14942
159537640	chr6:159537640:G:A	5.91843e-27	-2.33522	-0.647941	5.10272e-11	-1.9579	-0.586875	1.92271e-09	-2.25574	-0.657776
159537690	chr6:159537690:G:A	2.56614e-26	-9.89405e-10	-1.51625	1.42894e-10	-9.89405e-10	-1.51502	7.77601e-09	-9.89405e-10	-1.51621
159538526	chr6:159538526:A:G	1.11133e-26	-2.35309	-9.24033e-10	6.22151e-11	-2.34653	-9.24033e-10	3.69462e-09	-2.26038	-9.24033e-10
159538641	chr6:159538641:G:A	9.92808e-27	-2.33512	-0.13075	7.37919e-11	-2.35974	0.183858	3.19507e-09	-2.33101	-0.0746379
159538799	chr6:159538799:G:A	2.45752e-26	-2.33711	0.777607	1.87919e-10	-2.00086	0.759745	7.5479e-09	-2.27295	0.726968
159539125	chr6:159539125:C:T	6.15753e-26	-2.3583	1.71733	5.11684e-10	-2.09598	1.85655	2.04336e-08	-2.32471	1.77463
159539450	chr6:159539450:C:A	2.70515e-26	-9.89405e-10	-1.46349	1.47673e-10	-9.89405e-10	-1.48213	8.13661e-09	-9.89405e-10	-1.47088
159539664	chr6:159539664:T:C	7.63085e-26	-2.35705	1.9306	6.46233e-10	-2.08189	2.07592	2.55682e-08	-2.3189	1.99299
159540155	chr6:159540155:T:C	4.57765e-27	-2.34661	-0.893438	2.43375e-11	-2.34831	-0.936808	1.50058e-09	-2.30949	-0.851915
159540199	chr6:159540199:T:C	3.78078e-26	-9.89405e-10	-1.12872	2.14545e-10	-9.89405e-10	-1.10861	1.14482e-08	-9.89405e-10	-1.12943
159540357	chr6:159540357:C:A	7.04403e-26	-9.89405e-10	-0.50647	4.26082e-10	-9.89405e-10	-0.422498	2.40397e-08	-9.89405e-10	-0.38755
159540396	chr6:159540396:C:T	4.35932e-26	-9.89405e-10	-0.986334	2.44028e-10	-9.89405e-10	-0.979848	1.30565e-08	-9.89405e-10	-0.99797
159540456	chr6:159540456:G:A	6.387e-26	-2.35511	1.75072	4.83783e-10	-2.2933	1.99781	1.79243e-08	-2.34144	1.66035
159540509	chr6:159540509:G:T	7.6119e-26	-2.33526	1.90632	7.07546e-10	-1.96646	2.05113	2.61484e-08	-2.26935	1.96588
159540543	chr6:159540543:G:C	6.85413e-26	-2.35856	1.82476	5.71328e-10	-2.09729	1.96812	2.28379e-08	-2.32521	1.88638
159540617	chr6:159540617:A:G	6.77364e-26	-2.35731	1.81169	5.70674e-10	-2.08494	1.95463	2.26438e-08	-2.32052	1.87315
159540743	chr6:159540743:G:A	6.20263e-26	-9.89405e-10	-0.633678	3.71032e-10	-9.89405e-10	-0.560843	2.13828e-08	-9.89405e-10	-0.504669
159540987	chr6:159540987:A:G	7.82595e-27	-2.32502	-0.378768	6.29645e-11	-2.06396	-0.270597	2.69722e-09	-2.2491	-0.325929
159540989	chr6:159540989:A:G	2.88676e-26	-9.89405e-10	-1.39852	1.62806e-10	-9.89405e-10	-1.38457	8.80915e-09	-9.89405e-10	-1.39146
159541126	chr6:159541126:C:T	3.62203e-27	-1.9588	-1.5154	1.88063e-11	-2.02682	-1.51612	1.12929e-09	-1.9315	-1.51417
159541197	chr6:159541197:G:A	1.32202e-26	-2.17949	-9.24033e-10	6.27068e-11	-2.33866	-9.24033e-10	3.34392e-09	-2.36011	-9.24033e-10
159541765	chr6:159541765:A:G	5.734e-26	-9.89405e-10	-0.712237	3.45316e-10	-9.89405e-10	-0.632671	1.97452e-08	-9.89405e-10	-0.584342
159541771	chr6:159541771:G:A	8.90344e-27	-2.35626	-0.218534	7.91524e-11	-2.06433	-0.0414261	3.10273e-09	-2.31549	-0.119484
159541789	chr6:159541789:T:C	7.11622e-26	-9.89405e-10	-0.496274	4.30632e-10	-9.89405e-10	-0.411875	2.43004e-08	-9.89405e-10	-0.376761
159541828	chr6:159541828:C:T	7.12918e-26	-9.89405e-10	-0.494454	4.31443e-10	-9.89405e-10	-0.409994	2.43469e-08	-9.89405e-10	-0.374849
159541847	chr6:159541847:T:C	7.7818e-26	-2.35855	1.95169	6.49568e-10	-2.09812	2.09729	2.59143e-08	-2.32566	2.0132
159541886	chr6:159541886:G:A	2.57034e-26	-9.89405e-10	-1.51461	1.42856e-10	-9.89405e-10	-1.51529	7.78726e-09	-9.89405e-10	-1.51477
159541925	chr6:159541925:C:T	4.06254e-26	-9.89405e-10	-1.05684	2.08758e-10	-9.89405e-10	-1.13595	1.20659e-08	-9.89405e-10	-1.07687
159541930	chr6:159541930:A:G	2.48075e-27	-2.34285	-1.50983	1.59103e-11	-2.19396	-1.5162	8.58058e-10	-2.20451	-1.51583
159542255	chr6:159542255:G:A	1.77015e-26	-2.32324	0.435648	1.30952e-10	-2.07648	0.474176	6.01941e-09	-2.2512	0.478936
159542270	chr6:159542270:C:T	7.59624e-26	-2.35909	1.92809	6.29953e-10	-2.10464	2.07315	2.52457e-08	-2.3281	1.9895
159542390	chr6:159542390:C:T	7.31621e-26	-2.3591	1.89054	6.06662e-10	-2.10405	2.03489	2.4271e-08	-2.32823	1.95025
159542397	chr6:159542397:T:C	7.33138e-26	-2.35853	1.89205	6.11404e-10	-2.09772	2.03635	2.43998e-08	-2.32581	1.95313
159542496	chr6:159542496:T:C	7.11742e-26	-2.35711	1.861	6.00947e-10	-2.08335	2.00473	2.37729e-08	-2.32045	1.92174
159542534	chr6:159542534:C:T	7.32147e-26	-2.35714	1.8893	6.19301e-10	-2.08209	2.03355	2.44671e-08	-2.32028	1.95036
159542678	chr6:159542678:G:A	6.97715e-26	-2.35508	1.83907	5.98499e-10	-2.06546	1.98276	2.34246e-08	-2.31369	1.90022
159542754	chr6:159542754:A:G	4.41866e-26	-2.333	1.36019	4.23681e-10	-1.95206	1.52391	1.53983e-08	-2.26405	1.43105
159542948	chr6:159542948:C:T	6.91017e-26	-2.35713	1.83148	5.84021e-10	-2.08205	1.97486	2.30662e-08	-2.32026	1.89137
159542974	chr6:159542974:T:C	2.88638e-26	-9.89405e-10	-1.39865	1.62771e-10	-9.89405e-10	-1.38479	8.80722e-09	-9.89405e-10	-1.39168
159543508	chr6:159543508:A:G	1.31895e-26	-2.30269	0.120877	1.02809e-10	-1.90113	0.0568685	4.13719e-09	-2.21708	0.0698375
159543565	chr6:159543565:C:A	1.5737e-26	-2.33315	0.32793	1.15831e-10	-1.9957	0.270701	4.79474e-09	-2.2682	0.26846
159543584	chr6:159543584:C:T	2.95052e-27	-2.24526	-1.434	1.60748e-11	-2.3076	-1.39228	9.11773e-10	-2.25253	-1.40709
159543771	chr6:159543771:G:A	1.38155e-26	-1.81884	-0.316604	7.5558e-11	-2.00058	-0.151648	4.45001e-09	-1.85029	-0.22406
159543923	chr6:159543923:T:C	3.00834e-27	-2.36039	-1.29946	1.75358e-11	-2.34514	-1.26775	9.39252e-10	-2.36057	-1.26935
159544064	chr6:159544064:G:A	9.2014e-26	-9.89405e-10	-0.239296	4.83469e-10	-9.89405e-10	-0.296143	2.77956e-08	-9.89405e-10	-0.242378
159544156	chr6:159544156:A:G	2.43503e-27	-2.35953	-1.51175	1.35902e-11	-2.35186	-1.51592	7.36226e-10	-2.35768	-1.51579
159544261	chr6:159544261:C:T	2.66045e-26	-9.89405e-10	-1.48016	1.46918e-10	-9.89405e-10	-1.48725	8.03605e-09	-9.89405e-10	-1.48332
159544505	chr6:159544505:T:C	1.24358e-26	-2.28022	0.0395595	1.00607e-10	-1.84232	-0.0235881	3.95625e-09	-2.18165	-0.0103104
159544956	chr6:159544956:C:T	4.35932e-26	-9.89405e-10	-0.986334	2.44028e-10	-9.89405e-10	-0.979848	1.30565e-08	-9.89405e-10	-0.99797
159545048	chr6:159545048:C:T	2.59965e-26	-9.89405e-10	-1.50327	1.46609e-10	-9.89405e-10	-1.48936	8.04818e-09	-9.89405e-10	-1.48181
159545140	chr6:159545140:T:C	2.85862e-26	-9.89405e-10	-1.40831	1.63283e-10	-9.89405e-10	-1.38165	8.69177e-09	-9.89405e-10	-1.40488
159545515	chr6:159545515:C:T	2.71764e-26	-9.89405e-10	-1.45889	1.52634e-10	-9.89405e-10	-1.44909	8.27433e-09	-9.89405e-10	-1.4541
159545579	chr6:159545579:A:G	2.44288e-27	-2.35707	-1.51099	1.37656e-11	-2.35989	-1.49507	7.48966e-10	-2.3533	-1.50302
159545614	chr6:159545614:A:T	2.6199e-26	-9.89405e-10	-1.49552	1.465e-10	-9.89405e-10	-1.4901	7.9201e-09	-9.89405e-10	-1.49785
159545632	chr6:159545632:A:C	3.18528e-26	-9.89405e-10	-1.30011	1.83485e-10	-9.89405e-10	-1.265	9.65485e-09	-9.89405e-10	-1.29979
159545692	chr6:159545692:T:C	2.96125e-27	-2.34329	-1.33234	1.64678e-11	-2.36039	-1.31533	9.43092e-10	-2.33788	-1.28797
159545723	chr6:159545723:G:A	2.0161e-25	-9.89405e-10	0.545101	1.22642e-09	-9.89405e-10	0.634721	6.17194e-08	-9.89405e-10	0.555344
159545932	chr6:159545932:T:G	2.47782e-27	-2.35367	-1.50019	1.44445e-11	-2.30006	-1.50676	7.53528e-10	-2.34039	-1.50986
159546019	chr6:159546019:C:T	2.80539e-27	-2.33825	-1.39144	1.52854e-11	-2.36049	-1.38974	8.45153e-10	-2.33483	-1.40066
159546030	chr6:159546030:G:A	2.77807e-27	-2.34777	-1.39171	1.53102e-11	-2.3586	-1.39001	8.36452e-10	-2.34492	-1.40092
159546121	chr6:159546121:A:T	3.35832e-27	-2.35284	-1.19695	1.94506e-11	-2.24606	-1.2632	1.09474e-09	-2.24363	-1.23311
159546200	chr6:159546200:C:T	2.89289e-26	-2.35965	0.963256	2.17665e-10	-2.33403	1.23985	8.45319e-09	-2.29895	0.866242
159546238	chr6:159546238:T:C	7.18333e-26	-9.89405e-10	-0.486888	3.85322e-10	-9.89405e-10	-0.523051	2.16329e-08	-9.89405e-10	-0.49304
159546247	chr6:159546247:T:C	2.72819e-27	-2.35012	-1.40748	1.50875e-11	-2.35737	-1.4059	8.21652e-10	-2.34762	-1.41607
159546311	chr6:159546311:C:T	2.96883e-26	-9.89405e-10	-1.37048	1.70342e-10	-9.89405e-10	-1.33932	9.03683e-09	-9.89405e-10	-1.36595
159546900	chr6:159546900:C:T	2.95247e-27	-2.3579	-1.32069	1.6643e-11	-2.3461	-1.31904	8.82449e-10	-2.35781	-1.3345
159546965	chr6:159546965:T:A	2.99004e-26	-9.89405e-10	-1.36336	1.71664e-10	-9.89405e-10	-1.33159	9.1008e-09	-9.89405e-10	-1.35889
159547298	chr6:159547298:G:A	1.35068e-26	-2.15804	-9.24033e-10	7.2387e-11	-2.1951	-9.24033e-10	3.93271e-09	-2.19793	-9.24033e-10
159547612	chr6:159547612:A:G	4.49309e-26	-0.95611	-9.24033e-10	2.40343e-10	-0.995065	-9.24033e-10	1.59164e-08	-0.799904	-9.24033e-10
159550058	chr6:159550058:C:T	2.80232e-27	-2.34015	-1.39064	1.53004e-11	-2.36035	-1.3889	8.4438e-10	-2.33652	-1.39989
159550612	chr6:159550612:T:C	3.86218e-26	-9.89405e-10	-1.10742	2.08892e-10	-9.89405e-10	-1.13531	1.16493e-08	-9.89405e-10	-1.11201
159550664	chr6:159550664:C:T	2.89281e-27	-2.34365	-1.35536	1.58609e-11	-2.35989	-1.35339	8.70604e-10	-2.33998	-1.36584
159550725	chr6:159550725:A:T	4.2112e-27	-1.80724	-1.51625	2.15532e-11	-1.89062	-1.51599	1.32032e-09	-1.77325	-1.51613
159550751	chr6:159550751:G:A	4.19912e-27	-1.81011	-1.51625	2.14957e-11	-1.89328	-1.516	1.3164e-09	-1.77622	-1.51613
159550876	chr6:159550876:T:C	6.47265e-26	-9.89405e-10	-0.591066	3.80785e-10	-9.89405e-10	-0.534894	1.96838e-08	-9.89405e-10	-0.587459
159550886	chr6:159550886:G:A	1.34918e-26	-2.15915	-9.24033e-10	8.83996e-11	-1.99526	-9.24033e-10	3.944e-09	-2.19506	-9.24033e-10
159551328	chr6:159551328:C:T	2.82855e-27	-2.33644	-1.38504	1.53832e-11	-2.36058	-1.38327	8.52793e-10	-2.33203	-1.39447
159551495	chr6:159551495:TC:T	1.11546e-26	-2.34938	-9.24033e-10	7.04098e-11	-2.2228	-9.24033e-10	3.75565e-09	-2.24399	-9.24033e-10
159551537	chr6:159551537:T:C	2.55564e-27	-2.34669	-1.47624	1.49882e-11	-2.28617	-1.48369	7.69195e-10	-2.35067	-1.479
159551834	chr6:159551834:T:C	2.69783e-26	-9.89405e-10	-1.4662	1.51429e-10	-9.89405e-10	-1.45701	8.21145e-09	-9.89405e-10	-1.46173
159552115	chr6:159552115:T:C	2.69386e-27	-2.34021	-1.43005	1.47047e-11	-2.36037	-1.4286	8.13275e-10	-2.33628	-1.43766
159552363	chr6:159552363:TC:T	6.47945e-26	-9.89405e-10	-0.590016	3.81195e-10	-9.89405e-10	-0.533819	1.97044e-08	-9.89405e-10	-0.586413
159552449	chr6:159552449:T:A	2.84423e-27	-2.32893	-1.38701	1.5359e-11	-2.3602	-1.38522	8.57848e-10	-2.32418	-1.3964
159552519	chr6:159552519:C:G	3.05582e-26	-9.89405e-10	-1.3416	1.6186e-10	-9.89405e-10	-1.3904	9.14631e-09	-9.89405e-10	-1.3539
159552771	chr6:159552771:A:G	1.68952e-25	-9.89405e-10	0.368377	1.02276e-09	-9.89405e-10	0.453128	5.17033e-08	-9.89405e-10	0.378267
159552789	chr6:159552789:T:C	2.83711e-27	-2.33144	-1.38701	1.53554e-11	-2.36044	-1.38522	8.55233e-10	-2.32723	-1.3964
159552845	chr6:159552845:C:T	2.82525e-27	-2.33217	-1.39047	1.53014e-11	-2.36048	-1.3887	8.5179e-10	-2.32794	-1.39973
159553043	chr6:159553043:T:G	6.12774e-27	-1.44626	-1.50215	2.85561e-11	-1.64139	-1.48386	2.07808e-09	-1.33857	-1.49724
159553120	chr6:159553120:T:G	2.91274e-26	-9.89405e-10	-1.38956	1.66794e-10	-9.89405e-10	-1.36037	8.86303e-09	-9.89405e-10	-1.38537
159553138	chr6:159553138:C:T	3.06108e-26	-9.89405e-10	-1.33988	1.621e-10	-9.89405e-10	-1.38892	9.16173e-09	-9.89405e-10	-1.35222
159553634	chr6:159553634:A:T	8.76409e-26	-0.287988	-9.24033e-10	5.93714e-10	-0.0907331	-9.24033e-10	4.09853e-08	0.145959	-9.24033e-10
159553700	chr6:159553700:C:T	5.99931e-26	-9.89405e-10	-0.667006	3.57667e-10	-9.89405e-10	-0.597529	1.80074e-08	-9.89405e-10	-0.676474
159554041	chr6:159554041:G:A	1.14903e-25	-9.89405e-10	-0.0171449	5.94199e-10	-9.89405e-10	-0.0899153	3.25043e-08	-9.89405e-10	-0.0858816
159554150	chr6:159554150:TA:T	4.84934e-26	-9.89405e-10	-0.879808	2.49147e-10	-9.89405e-10	-0.959088	1.4792e-08	-9.89405e-10	-0.873172
159554358	chr6:159554358:C:T	4.39397e-27	-2.28637	-0.994629	2.40726e-11	-2.3503	-0.945754	1.313e-09	-2.28315	-1.01179
159554673	chr6:159554673:G:A	2.80261e-27	-2.3347	-1.39598	1.52151e-11	-2.36058	-1.39426	8.45393e-10	-2.33018	-1.40503
159554872	chr6:159554872:A:T	3.13211e-26	-9.89405e-10	-1.31694	1.74691e-10	-9.89405e-10	-1.31411	9.41548e-09	-9.89405e-10	-1.3249
159554967	chr6:159554967:C:T	2.488e-27	-2.35981	-1.48994	1.36749e-11	-2.35613	-1.50544	7.51441e-10	-2.35845	-1.49457
159555159	chr6:159555159:G:T	4.09451e-27	-1.839	-1.51258	2.12757e-11	-1.90589	-1.51367	1.28733e-09	-1.79929	-1.5154
159555269	chr6:159555269:G:A	3.44329e-26	-9.89405e-10	-1.22222	1.8019e-10	-9.89405e-10	-1.28312	1.02973e-08	-9.89405e-10	-1.23537
159555326	chr6:159555326:C:T	1.47107e-26	-2.07266	-9.24033e-10	6.52011e-11	-2.29965	-9.24033e-10	3.38802e-09	-2.34701	-9.24033e-10
159555557	chr6:159555557:T:C	2.48117e-27	-2.35686	-1.49564	1.35813e-11	-2.35943	-1.50901	7.5063e-10	-2.35431	-1.49979
159555600	chr6:159555600:A:G	2.49065e-27	-2.3591	-1.48959	1.366e-11	-2.35741	-1.50525	7.52615e-10	-2.35729	-1.49417
159556090	chr6:159556090:A:C	2.80908e-27	-2.32711	-1.40127	1.51441e-11	-2.35994	-1.39958	8.47799e-10	-2.32218	-1.41019
159556397	chr6:159556397:G:A	1.12193e-26	-2.3436	-9.24033e-10	6.13888e-11	-2.3599	-9.24033e-10	3.363e-09	-2.35442	-9.24033e-10
159556409	chr6:159556409:G:A	6.53177e-27	-2.23257	-0.651983	4.20856e-11	-2.32694	-0.410481	2.07787e-09	-2.19899	-0.636922
159556479	chr6:159556479:C:T	5.5614e-25	-9.89405e-10	1.55978	2.73212e-09	-9.89405e-10	1.4357	1.47802e-07	-9.89405e-10	1.42862
159556652	chr6:159556652:T:C	3.09569e-27	-2.23504	-1.39619	1.59009e-11	-2.31609	-1.39466	9.68319e-10	-2.19114	-1.40831
159556753	chr6:159556753:A:T	9.05281e-27	-2.31705	-0.24111	6.66156e-11	-1.96831	-0.309877	2.69834e-09	-2.27336	-0.301262
159556893	chr6:159556893:G:A	3.02861e-27	-2.24684	-1.40629	1.56162e-11	-2.324	-1.40482	9.4173e-10	-2.20942	-1.41787
159556919	chr6:159556919:G:A	3.00393e-27	-2.25503	-1.40629	1.55448e-11	-2.32859	-1.40482	9.32995e-10	-2.21874	-1.41787
159557437	chr6:159557437:A:C	9.21405e-27	-2.32773	-0.212778	6.60901e-11	-2.00432	-0.281792	2.72712e-09	-2.29127	-0.272742
159557473	chr6:159557473:T:C	1.10446e-26	-2.35929	-9.24033e-10	6.2196e-11	-2.34684	-9.24033e-10	3.37429e-09	-2.35107	-9.24033e-10
159557678	chr6:159557678:T:C	2.98719e-27	-2.26008	-1.40682	1.55005e-11	-2.33092	-1.40534	9.28085e-10	-2.22341	-1.41847
159557751	chr6:159557751:A:T	2.98927e-27	-2.25362	-1.41259	1.54601e-11	-2.3277	-1.41117	9.28949e-10	-2.21713	-1.42383
159558058	chr6:159558058:G:C	3.03693e-27	-2.24968	-1.4007	1.56793e-11	-2.3256	-1.3992	9.437e-10	-2.21261	-1.41259
159558165	chr6:159558165:A:G	1.14802e-25	-9.89405e-10	-0.0180245	5.93695e-10	-9.89405e-10	-0.0907639	3.24806e-08	-9.89405e-10	-0.0866123
159558171	chr6:159558171:G:A	3.01119e-27	-2.25651	-1.40239	1.55921e-11	-2.32947	-1.4009	9.34804e-10	-2.22049	-1.41418
159558299	chr6:159558299:T:C	3.03429e-27	-2.25425	-1.39701	1.56981e-11	-2.32811	-1.39548	9.42065e-10	-2.21785	-1.40909
159558308	chr6:159558308:G:GA	3.01055e-27	-2.25423	-1.40488	1.55738e-11	-2.32813	-1.40341	9.35046e-10	-2.21787	-1.41654
159558330	chr6:159558330:C:G	3.0113e-27	-2.25721	-1.40165	1.55958e-11	-2.3299	-1.40023	9.3437e-10	-2.22163	-1.41351
159558711	chr6:159558711:A:G	7.29821e-27	-2.18011	-0.593491	3.46401e-11	-2.2731	-0.659019	2.23603e-09	-2.12582	-0.636731
159558957	chr6:159558957:T:C	3.78532e-27	-2.32518	-1.10493	1.95065e-11	-2.35322	-1.15316	1.15651e-09	-2.30393	-1.11792
159559172	chr6:159559172:T:G	5.64375e-26	-9.89405e-10	-0.728102	3.36171e-10	-9.89405e-10	-0.65951	1.92953e-08	-9.89405e-10	-0.607391
159559497	chr6:159559497:T:A	7.30452e-27	-2.30825	-0.464495	3.71837e-11	-2.34757	-0.513692	2.22056e-09	-2.28586	-0.483635
159559586	chr6:159559586:AT:A	4.09889e-26	-9.89405e-10	-1.04794	2.30747e-10	-9.89405e-10	-1.03581	1.23732e-08	-9.89405e-10	-1.05172
159559598	chr6:159559598:G:A	8.50527e-27	-2.30626	-0.314286	4.31089e-11	-2.34664	-0.366756	2.5849e-09	-2.28314	-0.334431
159559621	chr6:159559621:A:G	3.04863e-26	-9.89405e-10	-1.34396	1.64635e-10	-9.89405e-10	-1.3734	9.13357e-09	-9.89405e-10	-1.3553
159559862	chr6:159559862:C:A	2.58398e-27	-2.34589	-1.46601	1.54567e-11	-2.2742	-1.46489	7.7256e-10	-2.35181	-1.47349
159560224	chr6:159560224:T:C	2.5089e-26	-2.19951	0.660706	2.08923e-10	-2.01345	0.878281	7.30688e-09	-2.21412	0.635683
159560313	chr6:159560313:G:A	1.64401e-25	-9.89405e-10	0.341073	9.9433e-10	-9.89405e-10	0.424938	5.03362e-08	-9.89405e-10	0.351469
159560505	chr6:159560505:G:A	4.9849e-26	-9.89405e-10	-0.852237	2.55743e-10	-9.89405e-10	-0.932957	1.52111e-08	-9.89405e-10	-0.845232
159560529	chr6:159560529:G:A	3.97386e-26	-9.89405e-10	-1.07891	2.23901e-10	-9.89405e-10	-1.06593	1.1931e-08	-9.89405e-10	-1.08811
159560692	chr6:159560692:T:TA	3.07287e-26	-9.89405e-10	-1.33604	1.67408e-10	-9.89405e-10	-1.35669	9.4295e-09	-9.89405e-10	-1.32341
159560694	chr6:159560694:AGTCGTCT:A	3.07312e-26	-9.89405e-10	-1.33596	1.6742e-10	-9.89405e-10	-1.35663	9.43033e-09	-9.89405e-10	-1.32332
159560712	chr6:159560712:G:T	2.85728e-27	-2.36054	-1.35083	1.59089e-11	-2.32708	-1.38316	8.59542e-10	-2.36055	-1.35806
159560721	chr6:159560721:A:C	4.02382e-27	-1.85276	-1.51624	2.06745e-11	-1.93225	-1.51598	1.25974e-09	-1.82021	-1.51614
159560795	chr6:159560795:C:T	6.40881e-26	-9.89405e-10	-0.600978	3.76878e-10	-9.89405e-10	-0.54521	1.95529e-08	-9.89405e-10	-0.594133
159560807	chr6:159560807:C:A	2.10048e-25	-9.89405e-10	0.586099	1.26324e-09	-9.89405e-10	0.664303	6.17278e-08	-9.89405e-10	0.555479
159561138	chr6:159561138:C:T	5.77906e-26	-9.89405e-10	-0.704409	3.38728e-10	-9.89405e-10	-0.651934	1.75765e-08	-9.89405e-10	-0.70069
159561294	chr6:159561294:T:C	1.35e-26	-2.35461	0.196067	9.23461e-11	-2.11415	0.162564	4.13357e-09	-2.31532	0.167208
159562197	chr6:159562197:A:G	1.13366e-26	-2.3332	-9.24033e-10	6.96854e-11	-2.23314	-9.24033e-10	3.54915e-09	-2.30055	-9.24033e-10
159562505	chr6:159562505:A:G	8.73324e-26	-9.89405e-10	-0.291514	4.49759e-10	-9.89405e-10	-0.368419	2.42792e-08	-9.89405e-10	-0.377636
159562951	chr6:159562951:G:A	3.16498e-26	-9.89405e-10	-1.3065	1.72126e-10	-9.89405e-10	-1.32891	9.72159e-09	-9.89405e-10	-1.29291
159562973	chr6:159562973:C:T	8.73759e-27	-2.29562	-0.297985	4.39434e-11	-2.35862	-0.335605	2.59874e-09	-2.29929	-0.312937
159563141	chr6:159563141:T:C	3.07579e-27	-2.29479	-1.34289	2.00764e-11	-2.1346	-1.34298	9.77724e-10	-2.23821	-1.35157
159563149	chr6:159563149:C:T	2.43021e-27	-2.35703	-1.51623	1.36415e-11	-2.34782	-1.51619	7.33844e-10	-2.36051	-1.5162
159563340	chr6:159563340:A:G	5.76682e-26	-9.89405e-10	-0.706531	3.38001e-10	-9.89405e-10	-0.654082	1.75412e-08	-9.89405e-10	-0.702705
159563991	chr6:159563991:C:G	2.791e-27	-2.35551	-1.37933	1.63997e-11	-2.25621	-1.42366	8.57002e-10	-2.32363	-1.39794
159564172	chr6:159564172:G:A	3.76215e-27	-2.28627	-1.14997	1.88074e-11	-2.35374	-1.18914	1.13295e-09	-2.28346	-1.15897
159564281	chr6:159564281:A:G	1.11709e-26	-2.34793	-9.24033e-10	6.25207e-11	-2.34163	-9.24033e-10	5.57807e-09	-1.84841	-9.24033e-10
159564392	chr6:159564392:T:C	2.75481e-27	-2.36037	-1.38752	1.54732e-11	-2.30696	-1.43106	8.2771e-10	-2.35052	-1.40583
159564447	chr6:159564447:T:C	5.15963e-27	-2.23367	-0.886699	3.20372e-11	-2.33042	-0.679817	1.62423e-09	-2.2015	-0.880726
159564680	chr6:159564680:G:C	8.46384e-27	-2.12307	-0.502361	6.75521e-11	-1.9225	-0.341727	2.98728e-09	-2.05968	-0.413215
159564752	chr6:159564752:C:T	1.95109e-26	-2.33467	0.544402	8.97533e-11	-2.35738	0.37731	5.5071e-09	-2.31533	0.454118
159564793	chr6:159564793:A:G	4.59949e-26	-9.89405e-10	-0.932704	2.59741e-10	-9.89405e-10	-0.917445	1.38549e-08	-9.89405e-10	-0.938617
159564824	chr6:159564824:G:A	2.35414e-26	-2.35753	0.75505	1.09511e-10	-2.35817	0.577067	6.55741e-09	-2.34965	0.662986
159565361	chr6:159565361:A:G	3.27531e-26	-9.89405e-10	-1.27224	1.90526e-10	-9.89405e-10	-1.22734	9.94499e-09	-9.89405e-10	-1.27019
159565888	chr6:159565888:A:G	2.64555e-26	-9.89405e-10	-1.48577	1.51782e-10	-9.89405e-10	-1.45469	7.98628e-09	-9.89405e-10	-1.48953
159566000	chr6:159566000:T:G	3.11805e-27	-2.13407	-1.48995	1.64445e-11	-2.19102	-1.48612	9.49826e-10	-2.1215	-1.49723
159566016	chr6:159566016:C:A	3.22215e-27	-2.35779	-1.2334	1.96586e-11	-2.35149	-1.14713	1.07639e-09	-2.29838	-1.19527
159566107	chr6:159566107:T:C	1.07724e-25	-0.0816673	-9.24033e-10	4.35184e-10	-0.401361	-9.24033e-10	3.32134e-08	-0.0643016	-9.24033e-10
159566208	chr6:159566208:C:A	2.5946e-27	-2.35617	-1.45163	1.441e-11	-2.33541	-1.4738	8.80766e-10	-2.22889	-1.46533
159566504	chr6:159566504:C:G	1.05358e-25	-9.89405e-10	-0.103868	6.12939e-10	-9.89405e-10	-0.0588656	2.98988e-08	-9.89405e-10	-0.169435
159566534	chr6:159566534:G:A	2.99421e-26	-9.89405e-10	-1.36197	1.68023e-10	-9.89405e-10	-1.35303	9.02983e-09	-9.89405e-10	-1.36672
159566623	chr6:159566623:C:T	2.57008e-26	-0.712096	-0.802619	1.30805e-10	-0.737356	-0.866068	2.94785e-08	0.715379	-0.898974
159566856	chr6:159566856:C:T	2.63209e-27	-2.36001	-1.43345	1.40905e-11	-2.36046	-1.47117	8.38721e-10	-2.27684	-1.4663
159566908	chr6:159566908:A:T	3.41938e-26	-9.89405e-10	-1.22919	1.86945e-10	-9.89405e-10	-1.24632	9.86085e-09	-9.89405e-10	-1.27868
159567304	chr6:159567304:T:G	1.42151e-26	-0.672052	-1.43488	1.24982e-10	-0.225684	-1.42327	1.12182e-08	0.293375	-1.4431
159567583	chr6:159567583:C:T	2.89548e-26	-9.89405e-10	-1.3955	1.63227e-10	-9.89405e-10	-1.38199	8.74341e-09	-9.89405e-10	-1.39896
159567719	chr6:159567719:T:C	2.67104e-26	-9.89405e-10	-1.47618	1.49609e-10	-9.89405e-10	-1.46911	8.10175e-09	-9.89405e-10	-1.47518
159567899	chr6:159567899:T:TC	3.35355e-26	-9.89405e-10	-1.24863	1.95743e-10	-9.89405e-10	-1.20033	1.02251e-08	-9.89405e-10	-1.24241
159567939	chr6:159567939:T:C	2.82624e-26	-9.89405e-10	-1.4197	1.59022e-10	-9.89405e-10	-1.40809	8.52595e-09	-9.89405e-10	-1.42414
159567960	chr6:159567960:A:T	2.55537e-27	-2.36032	-1.46272	1.41302e-11	-2.33719	-1.49162	7.88715e-10	-2.3388	-1.46581
159568053	chr6:159568053:T:C	4.60662e-26	-9.89405e-10	-0.931157	2.61794e-10	-9.89405e-10	-0.909572	1.38869e-08	-9.89405e-10	-0.936311
159568470	chr6:159568470:A:G	2.6249e-26	-9.89405e-10	-1.49361	1.4517e-10	-9.89405e-10	-1.49922	7.94222e-09	-9.89405e-10	-1.49506
159568666	chr6:159568666:C:A	4.25292e-26	-9.89405e-10	-1.01104	2.50534e-10	-9.89405e-10	-0.953535	1.2666e-08	-9.89405e-10	-1.02834
159568689	chr6:159568689:T:C	2.89743e-27	-2.35734	-1.34007	1.55121e-11	-2.32776	-1.40775	8.88126e-10	-2.32958	-1.35632
159568820	chr6:159568820:C:A	6.07593e-27	-1.57257	-1.38433	2.97234e-11	-1.66883	-1.41637	2.09938e-09	-1.43219	-1.39343
159568969	chr6:159568969:C:T	2.88795e-26	-9.89405e-10	-1.3981	1.64301e-10	-9.89405e-10	-1.37543	8.88482e-09	-9.89405e-10	-1.38291
159569071	chr6:159569071:A:G	2.64336e-26	-9.89405e-10	-1.4866	1.46065e-10	-9.89405e-10	-1.49308	7.99638e-09	-9.89405e-10	-1.48827
159569101	chr6:159569101:T:C	2.89418e-27	-2.35835	-1.34019	1.54682e-11	-2.33036	-1.40798	8.84922e-10	-2.33347	-1.35604
159569592	chr6:159569592:T:C	2.56926e-26	-9.89405e-10	-1.51503	1.43224e-10	-9.89405e-10	-1.51272	7.79938e-09	-9.89405e-10	-1.51321
159569911	chr6:159569911:C:T	2.60893e-26	-9.89405e-10	-1.49971	1.44396e-10	-9.89405e-10	-1.50457	7.89625e-09	-9.89405e-10	-1.50087
159570051	chr6:159570051:T:C	1.0655e-26	-1.17132	-1.22388	5.47645e-11	-1.19407	-1.28002	3.83108e-09	-0.972696	-1.25141
159570167	chr6:159570167:G:A	4.85757e-25	-9.89405e-10	1.42447	2.90336e-09	-9.89405e-10	1.49649	1.35991e-07	-9.89405e-10	1.34534
159570262	chr6:159570262:C:G	6.01085e-27	-1.8058	-1.16187	3.67988e-11	-1.81819	-1.05348	2.59613e-09	-1.44244	-1.1708
159570291	chr6:159570291:G:A	1.1639e-26	-2.30687	-9.24033e-10	7.20974e-11	-2.19911	-9.24033e-10	4.31009e-09	-2.1063	-9.24033e-10
159570516	chr6:159570516:G:T	3.03692e-26	-9.89405e-10	-1.34781	1.70362e-10	-9.89405e-10	-1.3392	9.14744e-09	-9.89405e-10	-1.35378
159570540	chr6:159570540:T:C	1.13443e-26	-1.15196	-1.18056	5.7784e-11	-1.17828	-1.24214	4.04868e-09	-0.955961	-1.2129
159570636	chr6:159570636:T:C	1.16911e-26	-1.12328	-1.17913	5.95911e-11	-1.14959	-1.24004	4.19127e-09	-0.924655	-1.2096
159571073	chr6:159571073:G:A	2.5789e-26	-9.89405e-10	-1.51129	1.43019e-10	-9.89405e-10	-1.51416	7.79522e-09	-9.89405e-10	-1.51374
159571206	chr6:159571206:G:A	2.56992e-27	-2.35457	-1.46279	1.40894e-11	-2.32569	-1.50602	7.9677e-10	-2.32452	-1.46993
159571245	chr6:159571245:T:C	3.9609e-26	-9.89405e-10	-1.08218	2.24299e-10	-9.89405e-10	-1.06415	1.19588e-08	-9.89405e-10	-1.08579
159571268	chr6:159571268:C:G	2.56986e-26	-9.89405e-10	-1.5148	1.43312e-10	-9.89405e-10	-1.5121	7.79402e-09	-9.89405e-10	-1.5139
159571450	chr6:159571450:C:T	1.05085e-26	-1.17204	-1.23701	5.39129e-11	-1.19886	-1.2909	3.76754e-09	-0.978687	-1.26215
159571544	chr6:159571544:C:T	3.47458e-26	-9.89405e-10	-1.21318	1.88183e-10	-9.89405e-10	-1.23971	1.01006e-08	-9.89405e-10	-1.25466
159571671	chr6:159571671:G:T	1.1087e-26	-1.12174	-1.23372	5.6675e-11	-1.15187	-1.28793	3.97879e-09	-0.927239	-1.25904
159572047	chr6:159572047:A:G	2.60996e-27	-2.35175	-1.45015	1.42686e-11	-2.31883	-1.50025	8.1175e-10	-2.31764	-1.45818
159572148	chr6:159572148:C:T	3.17906e-27	-2.34327	-1.26138	4.17069e-11	-1.60603	-1.14044	9.96211e-10	-2.34846	-1.22259
159572160	chr6:159572160:C:A	2.55e-27	-2.35492	-1.47023	1.55804e-11	-2.32673	-1.40438	7.99711e-10	-2.3264	-1.46436
159572241	chr6:159572241:A:C	8.20207e-27	-1.24849	-1.40836	4.31915e-11	-1.26931	-1.44218	2.96645e-09	-1.05771	-1.42218
159572279	chr6:159572279:G:T	5.83788e-26	-9.89405e-10	-0.694283	3.46481e-10	-9.89405e-10	-0.629302	1.72125e-08	-9.89405e-10	-0.721618
159572491	chr6:159572491:G:A	5.75395e-27	-1.50564	-1.50571	4.26624e-11	-1.22607	-1.49774	2.65894e-09	-1.08151	-1.50782
159572622	chr6:159572622:G:A	1.06882e-26	-1.17118	-1.22092	5.4714e-11	-1.19858	-1.27643	3.8234e-09	-0.979388	-1.24673
159572694	chr6:159572694:A:G	1.05162e-26	-1.16762	-1.2407	5.40019e-11	-1.19394	-1.29417	3.76816e-09	-0.974996	-1.26567
159573127	chr6:159573127:T:C	1.06479e-26	-1.15613	-1.23975	5.46626e-11	-1.18272	-1.29323	3.82132e-09	-0.96228	-1.26438
159573183	chr6:159573183:T:C	1.00224e-26	-1.21342	-1.243	5.1405e-11	-1.24112	-1.29627	3.56996e-09	-1.02679	-1.26791
159573219	chr6:159573219:A:C	1.01253e-26	-1.19672	-1.24947	5.21174e-11	-1.22163	-1.302	3.6258e-09	-1.00509	-1.27408
159573287	chr6:159573287:C:T	5.0054e-25	-9.89405e-10	1.45445	2.99335e-09	-9.89405e-10	1.52702	1.40062e-07	-9.89405e-10	1.37483
159573300	chr6:159573300:C:T	2.48146e-27	-2.36057	-1.49182	1.41403e-11	-2.36034	-1.46776	7.59963e-10	-2.35682	-1.48492
159573360	chr6:159573360:A:G	6.36888e-27	-1.48489	-1.42492	3.11605e-11	-1.587	-1.45098	2.22729e-09	-1.33439	-1.43207
159573388	chr6:159573388:A:G	1.11898e-26	-1.07228	-1.27396	5.77106e-11	-1.09827	-1.32342	4.04782e-09	-0.872345	-1.29673
159574003	chr6:159574003:A:G	5.63005e-27	-1.51925	-1.51386	4.15618e-11	-1.24053	-1.50942	2.60163e-09	-1.09632	-1.5148
159574065	chr6:159574065:T:G	1.37535e-25	-9.89405e-10	0.162643	7.19642e-10	-9.89405e-10	0.101623	4.09207e-08	-9.89405e-10	0.14438
159574117	chr6:159574117:T:A	8.85628e-27	-1.27888	-1.30123	4.58665e-11	-1.30088	-1.35052	3.16034e-09	-1.08975	-1.32683
159574119	chr6:159574119:C:T	6.59181e-27	-1.49235	-1.38306	3.20825e-11	-1.59273	-1.41609	2.29521e-09	-1.34297	-1.39346
159574157	chr6:159574157:A:G	2.48544e-27	-2.3576	-1.49319	1.49087e-11	-2.33066	-1.44453	7.77484e-10	-2.33077	-1.48818
159574414	chr6:159574414:TC:T	2.79701e-26	-9.89405e-10	-1.4301	1.57184e-10	-9.89405e-10	-1.41972	8.56782e-09	-9.89405e-10	-1.41924
159574838	chr6:159574838:G:C	6.03704e-26	-9.89405e-10	-0.660737	3.60587e-10	-9.89405e-10	-0.589396	1.7873e-08	-9.89405e-10	-0.683962
159574964	chr6:159574964:C:A	9.32443e-27	-1.2141	-1.31449	4.82074e-11	-1.24051	-1.36111	3.33717e-09	-1.02475	-1.33739
159575126	chr6:159575126:A:C	2.81616e-27	-2.3561	-1.36976	1.5358e-11	-2.32161	-1.42388	8.71404e-10	-2.3255	-1.3794
159575386	chr6:159575386:CA:C	9.64637e-27	-1.19185	-1.3028	4.97338e-11	-1.21898	-1.35147	3.45227e-09	-1.00032	-1.32791
159575984	chr6:159575984:C:T	9.87677e-27	-1.1782	-1.29285	5.10656e-11	-1.20193	-1.34209	3.54681e-09	-0.984208	-1.317
159576104	chr6:159576104:A:G	9.54292e-27	-1.20032	-1.30511	4.93493e-11	-1.22529	-1.35292	3.42582e-09	-1.00743	-1.32849
159576201	chr6:159576201:A:G	1.00519e-26	-1.14326	-1.31021	5.19127e-11	-1.1702	-1.35737	3.62112e-09	-0.947127	-1.33334
159576276	chr6:159576276:G:A	1.37522e-25	-9.89405e-10	0.162548	7.19586e-10	-9.89405e-10	0.101546	4.09047e-08	-9.89405e-10	0.143989
159576860	chr6:159576860:G:A	4.07446e-27	-1.87633	-1.48017	2.86842e-11	-1.65082	-1.46996	1.74196e-09	-1.52594	-1.4863
159576901	chr6:159576901:G:A	9.38582e-27	-1.18207	-1.33997	4.86127e-11	-1.20916	-1.38408	3.3708e-09	-0.989209	-1.36289
159577125	chr6:159577125:T:C	5.18517e-26	-9.89405e-10	-0.812848	3.01784e-10	-9.89405e-10	-0.76742	1.52595e-08	-9.89405e-10	-0.84205
159577182	chr6:159577182:T:C	3.13054e-26	-9.89405e-10	-1.31745	1.72196e-10	-9.89405e-10	-1.3285	9.10921e-09	-9.89405e-10	-1.35797
159577558	chr6:159577558:C:T	8.74616e-27	-1.35793	-1.2347	4.52549e-11	-1.37283	-1.29199	3.08851e-09	-1.17578	-1.26379
159577681	chr6:159577681:T:C	2.44806e-27	-2.36038	-1.50556	1.42761e-11	-2.35048	-1.46806	7.52857e-10	-2.34891	-1.50223
159577846	chr6:159577846:T:C	4.04618e-27	-1.90109	-1.46237	2.96444e-11	-1.62897	-1.45889	1.76942e-09	-1.54391	-1.45269
159577976	chr6:159577976:A:G	2.83632e-26	-9.89405e-10	-1.41614	1.60265e-10	-9.89405e-10	-1.4003	8.58196e-09	-9.89405e-10	-1.41759
159578154	chr6:159578154:G:T	8.18231e-27	-1.39651	-1.26275	4.21906e-11	-1.41803	-1.3169	2.87076e-09	-1.22267	-1.29001
159578156	chr6:159578156:C:T	3.31832e-26	-9.89405e-10	-1.25919	1.86618e-10	-9.89405e-10	-1.24807	9.97699e-09	-9.89405e-10	-1.26697
159578191	chr6:159578191:A:G	8.55662e-27	-1.35434	-1.26019	4.41327e-11	-1.3753	-1.31463	3.01563e-09	-1.17585	-1.28759
159578199	chr6:159578199:T:C	8.70844e-27	-1.33675	-1.26019	4.48949e-11	-1.35817	-1.31463	3.07263e-09	-1.15713	-1.28759
159578264	chr6:159578264:T:A	2.80331e-26	-9.89405e-10	-1.42785	1.58266e-10	-9.89405e-10	-1.41285	8.47872e-09	-9.89405e-10	-1.4297
159578481	chr6:159578481:A:C	1.18461e-26	-2.28924	-9.24033e-10	6.48909e-11	-2.30442	-9.24033e-10	3.3464e-09	-2.35937	-9.24033e-10
159578544	chr6:159578544:G:C	8.91654e-27	-1.32178	-1.25155	4.59179e-11	-1.34331	-1.30697	3.15059e-09	-1.14023	-1.27943
159578604	chr6:159578604:C:T	8.95328e-27	-1.31079	-1.25842	4.63809e-11	-1.32717	-1.31308	3.1722e-09	-1.12692	-1.28591
159578635	chr6:159578635:A:T	8.77017e-27	-1.33715	-1.25273	4.51907e-11	-1.35822	-1.30802	3.09485e-09	-1.15699	-1.28053
159578848	chr6:159578848:G:T	7.88687e-27	-1.41903	-1.27701	3.79772e-11	-1.51587	-1.32427	2.73935e-09	-1.2589	-1.30064
159579254	chr6:159579254:G:A	8.20522e-27	-1.36036	-1.2961	3.94518e-11	-1.46063	-1.34142	2.86551e-09	-1.1958	-1.31871
159579349	chr6:159579349:T:C	8.14796e-27	-1.39427	-1.2692	3.91144e-11	-1.49329	-1.31735	2.83268e-09	-1.23287	-1.29317
159579432	chr6:159579432:G:A	8.03785e-27	-1.37664	-1.30044	3.87232e-11	-1.47579	-1.3449	2.80671e-09	-1.21288	-1.32236
159579451	chr6:159579451:G:A	7.48749e-27	-1.46528	-1.28272	3.61499e-11	-1.56008	-1.32938	2.58959e-09	-1.30972	-1.30604
159579728	chr6:159579728:A:G	2.7441e-26	-9.89405e-10	-1.4492	1.55378e-10	-9.89405e-10	-1.43127	8.34144e-09	-9.89405e-10	-1.44602
159580338	chr6:159580338:C:T	5.20667e-26	-9.89405e-10	-0.80871	3.03143e-10	-9.89405e-10	-0.762927	1.53299e-08	-9.89405e-10	-0.837449
159580421	chr6:159580421:A:T	5.77971e-27	-1.61708	-1.3898	2.9008e-11	-1.68028	-1.42928	2.00085e-09	-1.46414	-1.40954
159580454	chr6:159580454:T:C	2.61307e-26	-9.89405e-10	-1.49813	1.46376e-10	-9.89405e-10	-1.49095	7.94035e-09	-9.89405e-10	-1.4953
159580809	chr6:159580809:A:G	7.25152e-27	-1.37009	-1.40993	3.53692e-11	-1.47059	-1.4407	2.54555e-09	-1.20639	-1.42652
159580843	chr6:159580843:T:C	3.3737e-26	-9.89405e-10	-1.24264	1.85044e-10	-9.89405e-10	-1.25654	9.7079e-09	-9.89405e-10	-1.29431
159581153	chr6:159581153:C:G	1.11785e-26	-2.34725	-9.24033e-10	6.53934e-11	-2.29671	-9.24033e-10	3.39854e-09	-2.34391	-9.24033e-10
159581206	chr6:159581206:G:T	2.81006e-26	-9.89405e-10	-1.42545	1.58425e-10	-9.89405e-10	-1.41185	8.46575e-09	-9.89405e-10	-1.43123
159581550	chr6:159581550:G:A	1.17989e-26	-2.29323	-9.24033e-10	6.66664e-11	-2.27743	-9.24033e-10	5.21254e-09	-1.91619	-9.24033e-10
159581591	chr6:159581591:T:A	2.646e-26	-9.89405e-10	-1.4856	1.48362e-10	-9.89405e-10	-1.47747	8.04112e-09	-9.89405e-10	-1.48269
159581859	chr6:159581859:G:A	1.0842e-25	-9.89405e-10	-0.0752218	6.04038e-10	-9.89405e-10	-0.0734924	3.5735e-08	-9.89405e-10	0.00887467
159581862	chr6:159581862:C:CT	3.42247e-26	-9.89405e-10	-1.22829	1.92615e-10	-9.89405e-10	-1.21644	1.02844e-08	-9.89405e-10	-1.23663
159582308	chr6:159582308:G:A	2.59361e-27	-2.36042	-1.44777	1.57387e-11	-2.35008	-1.37093	8.01029e-10	-2.34795	-1.44116
159582349	chr6:159582349:T:C	3.36044e-26	-9.89405e-10	-1.24658	1.97212e-10	-9.89405e-10	-1.19285	1.03038e-08	-9.89405e-10	-1.23474
159582416	chr6:159582416:T:C	1.35271e-26	-2.15654	-9.24033e-10	8.39344e-11	-2.04709	-9.24033e-10	3.9747e-09	-2.18731	-9.24033e-10
159582518	chr6:159582518:G:A	3.2178e-26	-9.89405e-10	-1.28995	1.76732e-10	-9.89405e-10	-1.3025	9.30369e-09	-9.89405e-10	-1.33684
159582526	chr6:159582526:G:T	6.02753e-26	-9.89405e-10	-0.662314	3.6447e-10	-9.89405e-10	-0.578686	1.78132e-08	-9.89405e-10	-0.687315
159582671	chr6:159582671:T:G	2.62429e-27	-2.35364	-1.44279	1.54482e-11	-2.3588	-1.38084	7.92833e-10	-2.35833	-1.44106
159582739	chr6:159582739:G:A	2.42588e-27	-2.36033	-1.51471	1.37955e-11	-2.34478	-1.508	7.48207e-10	-2.34159	-1.51574
159583346	chr6:159583346:C:A	2.43858e-27	-2.35591	-1.51391	1.35401e-11	-2.3573	-1.51417	7.37645e-10	-2.35697	-1.51458
159583447	chr6:159583447:G:A	2.75975e-26	-9.89405e-10	-1.44351	1.51987e-10	-9.89405e-10	-1.45334	8.16517e-09	-9.89405e-10	-1.46738
159583685	chr6:159583685:G:T	3.92422e-26	-9.89405e-10	-1.09148	2.27785e-10	-9.89405e-10	-1.04873	1.17469e-08	-9.89405e-10	-1.10366
159584493	chr6:159584493:G:A	2.56686e-26	-9.89405e-10	-1.51597	1.42713e-10	-9.89405e-10	-1.51629	7.77822e-09	-9.89405e-10	-1.51593
159584565	chr6:159584565:A:T	2.68063e-26	-9.89405e-10	-1.4726	1.47929e-10	-9.89405e-10	-1.48039	8.08055e-09	-9.89405e-10	-1.47779
159584569	chr6:159584569:TTTGAA:T	3.17538e-26	-9.89405e-10	-1.30322	1.72494e-10	-9.89405e-10	-1.32677	9.56016e-09	-9.89405e-10	-1.30965
159584882	chr6:159584882:C:CT	2.46391e-27	-2.35034	-1.50914	1.394e-11	-2.35993	-1.48244	7.40434e-10	-2.35967	-1.50811
159585201	chr6:159585201:C:T	2.58163e-26	-9.89405e-10	-1.51023	1.43373e-10	-9.89405e-10	-1.51168	7.83049e-09	-9.89405e-10	-1.50923
159585342	chr6:159585342:C:T	2.60938e-27	-2.34363	-1.45849	1.38679e-11	-2.36053	-1.48702	7.73132e-10	-2.36058	-1.46398
159585374	chr6:159585374:A:T	5.89342e-26	-9.89405e-10	-0.684814	3.13053e-10	-9.89405e-10	-0.730759	1.77869e-08	-9.89405e-10	-0.688795
159585424	chr6:159585424:T:C	2.4663e-27	-2.35023	-1.50829	1.3966e-11	-2.35991	-1.4806	7.41128e-10	-2.35965	-1.50719
159585453	chr6:159585453:C:T	2.62435e-27	-2.35075	-1.44566	1.4016e-11	-2.35924	-1.47769	7.83474e-10	-2.35955	-1.45172
159586130	chr6:159586130:T:C	2.74617e-26	-9.89405e-10	-1.44844	1.51874e-10	-9.89405e-10	-1.45408	8.38587e-09	-9.89405e-10	-1.44071
159586354	chr6:159586354:C:A	3.05122e-27	-2.34235	-1.30335	1.56297e-11	-2.36059	-1.36737	8.96317e-10	-2.36057	-1.31614
159586699	chr6:159586699:A:G	3.29379e-27	-2.35615	-1.21305	1.6963e-11	-2.35575	-1.29034	9.83516e-10	-2.3561	-1.22777
159586738	chr6:159586738:T:C	4.17144e-27	-2.20589	-1.12709	1.97728e-11	-2.29901	-1.19381	1.16516e-09	-2.28089	-1.1335
159587149	chr6:159587149:A:T	3.02587e-26	-9.89405e-10	-1.35145	1.70411e-10	-9.89405e-10	-1.33892	9.08121e-09	-9.89405e-10	-1.36105
159587172	chr6:159587172:C:T	2.82702e-27	-2.34821	-1.37381	1.47955e-11	-2.35994	-1.42287	8.37484e-10	-2.36014	-1.38447
159587182	chr6:159587182:G:A	1.54843e-26	-2.02141	-9.24033e-10	6.58632e-11	-2.28955	-9.24033e-10	3.56366e-09	-2.29647	-9.24033e-10
159588075	chr6:159588075:C:T	3.32791e-26	-9.89405e-10	-1.25631	1.81751e-10	-9.89405e-10	-1.27449	9.57021e-09	-9.89405e-10	-1.3086
159588105	chr6:159588105:G:A	4.45266e-27	-1.82469	-1.44305	3.34734e-11	-1.52675	-1.43963	2.0184e-09	-1.43227	-1.43268
159589103	chr6:159589103:C:T	1.51028e-26	-2.04635	-9.24033e-10	9.39677e-11	-1.93418	-9.24033e-10	4.38508e-09	-2.08905	-9.24033e-10
159589255	chr6:159589255:C:T	3.32791e-26	-9.89405e-10	-1.25631	1.81751e-10	-9.89405e-10	-1.27449	9.57021e-09	-9.89405e-10	-1.3086
159589312	chr6:159589312:C:T	2.56829e-26	-9.89405e-10	-1.51541	1.42743e-10	-9.89405e-10	-1.51609	7.78198e-09	-9.89405e-10	-1.51544
159589899	chr6:159589899:TATC:T	2.57421e-26	-9.89405e-10	-1.51311	1.43009e-10	-9.89405e-10	-1.51422	7.80621e-09	-9.89405e-10	-1.51234
159590157	chr6:159590157:T:C	2.94176e-27	-2.35896	-1.32327	1.55195e-11	-2.35062	-1.38441	8.90094e-10	-2.35145	-1.33224
159590684	chr6:159590684:G:A	2.53476e-27	-2.36059	-1.47055	1.42054e-11	-2.33002	-1.49349	7.80749e-10	-2.33988	-1.47488
159591085	chr6:159591085:T:A	3.86193e-26	-9.89405e-10	-1.10748	2.20755e-10	-9.89405e-10	-1.08008	1.14698e-08	-9.89405e-10	-1.12753
159591440	chr6:159591440:T:G	2.57682e-27	-2.35966	-1.45502	1.40008e-11	-2.34878	-1.48924	7.85134e-10	-2.34953	-1.45962
159592305	chr6:159592305:G:A	3.52511e-26	-9.89405e-10	-1.19874	2.05759e-10	-9.89405e-10	-1.15042	1.06434e-08	-9.89405e-10	-1.20232
159592553	chr6:159592553:A:C	4.65711e-27	-1.70714	-1.5157	3.41807e-11	-1.43127	-1.5142	2.13671e-09	-1.29178	-1.51621
159592560	chr6:159592560:G:A	7.26919e-27	-1.37282	-1.40477	3.53363e-11	-1.47648	-1.43574	2.54762e-09	-1.2103	-1.4218
159592691	chr6:159592691:A:G	2.66189e-26	-9.89405e-10	-1.47961	1.4939e-10	-9.89405e-10	-1.47057	8.08046e-09	-9.89405e-10	-1.47781
159592718	chr6:159592718:C:A	2.89883e-25	-9.89405e-10	0.908242	1.51212e-09	-9.89405e-10	0.844138	8.78476e-08	-9.89405e-10	0.908349
159592972	chr6:159592972:A:C	2.57856e-27	-2.35516	-1.45885	1.41519e-11	-2.32321	-1.50407	8.03293e-10	-2.32001	-1.46628
159592978	chr6:159592978:A:C	2.86018e-26	-9.89405e-10	-1.40777	1.61094e-10	-9.89405e-10	-1.39514	8.63799e-09	-9.89405e-10	-1.41109
159593076	chr6:159593076:G:T	3.28138e-27	-2.11499	-1.45798	1.69597e-11	-2.18855	-1.45774	9.71236e-10	-2.12547	-1.47097
159593088	chr6:159593088:C:A	5.27943e-26	-9.89405e-10	-0.794833	3.10997e-10	-9.89405e-10	-0.737347	1.57272e-08	-9.89405e-10	-0.811861
159593273	chr6:159593273:T:C	2.56709e-26	-9.89405e-10	-1.51588	1.42725e-10	-9.89405e-10	-1.51621	7.78097e-09	-9.89405e-10	-1.51557
159593300	chr6:159593300:C:T	2.93493e-25	-9.89405e-10	0.920619	1.53063e-09	-9.89405e-10	0.856308	8.89426e-08	-9.89405e-10	0.920737
159593350	chr6:159593350:G:C	4.54256e-26	-9.89405e-10	-0.94516	2.42486e-10	-9.89405e-10	-0.986187	1.35252e-08	-9.89405e-10	-0.962699
159593366	chr6:159593366:C:G	7.08779e-27	-1.31521	-1.48765	3.48239e-11	-1.42569	-1.50114	2.55786e-09	-1.1365	-1.49158
159593648	chr6:159593648:A:G	5.02532e-26	-9.89405e-10	-0.844162	2.95962e-10	-9.89405e-10	-0.786899	1.51712e-08	-9.89405e-10	-0.847858
159593732	chr6:159593732:T:C	2.66863e-26	-9.89405e-10	-1.47709	1.47127e-10	-9.89405e-10	-1.48583	8.05797e-09	-9.89405e-10	-1.48059
159593786	chr6:159593786:C:T	1.04466e-26	-0.998616	-1.41634	5.02848e-11	-1.11436	-1.44507	3.82284e-09	-0.794251	-1.43201
159593918	chr6:159593918:G:T	2.45476e-27	-2.35763	-1.50558	1.35315e-11	-2.35595	-1.51616	7.43665e-10	-2.35565	-1.50777
159594194	chr6:159594194:T:C	3.65197e-26	-9.89405e-10	-1.16338	2.09618e-10	-9.89405e-10	-1.13184	1.10233e-08	-9.89405e-10	-1.16725
159594739	chr6:159594739:C:T	1.1662e-26	-2.3049	-9.24033e-10	6.91165e-11	-2.24134	-9.24033e-10	4.12284e-09	-2.15071	-9.24033e-10
159595248	chr6:159595248:C:CT	2.8003e-26	-9.89405e-10	-1.42892	1.59513e-10	-9.89405e-10	-1.40501	8.49249e-09	-9.89405e-10	-1.42807
159595408	chr6:159595408:A:G	2.52762e-27	-2.36055	-1.47341	1.37317e-11	-2.34745	-1.50997	7.71829e-10	-2.34663	-1.47962
159595904	chr6:159595904:A:AC	2.44898e-27	-2.35876	-1.5068	1.35586e-11	-2.35414	-1.51597	7.44162e-10	-2.35389	-1.50886
159596000	chr6:159596000:ACTTCTTCCC:A	1.19373e-26	-2.28157	-9.24033e-10	6.43632e-11	-2.31259	-9.24033e-10	3.64637e-09	-2.27352	-9.24033e-10
159596010	chr6:159596010:C:G	1.20827e-26	-2.26946	-9.24033e-10	6.49822e-11	-2.30302	-9.24033e-10	3.69293e-09	-2.26083	-9.24033e-10
159596329	chr6:159596329:G:A	6.66579e-27	-1.3678	-1.49645	3.28593e-11	-1.478	-1.50689	2.39434e-09	-1.19447	-1.49968
159596342	chr6:159596342:T:C	2.69662e-26	-9.89405e-10	-1.46665	1.47716e-10	-9.89405e-10	-1.48184	8.20176e-09	-9.89405e-10	-1.46291
159596413	chr6:159596413:T:C	7.93217e-27	-1.2344	-1.45591	3.86465e-11	-1.34543	-1.47725	2.86921e-09	-1.04566	-1.46756
159596815	chr6:159596815:A:C	4.35467e-27	-1.77369	-1.5163	3.14956e-11	-1.51162	-1.51567	1.95364e-09	-1.38138	-1.51618
159596970	chr6:159596970:C:T	2.93401e-26	-9.89405e-10	-1.38228	1.60192e-10	-9.89405e-10	-1.40076	8.85487e-09	-9.89405e-10	-1.38629
159597026	chr6:159597026:G:A	5.30185e-27	-1.81974	-1.27344	3.11633e-11	-1.83044	-1.20745	2.32073e-09	-1.45208	-1.2733
159597204	chr6:159597204:G:A	3.99961e-27	-1.85874	-1.5163	2.37003e-11	-1.80572	-1.50592	1.57445e-09	-1.60203	-1.51132
159597678	chr6:159597678:C:A	9.63285e-25	-9.89405e-10	2.10911	5.99531e-09	-9.89405e-10	2.2216	2.76467e-07	-9.89405e-10	2.05484
159597796	chr6:159597796:A:G	6.63058e-26	-9.89405e-10	-0.566958	3.57407e-10	-9.89405e-10	-0.598254	2.003e-08	-9.89405e-10	-0.570022
159597879	chr6:159597879:GAGAA:G	2.60848e-26	-9.89405e-10	-1.49988	1.45538e-10	-9.89405e-10	-1.49669	7.88795e-09	-9.89405e-10	-1.50192
159597893	chr6:159597893:T:G	2.52402e-27	-2.36058	-1.4748	1.51231e-11	-2.3131	-1.44781	7.67164e-10	-2.35747	-1.47484
159597956	chr6:159597956:T:A	2.53671e-27	-2.35967	-1.47069	1.49949e-11	-2.3266	-1.44282	7.68195e-10	-2.3601	-1.47087
159598369	chr6:159598369:G:A	3.48094e-26	-9.89405e-10	-1.21135	1.98388e-10	-9.89405e-10	-1.18691	1.05201e-08	-9.89405e-10	-1.21397
159598398	chr6:159598398:C:T	6.25124e-26	-9.89405e-10	-0.625872	3.7457e-10	-9.89405e-10	-0.551351	1.86709e-08	-9.89405e-10	-0.640289
159598774	chr6:159598774:G:A	2.55877e-27	-2.36042	-1.46128	1.37673e-11	-2.34967	-1.50516	7.78625e-10	-2.34893	-1.46855
159598920	chr6:159598920:T:C	2.52705e-27	-2.35938	-1.4748	1.48915e-11	-2.32853	-1.44781	7.6502e-10	-2.36027	-1.47484
159598932	chr6:159598932:C:T	2.91364e-26	-9.89405e-10	-1.38925	1.65142e-10	-9.89405e-10	-1.37033	8.79284e-09	-9.89405e-10	-1.39332
159599536	chr6:159599536:T:C	3.54954e-26	-9.89405e-10	-1.19183	2.02497e-10	-9.89405e-10	-1.1664	1.07256e-08	-9.89405e-10	-1.19462
159599859	chr6:159599859:C:T	3.2174e-26	-9.89405e-10	-1.29008	1.7443e-10	-9.89405e-10	-1.31561	9.77111e-09	-9.89405e-10	-1.28782
159599996	chr6:159599996:T:C	2.69298e-26	-9.89405e-10	-1.468	1.48325e-10	-9.89405e-10	-1.47772	8.12877e-09	-9.89405e-10	-1.47185
159600000	chr6:159600000:A:T	2.61071e-26	-9.89405e-10	-1.49903	1.45908e-10	-9.89405e-10	-1.49415	7.91494e-09	-9.89405e-10	-1.4985
159600005	chr6:159600005:A:G	2.83092e-26	-9.89405e-10	-1.41805	1.62814e-10	-9.89405e-10	-1.38452	8.95942e-09	-9.89405e-10	-1.37455
159600105	chr6:159600105:G:A	2.56829e-26	-9.89405e-10	-1.51541	1.42743e-10	-9.89405e-10	-1.51609	7.78198e-09	-9.89405e-10	-1.51544
159600488	chr6:159600488:T:C	3.70142e-27	-2.34808	-1.10444	2.18901e-11	-2.35201	-1.03909	1.11339e-09	-2.35707	-1.10278
159600500	chr6:159600500:C:A	4.01862e-27	-2.33396	-1.03633	2.34022e-11	-2.35888	-0.965415	1.20324e-09	-2.34834	-1.0339
159600607	chr6:159600607:A:G	2.56649e-26	-9.89405e-10	-1.51611	1.42957e-10	-9.89405e-10	-1.51459	7.77847e-09	-9.89405e-10	-1.5159
159600733	chr6:159600733:T:G	9.79775e-27	-1.047	-1.43208	4.75742e-11	-1.15518	-1.45966	3.59716e-09	-0.842322	-1.44479
159600934	chr6:159600934:G:A	4.75485e-26	-9.89405e-10	-0.899486	2.53346e-10	-9.89405e-10	-0.942375	1.415e-08	-9.89405e-10	-0.91754
159601184	chr6:159601184:C:T	3.14333e-26	-9.89405e-10	-1.31337	1.7278e-10	-9.89405e-10	-1.32511	9.44179e-09	-9.89405e-10	-1.32211
159601247	chr6:159601247:T:A	4.57515e-27	-1.72446	-1.51614	3.3254e-11	-1.45856	-1.51439	2.0758e-09	-1.3206	-1.5163
159602151	chr6:159602151:A:G	3.46296e-26	-9.89405e-10	-1.21653	1.89609e-10	-9.89405e-10	-1.23216	9.95649e-09	-9.89405e-10	-1.26903
159602205	chr6:159602205:C:A	6.88596e-27	-1.36899	-1.46276	4.44033e-11	-1.28259	-1.40123	2.57143e-09	-1.16508	-1.45771
159602326	chr6:159602326:T:A	4.12982e-27	-1.92069	-1.42231	3.03636e-11	-1.63963	-1.42425	1.79373e-09	-1.56334	-1.41961
159602365	chr6:159602365:C:T	4.83188e-26	-9.89405e-10	-0.883416	2.70482e-10	-9.89405e-10	-0.876924	1.44843e-08	-9.89405e-10	-0.894191
159603016	chr6:159603016:G:C	4.23335e-26	-0.0837901	-0.931868	3.51673e-10	0.341012	-0.955441	2.58397e-08	0.598864	-0.914208
159603082	chr6:159603082:C:A	2.56865e-26	-9.89405e-10	-1.51527	1.43173e-10	-9.89405e-10	-1.51308	7.78198e-09	-9.89405e-10	-1.51544
159603730	chr6:159603730:C:T	2.20585e-26	-1.66754	-9.24033e-10	1.50675e-10	-1.46201	-9.24033e-10	4.55295e-09	-2.05148	-9.24033e-10
159604175	chr6:159604175:G:A	3.76228e-26	0.375514	-1.50914	2.53731e-10	0.575349	-1.51621	2.39243e-08	1.11951	-1.51187
159604424	chr6:159604424:G:A	3.38276e-27	-2.11086	-1.43168	2.42268e-11	-1.85253	-1.43714	1.4096e-09	-1.80505	-1.4189
159604439	chr6:159604439:C:T	3.91451e-26	0.365615	-1.45957	2.5677e-10	0.560575	-1.48952	2.47535e-08	1.10873	-1.46702
159604505	chr6:159604505:C:G	3.06818e-26	-9.89405e-10	-1.33757	1.66495e-10	-9.89405e-10	-1.36217	9.1527e-09	-9.89405e-10	-1.35321
159604633	chr6:159604633:C:T	8.76905e-27	-1.99392	-0.596083	3.22027e-11	-2.359	-0.646085	2.32241e-09	-2.19645	-0.528201
159605095	chr6:159605095:C:T	5.35502e-26	-9.89405e-10	-0.780616	3.23873e-10	-9.89405e-10	-0.69678	1.59671e-08	-9.89405e-10	-0.796727
159605096	chr6:159605096:A:G	5.24319e-27	-1.67526	-1.42904	2.27066e-11	-1.8712	-1.48327	1.46771e-09	-1.7559	-1.42765
159605329	chr6:159605329:A:G	1.13483e-26	-2.33217	-9.24033e-10	6.71393e-11	-2.27036	-9.24033e-10	4.45861e-09	-2.07242	-9.24033e-10
159605409	chr6:159605409:T:C	5.2891e-26	-9.89405e-10	-0.793002	3.19686e-10	-9.89405e-10	-0.709791	1.57721e-08	-9.89405e-10	-0.809015
159606066	chr6:159606066:C:T	5.35524e-26	-9.89405e-10	-0.780576	3.23891e-10	-9.89405e-10	-0.696723	1.59679e-08	-9.89405e-10	-0.796678
159606535	chr6:159606535:G:T	6.89011e-25	-9.89405e-10	1.77402	4.22435e-09	-9.89405e-10	1.87149	1.96779e-07	-9.89405e-10	1.71483
159606575	chr6:159606575:C:T	5.22572e-26	-9.89405e-10	-0.805058	3.15685e-10	-9.89405e-10	-0.722385	1.5588e-08	-9.89405e-10	-0.820751
159606820	chr6:159606820:T:A	2.77417e-26	-9.89405e-10	-1.4383	1.51746e-10	-9.89405e-10	-1.45492	8.40177e-09	-9.89405e-10	-1.43881
159606883	chr6:159606883:C:T	5.34876e-26	-9.89405e-10	-0.781786	3.23478e-10	-9.89405e-10	-0.698	1.5951e-08	-9.89405e-10	-0.797735
159607037	chr6:159607037:A:G	5.0275e-26	-9.89405e-10	-0.843729	3.03002e-10	-9.89405e-10	-0.76339	1.5e-08	-9.89405e-10	-0.859204
159607098	chr6:159607098:AT:A	5.1017e-26	-9.89405e-10	-0.829077	3.07742e-10	-9.89405e-10	-0.74787	1.52223e-08	-9.89405e-10	-0.844492
159607208	chr6:159607208:T:C	3.08002e-26	-9.89405e-10	-1.33371	1.66606e-10	-9.89405e-10	-1.3615	9.33923e-09	-9.89405e-10	-1.33303
159607229	chr6:159607229:T:G	5.40212e-26	-9.89405e-10	-0.77186	3.26916e-10	-9.89405e-10	-0.687428	1.61076e-08	-9.89405e-10	-0.787964
159607456	chr6:159607456:C:T	5.1945e-26	-9.89405e-10	-0.811051	3.13686e-10	-9.89405e-10	-0.728739	1.5492e-08	-9.89405e-10	-0.826929
159607843	chr6:159607843:T:C	5.31498e-26	-9.89405e-10	-0.788122	3.21317e-10	-9.89405e-10	-0.704703	1.5849e-08	-9.89405e-10	-0.804151
159608976	chr6:159608976:G:A	9.93516e-27	-2.02752	-0.437635	3.74238e-11	-2.36059	-0.494237	2.64233e-09	-2.22949	-0.366109
159609031	chr6:159609031:A:T	6.22149e-27	-1.73066	-1.20257	2.61351e-11	-1.94169	-1.27216	1.73539e-09	-1.81499	-1.20103
159609045	chr6:159609045:T:C	4.11111e-26	-1.04496	-9.24033e-10	2.38812e-10	-1.00145	-9.24033e-10	7.11672e-08	0.697776	-9.24033e-10
159609267	chr6:159609267:C:T	5.11302e-27	-1.61421	-1.51524	4.19971e-11	-1.22788	-1.51165	2.06924e-09	-1.32587	-1.5142
159609344	chr6:159609344:C:T	3.55736e-26	-9.89405e-10	-1.18963	2.01573e-10	-9.89405e-10	-1.17098	1.07888e-08	-9.89405e-10	-1.18875
159609501	chr6:159609501:T:C	1.11777e-26	-2.34731	-9.24033e-10	6.16321e-11	-2.35595	-9.24033e-10	3.40379e-09	-2.34237	-9.24033e-10
159609506	chr6:159609506:T:C	3.8886e-26	-9.89405e-10	-1.1006	2.31606e-10	-9.89405e-10	-1.03209	1.17029e-08	-9.89405e-10	-1.10742
159609608	chr6:159609608:T:C	3.86387e-26	-9.89405e-10	-1.10698	2.30014e-10	-9.89405e-10	-1.03899	1.1629e-08	-9.89405e-10	-1.11375
159610027	chr6:159610027:T:A	2.57503e-27	-2.30481	-1.51056	1.36545e-11	-2.3482	-1.51486	7.36435e-10	-2.35861	-1.51458
159610183	chr6:159610183:T:G	4.84861e-27	-1.82199	-1.36056	2.13511e-11	-2.0082	-1.40782	1.37448e-09	-1.88957	-1.35961
159610446	chr6:159610446:C:T	2.8586e-26	-9.89405e-10	-1.40832	1.55169e-10	-9.89405e-10	-1.43261	8.81997e-09	-9.89405e-10	-1.39024
159610560	chr6:159610560:A:G	2.60893e-26	-9.89405e-10	-1.49971	1.45953e-10	-9.89405e-10	-1.49385	7.91175e-09	-9.89405e-10	-1.49891
159610579	chr6:159610579:A:G	5.09105e-25	-9.89405e-10	1.47142	3.10861e-09	-9.89405e-10	1.5648	1.45897e-07	-9.89405e-10	1.41564
159610616	chr6:159610616:T:C	3.90586e-26	-9.89405e-10	-1.09617	2.32608e-10	-9.89405e-10	-1.02777	1.17512e-08	-9.89405e-10	-1.1033
159610677	chr6:159610677:A:G	2.84856e-26	-9.89405e-10	-1.41184	1.54338e-10	-9.89405e-10	-1.43799	8.66474e-09	-9.89405e-10	-1.40799
159610828	chr6:159610828:CTAGT:C	3.385e-27	-2.15415	-1.38773	2.43611e-11	-1.91674	-1.3674	1.36938e-09	-1.88053	-1.37237
159610954	chr6:159610954:T:C	3.86313e-26	-9.89405e-10	-1.10717	2.29964e-10	-9.89405e-10	-1.03921	1.16268e-08	-9.89405e-10	-1.11394
159611032	chr6:159611032:T:C	3.95638e-26	-9.89405e-10	-1.08332	2.35961e-10	-9.89405e-10	-1.01346	1.19068e-08	-9.89405e-10	-1.09015
159611206	chr6:159611206:C:G	3.8899e-26	-9.89405e-10	-1.10027	2.31685e-10	-9.89405e-10	-1.03175	1.17067e-08	-9.89405e-10	-1.10709
159611405	chr6:159611405:G:A	5.55223e-26	-0.744452	-9.24033e-10	6.79363e-11	-2.25856	-9.24033e-10	3.40065e-09	-2.34329	-9.24033e-10
159611461	chr6:159611461:G:A	1.19229e-26	-2.28278	-9.24033e-10	6.70507e-11	-2.27168	-9.24033e-10	3.38721e-09	-2.34725	-9.24033e-10
159611555	chr6:159611555:A:C	3.89464e-26	-9.89405e-10	-1.09905	2.32e-10	-9.89405e-10	-1.03039	1.17204e-08	-9.89405e-10	-1.10592
159611583	chr6:159611583:C:G	3.8991e-26	-9.89405e-10	-1.0979	2.32302e-10	-9.89405e-10	-1.02909	1.17337e-08	-9.89405e-10	-1.10479
159611667	chr6:159611667:C:A	3.87596e-26	-9.89405e-10	-1.10386	2.30796e-10	-9.89405e-10	-1.0356	1.16652e-08	-9.89405e-10	-1.11064
159611681	chr6:159611681:C:A	3.20204e-26	-9.89405e-10	-1.29486	1.7712e-10	-9.89405e-10	-1.3003	9.33603e-09	-9.89405e-10	-1.33337
159611698	chr6:159611698:C:T	5.09105e-25	-9.89405e-10	1.47142	3.10861e-09	-9.89405e-10	1.5648	1.45897e-07	-9.89405e-10	1.41564
159611952	chr6:159611952:A:G	1.1051e-26	-2.35871	-9.24033e-10	1.46175e-10	-1.49233	-9.24033e-10	1.19676e-08	-1.08506	-9.24033e-10
159612145	chr6:159612145:G:A	4.82319e-26	-9.89405e-10	-0.885215	2.77526e-10	-9.89405e-10	-0.851215	1.47414e-08	-9.89405e-10	-0.876598
159612372	chr6:159612372:A:G	3.85647e-26	-9.89405e-10	-1.1089	2.2947e-10	-9.89405e-10	-1.04136	1.16047e-08	-9.89405e-10	-1.11584
159612414	chr6:159612414:G:A	3.8899e-26	-9.89405e-10	-1.10027	2.31685e-10	-9.89405e-10	-1.03175	1.17067e-08	-9.89405e-10	-1.10709
159612426	chr6:159612426:C:T	3.97403e-26	-9.89405e-10	-1.07887	2.37102e-10	-9.89405e-10	-1.00864	1.19572e-08	-9.89405e-10	-1.08592
159612429	chr6:159612429:A:T	3.80479e-26	-9.89405e-10	-1.12239	2.26216e-10	-9.89405e-10	-1.05564	1.14542e-08	-9.89405e-10	-1.1289
159612430	chr6:159612430:G:A	3.81195e-26	-9.89405e-10	-1.12051	2.26674e-10	-9.89405e-10	-1.05362	1.14741e-08	-9.89405e-10	-1.12717
159612590	chr6:159612590:C:T	3.90448e-26	-9.89405e-10	-1.09653	2.32622e-10	-9.89405e-10	-1.02772	1.17502e-08	-9.89405e-10	-1.10338
159612854	chr6:159612854:T:G	1.62654e-26	-1.9722	-9.24033e-10	8.1692e-11	-2.07417	-9.24033e-10	4.07209e-09	-2.1631	-9.24033e-10
159613040	chr6:159613040:A:ACTT	3.8899e-26	-9.89405e-10	-1.10027	2.31685e-10	-9.89405e-10	-1.03175	1.17067e-08	-9.89405e-10	-1.10709
159613049	chr6:159613049:C:T	3.8899e-26	-9.89405e-10	-1.10027	2.31685e-10	-9.89405e-10	-1.03175	1.17067e-08	-9.89405e-10	-1.10709
159613199	chr6:159613199:G:A	1.10906e-26	-2.35514	-9.24033e-10	6.14983e-11	-2.35812	-9.24033e-10	3.34388e-09	-2.36012	-9.24033e-10
159613492	chr6:159613492:G:A	3.93984e-26	-9.89405e-10	-1.08751	2.34791e-10	-9.89405e-10	-1.01844	1.18526e-08	-9.89405e-10	-1.09471
159613582	chr6:159613582:G:A	5.09105e-25	-9.89405e-10	1.47142	3.10861e-09	-9.89405e-10	1.5648	1.45897e-07	-9.89405e-10	1.41564
159614144	chr6:159614144:C:T	3.73117e-26	-9.89405e-10	-1.14193	2.21488e-10	-9.89405e-10	-1.07676	1.12325e-08	-9.89405e-10	-1.14845
159614646	chr6:159614646:C:T	3.8899e-26	-9.89405e-10	-1.10027	2.31685e-10	-9.89405e-10	-1.03175	1.17067e-08	-9.89405e-10	-1.10709
159614710	chr6:159614710:A:G	5.09105e-25	-9.89405e-10	1.47142	3.10861e-09	-9.89405e-10	1.5648	1.45897e-07	-9.89405e-10	1.41564
159614713	chr6:159614713:T:C	4.17083e-27	-1.84883	-1.48429	1.91969e-11	-2.01044	-1.51194	1.188e-09	-1.91164	-1.48334
159614823	chr6:159614823:G:A	1.77238e-25	0.416259	-9.24033e-10	8.41597e-10	0.258172	-9.24033e-10	6.01478e-08	0.52955	-9.24033e-10
159614845	chr6:159614845:C:A	3.9394e-25	-9.89405e-10	1.21496	2.41472e-09	-9.89405e-10	1.31221	1.13795e-07	-9.89405e-10	1.16714
159615057	chr6:159615057:T:C	4.76665e-26	-9.89405e-10	-0.897007	2.668e-10	-9.89405e-10	-0.890633	1.42911e-08	-9.89405e-10	-0.907617
159615158	chr6:159615158:A:C	3.5094e-26	-9.89405e-10	-1.2032	2.06889e-10	-9.89405e-10	-1.14495	1.05497e-08	-9.89405e-10	-1.21115
159615641	chr6:159615641:TATTG:T	7.14934e-26	-9.89405e-10	-0.49163	3.76783e-10	-9.89405e-10	-0.54546	2.12021e-08	-9.89405e-10	-0.513154
159615791	chr6:159615791:T:A	5.38747e-27	-1.79646	-1.2807	2.29817e-11	-1.96559	-1.37684	1.53163e-09	-1.86076	-1.28017
159615793	chr6:159615793:T:C	2.56948e-26	-9.89405e-10	-1.51495	1.43982e-10	-9.89405e-10	-1.50744	7.78943e-09	-9.89405e-10	-1.51449
159616006	chr6:159616006:C:A	4.5311e-26	-9.89405e-10	-0.947685	2.34942e-10	-9.89405e-10	-1.01779	1.36018e-08	-9.89405e-10	-0.957055
159616114	chr6:159616114:A:C	3.42859e-26	-9.89405e-10	-1.2265	1.93677e-10	-9.89405e-10	-1.21094	1.03551e-08	-9.89405e-10	-1.22978
159616333	chr6:159616333:G:A	1.49587e-26	-0.70922	-1.34672	7.55899e-11	-0.756694	-1.39511	7.53618e-09	-0.194718	-1.35282
159616830	chr6:159616830:A:G	1.4034e-25	-9.89405e-10	0.182833	8.34773e-10	-9.89405e-10	0.25003	4.10711e-08	-9.89405e-10	0.148049
159616835	chr6:159616835:A:G	2.92527e-27	-2.19721	-1.49064	1.95984e-11	-2.00695	-1.49474	1.15297e-09	-1.93854	-1.48637
159617231	chr6:159617231:A:C	3.32849e-27	-2.07152	-1.4872	1.55103e-11	-2.22782	-1.5078	9.34427e-10	-2.15148	-1.4836
159617336	chr6:159617336:C:A	2.68829e-26	-9.89405e-10	-1.46975	1.51161e-10	-9.89405e-10	-1.45878	8.10464e-09	-9.89405e-10	-1.47482
159617432	chr6:159617432:G:A	3.71406e-27	-2.08347	-1.36564	2.66185e-11	-1.82551	-1.37002	1.49652e-09	-1.77889	-1.38522
159617794	chr6:159617794:T:C	2.74041e-27	-2.25038	-1.50275	1.74998e-11	-2.10528	-1.50966	1.03481e-09	-2.03382	-1.49922
159617808	chr6:159617808:T:C	1.13225e-26	-0.844515	-1.48992	5.85253e-11	-0.906478	-1.50119	5.61867e-09	-0.349927	-1.49123
159618136	chr6:159618136:T:C	8.01421e-26	-9.89405e-10	-0.377434	4.55881e-10	-9.89405e-10	-0.354899	2.34776e-08	-9.89405e-10	-0.411209
159618360	chr6:159618360:A:G	3.95439e-26	-9.89405e-10	-1.08383	2.10626e-10	-9.89405e-10	-1.12705	1.19249e-08	-9.89405e-10	-1.08863
159618771	chr6:159618771:A:G	4.18175e-27	-2.10256	-1.22794	2.43756e-11	-2.00303	-1.28052	1.2237e-09	-2.12867	-1.2367
159618785	chr6:159618785:C:T	4.00387e-27	-2.25331	-1.12066	2.23823e-11	-2.18419	-1.18467	1.1766e-09	-2.27161	-1.13301
159618855	chr6:159618855:C:A	4.17753e-27	-2.09429	-1.23723	2.44248e-11	-1.99317	-1.28836	1.22259e-09	-2.12073	-1.24555
159618909	chr6:159618909:T:C	5.34651e-25	-9.89405e-10	1.52038	3.26404e-09	-9.89405e-10	1.61359	1.52975e-07	-9.89405e-10	1.46302
159619080	chr6:159619080:A:G	4.21334e-27	-2.10025	-1.22273	2.45566e-11	-1.99924	-1.27691	1.23387e-09	-2.12559	-1.23151
159619141	chr6:159619141:G:T	2.51527e-27	-2.32257	-1.51629	1.43258e-11	-2.29964	-1.51543	7.519e-10	-2.33614	-1.51627
159619143	chr6:159619143:T:C	2.12569e-26	-1.70455	-9.24033e-10	1.52745e-10	-1.44836	-9.24033e-10	9.1564e-09	-1.3528	-9.24033e-10
159619193	chr6:159619193:G:A	5.07757e-25	-9.89405e-10	1.46877	3.10029e-09	-9.89405e-10	1.56212	1.45512e-07	-9.89405e-10	1.413
159619419	chr6:159619419:G:A	3.65506e-26	-9.89405e-10	-1.16254	1.94478e-10	-9.89405e-10	-1.20681	1.09732e-08	-9.89405e-10	-1.1718
159619524	chr6:159619524:G:A	3.83595e-26	-9.89405e-10	-1.11423	2.03496e-10	-9.89405e-10	-1.16148	1.1509e-08	-9.89405e-10	-1.12412
159620042	chr6:159620042:A:G	1.09725e-26	-0.961821	-1.40403	5.76282e-11	-0.992366	-1.43075	5.50904e-09	-0.456046	-1.40482
159620170	chr6:159620170:T:A	1.45417e-26	-2.08421	-9.24033e-10	2.87696e-10	-0.815227	-9.24033e-10	1.68269e-08	-0.744276	-9.24033e-10
159620298	chr6:159620298:C:A	2.98969e-27	-2.22284	-1.44323	1.97384e-11	-2.04858	-1.44599	1.10693e-09	-2.00981	-1.45586
159620479	chr6:159620479:C:T	4.97579e-26	-9.89405e-10	-0.854066	2.6123e-10	-9.89405e-10	-0.911729	1.49458e-08	-9.89405e-10	-0.862826
159620501	chr6:159620501:T:G	4.99378e-26	-9.89405e-10	-0.850457	2.62071e-10	-9.89405e-10	-0.908516	1.49966e-08	-9.89405e-10	-0.859435
159620542	chr6:159620542:C:A	2.02069e-26	-1.75521	-9.24033e-10	7.14849e-11	-2.20764	-9.24033e-10	3.61814e-09	-2.2813	-9.24033e-10
159620602	chr6:159620602:G:A	3.19447e-26	-9.89405e-10	-1.29723	1.76706e-10	-9.89405e-10	-1.30264	9.31594e-09	-9.89405e-10	-1.33553
159621298	chr6:159621298:G:A	6.00871e-26	-9.89405e-10	-0.665441	3.11724e-10	-9.89405e-10	-0.735011	1.81061e-08	-9.89405e-10	-0.671006
159621417	chr6:159621417:G:A	4.01843e-26	-9.89405e-10	-1.06776	2.16993e-10	-9.89405e-10	-1.09727	1.20288e-08	-9.89405e-10	-1.07996
159621580	chr6:159621580:A:C	5.17819e-26	-9.89405e-10	-0.814195	2.71311e-10	-9.89405e-10	-0.873864	1.5547e-08	-9.89405e-10	-0.823386
159621720	chr6:159621720:A:T	2.90858e-27	-2.2866	-1.40697	1.81691e-11	-2.15826	-1.41915	1.06382e-09	-2.11205	-1.39334
159621826	chr6:159621826:G:A	2.49115e-27	-2.33766	-1.51083	1.36267e-11	-2.34944	-1.51566	7.35756e-10	-2.35872	-1.51539
159622641	chr6:159622641:A:C	6.0269e-26	-9.89405e-10	-0.662418	3.12463e-10	-9.89405e-10	-0.732643	1.81604e-08	-9.89405e-10	-0.668011
159622828	chr6:159622828:A:C	5.11022e-27	-1.77393	-1.35607	2.24201e-11	-1.9349	-1.43227	1.47795e-09	-1.81864	-1.35796
159622837	chr6:159622837:C:T	2.50561e-27	-2.3386	-1.5041	1.43065e-11	-2.32088	-1.49554	7.52755e-10	-2.3494	-1.50187
159622926	chr6:159622926:A:T	4.0406e-27	-2.35983	-1.00501	2.3688e-11	-2.35488	-0.957279	1.2089e-09	-2.36019	-1.01735
159623228	chr6:159623228:G:A	4.24523e-26	-9.89405e-10	-1.01285	2.24379e-10	-9.89405e-10	-1.06379	1.27608e-08	-9.89405e-10	-1.02088
159623245	chr6:159623245:G:A	3.15576e-25	-9.89405e-10	0.993162	1.88933e-09	-9.89405e-10	1.06685	8.94834e-08	-9.89405e-10	0.926798
159623265	chr6:159623265:T:A	5.00024e-26	-9.89405e-10	-0.849164	2.62491e-10	-9.89405e-10	-0.906912	1.50185e-08	-9.89405e-10	-0.857976
159623270	chr6:159623270:G:A	4.88086e-26	-9.89405e-10	-0.873329	2.56483e-10	-9.89405e-10	-0.93007	1.46627e-08	-9.89405e-10	-0.881948
159623527	chr6:159623527:A:C	7.39762e-27	-1.32419	-1.43589	3.87397e-11	-1.36208	-1.45819	3.50004e-09	-0.876023	-1.43846
159623720	chr6:159623720:A:C	1.33788e-26	-1.21241	-0.95516	6.76092e-11	-1.21997	-1.04342	6.45534e-09	-0.73869	-0.963657
159623883	chr6:159623883:G:A	1.19876e-26	-2.27736	-9.24033e-10	6.14431e-11	-2.35902	-9.24033e-10	3.34287e-09	-2.36043	-9.24033e-10
159624300	chr6:159624300:T:C	4.8351e-27	-1.81379	-1.37154	2.14722e-11	-1.9678	-1.44257	1.40601e-09	-1.8543	-1.37219
159624338	chr6:159624338:C:T	5.09105e-25	-9.89405e-10	1.47142	3.10861e-09	-9.89405e-10	1.5648	1.45897e-07	-9.89405e-10	1.41564
159624561	chr6:159624561:G:A	3.04897e-26	-9.89405e-10	-1.34385	1.6501e-10	-9.89405e-10	-1.37112	9.10762e-09	-9.89405e-10	-1.35814
159624652	chr6:159624652:T:C	4.80832e-27	-1.71135	-1.47953	3.90285e-11	-1.35095	-1.46189	1.92816e-09	-1.43865	-1.47204
159624968	chr6:159624968:A:T	2.75856e-27	-2.27708	-1.46945	1.74485e-11	-2.14011	-1.47776	1.0113e-09	-2.09545	-1.46056
159625369	chr6:159625369:C:T	4.60309e-27	-2.05348	-1.18103	2.70031e-11	-1.98409	-1.19708	1.18839e-09	-2.25324	-1.14141
159625405	chr6:159625405:A:G	2.5037e-27	-2.33533	-1.50814	1.42915e-11	-2.31652	-1.50094	7.51066e-10	-2.34724	-1.50628
159625432	chr6:159625432:C:T	4.77342e-27	-1.71274	-1.48543	3.86746e-11	-1.3528	-1.46915	1.91237e-09	-1.44041	-1.4785
159625801	chr6:159625801:G:A	5.31343e-26	-9.89405e-10	-0.788414	2.75074e-10	-9.89405e-10	-0.860089	1.59124e-08	-9.89405e-10	-0.800159
159625914	chr6:159625914:T:C	7.6783e-26	-9.89405e-10	-0.420252	3.90615e-10	-9.89405e-10	-0.509408	2.30393e-08	-9.89405e-10	-0.430053
159625917	chr6:159625917:T:TA	9.33627e-27	-1.07836	-1.44896	4.87053e-11	-1.12346	-1.46788	4.62044e-09	-0.58594	-1.45083
159626424	chr6:159626424:A:G	3.46018e-26	-9.89405e-10	-1.21733	1.90847e-10	-9.89405e-10	-1.22566	1.00004e-08	-9.89405e-10	-1.26463
159626672	chr6:159626672:T:C	6.16911e-26	-9.89405e-10	-0.639096	3.18548e-10	-9.89405e-10	-0.713358	1.85035e-08	-9.89405e-10	-0.649297
159627133	chr6:159627133:T:G	5.37379e-27	-1.76869	-1.31101	2.33506e-11	-1.92918	-1.39733	1.55682e-09	-1.8113	-1.31331
159627259	chr6:159627259:C:T	3.10445e-26	-9.89405e-10	-1.32581	1.67331e-10	-9.89405e-10	-1.35716	9.41003e-09	-9.89405e-10	-1.32548
159627605	chr6:159627605:T:A	4.44067e-27	-1.8201	-1.45033	2.12769e-11	-1.91841	-1.5011	1.36699e-09	-1.80365	-1.45099
159627867	chr6:159627867:G:A	9.95845e-26	-9.89405e-10	-0.160229	5.42271e-10	-9.89405e-10	-0.181365	2.76221e-08	-9.89405e-10	-0.248639
159627899	chr6:159627899:C:A	1.7242e-25	0.388697	-9.24033e-10	1.09378e-09	0.520268	-9.24033e-10	8.0971e-08	0.826836	-9.24033e-10
159628266	chr6:159628266:G:A	3.13192e-26	-9.89405e-10	-1.317	1.69286e-10	-9.89405e-10	-1.34554	9.48517e-09	-9.89405e-10	-1.31753
159628267	chr6:159628267:C:T	3.13192e-26	-9.89405e-10	-1.317	1.69286e-10	-9.89405e-10	-1.34554	9.48517e-09	-9.89405e-10	-1.31753
159628363	chr6:159628363:A:G	3.1879e-26	-9.89405e-10	-1.29929	1.71716e-10	-9.89405e-10	-1.33129	9.6259e-09	-9.89405e-10	-1.3028
159628410	chr6:159628410:A:C	8.62929e-27	-1.44815	-1.15792	3.16612e-11	-1.75911	-1.26293	2.23947e-09	-1.61161	-1.14941
159628981	chr6:159628981:G:T	6.82182e-26	-9.89405e-10	-0.538525	3.52956e-10	-9.89405e-10	-0.610788	2.04467e-08	-9.89405e-10	-0.549434
159629194	chr6:159629194:G:A	2.94267e-25	-9.89405e-10	0.923252	1.78205e-09	-9.89405e-10	1.00839	8.47623e-08	-9.89405e-10	0.872595
159629218	chr6:159629218:C:T	2.58992e-26	-9.89405e-10	-1.50702	1.43066e-10	-9.89405e-10	-1.51383	7.85269e-09	-9.89405e-10	-1.5064
159629244	chr6:159629244:A:G	1.11844e-25	-9.89405e-10	-0.0441301	5.9967e-10	-9.89405e-10	-0.0807503	3.30838e-08	-9.89405e-10	-0.0682119
159629258	chr6:159629258:C:T	3.14248e-26	-9.89405e-10	-1.31364	1.69771e-10	-9.89405e-10	-1.34268	9.51583e-09	-9.89405e-10	-1.3143
159629316	chr6:159629316:A:G	2.59138e-26	-9.89405e-10	-1.50646	1.43107e-10	-9.89405e-10	-1.51354	7.85721e-09	-9.89405e-10	-1.50582
159629372	chr6:159629372:C:T	3.4903e-26	-9.89405e-10	-1.20866	1.98122e-10	-9.89405e-10	-1.18825	1.06062e-08	-9.89405e-10	-1.20581
159629383	chr6:159629383:T:C	7.67438e-27	-1.30001	-1.42334	2.90238e-11	-1.65988	-1.44913	1.83221e-09	-1.54231	-1.41942
159629477	chr6:159629477:C:CT	7.02763e-27	-1.55936	-1.25203	3.08921e-11	-1.6991	-1.34753	2.15278e-09	-1.54701	-1.25349
159629953	chr6:159629953:C:T	9.85494e-27	-1.34339	-1.12987	3.64747e-11	-1.69193	-1.18858	2.38051e-09	-1.575	-1.12494
159630139	chr6:159630139:C:T	1.94923e-25	0.511371	-9.24033e-10	1.24031e-09	0.645987	-9.24033e-10	9.2413e-08	0.959013	-9.24033e-10
159630226	chr6:159630226:G:A	2.80803e-27	-2.2977	-1.43105	1.49062e-11	-2.35388	-1.42148	8.03311e-10	-2.35956	-1.4267
159630318	chr6:159630318:T:C	1.14569e-25	-9.89405e-10	-0.0200602	6.13444e-10	-9.89405e-10	-0.0580413	3.38312e-08	-9.89405e-10	-0.0458707
159630633	chr6:159630633:A:G	6.98965e-27	-1.52455	-1.29225	3.08107e-11	-1.66606	-1.3832	2.14671e-09	-1.51009	-1.29323
159630787	chr6:159630787:C:T	9.87331e-27	-0.956142	-1.51526	5.28624e-11	-0.993315	-1.51612	5.0172e-09	-0.439078	-1.5153
159632959	chr6:159632959:C:T	2.56136e-27	-2.3392	-1.48149	1.4141e-11	-2.3506	-1.47745	7.83546e-10	-2.3249	-1.48628
159633199	chr6:159633199:A:G	3.20829e-26	-9.89405e-10	-1.29291	1.81191e-10	-9.89405e-10	-1.27758	9.71588e-09	-9.89405e-10	-1.29349
159633236	chr6:159633236:G:C	3.38371e-26	-9.89405e-10	-1.23968	1.8147e-10	-9.89405e-10	-1.27604	1.02153e-08	-9.89405e-10	-1.24337
159633445	chr6:159633445:A:G	2.5688e-27	-2.33854	-1.47926	1.41809e-11	-2.35015	-1.47509	7.85843e-10	-2.32405	-1.4842
159633486	chr6:159633486:C:T	2.68468e-27	-2.33884	-1.43484	1.4749e-11	-2.36044	-1.42551	8.10711e-10	-2.34534	-1.43176
159633753	chr6:159633753:C:T	7.24425e-27	-1.29984	-1.48119	2.7974e-11	-1.64979	-1.49607	1.7083e-09	-1.55564	-1.47612
159633904	chr6:159633904:T:C	7.28398e-27	-1.48772	-1.28783	3.17348e-11	-1.6465	-1.37321	2.2395e-09	-1.47206	-1.28894
159633923	chr6:159633923:C:T	6.94948e-27	-1.47492	-1.34765	3.05894e-11	-1.63698	-1.41949	2.13051e-09	-1.46319	-1.34771
159633926	chr6:159633926:G:A	1.21884e-26	-1.38143	-0.879321	4.53813e-11	-1.69632	-0.965714	2.92585e-09	-1.61344	-0.880229
159635077	chr6:159635077:A:G	9.0402e-27	-1.09793	-1.46162	3.4055e-11	-1.46728	-1.48187	2.19715e-09	-1.32289	-1.4572
159635337	chr6:159635337:G:A	1.10973e-26	-2.35454	-9.24033e-10	6.15662e-11	-2.35702	-9.24033e-10	3.39422e-09	-2.34518	-9.24033e-10
159636044	chr6:159636044:G:A	1.15454e-26	-2.31495	-9.24033e-10	6.44016e-11	-2.31199	-9.24033e-10	3.46041e-09	-2.32587	-9.24033e-10
159636332	chr6:159636332:A:G	3.76239e-26	-9.89405e-10	-1.1336	2.13875e-10	-9.89405e-10	-1.11174	1.13854e-08	-9.89405e-10	-1.13492
159636630	chr6:159636630:T:C	3.41486e-26	-9.89405e-10	-1.23051	1.83009e-10	-9.89405e-10	-1.26759	1.03066e-08	-9.89405e-10	-1.23447
159636641	chr6:159636641:G:C	3.25254e-26	-9.89405e-10	-1.27921	1.75453e-10	-9.89405e-10	-1.30976	9.8653e-09	-9.89405e-10	-1.27823
159637208	chr6:159637208:C:T	8.37603e-27	-1.52097	-1.11489	3.5928e-11	-1.69879	-1.19683	2.54364e-09	-1.51576	-1.1179
159637932	chr6:159637932:C:T	6.6174e-27	-1.37908	-1.49245	2.63186e-11	-1.70233	-1.50452	1.59747e-09	-1.61054	-1.48829
159637973	chr6:159637973:G:GCAAA	7.01867e-27	-1.46574	-1.34692	3.11347e-11	-1.61724	-1.42157	2.19557e-09	-1.43613	-1.34468
159638045	chr6:159638045:T:C	3.57193e-27	-2.34625	-1.14188	1.903e-11	-2.35809	-1.17302	1.06716e-09	-2.33624	-1.16602
159638212	chr6:159638212:A:G	3.24366e-25	-9.89405e-10	1.02064	1.96673e-09	-9.89405e-10	1.107	9.33313e-08	-9.89405e-10	0.9689
159638232	chr6:159638232:C:T	3.23512e-27	-2.27494	-1.31223	1.77279e-11	-2.33076	-1.27123	9.01437e-10	-2.3553	-1.31572
159638712	chr6:159638712:C:A	3.66476e-27	-2.35141	-1.11106	1.96612e-11	-2.35517	-1.14332	1.1084e-09	-2.32824	-1.1361
159639039	chr6:159639039:T:A	6.78056e-27	-1.38021	-1.46697	2.63448e-11	-1.72174	-1.48412	1.66992e-09	-1.59089	-1.46359
159639580	chr6:159639580:G:A	6.39269e-27	-1.55459	-1.35149	2.86969e-11	-1.69556	-1.42478	1.99383e-09	-1.52788	-1.34932
159640058	chr6:159640058:C:T	2.62699e-27	-2.34564	-1.44976	1.45359e-11	-2.35914	-1.44137	8.0519e-10	-2.33727	-1.44666
159640085	chr6:159640085:G:A	2.56643e-26	-9.89405e-10	-1.51613	1.43067e-10	-9.89405e-10	-1.51382	7.78031e-09	-9.89405e-10	-1.51566
159640197	chr6:159640197:C:T	3.60593e-27	-2.34739	-1.13127	1.92412e-11	-2.35765	-1.16242	1.07987e-09	-2.33474	-1.15568
159640445	chr6:159640445:A:G	5.48535e-27	-1.5634	-1.49576	2.2756e-11	-1.84546	-1.50684	1.36325e-09	-1.7656	-1.49178
159640459	chr6:159640459:C:G	1.03842e-25	-9.89405e-10	-0.118367	5.65953e-10	-9.89405e-10	-0.138619	2.90258e-08	-9.89405e-10	-0.199068
159640597	chr6:159640597:C:T	3.52678e-26	-9.89405e-10	-1.19827	1.8863e-10	-9.89405e-10	-1.23734	1.06429e-08	-9.89405e-10	-1.20237
159640893	chr6:159640893:G:A	2.5486e-27	-2.36011	-1.46558	1.41512e-11	-2.36043	-1.4669	7.68181e-10	-2.35514	-1.47585
159641068	chr6:159641068:C:T	2.7223e-27	-2.35537	-1.40439	1.49229e-11	-2.35429	-1.41994	8.38049e-10	-2.32474	-1.4192
159641095	chr6:159641095:G:A	2.68879e-27	-2.35153	-1.42061	1.46506e-11	-2.35756	-1.43508	8.19023e-10	-2.33261	-1.43429
159641102	chr6:159641102:AC:A	3.68629e-25	-9.89405e-10	1.14856	2.23989e-09	-9.89405e-10	1.23705	1.0593e-07	-9.89405e-10	1.09553
159641340	chr6:159641340:G:A	9.54858e-26	-9.89405e-10	-0.202259	4.99374e-10	-9.89405e-10	-0.263776	2.82401e-08	-9.89405e-10	-0.226512
159641640	chr6:159641640:G:C	3.00898e-27	-2.34763	-1.31201	1.70774e-11	-2.35885	-1.28052	9.3219e-10	-2.33724	-1.30023
159641803	chr6:159641803:A:G	3.51974e-26	-9.89405e-10	-1.20026	1.99802e-10	-9.89405e-10	-1.1798	1.06691e-08	-9.89405e-10	-1.1999
159641989	chr6:159641989:G:A	3.10923e-27	-2.3576	-1.26926	1.80126e-11	-2.34976	-1.23629	9.9538e-10	-2.31377	-1.25812
159642020	chr6:159642020:A:G	1.48507e-26	-2.06319	-9.24033e-10	9.34561e-11	-1.93964	-9.24033e-10	7.82209e-09	-1.5103	-9.24033e-10
159642539	chr6:159642539:A:G	1.10941e-26	-2.35482	-9.24033e-10	6.14771e-11	-2.35847	-9.24033e-10	3.39194e-09	-2.34585	-9.24033e-10
159642820	chr6:159642820:T:C	3.55928e-27	-2.0684	-1.42327	3.64354e-11	-1.41879	-1.4628	9.42029e-10	-2.21989	-1.40708
159643152	chr6:159643152:C:T	2.49442e-25	-9.89405e-10	0.757992	1.51697e-09	-9.89405e-10	0.84734	7.23642e-08	-9.89405e-10	0.714457
159643836	chr6:159643836:G:A	2.43797e-27	-2.36001	-1.51006	1.35808e-11	-2.36009	-1.50838	7.40502e-10	-2.35559	-1.51209
159644342	chr6:159644342:A:G	3.23257e-27	-2.12174	-1.46622	2.83219e-11	-1.65698	-1.47651	8.13555e-10	-2.32376	-1.44984
159645273	chr6:159645273:A:G	2.98776e-26	-9.89405e-10	-1.36413	1.61518e-10	-9.89405e-10	-1.39251	9.03309e-09	-9.89405e-10	-1.36636
159645640	chr6:159645640:C:T	3.17687e-27	-2.15238	-1.45296	3.41172e-11	-1.52597	-1.42135	8.68585e-10	-2.24404	-1.4641
159645646	chr6:159645646:G:A	4.27321e-26	-9.89405e-10	-1.00628	2.30544e-10	-9.89405e-10	-1.03669	1.33407e-08	-9.89405e-10	-0.976436
159645821	chr6:159645821:C:T	3.52388e-26	-9.89405e-10	-1.19909	1.94119e-10	-9.89405e-10	-1.20866	1.08501e-08	-9.89405e-10	-1.18308
159645879	chr6:159645879:G:A	2.74902e-27	-2.24276	-1.50723	1.46509e-11	-2.29135	-1.50129	7.4985e-10	-2.34957	-1.50557
159646147	chr6:159646147:A:C	6.5598e-26	-9.89405e-10	-0.57769	3.40875e-10	-9.89405e-10	-0.645613	1.96403e-08	-9.89405e-10	-0.589671
159646255	chr6:159646255:C:A	3.27114e-27	-2.06144	-1.51465	3.06562e-11	-1.53824	-1.51606	7.75727e-10	-2.31171	-1.5095
159646402	chr6:159646402:A:G	2.98996e-27	-2.36051	-1.30547	1.7684e-11	-2.32967	-1.2748	9.95999e-10	-2.27652	-1.29475
159647178	chr6:159647178:C:T	2.44507e-27	-2.36046	-1.5067	1.36009e-11	-2.35971	-1.50729	7.40285e-10	-2.35709	-1.51089
159647216	chr6:159647216:C:A	2.42288e-27	-2.36001	-1.51627	1.35403e-11	-2.35517	-1.51629	7.34398e-10	-2.36009	-1.51587
159647452	chr6:159647452:A:C	5.80301e-27	-1.53217	-1.47069	4.33506e-11	-1.24389	-1.46392	2.31661e-09	-1.26306	-1.46409
159647936	chr6:159647936:G:A	1.90886e-26	-2.19394	0.38179	1.0799e-10	-2.25896	0.463863	6.35677e-09	-2.23549	0.517751
159647946	chr6:159647946:T:A	2.56672e-26	-9.89405e-10	-1.51602	1.4278e-10	-9.89405e-10	-1.51582	7.77564e-09	-9.89405e-10	-1.51626
159648088	chr6:159648088:A:G	6.8525e-26	-9.89405e-10	-0.534037	4.10745e-10	-9.89405e-10	-0.459157	2.07276e-08	-9.89405e-10	-0.53579
159648168	chr6:159648168:T:C	6.42673e-26	-9.89405e-10	-0.598184	3.45618e-10	-9.89405e-10	-0.631797	1.91601e-08	-9.89405e-10	-0.614427
159648245	chr6:159648245:A:G	4.15029e-27	-1.9815	-1.35656	6.40548e-11	-0.955837	-1.36156	1.12186e-09	-2.10204	-1.35023
159648413	chr6:159648413:G:A	3.38547e-27	-2.31472	-1.22702	1.7875e-11	-2.31334	-1.28039	1.38336e-09	-2.06597	-1.17677
159648429	chr6:159648429:T:C	7.00939e-26	-9.89405e-10	-0.5114	3.78438e-10	-9.89405e-10	-0.541077	2.01119e-08	-9.89405e-10	-0.565944
159648605	chr6:159648605:C:G	7.60587e-27	-2.13518	-0.597139	4.16285e-11	-2.00707	-0.741276	4.49965e-09	-1.52592	-0.537335
159648737	chr6:159648737:A:G	4.77232e-27	-1.95509	-1.24332	2.60602e-11	-2.03294	-1.18378	1.12939e-09	-2.20215	-1.24343
159648846	chr6:159648846:G:C	4.58612e-27	-1.72203	-1.51617	2.98836e-11	-1.56363	-1.51619	1.82548e-09	-1.44989	-1.51553
159649384	chr6:159649384:A:T	5.5351e-27	-1.93048	-1.11965	3.05394e-11	-2.01221	-1.04591	1.29935e-09	-2.18723	-1.11816
159649392	chr6:159649392:C:T	2.89771e-26	-9.89405e-10	-1.39473	1.6197e-10	-9.89405e-10	-1.38972	8.70351e-09	-9.89405e-10	-1.40353
159649618	chr6:159649618:C:T	4.47463e-26	-9.89405e-10	-0.960228	2.46511e-10	-9.89405e-10	-0.969723	1.31495e-08	-9.89405e-10	-0.990872
159649644	chr6:159649644:T:G	7.05739e-27	-1.73976	-1.0674	4.71308e-11	-1.48648	-1.13773	6.24238e-09	-0.728116	-1.00778
159649899	chr6:159649899:A:C	8.86681e-27	-1.81206	-0.766862	1.65645e-10	-0.631259	-0.736025	2.17872e-09	-2.0158	-0.77271
159649933	chr6:159649933:AG:A	3.98678e-26	-9.89405e-10	-1.07567	2.35941e-10	-9.89405e-10	-1.01355	1.20523e-08	-9.89405e-10	-1.078
159650127	chr6:159650127:G:A	9.22269e-27	-2.06963	-0.469938	5.00575e-11	-1.94172	-0.62224	5.80889e-09	-1.41347	-0.394398
159650437	chr6:159650437:T:C	4.76915e-27	-1.96834	-1.23073	2.60983e-11	-2.04529	-1.16997	1.13001e-09	-2.21425	-1.23078
159650501	chr6:159650501:C:T	2.60806e-26	-9.89405e-10	-1.50004	1.46744e-10	-9.89405e-10	-1.48844	7.96249e-09	-9.89405e-10	-1.49251
159650579	chr6:159650579:C:G	6.74369e-27	-1.75884	-1.09379	4.46463e-11	-1.51637	-1.16199	5.84091e-09	-0.76584	-1.03653
159650659	chr6:159650659:G:A	4.32784e-26	-9.89405e-10	-0.993582	2.40513e-10	-9.89405e-10	-0.994355	1.35298e-08	-9.89405e-10	-0.962362
159650786	chr6:159650786:C:T	2.625e-27	-2.28462	-1.51153	1.56374e-11	-2.29541	-1.43205	8.84106e-10	-2.23339	-1.45705
159651029	chr6:159651029:C:G	3.84379e-26	-9.89405e-10	-1.11219	2.04117e-10	-9.89405e-10	-1.15844	1.07764e-08	-9.89405e-10	-1.18989
159651516	chr6:159651516:A:G	5.75244e-27	-1.91114	-1.10047	3.15922e-11	-2.00087	-1.02335	1.34231e-09	-2.17516	-1.0977
159653424	chr6:159653424:A:G	6.66322e-27	-1.77243	-1.0922	4.25822e-11	-1.58111	-1.14458	2.59097e-09	-1.51492	-1.1003
159653438	chr6:159653438:A:G	3.70684e-26	-9.89405e-10	-1.14847	1.96882e-10	-9.89405e-10	-1.19453	1.04313e-08	-9.89405e-10	-1.22245
159653616	chr6:159653616:G:A	3.21034e-27	-2.35464	-1.24021	1.81989e-11	-2.23293	-1.34284	1.25221e-09	-2.14956	-1.19278
159654165	chr6:159654165:G:A	5.97569e-27	-2.36025	-0.613288	3.61007e-11	-2.20293	-0.687892	2.30217e-09	-2.19829	-0.535115
159654183	chr6:159654183:A:G	5.17075e-26	-9.89405e-10	-0.815632	2.82189e-10	-9.89405e-10	-0.834552	1.50053e-08	-9.89405e-10	-0.858854
159654301	chr6:159654301:A:C	5.41859e-27	-1.95462	-1.11678	2.9976e-11	-2.03393	-1.0428	1.28301e-09	-2.20278	-1.11526
159654671	chr6:159654671:C:T	7.95871e-27	-1.75257	-0.934395	5.05679e-11	-1.55864	-0.995174	3.10478e-09	-1.49066	-0.943654
159654939	chr6:159654939:G:T	4.77199e-26	-9.89405e-10	-0.895888	2.53805e-10	-9.89405e-10	-0.940565	1.41903e-08	-9.89405e-10	-0.914698
159655488	chr6:159655488:C:T	2.58883e-26	-9.89405e-10	-1.50745	1.43647e-10	-9.89405e-10	-1.50977	7.90099e-09	-9.89405e-10	-1.50027
159655860	chr6:159655860:G:A	4.50616e-26	-9.89405e-10	-0.953205	2.61479e-10	-9.89405e-10	-0.910777	1.40378e-08	-9.89405e-10	-0.9255
159655913	chr6:159655913:G:A	8.55129e-27	-1.57778	-1.03737	3.59462e-11	-1.81002	-1.08509	1.66369e-09	-1.97679	-1.08142
159655943	chr6:159655943:C:T	3.53402e-26	-9.89405e-10	-1.19622	1.97046e-10	-9.89405e-10	-1.19369	1.1036e-08	-9.89405e-10	-1.16609
159656567	chr6:159656567:C:A	2.85769e-26	-9.89405e-10	-1.40864	1.55997e-10	-9.89405e-10	-1.4273	8.51948e-09	-9.89405e-10	-1.4249
159656979	chr6:159656979:T:TA	4.81401e-27	-1.97144	-1.21827	2.63976e-11	-2.04759	-1.15627	1.14648e-09	-2.21224	-1.21832
159657147	chr6:159657147:A:G	6.54195e-26	-0.580416	-9.24033e-10	3.3637e-10	-0.658918	-9.24033e-10	2.37109e-08	-0.401322	-9.24033e-10
159657152	chr6:159657152:T:C	2.70097e-26	-9.89405e-10	-1.46504	1.53985e-10	-9.89405e-10	-1.44027	8.21861e-09	-9.89405e-10	-1.46085
159657619	chr6:159657619:C:T	4.04946e-26	-9.89405e-10	-1.06007	2.13959e-10	-9.89405e-10	-1.11135	1.1297e-08	-9.89405e-10	-1.14272
159657729	chr6:159657729:C:T	5.22047e-27	-1.98155	-1.1271	2.89325e-11	-2.05649	-1.05568	1.24742e-09	-2.21855	-1.12763
159658022	chr6:159658022:T:C	3.07913e-26	-9.89405e-10	-1.334	1.7274e-10	-9.89405e-10	-1.32534	9.25345e-09	-9.89405e-10	-1.34226
159658035	chr6:159658035:AG:A	2.69942e-26	-9.89405e-10	-1.46562	1.53959e-10	-9.89405e-10	-1.44044	8.22264e-09	-9.89405e-10	-1.46036
159658038	chr6:159658038:C:A	2.70312e-26	-9.89405e-10	-1.46424	1.54218e-10	-9.89405e-10	-1.43876	8.23448e-09	-9.89405e-10	-1.45893
159658335	chr6:159658335:A:G	3.00477e-27	-2.15643	-1.50461	3.75471e-11	-1.33895	-1.51258	8.8905e-10	-2.17917	-1.50569
159658492	chr6:159658492:C:T	5.42795e-26	-9.89405e-10	-0.767088	3.14477e-10	-9.89405e-10	-0.72622	1.66343e-08	-9.89405e-10	-0.755788
159658621	chr6:159658621:G:A	2.93962e-27	-2.1782	-1.50476	3.57317e-11	-1.38842	-1.51267	8.70933e-10	-2.19962	-1.50583
159659071	chr6:159659071:G:A	7.46598e-27	-1.72133	-1.02955	4.79149e-11	-1.5217	-1.086	2.9378e-09	-1.45097	-1.03862
159659278	chr6:159659278:G:A	5.20476e-27	-1.96026	-1.1514	2.87314e-11	-2.03706	-1.08208	1.23247e-09	-2.20596	-1.15228
159659285	chr6:159659285:G:A	2.66028e-26	-9.89405e-10	-1.48022	1.51153e-10	-9.89405e-10	-1.45884	8.09124e-09	-9.89405e-10	-1.47647
159659427	chr6:159659427:G:T	6.44463e-27	-1.68294	-1.21505	1.22031e-10	-0.438465	-1.23439	1.53292e-09	-1.92018	-1.2199
159659665	chr6:159659665:G:A	7.36806e-27	-1.73453	-1.02955	4.7089e-11	-1.53909	-1.086	2.88717e-09	-1.46836	-1.03862
159660062	chr6:159660062:G:A	6.92103e-27	-1.62675	-1.19992	1.35715e-10	-0.345203	-1.22137	1.62728e-09	-1.87449	-1.20586
159660242	chr6:159660242:T:C	2.58581e-26	-9.89405e-10	-1.50861	1.44982e-10	-9.89405e-10	-1.50052	7.86761e-09	-9.89405e-10	-1.5045
159660360	chr6:159660360:A:G	2.71194e-26	-9.89405e-10	-1.46099	1.54743e-10	-9.89405e-10	-1.43536	8.25338e-09	-9.89405e-10	-1.45663
159660574	chr6:159660574:G:A	9.65752e-26	-9.89405e-10	-0.190913	5.34035e-10	-9.89405e-10	-0.196668	3.05547e-08	-9.89405e-10	-0.147736
159660624	chr6:159660624:G:A	3.07468e-27	-2.1222	-1.51584	1.6281e-11	-2.17625	-1.51088	7.73261e-10	-2.30847	-1.51593
159661204	chr6:159661204:G:A	3.39117e-26	-9.89405e-10	-1.23747	1.8501e-10	-9.89405e-10	-1.25672	1.02794e-08	-9.89405e-10	-1.23712
159661683	chr6:159661683:C:T	7.69009e-27	-1.69176	-1.02955	4.94457e-11	-1.49025	-1.086	3.03785e-09	-1.41748	-1.03862
159661812	chr6:159661812:C:G	2.87947e-26	-9.89405e-10	-1.40104	1.64969e-10	-9.89405e-10	-1.37137	8.76399e-09	-9.89405e-10	-1.3966
159661816	chr6:159661816:C:T	5.05173e-27	-1.92473	-1.21677	2.7578e-11	-2.0055	-1.15462	1.18224e-09	-2.18302	-1.21683
159661907	chr6:159661907:G:A	5.91499e-27	-2.35992	-0.623823	3.55592e-11	-2.20798	-0.697952	2.29023e-09	-2.19247	-0.546129
159662986	chr6:159662986:G:A	2.9481e-27	-2.1746	-1.50547	3.59305e-11	-1.38239	-1.51315	8.72782e-10	-2.19682	-1.5065
159663396	chr6:159663396:T:C	4.08677e-26	-9.89405e-10	-1.0509	2.42349e-10	-9.89405e-10	-0.986751	1.23571e-08	-9.89405e-10	-1.05303
159663737	chr6:159663737:A:T	7.73661e-27	-1.71972	-0.995557	4.94537e-11	-1.52249	-1.0536	3.03761e-09	-1.45079	-1.00539
159664086	chr6:159664086:T:G	3.63866e-26	-9.89405e-10	-1.16703	1.93848e-10	-9.89405e-10	-1.21005	1.02469e-08	-9.89405e-10	-1.24028
159664402	chr6:159664402:C:T	1.08579e-26	-1.68348	-0.692865	7.41648e-11	-1.41432	-0.756525	1.0193e-08	-0.635756	-0.609798
159664894	chr6:159664894:C:T	7.22505e-27	-1.76571	-1.01797	4.59116e-11	-1.5753	-1.07511	2.81296e-09	-1.50587	-1.02715
159664929	chr6:159664929:C:T	3.88429e-26	-9.89405e-10	-1.10171	2.29141e-10	-9.89405e-10	-1.04279	1.17127e-08	-9.89405e-10	-1.10658
159665056	chr6:159665056:G:A	1.21126e-26	-2.26699	-9.24033e-10	6.19355e-11	-2.35104	-9.24033e-10	3.39464e-09	-2.34506	-9.24033e-10
159665235	chr6:159665235:T:C	5.78657e-27	-1.76826	-1.23743	1.02346e-10	-0.591687	-1.25709	1.39366e-09	-1.99079	-1.24453
159665254	chr6:159665254:A:G	6.73566e-27	-1.79995	-1.05387	1.15675e-10	-0.644306	-1.08204	1.63011e-09	-2.01249	-1.06612
159665269	chr6:159665269:C:T	3.64726e-27	-2.15325	-1.31401	4.47428e-11	-1.34262	-1.33358	9.73478e-10	-2.2713	-1.32284
159665407	chr6:159665407:G:A	2.58786e-26	-9.89405e-10	-1.50782	1.43074e-10	-9.89405e-10	-1.51377	7.78359e-09	-9.89405e-10	-1.51524
159666269	chr6:159666269:A:G	3.09311e-26	-9.89405e-10	-1.32947	1.81728e-10	-9.89405e-10	-1.27462	9.44282e-09	-9.89405e-10	-1.322
159666827	chr6:159666827:C:A	4.87248e-26	-9.89405e-10	-0.875048	2.60226e-10	-9.89405e-10	-0.91558	1.42743e-08	-9.89405e-10	-0.908792
159667154	chr6:159667154:TCA:T	3.73189e-26	-9.89405e-10	-1.14174	2.04107e-10	-9.89405e-10	-1.15849	1.09448e-08	-9.89405e-10	-1.17439
159667256	chr6:159667256:G:A	3.04342e-26	-9.89405e-10	-1.34567	1.74961e-10	-9.89405e-10	-1.31257	9.22941e-09	-9.89405e-10	-1.34486
159668296	chr6:159668296:G:C	3.45389e-27	-2.09567	-1.42607	1.90046e-11	-2.15645	-1.37599	8.7244e-10	-2.28654	-1.41717
159668310	chr6:159668310:G:A	4.01282e-26	-9.89405e-10	-1.06916	2.37253e-10	-9.89405e-10	-1.008	1.21065e-08	-9.89405e-10	-1.07351
159668326	chr6:159668326:G:A	4.93872e-27	-1.88757	-1.27656	2.66871e-11	-1.9723	-1.22064	1.14144e-09	-2.15836	-1.27661
159668346	chr6:159668346:G:A	5.76735e-27	-1.8979	-1.11112	3.16301e-11	-1.98319	-1.03983	1.33264e-09	-2.16652	-1.11357
159668362	chr6:159668362:C:T	2.58488e-26	-9.89405e-10	-1.50897	1.44818e-10	-9.89405e-10	-1.50166	7.85234e-09	-9.89405e-10	-1.50644
159668448	chr6:159668448:G:A	5.28728e-27	-2.35878	-0.737151	3.0811e-11	-2.22354	-0.825719	2.07504e-09	-2.17504	-0.662233
159669048	chr6:159669048:A:T	3.5097e-26	-1.20312	-9.24033e-10	1.22739e-10	-1.66707	-9.24033e-10	6.05499e-09	-1.76637	-9.24033e-10
159669161	chr6:159669161:C:T	7.84995e-27	-1.72555	-0.975174	5.03763e-11	-1.52583	-1.03178	3.09042e-09	-1.45748	-0.98147
159669167	chr6:159669167:G:A	3.15386e-27	-2.3539	-1.25871	1.79083e-11	-2.23436	-1.3575	1.22945e-09	-2.14789	-1.2128
159669265	chr6:159669265:TGTGTTCTGCAGCTATTAGA:T	4.92283e-26	-9.89405e-10	-0.864768	2.61584e-10	-9.89405e-10	-0.910375	1.46339e-08	-9.89405e-10	-0.883915
159669675	chr6:159669675:T:C	4.05022e-26	-9.89405e-10	-1.05988	2.39968e-10	-9.89405e-10	-0.996624	1.22442e-08	-9.89405e-10	-1.0622
159669699	chr6:159669699:T:A	7.09117e-27	-1.70776	-1.09462	4.74946e-11	-1.45362	-1.16289	6.33444e-09	-0.684564	-1.03669
159669703	chr6:159669703:T:C	1.2192e-26	-2.26046	-9.24033e-10	6.73073e-11	-2.26786	-9.24033e-10	3.87162e-09	-2.21358	-9.24033e-10
159669734	chr6:159669734:G:T	1.51688e-26	-2.042	-9.24033e-10	7.08449e-11	-2.21664	-9.24033e-10	4.18717e-09	-2.13523	-9.24033e-10
159669869	chr6:159669869:C:T	4.49338e-27	-1.75021	-1.50842	2.92286e-11	-1.59817	-1.50382	1.77592e-09	-1.48212	-1.51082
159669879	chr6:159669879:A:G	5.38856e-27	-2.34593	-0.731028	3.52206e-11	-2.07068	-0.844821	1.85053e-09	-2.28654	-0.665244
159670553	chr6:159670553:A:G	5.24477e-27	-1.90503	-1.19897	2.3844e-11	-2.0634	-1.24219	1.15724e-09	-2.1827	-1.23852
159670578	chr6:159670578:C:T	8.02782e-27	-1.16222	-1.5161	5.49801e-11	-0.953857	-1.5163	3.5741e-09	-0.778668	-1.51487
159670659	chr6:159670659:G:A	6.48889e-27	-1.63097	-1.26017	1.28191e-10	-0.343711	-1.2799	1.52859e-09	-1.87636	-1.26655
159671129	chr6:159671129:GGCCT:G	6.59628e-27	-1.74749	-1.12723	4.39754e-11	-1.50056	-1.19293	5.7324e-09	-0.748509	-1.07261
159671564	chr6:159671564:A:G	5.84033e-27	-1.89136	-1.10509	3.21641e-11	-1.97638	-1.0299	1.35102e-09	-2.16215	-1.10424
159671740	chr6:159671740:G:C	6.90679e-27	-1.63346	-1.19527	1.34962e-10	-0.355093	-1.21704	1.62713e-09	-1.87873	-1.20171
159672216	chr6:159672216:C:T	5.206e-26	-9.89405e-10	-0.80884	2.89386e-10	-9.89405e-10	-0.809368	1.63547e-08	-9.89405e-10	-0.772739
159672681	chr6:159672681:C:A	5.16202e-26	-9.89405e-10	-0.817322	2.81722e-10	-9.89405e-10	-0.836208	1.49806e-08	-9.89405e-10	-0.860498
159673460	chr6:159673460:G:A	2.90566e-27	-2.18504	-1.50954	3.51258e-11	-1.40314	-1.51505	8.63127e-10	-2.20432	-1.51013
159673965	chr6:159673965:C:A	4.02702e-26	-9.89405e-10	-1.06563	2.14123e-10	-9.89405e-10	-1.11058	1.16823e-08	-9.89405e-10	-1.10918
159674249	chr6:159674249:A:G	3.75823e-26	-9.89405e-10	-1.1347	1.9945e-10	-9.89405e-10	-1.18157	1.05624e-08	-9.89405e-10	-1.20995
159674998	chr6:159674998:C:T	2.84361e-27	-2.2021	-1.51406	3.36244e-11	-1.44557	-1.5163	8.45214e-10	-2.22102	-1.5144
159675175	chr6:159675175:A:G	2.57346e-26	-9.89405e-10	-1.5134	1.43791e-10	-9.89405e-10	-1.50877	7.79371e-09	-9.89405e-10	-1.51394
159675283	chr6:159675283:C:T	6.60036e-27	-1.75886	-1.11525	4.38437e-11	-1.51455	-1.18195	5.70322e-09	-0.766862	-1.05936
159675348	chr6:159675348:T:C	3.7608e-26	-9.89405e-10	-1.13402	1.99578e-10	-9.89405e-10	-1.18093	1.05688e-08	-9.89405e-10	-1.20935
159675489	chr6:159675489:A:C	5.54908e-26	-9.89405e-10	-0.745018	2.93788e-10	-9.89405e-10	-0.794272	1.69911e-08	-9.89405e-10	-0.734568
159676447	chr6:159676447:G:A	6.83149e-27	-1.64442	-1.19527	1.32448e-10	-0.3739	-1.21704	1.61217e-09	-1.88797	-1.20171
159676759	chr6:159676759:G:A	8.63523e-27	-1.59005	-1.01533	5.89374e-11	-1.31152	-1.08914	8.32306e-09	-0.492316	-0.95591
159676940	chr6:159676940:CAGA:C	1.19613e-26	-2.27956	-9.24033e-10	6.55985e-11	-2.29358	-9.24033e-10	3.55354e-09	-2.29931	-9.24033e-10
159677190	chr6:159677190:G:A	6.87281e-27	-1.63839	-1.19527	1.33409e-10	-0.366672	-1.21704	1.61961e-09	-1.88336	-1.20171
159677251	chr6:159677251:T:C	7.63039e-27	-2.36042	-0.368679	4.57614e-11	-2.20562	-0.448073	2.97105e-09	-2.19312	-0.285219
159677399	chr6:159677399:T:C	5.16202e-26	-9.89405e-10	-0.817322	2.81722e-10	-9.89405e-10	-0.836208	1.49806e-08	-9.89405e-10	-0.860498
159677841	chr6:159677841:T:C	5.16202e-26	-9.89405e-10	-0.817322	2.81722e-10	-9.89405e-10	-0.836208	1.49806e-08	-9.89405e-10	-0.860498
159678111	chr6:159678111:G:A	6.61036e-27	-1.8646	-1.00799	3.65209e-11	-1.95411	-0.925137	1.50942e-09	-2.14594	-1.00959
159678161	chr6:159678161:G:A	2.77979e-26	-9.89405e-10	-1.43628	1.53515e-10	-9.89405e-10	-1.44333	8.52873e-09	-9.89405e-10	-1.42382
159678228	chr6:159678228:T:C	6.17531e-27	-1.65634	-1.28434	1.19355e-10	-0.393655	-1.30137	1.46491e-09	-1.89635	-1.28911
159678411	chr6:159678411:C:A	3.15355e-27	-2.34733	-1.26538	1.73984e-11	-2.25789	-1.36287	1.26099e-09	-2.11482	-1.22054
159678944	chr6:159678944:A:C	5.17844e-26	-0.814147	-9.24033e-10	2.83332e-10	-0.830512	-9.24033e-10	1.47941e-08	-0.873028	-9.24033e-10
159679084	chr6:159679084:A:T	8.48856e-27	-1.6145	-1.00802	5.73965e-11	-1.34474	-1.08241	8.03148e-09	-0.535088	-0.948798
159679270	chr6:159679270:A:G	9.8283e-27	-1.43592	-1.04005	4.02803e-11	-1.69364	-1.08763	1.82774e-09	-1.8802	-1.08397
159679702	chr6:159679702:C:T	5.16202e-26	-9.89405e-10	-0.817322	2.81722e-10	-9.89405e-10	-0.836208	1.49806e-08	-9.89405e-10	-0.860498
159680288	chr6:159680288:C:T	6.86136e-27	-1.85502	-0.980315	3.7908e-11	-1.94638	-0.895591	1.56004e-09	-2.14053	-0.982017
159680382	chr6:159680382:C:T	3.61332e-26	-9.89405e-10	-1.17402	2.09781e-10	-9.89405e-10	-1.13106	1.09275e-08	-9.89405e-10	-1.17597
159680500	chr6:159680500:T:G	6.35309e-27	-1.66466	-1.24764	1.22021e-10	-0.40687	-1.26607	1.50757e-09	-1.90407	-1.25269
159680746	chr6:159680746:G:A	6.61586e-27	-1.67662	-1.19515	1.25651e-10	-0.428307	-1.21531	1.57466e-09	-1.91284	-1.20037
159680797	chr6:159680797:A:G	5.81634e-27	-1.88204	-1.11852	3.17927e-11	-1.96997	-1.04792	1.33453e-09	-2.15776	-1.12091
159680813	chr6:159680813:G:A	3.23756e-27	-2.34656	-1.23986	1.7722e-11	-2.25892	-1.3434	1.29767e-09	-2.11285	-1.19384
159680887	chr6:159680887:G:A	6.44763e-27	-2.35399	-0.543535	3.61311e-11	-2.24759	-0.642392	2.60826e-09	-2.14119	-0.467379
159680891	chr6:159680891:G:A	4.89602e-26	-9.89405e-10	-0.870228	3.00176e-10	-9.89405e-10	-0.772762	1.48124e-08	-9.89405e-10	-0.871793
159681008	chr6:159681008:A:T	6.40372e-27	-1.93722	-0.967134	3.58666e-11	-2.01765	-0.879673	1.50366e-09	-2.19161	-0.967748
159681321	chr6:159681321:T:C	2.77452e-26	-9.89405e-10	-1.43817	1.50993e-10	-9.89405e-10	-1.4599	8.16875e-09	-9.89405e-10	-1.46694
159681561	chr6:159681561:G:A	4.83531e-26	-9.89405e-10	-0.882705	2.64132e-10	-9.89405e-10	-0.90068	1.4062e-08	-9.89405e-10	-0.923779
159681678	chr6:159681678:C:T	3.13074e-27	-2.14348	-1.47648	1.74452e-11	-2.18933	-1.42873	8.01583e-10	-2.3135	-1.47492
159681738	chr6:159681738:G:T	2.9143e-26	-1.38902	-9.24033e-10	1.10958e-10	-1.76798	-9.24033e-10	4.48235e-09	-2.06711	-9.24033e-10
159681754	chr6:159681754:T:TAGC	4.41198e-27	-1.76411	-1.5128	2.8625e-11	-1.61329	-1.50956	1.74058e-09	-1.49871	-1.51433
159681820	chr6:159681820:T:C	6.75389e-27	-1.87926	-0.971857	3.74711e-11	-1.96704	-0.886522	1.55027e-09	-2.15525	-0.973574
159681853	chr6:159681853:T:A	1.16135e-26	-2.30907	-9.24033e-10	1.07466e-10	-1.79996	-9.24033e-10	7.62524e-09	-1.53579	-9.24033e-10
159682052	chr6:159682052:C:T	2.89744e-27	-2.18757	-1.50984	3.48555e-11	-1.41074	-1.51518	8.60308e-10	-2.2073	-1.51042
159683054	chr6:159683054:G:A	5.00449e-26	-0.848315	-9.24033e-10	2.73759e-10	-0.864882	-9.24033e-10	1.43033e-08	-0.906764	-9.24033e-10
159683388	chr6:159683388:C:T	4.05526e-26	-9.89405e-10	-1.05864	2.1427e-10	-9.89405e-10	-1.1099	1.13125e-08	-9.89405e-10	-1.14135
159683485	chr6:159683485:G:A	6.94588e-27	-1.9332	-0.889884	3.91749e-11	-2.01394	-0.795153	1.62789e-09	-2.1887	-0.891265
159683806	chr6:159683806:T:C	6.54782e-27	-1.62866	-1.25344	1.28968e-10	-0.345908	-1.27166	1.54551e-09	-1.87345	-1.25845
159683812	chr6:159683812:G:T	8.01293e-27	-1.66399	-1.01618	5.40104e-11	-1.398	-1.08996	7.38006e-09	-0.611119	-0.957355
159683849	chr6:159683849:A:AT	2.6748e-26	-9.89405e-10	-1.47478	1.50751e-10	-9.89405e-10	-1.4615	8.08385e-09	-9.89405e-10	-1.47739
159685056	chr6:159685056:C:A	3.80662e-27	-2.26959	-1.15491	1.91987e-11	-2.35289	-1.1694	1.85309e-09	-1.84481	-1.10559
159685203	chr6:159685203:T:A	5.74811e-27	-1.65957	-1.3528	1.11782e-10	-0.393171	-1.36741	1.36976e-09	-1.89657	-1.35606
159685389	chr6:159685389:C:T	2.13173e-26	-1.68559	-0.0161294	1.38827e-10	-1.42086	-0.123048	2.01127e-08	-0.640325	0.074423
159685431	chr6:159685431:A:G	1.68709e-26	-1.23267	-0.702977	1.07476e-10	-1.02613	-0.773726	1.19256e-08	-0.448473	-0.640097
159685658	chr6:159685658:ACAGTTTT:A	3.67856e-25	-9.89405e-10	1.14646	2.29091e-09	-9.89405e-10	1.25957	1.06639e-07	-9.89405e-10	1.1022
159685671	chr6:159685671:CCCGT:C	1.16644e-26	-2.3047	-9.24033e-10	6.31077e-11	-2.33229	-9.24033e-10	4.9588e-09	-1.96609	-9.24033e-10
159686059	chr6:159686059:C:T	1.21307e-24	2.33967	-9.24033e-10	3.37596e-09	1.6473	-9.24033e-10	4.38588e-07	2.51631	-9.24033e-10
159686413	chr6:159686413:G:A	3.68064e-27	-2.27996	-1.17819	1.88303e-11	-2.34953	-1.19213	1.76606e-09	-1.86774	-1.13076
159687254	chr6:159687254:G:A	7.46262e-27	-1.60172	-1.14961	1.49452e-10	-0.297189	-1.17296	1.75147e-09	-1.85088	-1.15592
159687383	chr6:159687383:G:T	2.76525e-26	-9.89405e-10	-1.44152	1.57168e-10	-9.89405e-10	-1.41982	8.33323e-09	-9.89405e-10	-1.447
159687390	chr6:159687390:C:T	1.16791e-26	-2.30343	-9.24033e-10	6.1436e-11	-2.35913	-9.24033e-10	3.35562e-09	-2.35662	-9.24033e-10
159687393	chr6:159687393:A:G	8.79922e-27	-1.61853	-0.968046	5.96809e-11	-1.34284	-1.04528	8.35374e-09	-0.535052	-0.909493
159687517	chr6:159687517:T:C	3.11613e-27	-2.12656	-1.49808	4.03691e-11	-1.27033	-1.50873	9.22994e-10	-2.14822	-1.49917
159687604	chr6:159687604:CAT:C	2.58573e-26	-9.89405e-10	-1.50864	1.44976e-10	-9.89405e-10	-1.50056	7.86733e-09	-9.89405e-10	-1.50454
159687689	chr6:159687689:T:C	3.05666e-26	-9.89405e-10	-1.34133	1.77509e-10	-9.89405e-10	-1.29811	9.29522e-09	-9.89405e-10	-1.33775
159687783	chr6:159687783:C:A	3.66571e-27	-2.08462	-1.37759	2.04009e-11	-2.14739	-1.31416	9.22804e-10	-2.28063	-1.36697
159688019	chr6:159688019:A:T	3.03726e-27	-2.34898	-1.3013	1.701e-11	-2.25287	-1.39046	1.20399e-09	-2.12198	-1.25964
159689108	chr6:159689108:C:T	7.64824e-27	-1.55025	-1.17651	1.56317e-10	-0.228194	-1.19705	1.80756e-09	-1.81526	-1.16001
159689128	chr6:159689128:T:C	7.35105e-27	-1.56937	-1.19702	1.5138e-10	-0.24044	-1.2169	1.76309e-09	-1.81913	-1.18106
159689186	chr6:159689186:C:T	8.08162e-27	-1.15629	-1.51536	5.53475e-11	-0.947444	-1.51605	3.6032e-09	-0.772212	-1.51322
159689335	chr6:159689335:T:C	5.18585e-26	-9.89405e-10	-0.812716	2.97012e-10	-9.89405e-10	-0.783359	1.5938e-08	-9.89405e-10	-0.798552
159689347	chr6:159689347:T:G	4.19785e-25	-9.89405e-10	1.27851	2.59383e-09	-9.89405e-10	1.38376	1.21125e-07	-9.89405e-10	1.22957
159689422	chr6:159689422:T:C	3.10274e-27	-2.3483	-1.28065	1.7245e-11	-2.25501	-1.3746	1.23531e-09	-2.11872	-1.23722
159689693	chr6:159689693:C:T	6.05732e-26	-9.89405e-10	-0.657384	3.61288e-10	-9.89405e-10	-0.587454	2.22566e-08	-9.89405e-10	-0.464618
159689913	chr6:159689913:ACACGCCACTG:A	2.75357e-26	-9.89405e-10	-1.44575	1.52182e-10	-9.89405e-10	-1.45205	8.44035e-09	-9.89405e-10	-1.43423
159689926	chr6:159689926:C:G	4.9343e-27	-2.36049	-0.804539	2.97163e-11	-2.17229	-0.91314	1.78328e-09	-2.22162	-0.767181
159689979	chr6:159689979:G:A	8.86156e-27	-1.69556	-0.883958	5.83533e-11	-1.43928	-0.971332	8.00204e-09	-0.663726	-0.823832
159690049	chr6:159690049:T:C	6.90378e-27	-1.88212	-0.947048	4.5247e-11	-1.63769	-1.0273	5.81757e-09	-0.921766	-0.884606
159690202	chr6:159690202:G:A	4.69128e-27	-2.3599	-0.855634	2.7383e-11	-2.20245	-0.964756	1.73512e-09	-2.1929	-0.823277
159690340	chr6:159690340:T:C	3.26859e-26	-9.89405e-10	-1.27429	1.84342e-10	-9.89405e-10	-1.26034	9.88549e-09	-9.89405e-10	-1.27619
159690362	chr6:159690362:C:T	9.30434e-26	-9.89405e-10	-0.22817	4.82693e-10	-9.89405e-10	-0.297749	2.69703e-08	-9.89405e-10	-0.272521
159690441	chr6:159690441:C:T	8.45199e-27	-1.59389	-1.03294	5.74724e-11	-1.3185	-1.10732	8.08428e-09	-0.50096	-0.976374
159691464	chr6:159691464:T:C	3.6297e-27	-1.96229	-1.5098	2.09234e-11	-1.92014	-1.51613	1.65013e-09	-1.55123	-1.51517
159691554	chr6:159691554:T:C	4.0151e-26	-9.89405e-10	-1.06859	2.36832e-10	-9.89405e-10	-1.00978	1.17457e-08	-9.89405e-10	-1.10377
159691604	chr6:159691604:T:C	4.58411e-27	-1.72396	-1.51468	2.999e-11	-1.56391	-1.51235	1.83392e-09	-1.44514	-1.51566
159691606	chr6:159691606:A:G	2.94907e-27	-2.16471	-1.51504	3.64188e-11	-1.36586	-1.51618	8.64866e-10	-2.20078	-1.51165
159691637	chr6:159691637:C:T	5.30573e-27	-2.35963	-0.732822	3.18038e-11	-2.16945	-0.848092	1.93071e-09	-2.21491	-0.69446
159691822	chr6:159691822:G:A	4.49319e-26	-9.89405e-10	-0.956089	2.64922e-10	-9.89405e-10	-0.897696	1.30684e-08	-9.89405e-10	-0.997058
159692289	chr6:159692289:C:T	3.29008e-27	-2.30364	-1.26668	1.7001e-11	-2.34027	-1.30359	1.51525e-09	-1.89484	-1.25684
159692840	chr6:159692840:A:G	3.37073e-27	-2.30488	-1.24123	1.72902e-11	-2.34067	-1.28632	1.55807e-09	-1.89131	-1.2325
159693229	chr6:159693229:C:G	9.17707e-26	-9.89405e-10	-0.241943	5.36563e-10	-9.89405e-10	-0.191947	2.78605e-08	-9.89405e-10	-0.240046
159693263	chr6:159693263:G:A	2.56772e-26	-9.89405e-10	-1.51563	1.43265e-10	-9.89405e-10	-1.51244	7.78218e-09	-9.89405e-10	-1.51542
159693454	chr6:159693454:G:A	5.02977e-26	-9.89405e-10	-0.843276	2.69232e-10	-9.89405e-10	-0.881555	1.50855e-08	-9.89405e-10	-0.853522
159693694	chr6:159693694:C:T	1.03771e-26	-1.65413	-0.767508	6.53029e-11	-1.46183	-0.836266	4.21967e-09	-1.39335	-0.73415
159693874	chr6:159693874:G:C	3.04843e-26	-9.89405e-10	-1.34402	1.70945e-10	-9.89405e-10	-1.33579	9.56838e-09	-9.89405e-10	-1.30879
159694422	chr6:159694422:G:A	1.24623e-26	-2.23853	-9.24033e-10	6.81441e-11	-2.25551	-9.24033e-10	3.38215e-09	-2.34874	-9.24033e-10
159694591	chr6:159694591:T:A	3.41098e-27	-2.12431	-1.40992	1.88979e-11	-2.18409	-1.35399	8.73833e-10	-2.30307	-1.39905
159694674	chr6:159694674:G:C	9.86729e-27	-1.72821	-0.7438	6.19469e-11	-1.53818	-0.812671	3.99428e-09	-1.47556	-0.706834
159695531	chr6:159695531:T:C	4.19985e-27	-2.05128	-1.27491	2.60854e-11	-1.98618	-1.22958	8.28563e-10	-2.36032	-1.39499
159695608	chr6:159695608:C:T	6.86814e-27	-2.04368	-0.790659	3.67029e-11	-2.10881	-0.765467	2.18955e-09	-2.25618	-0.527376
159695926	chr6:159695926:G:A	1.12578e-26	-1.69809	-0.642078	7.06544e-11	-1.50416	-0.715173	4.59097e-09	-1.44023	-0.602932
159696675	chr6:159696675:T:C	3.34175e-27	-2.33251	-1.22223	1.80302e-11	-2.31583	-1.26925	1.44195e-09	-1.98613	-1.21513
159697224	chr6:159697224:T:C	1.50643e-26	-2.04891	-9.24033e-10	7.04677e-11	-2.22198	-9.24033e-10	4.17473e-09	-2.1382	-9.24033e-10
159697287	chr6:159697287:T:C	2.65813e-26	-9.89405e-10	-1.48103	1.48345e-10	-9.89405e-10	-1.47759	8.15335e-09	-9.89405e-10	-1.46883
159697379	chr6:159697379:T:C	4.77234e-27	-2.08043	-1.11797	2.50514e-11	-2.15601	-1.10019	1.1399e-09	-2.27964	-1.15668
159697388	chr6:159697388:C:A	4.12386e-26	-9.89405e-10	-1.04186	2.32306e-10	-9.89405e-10	-1.02907	1.22144e-08	-9.89405e-10	-1.06464
159697477	chr6:159697477:T:G	5.10197e-26	-9.89405e-10	-0.829024	2.98038e-10	-9.89405e-10	-0.779911	1.46565e-08	-9.89405e-10	-0.88237
159697582	chr6:159697582:T:A	3.1966e-27	-2.12266	-1.47648	1.77438e-11	-2.17236	-1.42873	8.08735e-10	-2.30462	-1.47492
159697853	chr6:159697853:G:A	4.84366e-27	-2.3592	-0.824369	2.86525e-11	-2.1615	-0.960391	1.7514e-09	-2.21919	-0.787657
159697930	chr6:159697930:G:A	1.07406e-26	-2.35844	-0.0287651	6.1127e-11	-2.15474	-0.209439	3.91333e-09	-2.22691	0.0240445
159698208	chr6:159698208:A:G	1.02716e-26	-1.73746	-0.694398	7.25143e-11	-1.45242	-0.740929	9.85352e-09	-0.680201	-0.599225
159698395	chr6:159698395:G:A	5.63702e-27	-1.85255	-1.17933	9.31262e-11	-0.762818	-1.18036	1.37699e-09	-2.07976	-1.16759
159698464	chr6:159698464:C:A	2.85612e-26	-9.89405e-10	-1.40919	1.59611e-10	-9.89405e-10	-1.40439	8.6029e-09	-9.89405e-10	-1.41516
159699081	chr6:159699081:A:G	2.26369e-26	-1.64165	-9.24033e-10	1.21822e-10	-1.67457	-9.24033e-10	4.33478e-09	-2.10058	-9.24033e-10
159699767	chr6:159699767:T:C	5.929e-27	-2.12928	-0.852098	7.0534e-11	-1.36358	-0.857452	1.83791e-09	-2.19776	-0.760871
159699787	chr6:159699787:G:A	4.40601e-27	-2.25448	-1.02379	4.46566e-11	-1.65094	-1.02719	1.38863e-09	-2.29379	-0.945148
159699834	chr6:159699834:G:GCAGC	1.06646e-26	-1.26206	-1.13224	7.41844e-11	-1.01558	-1.155	4.7937e-09	-0.882051	-1.1179
159700116	chr6:159700116:G:A	1.31488e-25	-9.89405e-10	0.117677	6.85394e-10	-9.89405e-10	0.0528633	3.90114e-08	-9.89405e-10	0.0965999
159700278	chr6:159700278:A:G	2.9103e-26	-9.89405e-10	-1.3904	1.67554e-10	-9.89405e-10	-1.35582	8.8532e-09	-9.89405e-10	-1.38648
159700382	chr6:159700382:C:T	4.72238e-27	-2.21127	-0.997651	5.09854e-11	-1.54248	-1.00311	1.47812e-09	-2.25837	-0.918111
159701102	chr6:159701102:A:C	2.59627e-26	-9.89405e-10	-1.50457	1.458e-10	-9.89405e-10	-1.4949	7.90309e-09	-9.89405e-10	-1.5
159701806	chr6:159701806:C:G	2.57234e-26	-9.89405e-10	-1.51383	1.43254e-10	-9.89405e-10	-1.51251	7.8108e-09	-9.89405e-10	-1.51175
159701889	chr6:159701889:A:G	1.73571e-26	-1.21965	-0.687584	1.19594e-10	-0.90889	-0.784138	1.44527e-08	-0.265296	-0.631079
159702236	chr6:159702236:C:T	9.01133e-26	-9.89405e-10	-0.260168	5.2001e-10	-9.89405e-10	-0.223283	2.63102e-08	-9.89405e-10	-0.297298
159702293	chr6:159702293:A:C	3.02135e-26	-9.89405e-10	-1.35295	1.65427e-10	-9.89405e-10	-1.3686	8.9991e-09	-9.89405e-10	-1.37013
159702341	chr6:159702341:G:A	5.0447e-27	-2.21576	-0.927137	5.43441e-11	-1.549	-0.932792	1.58759e-09	-2.26247	-0.842572
159702481	chr6:159702481:G:A	2.72419e-26	-9.89405e-10	-1.45648	1.49424e-10	-9.89405e-10	-1.47034	8.27909e-09	-9.89405e-10	-1.45352
159702642	chr6:159702642:G:A	2.74398e-26	-9.89405e-10	-1.44924	1.48748e-10	-9.89405e-10	-1.47488	8.41179e-09	-9.89405e-10	-1.43762
159702678	chr6:159702678:AAG:A	4.06755e-26	-9.89405e-10	-1.05561	2.1895e-10	-9.89405e-10	-1.08829	1.24526e-08	-9.89405e-10	-1.04532
159702818	chr6:159702818:C:T	4.63409e-26	-9.89405e-10	-0.925211	2.43425e-10	-9.89405e-10	-0.982323	1.2754e-08	-9.89405e-10	-1.02141
159702827	chr6:159702827:G:C	1.16567e-26	-2.30536	-9.24033e-10	6.43304e-11	-2.3131	-9.24033e-10	3.79498e-09	-2.23358	-9.24033e-10
159702937	chr6:159702937:A:G	3.21248e-26	-9.89405e-10	-1.29161	1.75756e-10	-9.89405e-10	-1.30803	9.56658e-09	-9.89405e-10	-1.30898
159703113	chr6:159703113:G:A	2.7625e-26	-9.89405e-10	-1.44251	1.51576e-10	-9.89405e-10	-1.45604	8.41745e-09	-9.89405e-10	-1.43695
159703390	chr6:159703390:G:C	2.70402e-26	-9.89405e-10	-1.46391	1.50076e-10	-9.89405e-10	-1.46599	8.09479e-09	-9.89405e-10	-1.47603
159703449	chr6:159703449:C:T	4.5259e-27	-2.21803	-1.03339	4.85479e-11	-1.55816	-1.03642	1.41599e-09	-2.26453	-0.954896
159703552	chr6:159703552:AAAT:A	5.00022e-27	-1.7837	-1.36805	3.2894e-11	-1.64719	-1.33665	8.8327e-10	-2.24012	-1.45126
159704211	chr6:159704211:C:T	4.73036e-26	-9.89405e-10	-0.904649	2.75489e-10	-9.89405e-10	-0.858582	1.36847e-08	-9.89405e-10	-0.950979
159704313	chr6:159704313:G:A	4.43072e-26	-9.89405e-10	-0.970089	2.56198e-10	-9.89405e-10	-0.931181	1.27966e-08	-9.89405e-10	-1.01807
159704340	chr6:159704340:G:T	1.6755e-26	-1.94254	-9.24033e-10	9.13819e-11	-1.96208	-9.24033e-10	4.60309e-09	-2.04053	-9.24033e-10
159704604	chr6:159704604:G:C	4.12692e-26	-9.89405e-10	-1.04112	2.41448e-10	-9.89405e-10	-0.990475	1.20242e-08	-9.89405e-10	-1.08033
159704635	chr6:159704635:G:A	2.42792e-26	-1.27917	-0.292442	1.71924e-10	-0.960066	-0.370012	2.05752e-08	-0.331455	-0.211712
159704822	chr6:159704822:A:G	1.68696e-26	-1.20972	-0.726004	1.16781e-10	-0.894557	-0.82227	1.41207e-08	-0.248133	-0.671484
159705045	chr6:159705045:C:A	1.0323e-25	-9.89405e-10	-0.124277	6.06216e-10	-9.89405e-10	-0.0698946	3.12658e-08	-9.89405e-10	-0.124729
159705209	chr6:159705209:A:T	4.44368e-26	-9.89405e-10	-0.967168	2.57046e-10	-9.89405e-10	-0.927874	1.2836e-08	-9.89405e-10	-1.015
159705284	chr6:159705284:G:A	1.04643e-25	-9.89405e-10	-0.110686	6.05133e-10	-9.89405e-10	-0.0716826	3.04863e-08	-9.89405e-10	-0.149979
159705323	chr6:159705323:G:A	4.58224e-26	-9.89405e-10	-0.936463	2.66396e-10	-9.89405e-10	-0.892146	1.323e-08	-9.89405e-10	-0.984772
159705462	chr6:159705462:T:C	2.67931e-27	-2.27392	-1.50176	1.36337e-11	-2.34834	-1.51625	1.06754e-09	-1.99733	-1.50457
159705626	chr6:159705626:C:T	1.38474e-25	-9.89405e-10	0.169447	8.36313e-10	-9.89405e-10	0.251873	3.81542e-08	-9.89405e-10	0.0743808
159706047	chr6:159706047:C:A	1.16978e-26	-2.30184	-9.24033e-10	6.38457e-11	-2.32066	-9.24033e-10	3.62246e-09	-2.2801	-9.24033e-10
159706067	chr6:159706067:TGAGA:T	1.08393e-26	-0.86515	-1.51291	7.94853e-11	-0.588404	-1.51315	5.14752e-09	-0.413423	-1.51532
159706229	chr6:159706229:C:T	2.68288e-26	-9.89405e-10	-1.47176	1.50607e-10	-9.89405e-10	-1.46246	8.10875e-09	-9.89405e-10	-1.47431
159706312	chr6:159706312:C:G	5.59501e-26	-9.89405e-10	-0.736776	3.37393e-10	-9.89405e-10	-0.655883	1.67164e-08	-9.89405e-10	-0.750868
159706636	chr6:159706636:C:T	1.0357e-25	-9.89405e-10	-0.120989	6.08267e-10	-9.89405e-10	-0.0665157	3.13685e-08	-9.89405e-10	-0.12145
159706764	chr6:159706764:G:A	6.22001e-27	-2.19881	-0.734651	7.24335e-11	-1.49397	-0.700492	1.88899e-09	-2.24679	-0.684423
159707069	chr6:159707069:A:G	4.80584e-26	-9.89405e-10	-0.888818	2.78767e-10	-9.89405e-10	-0.846754	1.38352e-08	-9.89405e-10	-0.940037
159707167	chr6:159707167:G:A	2.81449e-27	-2.28244	-1.44401	1.54464e-11	-2.30262	-1.43714	8.37707e-10	-2.30592	-1.43842
159707365	chr6:159707365:A:G	1.89648e-26	-1.2613	-0.557346	1.39407e-10	-0.937181	-0.602552	1.62395e-08	-0.309469	-0.470337
159708035	chr6:159708035:A:G	2.71923e-26	-9.89405e-10	-1.4583	1.52855e-10	-9.89405e-10	-1.44764	8.21646e-09	-9.89405e-10	-1.46112
159708414	chr6:159708414:G:A	5.24865e-26	-9.89405e-10	-0.80068	3.03906e-10	-9.89405e-10	-0.760411	1.60419e-08	-9.89405e-10	-0.792052
159708769	chr6:159708769:C:T	5.69138e-26	-9.89405e-10	-0.719697	3.43499e-10	-9.89405e-10	-0.637946	1.70017e-08	-9.89405e-10	-0.733944
159708792	chr6:159708792:A:G	2.84237e-26	-9.89405e-10	-1.41401	1.53252e-10	-9.89405e-10	-1.44504	8.6226e-09	-9.89405e-10	-1.41287
159708883	chr6:159708883:A:AACCAAAACAGCATAGTACTGGT	4.4605e-26	-9.89405e-10	-0.963389	2.58054e-10	-9.89405e-10	-0.923963	1.28824e-08	-9.89405e-10	-1.01139
159709266	chr6:159709266:G:A	2.81496e-26	-9.89405e-10	-1.4237	1.55402e-10	-9.89405e-10	-1.43111	8.637e-09	-9.89405e-10	-1.4112
159709308	chr6:159709308:C:A	5.74496e-26	-9.89405e-10	-0.710327	3.46895e-10	-9.89405e-10	-0.628108	1.71603e-08	-9.89405e-10	-0.724657
159709621	chr6:159709621:G:A	4.61477e-26	-9.89405e-10	-0.929389	2.42777e-10	-9.89405e-10	-0.984986	1.27352e-08	-9.89405e-10	-1.02289
159709663	chr6:159709663:T:G	8.25971e-26	-9.89405e-10	-0.347261	4.7609e-10	-9.89405e-10	-0.311524	2.41492e-08	-9.89405e-10	-0.383003
159709827	chr6:159709827:T:C	1.81101e-25	-9.89405e-10	0.437818	1.10746e-09	-9.89405e-10	0.532692	4.96692e-08	-9.89405e-10	0.338131
159709830	chr6:159709830:C:T	2.70179e-26	-9.89405e-10	-1.46474	1.49985e-10	-9.89405e-10	-1.4666	8.08927e-09	-9.89405e-10	-1.47672
159710470	chr6:159710470:C:T	4.99428e-26	-9.89405e-10	-0.850357	2.65891e-10	-9.89405e-10	-0.894044	1.53277e-08	-9.89405e-10	-0.837593
159712817	chr6:159712817:C:T	5.48205e-26	-9.89405e-10	-0.757171	3.20668e-10	-9.89405e-10	-0.706724	1.57378e-08	-9.89405e-10	-0.811187
159712911	chr6:159712911:T:C	2.74107e-26	-9.89405e-10	-1.4503	1.52128e-10	-9.89405e-10	-1.45241	8.19305e-09	-9.89405e-10	-1.46397
159712925	chr6:159712925:G:A	1.53354e-26	-1.35806	-0.673009	1.03061e-10	-1.07117	-0.770643	1.21067e-08	-0.456646	-0.61685
159712987	chr6:159712987:G:A	5.27698e-26	-9.89405e-10	-0.795297	3.08223e-10	-9.89405e-10	-0.746308	1.5171e-08	-9.89405e-10	-0.847867
159713046	chr6:159713046:A:G	6.51812e-26	-9.89405e-10	-0.584066	4.00653e-10	-9.89405e-10	-0.484035	1.98392e-08	-9.89405e-10	-0.579594
159713347	chr6:159713347:C:T	2.94611e-26	-9.89405e-10	-1.37817	1.69948e-10	-9.89405e-10	-1.34164	8.98483e-09	-9.89405e-10	-1.37172
159713847	chr6:159713847:C:T	1.21782e-26	-1.32649	-0.935103	8.38931e-11	-1.07283	-0.974757	5.24512e-09	-0.972294	-0.937663
159713959	chr6:159713959:C:T	2.5001e-27	-2.34095	-1.50395	1.44482e-11	-2.29054	-1.51603	9.07516e-10	-2.15785	-1.50644
159714472	chr6:159714472:C:A	2.5663e-26	-9.89405e-10	-1.51619	1.42803e-10	-9.89405e-10	-1.51567	7.77569e-09	-9.89405e-10	-1.51625
159714570	chr6:159714570:G:A	6.6469e-26	-0.564501	-9.24033e-10	1.79961e-10	-1.28439	-9.24033e-10	1.21234e-08	-1.07212	-9.24033e-10
159714859	chr6:159714859:A:G	2.77202e-26	-9.89405e-10	-1.43907	1.52046e-10	-9.89405e-10	-1.45295	8.44683e-09	-9.89405e-10	-1.43346
159715193	chr6:159715193:T:C	5.53131e-26	-9.89405e-10	-0.748227	3.23502e-10	-9.89405e-10	-0.697925	1.5867e-08	-9.89405e-10	-0.803014
159715476	chr6:159715476:C:CA	3.00291e-26	-9.89405e-10	-1.35907	1.73196e-10	-9.89405e-10	-1.3227	9.11784e-09	-9.89405e-10	-1.35702
159715608	chr6:159715608:T:C	3.09833e-26	-9.89405e-10	-1.32779	1.69504e-10	-9.89405e-10	-1.34425	9.21496e-09	-9.89405e-10	-1.34643
159715860	chr6:159715860:A:C	1.24948e-26	-2.23593	-9.24033e-10	6.80513e-11	-2.25687	-9.24033e-10	3.68271e-09	-2.26361	-9.24033e-10
159715909	chr6:159715909:A:G	2.56692e-27	-2.32669	-1.49184	1.41594e-11	-2.31127	-1.51548	9.55803e-10	-2.11706	-1.49539
159716215	chr6:159716215:G:C	3.4561e-25	-9.89405e-10	1.08407	2.14214e-09	-9.89405e-10	1.19243	9.98939e-08	-9.89405e-10	1.03685
159716300	chr6:159716300:G:A	2.7648e-26	-9.89405e-10	-1.44168	1.5169e-10	-9.89405e-10	-1.45529	8.42468e-09	-9.89405e-10	-1.43609
159716706	chr6:159716706:AT:A	4.64744e-26	-9.89405e-10	-0.922334	2.44415e-10	-9.89405e-10	-0.978263	1.28186e-08	-9.89405e-10	-1.01636
159716772	chr6:159716772:A:C	1.18145e-26	-1.24008	-1.05183	8.26714e-11	-0.988744	-1.07351	5.35307e-09	-0.857179	-1.03241
159716888	chr6:159716888:C:CA	1.31015e-25	-9.89405e-10	0.114076	6.83188e-10	-9.89405e-10	0.0496394	3.88794e-08	-9.89405e-10	0.0932085
159717016	chr6:159717016:C:A	1.46217e-26	-2.07873	-9.24033e-10	8.69735e-11	-2.01153	-9.24033e-10	5.50093e-09	-1.86234	-9.24033e-10
159717209	chr6:159717209:C:T	1.85276e-26	-1.3445	-0.49747	1.34222e-10	-1.03117	-0.546464	1.54342e-08	-0.420741	-0.409928
159717385	chr6:159717385:G:A	2.64953e-26	-9.89405e-10	-1.48427	1.46088e-10	-9.89405e-10	-1.49292	8.0478e-09	-9.89405e-10	-1.48186
159717764	chr6:159717764:C:T	1.4979e-26	-1.24387	-0.810715	1.03492e-10	-0.93542	-0.90222	1.22974e-08	-0.29522	-0.762648
159717844	chr6:159717844:A:C	2.53294e-27	-2.34965	-1.48221	1.4903e-11	-2.26209	-1.51348	8.84943e-10	-2.2016	-1.48788
159718235	chr6:159718235:C:T	2.65869e-26	-9.89405e-10	-1.48082	1.50203e-10	-9.89405e-10	-1.46514	8.11865e-09	-9.89405e-10	-1.47309
159718571	chr6:159718571:A:G	7.89186e-27	-1.60452	-1.09088	1.5019e-10	-0.475469	-0.98976	1.69444e-09	-1.99403	-1.04588
159718815	chr6:159718815:T:C	4.79007e-26	-9.89405e-10	-0.892106	2.79024e-10	-9.89405e-10	-0.845833	1.3836e-08	-9.89405e-10	-0.939982
159718899	chr6:159718899:T:C	4.82287e-26	-9.89405e-10	-0.885282	2.81007e-10	-9.89405e-10	-0.838752	1.39271e-08	-9.89405e-10	-0.933419
159718928	chr6:159718928:C:T	5.56097e-25	-9.89405e-10	1.55971	3.31015e-09	-9.89405e-10	1.62762	1.66336e-07	-9.89405e-10	1.54675
159718929	chr6:159718929:G:A	4.95413e-27	-2.20834	-0.952674	5.37075e-11	-1.53389	-0.959689	1.55229e-09	-2.25574	-0.871787
159719111	chr6:159719111:T:C	8.5257e-26	-9.89405e-10	-0.315565	4.91643e-10	-9.89405e-10	-0.279378	2.49151e-08	-9.89405e-10	-0.351781
159719150	chr6:159719150:G:A	1.32877e-26	-1.31881	-0.85558	9.20781e-11	-1.06301	-0.891487	5.77426e-09	-0.961502	-0.852342
159719214	chr6:159719214:G:C	1.25363e-26	-2.23261	-9.24033e-10	7.57309e-11	-2.14994	-9.24033e-10	3.69873e-09	-2.25927	-9.24033e-10
159719385	chr6:159719385:G:A	3.68781e-26	-9.89405e-10	-1.15362	2.0793e-10	-9.89405e-10	-1.13993	1.10514e-08	-9.89405e-10	-1.1647
159720090	chr6:159720090:G:A	2.77499e-26	-9.89405e-10	-1.438	1.51914e-10	-9.89405e-10	-1.45381	8.43587e-09	-9.89405e-10	-1.43476
159720560	chr6:159720560:C:T	1.54133e-26	-1.22375	-0.802251	1.06867e-10	-0.911143	-0.894401	1.27812e-08	-0.265403	-0.753875
159720680	chr6:159720680:T:TG	1.0323e-25	-9.89405e-10	-0.124277	6.06216e-10	-9.89405e-10	-0.0698946	3.12658e-08	-9.89405e-10	-0.124729
159720737	chr6:159720737:G:C	2.5926e-26	-9.89405e-10	-1.50599	1.4431e-10	-9.89405e-10	-1.50516	7.82894e-09	-9.89405e-10	-1.50943
159721047	chr6:159721047:TTTAA:T	2.99253e-26	-9.89405e-10	-1.36253	1.64148e-10	-9.89405e-10	-1.37636	8.94187e-09	-9.89405e-10	-1.37651
159721192	chr6:159721192:C:T	4.21189e-26	-9.89405e-10	-1.02074	2.22542e-10	-9.89405e-10	-1.07202	1.17333e-08	-9.89405e-10	-1.10483
159721203	chr6:159721203:G:C	1.33628e-26	-1.30809	-0.860675	9.27595e-11	-1.05065	-0.896468	5.8181e-09	-0.94886	-0.857422
159722246	chr6:159722246:C:A	4.03178e-27	-2.18438	-1.18265	4.72422e-11	-1.44892	-1.17292	1.2488e-09	-2.22294	-1.12213
159722272	chr6:159722272:C:T	1.35418e-26	-1.3231	-0.832349	9.36665e-11	-1.06823	-0.869155	5.87826e-09	-0.966751	-0.829243
159723309	chr6:159723309:A:G	2.62233e-27	-2.31464	-1.48253	1.40469e-11	-2.32146	-1.51326	9.87185e-10	-2.09457	-1.48559
159723538	chr6:159723538:T:C	2.85254e-26	-9.89405e-10	-1.41044	1.56878e-10	-9.89405e-10	-1.42166	8.53895e-09	-9.89405e-10	-1.42262
159723761	chr6:159723761:C:T	4.64226e-26	-9.89405e-10	-0.923449	2.44154e-10	-9.89405e-10	-0.979329	1.28056e-08	-9.89405e-10	-1.01738
159723815	chr6:159723815:C:G	8.78747e-26	-9.89405e-10	-0.285324	5.06647e-10	-9.89405e-10	-0.249316	2.56575e-08	-9.89405e-10	-0.322421
159723839	chr6:159723839:A:T	8.76635e-26	-9.89405e-10	-0.28773	5.05669e-10	-9.89405e-10	-0.251249	2.56055e-08	-9.89405e-10	-0.324448
159724213	chr6:159724213:A:G	5.23392e-26	-9.89405e-10	-0.803491	3.02789e-10	-9.89405e-10	-0.764093	1.60003e-08	-9.89405e-10	-0.794648
159724280	chr6:159724280:C:T	5.01798e-26	-9.89405e-10	-0.845623	2.92671e-10	-9.89405e-10	-0.79808	1.51314e-08	-9.89405e-10	-0.850483
159724332	chr6:159724332:C:T	1.62547e-26	-1.14779	-0.825063	1.13984e-10	-0.825393	-0.915678	1.38334e-08	-0.162715	-0.777453
159724618	chr6:159724618:G:A	2.77909e-27	-2.30026	-1.43886	1.53042e-11	-2.31797	-1.43104	8.3124e-10	-2.32035	-1.43174
159725262	chr6:159725262:C:A	1.57765e-26	-1.18891	-0.813802	1.09954e-10	-0.871853	-0.905219	1.32326e-08	-0.218047	-0.766523
159725771	chr6:159725771:A:G	1.22942e-26	-2.25211	-9.24033e-10	6.70759e-11	-2.27131	-9.24033e-10	3.63265e-09	-2.27729	-9.24033e-10
159725774	chr6:159725774:T:C	4.65675e-26	-9.89405e-10	-0.920333	2.44869e-10	-9.89405e-10	-0.976407	1.28398e-08	-9.89405e-10	-1.01471
159725822	chr6:159725822:C:A	5.38294e-26	-9.89405e-10	-0.775416	3.14575e-10	-9.89405e-10	-0.725909	1.6149e-08	-9.89405e-10	-0.785396
159726315	chr6:159726315:T:C	2.68281e-27	-2.2924	-1.48197	1.47102e-11	-2.31133	-1.47726	7.98785e-10	-2.3139	-1.47802
159726409	chr6:159726409:A:G	1.08622e-26	-1.1889	-1.18705	7.78359e-11	-0.870035	-1.25249	8.85315e-09	-0.221089	-1.16539
159726412	chr6:159726412:T:C	1.40303e-25	-9.89405e-10	0.182566	7.30495e-10	-9.89405e-10	0.116592	4.17456e-08	-9.89405e-10	0.16434
159726475	chr6:159726475:T:C	5.03213e-27	-2.23161	-0.913779	5.28085e-11	-1.59044	-0.920019	1.54743e-09	-2.27499	-0.855667
159726598	chr6:159726598:A:G	1.31294e-26	-2.18586	-0.000522393	1.67136e-10	-1.44999	0.0916636	4.15564e-09	-2.23359	0.0907976
159727280	chr6:159727280:CG:C	4.61054e-26	-9.89405e-10	-0.930305	2.42531e-10	-9.89405e-10	-0.986002	1.26988e-08	-9.89405e-10	-1.02575
159727316	chr6:159727316:C:T	5.31757e-27	-1.83913	-1.25109	2.47858e-11	-2.33641	-0.930447	1.27731e-09	-2.28696	-1.03554
159727709	chr6:159727709:C:T	1.61022e-26	-1.34927	-0.633008	1.14367e-10	-1.04023	-0.697485	1.32473e-08	-0.429382	-0.554076
159727792	chr6:159727792:G:A	4.70263e-26	-9.89405e-10	-0.910528	2.52791e-10	-9.89405e-10	-0.944566	1.4236e-08	-9.89405e-10	-0.91148
159727860	chr6:159727860:G:C	3.93055e-26	-1.08987	-9.24033e-10	1.16161e-10	-1.72216	-9.24033e-10	5.39482e-09	-1.88182	-9.24033e-10
159727914	chr6:159727914:C:T	4.61699e-26	-9.89405e-10	-0.928908	2.42876e-10	-9.89405e-10	-0.984578	1.27157e-08	-9.89405e-10	-1.02441
159727962	chr6:159727962:C:T	7.59908e-27	-1.55498	-1.17823	5.17739e-11	-1.3981	-1.13215	1.16885e-09	-2.11021	-1.30103
159728147	chr6:159728147:T:C	2.29756e-26	-1.6268	-9.24033e-10	1.03125e-10	-1.84119	-9.24033e-10	4.73325e-09	-2.01264	-9.24033e-10
159729113	chr6:159729113:A:G	9.21173e-26	-9.89405e-10	-0.238173	4.79641e-10	-9.89405e-10	-0.304093	2.64586e-08	-9.89405e-10	-0.291675
159729697	chr6:159729697:A:G	1.02168e-25	-9.89405e-10	-0.134621	5.40232e-10	-9.89405e-10	-0.185131	3.07891e-08	-9.89405e-10	-0.140093
159729803	chr6:159729803:C:T	2.68718e-26	-9.89405e-10	-1.47016	1.45853e-10	-9.89405e-10	-1.49453	8.17346e-09	-9.89405e-10	-1.46636
159730187	chr6:159730187:A:G	2.68303e-26	-1.00504	-0.46666	2.44943e-10	-0.625542	-0.350564	1.287e-08	-0.582943	-0.429411
159730257	chr6:159730257:A:G	5.59248e-26	-9.89405e-10	-0.737227	3.24068e-10	-9.89405e-10	-0.696177	1.71061e-08	-9.89405e-10	-0.727819
159730362	chr6:159730362:G:T	5.48764e-26	-9.89405e-10	-0.756152	3.21686e-10	-9.89405e-10	-0.703555	1.57908e-08	-9.89405e-10	-0.807826
159730852	chr6:159730852:A:G	4.6104e-26	-9.89405e-10	-0.930336	2.42548e-10	-9.89405e-10	-0.985931	1.26991e-08	-9.89405e-10	-1.02572
159730945	chr6:159730945:C:T	2.85553e-26	-9.89405e-10	-1.40939	1.59371e-10	-9.89405e-10	-1.4059	8.72511e-09	-9.89405e-10	-1.40105
159730955	chr6:159730955:C:T	2.81823e-26	-9.89405e-10	-1.42254	1.61503e-10	-9.89405e-10	-1.39261	8.66385e-09	-9.89405e-10	-1.4081
159731065	chr6:159731065:C:T	5.63585e-26	-9.89405e-10	-0.729502	3.30649e-10	-9.89405e-10	-0.676074	1.62038e-08	-9.89405e-10	-0.782008
159731410	chr6:159731410:G:C	4.19741e-26	-9.89405e-10	-1.02418	2.31394e-10	-9.89405e-10	-1.03301	1.23435e-08	-9.89405e-10	-1.05413
159731446	chr6:159731446:C:T	5.53229e-26	-1.0706	0.322551	5.02529e-10	-0.706382	0.448905	2.37324e-08	-0.672615	0.272201
159731530	chr6:159731530:A:G	2.94799e-26	-9.89405e-10	-1.37753	1.60468e-10	-9.89405e-10	-1.39904	8.94976e-09	-9.89405e-10	-1.37563
159731744	chr6:159731744:T:C	2.82125e-27	-2.21123	-1.51283	1.43344e-11	-2.29959	-1.51488	9.52792e-10	-2.09947	-1.51614
159731959	chr6:159731959:A:ATACC	7.18299e-27	-1.3115	-1.47802	5.05556e-11	-1.07205	-1.482	3.09847e-09	-0.961078	-1.47527
159732134	chr6:159732134:C:T	5.27182e-27	-1.72484	-1.37402	2.00873e-11	-2.22918	-1.24786	3.21726e-09	-1.03794	-1.36079
159732265	chr6:159732265:G:A	6.51409e-27	-2.0155	-0.87177	2.95887e-11	-2.15225	-0.937492	1.4698e-09	-2.25386	-0.928269
159732336	chr6:159732336:T:A	4.5094e-25	-9.89405e-10	1.3501	2.82948e-09	-9.89405e-10	1.47072	1.40994e-07	-9.89405e-10	1.38147
159732420	chr6:159732420:G:A	1.9006e-26	-1.19959	-0.616893	1.4035e-10	-0.856317	-0.676671	1.69797e-08	-0.207997	-0.527239
159732560	chr6:159732560:C:T	5.32446e-27	-1.57276	-1.51617	1.66096e-11	-2.16741	-1.49974	3.37246e-09	-0.835351	-1.51626
159733055	chr6:159733055:G:A	7.2294e-27	-1.3154	-1.46768	5.08414e-11	-1.07623	-1.47219	3.11923e-09	-0.965079	-1.46459
159733067	chr6:159733067:G:C	2.07612e-26	-1.18311	-0.545037	1.58193e-10	-0.826885	-0.586431	1.88186e-08	-0.183174	-0.449238
159733110	chr6:159733110:G:A	3.02448e-26	-9.89405e-10	-1.35191	1.65826e-10	-9.89405e-10	-1.36619	9.35508e-09	-9.89405e-10	-1.33134
159734321	chr6:159734321:C:T	1.20993e-26	-2.26809	-9.24033e-10	6.57468e-11	-2.29132	-9.24033e-10	3.77703e-09	-2.23832	-9.24033e-10
159734333	chr6:159734333:T:A	2.82907e-26	-9.89405e-10	-1.4187	1.62431e-10	-9.89405e-10	-1.38688	8.6286e-09	-9.89405e-10	-1.41217
159734588	chr6:159734588:A:G	2.56708e-26	-9.89405e-10	-1.51588	1.42715e-10	-9.89405e-10	-1.51628	7.78348e-09	-9.89405e-10	-1.51525
159734795	chr6:159734795:AT:A	4.31942e-25	-9.89405e-10	1.30706	2.68332e-09	-9.89405e-10	1.41768	1.23517e-07	-9.89405e-10	1.24912
159734809	chr6:159734809:AT:A	1.6054e-26	-1.98528	-9.24033e-10	8.90941e-11	-1.98744	-9.24033e-10	5.49245e-09	-1.86388	-9.24033e-10
159734962	chr6:159734962:C:T	7.94763e-27	-1.17432	-1.51404	5.63305e-11	-0.932111	-1.51378	3.54545e-09	-0.786007	-1.51558
159734993	chr6:159734993:C:T	4.60283e-26	-9.89405e-10	-0.931979	2.42162e-10	-9.89405e-10	-0.987522	1.26801e-08	-9.89405e-10	-1.02722
159735202	chr6:159735202:G:A	2.83009e-26	-9.89405e-10	-1.41834	1.62515e-10	-9.89405e-10	-1.38636	8.63305e-09	-9.89405e-10	-1.41166
159735234	chr6:159735234:A:G	5.52127e-27	-2.34955	-0.703074	6.48605e-11	-1.76639	-0.5385	1.81947e-09	-2.35632	-0.612391
159735431	chr6:159735431:G:A	4.71801e-26	-9.89405e-10	-0.907264	2.75272e-10	-9.89405e-10	-0.859372	1.36686e-08	-9.89405e-10	-0.952157
159735543	chr6:159735543:G:A	2.79414e-26	-9.89405e-10	-1.43113	1.53133e-10	-9.89405e-10	-1.44582	8.48371e-09	-9.89405e-10	-1.42911
159735601	chr6:159735601:G:T	1.9486e-26	-1.18586	-0.605678	1.44071e-10	-0.839281	-0.667541	1.75054e-08	-0.188537	-0.516206
159735654	chr6:159735654:C:G	2.57535e-26	-9.89405e-10	-1.51266	1.43193e-10	-9.89405e-10	-1.51294	7.78337e-09	-9.89405e-10	-1.51527
159735758	chr6:159735758:A:T	6.22557e-27	-1.60158	-1.331	4.56275e-11	-1.35139	-1.30523	2.51941e-09	-1.29027	-1.35296
159735912	chr6:159735912:A:G	1.95165e-26	-1.78997	-9.24033e-10	9.86684e-11	-1.88537	-9.24033e-10	4.8201e-09	-1.99446	-9.24033e-10
159736025	chr6:159736025:G:A	2.55386e-26	-1.0522	-0.468842	2.31816e-10	-0.681013	-0.350175	1.17224e-08	-0.643854	-0.4619
159736108	chr6:159736108:A:T	2.94661e-26	-9.89405e-10	-1.378	1.60399e-10	-9.89405e-10	-1.39947	8.9455e-09	-9.89405e-10	-1.3761
159736165	chr6:159736165:TAATA:T	4.46829e-25	-9.89405e-10	1.34094	2.80304e-09	-9.89405e-10	1.46133	1.39707e-07	-9.89405e-10	1.37229
159736681	chr6:159736681:C:T	4.59779e-26	-9.89405e-10	-0.933075	2.4191e-10	-9.89405e-10	-0.988563	1.26675e-08	-9.89405e-10	-1.02822
159736872	chr6:159736872:C:T	5.2611e-27	-1.5921	-1.50879	1.60465e-11	-2.18866	-1.51297	3.17603e-09	-0.901522	-1.5101
159736873	chr6:159736873:G:A	1.16916e-26	-2.30236	-9.24033e-10	1.04558e-10	-1.82739	-9.24033e-10	7.43543e-09	-1.561	-9.24033e-10
159737014	chr6:159737014:A:T	1.20364e-25	-9.89405e-10	0.0292855	7.12778e-10	-9.89405e-10	0.0920403	3.67603e-08	-9.89405e-10	0.0371639
159737308	chr6:159737308:T:G	4.0626e-26	-1.05683	-9.24033e-10	2.09135e-10	-1.13415	-9.24033e-10	1.18995e-08	-1.09076	-9.24033e-10
159737574	chr6:159737574:G:A	4.6104e-26	-9.89405e-10	-0.930336	2.42548e-10	-9.89405e-10	-0.985931	1.26991e-08	-9.89405e-10	-1.02572
159737595	chr6:159737595:G:A	4.61249e-26	-9.89405e-10	-0.929884	2.42649e-10	-9.89405e-10	-0.985515	1.27044e-08	-9.89405e-10	-1.02531
159737608	chr6:159737608:T:C	1.86532e-26	-1.23782	-0.597396	1.36259e-10	-0.904561	-0.658015	1.64382e-08	-0.261191	-0.506455
159737868	chr6:159737868:A:G	2.37354e-26	-1.1296	-0.464664	2.13248e-10	-0.768907	-0.345767	1.07657e-08	-0.733179	-0.457708
159738002	chr6:159738002:C:T	1.91105e-26	-1.22541	-0.585585	1.39897e-10	-0.88839	-0.647836	1.68916e-08	-0.246006	-0.49443
159738189	chr6:159738189:A:G	3.29126e-27	-2.24517	-1.3248	1.80397e-11	-2.26533	-1.31922	1.1372e-09	-2.16348	-1.2752
159738259	chr6:159738259:C:T	4.53798e-26	-9.89405e-10	-0.94617	2.38923e-10	-9.89405e-10	-1.00099	1.25166e-08	-9.89405e-10	-1.0402
159738471	chr6:159738471:C:T	4.30844e-27	-2.32994	-0.970717	5.34383e-11	-1.63285	-0.865756	1.38608e-09	-2.33804	-0.902731
159738635	chr6:159738635:A:T	4.4362e-27	-1.75561	-1.51583	1.54084e-11	-2.25219	-1.49002	2.54463e-09	-1.11805	-1.51522
159738875	chr6:159738875:A:G	2.81408e-27	-2.23369	-1.49291	1.49341e-11	-2.27392	-1.49956	9.17747e-10	-2.14766	-1.50542
159740040	chr6:159740040:G:A	5.30447e-26	-9.89405e-10	-0.790101	3.10593e-10	-9.89405e-10	-0.738648	1.52816e-08	-9.89405e-10	-0.840609
159740193	chr6:159740193:C:T	2.88756e-27	-2.2016	-1.49923	1.43953e-11	-2.30603	-1.5042	9.72789e-10	-2.08565	-1.50919
159740596	chr6:159740596:T:C	4.57914e-27	-2.33904	-0.900689	5.32464e-11	-1.70843	-0.793765	1.46847e-09	-2.35011	-0.832924
159740770	chr6:159740770:C:T	6.008e-27	-1.46596	-1.50219	1.87962e-11	-2.09019	-1.45328	3.9435e-09	-0.694211	-1.50098
159740894	chr6:159740894:G:A	2.94661e-26	-9.89405e-10	-1.378	1.60399e-10	-9.89405e-10	-1.39947	8.9455e-09	-9.89405e-10	-1.3761
159741072	chr6:159741072:T:G	2.82013e-26	-9.89405e-10	-1.42187	1.62023e-10	-9.89405e-10	-1.38939	8.60148e-09	-9.89405e-10	-1.41532
159741407	chr6:159741407:A:G	1.19157e-26	-2.28337	-9.24033e-10	6.16033e-11	-2.35641	-9.24033e-10	3.38829e-09	-2.34693	-9.24033e-10
159741502	chr6:159741502:G:A	5.37371e-27	-1.57871	-1.50101	3.91433e-11	-1.32062	-1.48928	2.24449e-09	-1.25727	-1.50151
159741777	chr6:159741777:C:T	3.05511e-26	-9.89405e-10	-1.34184	1.65834e-10	-9.89405e-10	-1.36614	9.27584e-09	-9.89405e-10	-1.33984
159741804	chr6:159741804:G:A	2.42283e-27	-2.36058	-1.51572	2.08169e-11	-1.93047	-1.51089	7.3782e-10	-2.3588	-1.51251
159741837	chr6:159741837:C:T	5.42523e-26	-9.89405e-10	-0.767591	3.17749e-10	-9.89405e-10	-0.71587	1.56112e-08	-9.89405e-10	-0.819268
159742845	chr6:159742845:C:T	2.95239e-26	-9.89405e-10	-1.37604	1.60686e-10	-9.89405e-10	-1.39768	8.96259e-09	-9.89405e-10	-1.3742
159742891	chr6:159742891:A:G	4.2097e-27	-1.80761	-1.51623	1.49583e-11	-2.27244	-1.49943	2.36047e-09	-1.19209	-1.5163
159743384	chr6:159743384:A:G	2.75972e-26	-9.89405e-10	-1.44352	1.51427e-10	-9.89405e-10	-1.45703	8.37774e-09	-9.89405e-10	-1.44168
159743456	chr6:159743456:T:C	3.17005e-26	-9.89405e-10	-1.3049	1.77415e-10	-9.89405e-10	-1.29864	9.52063e-09	-9.89405e-10	-1.31379
159743487	chr6:159743487:C:G	5.96612e-26	-9.89405e-10	-0.672554	3.44995e-10	-9.89405e-10	-0.6336	1.81361e-08	-9.89405e-10	-0.66935
159744266	chr6:159744266:C:G	1.10303e-26	-2.36059	-9.24033e-10	1.00442e-10	-1.86755	-9.24033e-10	7.57747e-09	-1.54208	-9.24033e-10
159744622	chr6:159744622:C:T	7.63599e-27	-1.26852	-1.45985	5.39624e-11	-1.02407	-1.46478	3.31817e-09	-0.911244	-1.4566
159744747	chr6:159744747:G:A	2.85581e-27	-2.20633	-1.50555	1.43465e-11	-2.30413	-1.50949	9.62786e-10	-2.09218	-1.513
159745170	chr6:159745170:A:T	4.96497e-26	-9.89405e-10	-0.856244	2.60241e-10	-9.89405e-10	-0.915522	1.35915e-08	-9.89405e-10	-0.957811
159745320	chr6:159745320:T:C	5.40827e-26	-9.89405e-10	-0.770721	3.16889e-10	-9.89405e-10	-0.71858	1.55739e-08	-9.89405e-10	-0.821659
159745326	chr6:159745326:T:A	2.8843e-26	-9.89405e-10	-1.39937	1.66072e-10	-9.89405e-10	-1.36471	8.80348e-09	-9.89405e-10	-1.39211
159745330	chr6:159745330:G:C	2.58106e-26	-9.89405e-10	-1.51045	1.4296e-10	-9.89405e-10	-1.51457	7.81536e-09	-9.89405e-10	-1.51116
159745349	chr6:159745349:A:G	2.8117e-26	-9.89405e-10	-1.42486	1.56748e-10	-9.89405e-10	-1.42249	8.56713e-09	-9.89405e-10	-1.41932
159745474	chr6:159745474:G:A	1.1718e-25	-9.89405e-10	0.00247799	6.2471e-10	-9.89405e-10	-0.0398425	3.56929e-08	-9.89405e-10	0.00769634
159745644	chr6:159745644:A:G	7.5957e-27	-1.25408	-1.47957	5.38544e-11	-1.00735	-1.48349	3.30646e-09	-0.894619	-1.47676
159745799	chr6:159745799:G:A	2.81936e-26	-9.89405e-10	-1.42214	1.5718e-10	-9.89405e-10	-1.41974	8.59094e-09	-9.89405e-10	-1.41655
159746510	chr6:159746510:A:G	2.8843e-26	-9.89405e-10	-1.39937	1.66072e-10	-9.89405e-10	-1.36471	8.80348e-09	-9.89405e-10	-1.39211
159746838	chr6:159746838:C:T	1.39285e-26	-2.1273	-9.24033e-10	7.68173e-11	-2.1357	-9.24033e-10	3.63692e-09	-2.27612	-9.24033e-10
159747038	chr6:159747038:T:A	5.3496e-26	-9.89405e-10	-0.781629	3.13185e-10	-9.89405e-10	-0.730335	1.5402e-08	-9.89405e-10	-0.832756
159747129	chr6:159747129:T:C	2.92402e-27	-2.1827	-1.50558	1.41635e-11	-2.31694	-1.50952	9.92752e-10	-2.06151	-1.51302
159747175	chr6:159747175:G:A	3.25298e-25	-9.89405e-10	1.0235	2.01878e-09	-9.89405e-10	1.13312	9.34179e-08	-9.89405e-10	0.969828
159747559	chr6:159747559:G:A	3.56703e-26	-1.18692	-9.24033e-10	1.46406e-10	-1.49075	-9.24033e-10	6.58541e-09	-1.6824	-9.24033e-10
159747765	chr6:159747765:T:C	1.11344e-25	-9.89405e-10	-0.0486093	5.87994e-10	-9.89405e-10	-0.100414	3.35605e-08	-9.89405e-10	-0.0539052
159747853	chr6:159747853:G:A	2.77284e-26	-9.89405e-10	-1.43878	1.51506e-10	-9.89405e-10	-1.4565	8.46121e-09	-9.89405e-10	-1.43176
159747863	chr6:159747863:G:A	5.20057e-26	-9.89405e-10	-0.809882	3.04183e-10	-9.89405e-10	-0.759502	1.49978e-08	-9.89405e-10	-0.859349
159747875	chr6:159747875:T:A	2.59118e-26	-9.89405e-10	-1.50654	1.43738e-10	-9.89405e-10	-1.50914	7.79619e-09	-9.89405e-10	-1.51362
159748504	chr6:159748504:C:T	5.68278e-27	-1.69315	-1.33065	3.76141e-11	-1.55604	-1.29371	9.06452e-10	-2.23851	-1.42696
159749417	chr6:159749417:A:C	4.55307e-26	-9.89405e-10	-0.942848	2.56463e-10	-9.89405e-10	-0.930146	1.34683e-08	-9.89405e-10	-0.966917
159749869	chr6:159749869:C:G	2.89279e-26	-9.89405e-10	-1.39643	1.66821e-10	-9.89405e-10	-1.36021	8.82998e-09	-9.89405e-10	-1.3891
159750085	chr6:159750085:CTT:C	7.97161e-27	-1.16969	-1.51565	5.68623e-11	-0.920981	-1.51552	3.5781e-09	-0.77614	-1.51628
159750576	chr6:159750576:T:A	2.77806e-27	-2.24243	-1.49705	1.49848e-11	-2.26691	-1.50318	9.03744e-10	-2.16016	-1.5083
159750647	chr6:159750647:GCATTTTTC:G	2.94661e-26	-9.89405e-10	-1.378	1.60399e-10	-9.89405e-10	-1.39947	8.9455e-09	-9.89405e-10	-1.3761
159750694	chr6:159750694:T:C	2.94661e-26	-9.89405e-10	-1.378	1.60399e-10	-9.89405e-10	-1.39947	8.9455e-09	-9.89405e-10	-1.3761
159751025	chr6:159751025:A:G	2.85657e-26	-9.89405e-10	-1.40903	1.57088e-10	-9.89405e-10	-1.42032	8.55106e-09	-9.89405e-10	-1.4212
159751256	chr6:159751256:T:C	2.79414e-26	-9.89405e-10	-1.43113	1.53133e-10	-9.89405e-10	-1.44582	8.48371e-09	-9.89405e-10	-1.42911
159751269	chr6:159751269:G:A	2.75161e-26	-9.89405e-10	-1.44647	1.5333e-10	-9.89405e-10	-1.44454	8.36073e-09	-9.89405e-10	-1.44371
159751708	chr6:159751708:T:C	2.71206e-27	-2.33222	-1.43131	1.58958e-11	-2.32967	-1.38141	9.13067e-10	-2.17205	-1.48616
159752172	chr6:159752172:G:A	2.79414e-26	-9.89405e-10	-1.43113	1.53133e-10	-9.89405e-10	-1.44582	8.48371e-09	-9.89405e-10	-1.42911
159752354	chr6:159752354:T:G	3.90621e-25	-9.89405e-10	1.2065	2.44474e-09	-9.89405e-10	1.32456	1.22322e-07	-9.89405e-10	1.2394
159752532	chr6:159752532:CTA:C	3.71864e-26	-9.89405e-10	-1.14529	2.09748e-10	-9.89405e-10	-1.13122	1.11433e-08	-9.89405e-10	-1.15642
159753271	chr6:159753271:A:G	4.33937e-27	-2.34715	-0.946352	4.81437e-11	-1.75969	-0.843251	1.39208e-09	-2.35546	-0.880999
159753424	chr6:159753424:T:G	4.76477e-27	-1.68722	-1.51276	1.62563e-11	-2.21036	-1.47829	2.92177e-09	-0.983209	-1.51186
159753431	chr6:159753431:T:C	4.95197e-26	-9.89405e-10	-0.858865	2.59592e-10	-9.89405e-10	-0.918017	1.35596e-08	-9.89405e-10	-0.960158
159753508	chr6:159753508:G:A	5.45339e-26	-9.89405e-10	-0.762414	3.19598e-10	-9.89405e-10	-0.710065	1.56958e-08	-9.89405e-10	-0.81386
159753806	chr6:159753806:ACCCT:A	4.13677e-25	-9.89405e-10	1.26385	2.5905e-09	-9.89405e-10	1.38247	1.29297e-07	-9.89405e-10	1.29486
159753842	chr6:159753842:T:C	3.14611e-26	-9.89405e-10	-1.31248	1.76573e-10	-9.89405e-10	-1.30339	9.90299e-09	-9.89405e-10	-1.27442
159753954	chr6:159753954:G:A	4.18744e-26	-9.89405e-10	-1.02656	2.22674e-10	-9.89405e-10	-1.07142	1.17051e-08	-9.89405e-10	-1.10723
159754009	chr6:159754009:G:A	4.95929e-26	-9.89405e-10	-0.857388	2.5996e-10	-9.89405e-10	-0.916604	1.3578e-08	-9.89405e-10	-0.958804
159754071	chr6:159754071:A:G	2.8834e-26	-9.89405e-10	-1.39968	1.66014e-10	-9.89405e-10	-1.36506	8.80062e-09	-9.89405e-10	-1.39243
159754304	chr6:159754304:A:G	4.36643e-27	-1.77123	-1.51606	1.52798e-11	-2.25802	-1.49257	2.48356e-09	-1.14193	-1.51563
159754787	chr6:159754787:C:G	1.92006e-26	-1.19982	-0.606477	1.41056e-10	-0.859891	-0.668083	1.70964e-08	-0.213379	-0.515007
159754841	chr6:159754841:A:C	2.79234e-26	-9.89405e-10	-1.43177	1.57309e-10	-9.89405e-10	-1.41892	8.42427e-09	-9.89405e-10	-1.43614
159756975	chr6:159756975:T:C	1.85355e-26	-1.27191	-0.569641	1.35284e-10	-0.938709	-0.631045	1.61621e-08	-0.306923	-0.477662
159757044	chr6:159757044:T:C	5.15979e-27	-1.95428	-1.16606	2.83903e-11	-1.98599	-1.14509	1.65293e-09	-1.85084	-1.21386
159757505	chr6:159757505:C:T	4.89574e-26	-9.89405e-10	-0.870286	2.56764e-10	-9.89405e-10	-0.928972	1.34202e-08	-9.89405e-10	-0.970495
159757633	chr6:159757633:G:A	3.22529e-27	-2.25635	-1.33386	1.80379e-11	-2.25617	-1.32849	1.11072e-09	-2.17699	-1.28526
159758503	chr6:159758503:A:T	2.23827e-26	-1.05439	-0.598555	1.72089e-10	-0.672661	-0.656458	2.20602e-08	0.0316001	-0.505078
159758736	chr6:159758736:G:A	4.16929e-27	-2.32509	-1.0084	5.2241e-11	-1.61433	-0.906932	1.33692e-09	-2.33428	-0.942609
159758748	chr6:159758748:T:C	1.11979e-26	-2.34551	-9.24033e-10	6.15633e-11	-2.35706	-9.24033e-10	3.35243e-09	-2.35757	-9.24033e-10
159759394	chr6:159759394:G:A	2.6426e-26	-9.89405e-10	-1.48689	1.45581e-10	-9.89405e-10	-1.4964	8.01235e-09	-9.89405e-10	-1.48627
159759483	chr6:159759483:A:G	2.8714e-26	-9.89405e-10	-1.40385	1.65418e-10	-9.89405e-10	-1.36865	8.76292e-09	-9.89405e-10	-1.39673
159759538	chr6:159759538:C:T	2.66801e-27	-2.28199	-1.49791	1.56187e-11	-2.22479	-1.50388	8.58332e-10	-2.21115	-1.50887
159759626	chr6:159759626:C:T	4.93915e-27	-1.65214	-1.51191	1.56859e-11	-2.21345	-1.51091	2.91696e-09	-0.984183	-1.51253
159760016	chr6:159760016:G:A	3.04008e-26	-9.89405e-10	-1.34677	1.6664e-10	-9.89405e-10	-1.36129	9.07231e-09	-9.89405e-10	-1.36203
159760070	chr6:159760070:G:A	2.74516e-27	-2.26062	-1.49078	1.5321e-11	-2.24999	-1.49791	8.87488e-10	-2.18249	-1.50413
159760156	chr6:159760156:T:C	9.40651e-26	-9.89405e-10	-0.217248	5.55616e-10	-9.89405e-10	-0.157053	2.93136e-08	-9.89405e-10	-0.189205
159760346	chr6:159760346:T:TGA	3.17005e-26	-9.89405e-10	-1.3049	1.77415e-10	-9.89405e-10	-1.29864	9.52063e-09	-9.89405e-10	-1.31379
159760398	chr6:159760398:T:C	2.89319e-26	-9.89405e-10	-1.39629	1.66853e-10	-9.89405e-10	-1.36002	8.832e-09	-9.89405e-10	-1.38887
159760403	chr6:159760403:G:A	2.73542e-27	-2.26618	-1.48877	1.544e-11	-2.24397	-1.4962	8.82177e-10	-2.18989	-1.50273
159760705	chr6:159760705:G:C	4.26793e-27	-1.79395	-1.51616	1.51423e-11	-2.26629	-1.49335	2.41709e-09	-1.16889	-1.5158
159760745	chr6:159760745:T:A	7.13213e-27	-1.32369	-1.47294	5.01176e-11	-1.08557	-1.47719	3.07165e-09	-0.975022	-1.47002
159760846	chr6:159760846:C:T	2.7163e-27	-2.26748	-1.49449	1.53854e-11	-2.24268	-1.50103	8.77248e-10	-2.19158	-1.50664
159760868	chr6:159760868:A:G	1.24228e-26	-2.2417	-9.24033e-10	7.56604e-11	-2.15088	-9.24033e-10	3.71764e-09	-2.25417	-9.24033e-10
159761064	chr6:159761064:A:G	4.70303e-27	-1.70354	-1.50949	1.5294e-11	-2.23703	-1.51264	2.72809e-09	-1.05287	-1.51078
159761153	chr6:159761153:G:A	1.05506e-25	-9.89405e-10	-0.10247	6.24325e-10	-9.89405e-10	-0.0404596	3.28441e-08	-9.89405e-10	-0.0754844
159761220	chr6:159761220:C:T	6.59621e-27	-1.4218	-1.45294	4.6071e-11	-1.18885	-1.4581	2.8184e-09	-1.08167	-1.44942
159761406	chr6:159761406:C:A	3.73961e-25	-9.89405e-10	1.16292	2.3182e-09	-9.89405e-10	1.27142	1.07982e-07	-9.89405e-10	1.11471
159761703	chr6:159761703:A:T	4.35964e-26	-0.72201	-0.264251	3.79075e-10	-0.347652	-0.191743	1.71192e-08	-0.493392	-0.233664
159761704	chr6:159761704:A:T	1.23103e-26	-2.2508	-9.24033e-10	7.47454e-11	-2.16304	-9.24033e-10	3.68582e-09	-2.26276	-9.24033e-10
159761717	chr6:159761717:G:A	2.01121e-26	-1.17806	-0.58186	1.48375e-10	-0.833101	-0.644287	1.81208e-08	-0.179724	-0.490473
159761764	chr6:159761764:G:C	1.16108e-26	-2.3093	-9.24033e-10	6.13742e-11	-2.36014	-9.24033e-10	3.35814e-09	-2.35587	-9.24033e-10
159761771	chr6:159761771:G:C	3.03545e-26	-9.89405e-10	-1.34829	1.66397e-10	-9.89405e-10	-1.36275	9.05915e-09	-9.89405e-10	-1.36348
159761813	chr6:159761813:A:G	2.06691e-26	-1.14235	-0.590248	1.57708e-10	-0.785857	-0.630526	1.90001e-08	-0.126314	-0.496499
159762350	chr6:159762350:C:T	4.79974e-27	-1.68255	-1.51013	1.5417e-11	-2.22956	-1.5121	2.80579e-09	-1.0242	-1.51137
159762413	chr6:159762413:A:G	5.32838e-26	-9.89405e-10	-0.785604	2.78381e-10	-9.89405e-10	-0.84814	1.45108e-08	-9.89405e-10	-0.892365
159763858	chr6:159763858:C:T	1.9424e-26	-1.20876	-0.585964	1.42303e-10	-0.870652	-0.648522	1.72196e-08	-0.224903	-0.496307
159763918	chr6:159763918:G:A	2.59593e-26	-9.89405e-10	-1.5047	1.45775e-10	-9.89405e-10	-1.49507	7.90185e-09	-9.89405e-10	-1.50016
159764119	chr6:159764119:A:C	5.48273e-27	-1.57544	-1.48419	4.0362e-08	5.601	-1.47248	1.62023e-09	-1.61707	-1.46762
159764630	chr6:159764630:A:G	4.36817e-25	-9.89405e-10	1.31828	2.74145e-09	-9.89405e-10	1.43911	1.37602e-07	-9.89405e-10	1.35711
159764657	chr6:159764657:C:T	2.94849e-26	-9.89405e-10	-1.37736	1.60491e-10	-9.89405e-10	-1.39889	8.95124e-09	-9.89405e-10	-1.37546
159765105	chr6:159765105:G:A	2.81229e-26	-9.89405e-10	-1.42465	1.56778e-10	-9.89405e-10	-1.4223	8.56885e-09	-9.89405e-10	-1.41912
159765440	chr6:159765440:T:C	3.05831e-26	-9.89405e-10	-1.34079	1.77571e-10	-9.89405e-10	-1.29776	9.34223e-09	-9.89405e-10	-1.33271
159765787	chr6:159765787:G:C	4.96821e-26	-9.89405e-10	-0.85559	2.60405e-10	-9.89405e-10	-0.914893	1.36005e-08	-9.89405e-10	-0.957146
159765840	chr6:159765840:T:C	2.93514e-27	-2.21649	-1.46799	1.49653e-11	-2.28212	-1.48928	9.49141e-10	-2.12585	-1.4936
159765888	chr6:159765888:A:C	4.89299e-27	-1.66894	-1.50449	1.5435e-11	-2.22546	-1.51503	2.8897e-09	-0.999961	-1.50614
159765980	chr6:159765980:T:C	2.82018e-26	-9.89405e-10	-1.42185	1.54158e-10	-9.89405e-10	-1.43916	8.41618e-09	-9.89405e-10	-1.4371
159766379	chr6:159766379:T:C	5.02485e-26	-9.89405e-10	-0.844254	2.6327e-10	-9.89405e-10	-0.903949	1.37391e-08	-9.89405e-10	-0.94701
159766451	chr6:159766451:G:A	5.47417e-26	-0.75861	-9.24033e-10	3.08726e-10	-0.744677	-9.24033e-10	1.61204e-08	-0.78717	-9.24033e-10
159766570	chr6:159766570:T:C	2.74006e-26	-9.89405e-10	-1.45067	1.50448e-10	-9.89405e-10	-1.46352	8.31781e-09	-9.89405e-10	-1.44886
159767504	chr6:159767504:T:C	2.76693e-26	-9.89405e-10	-1.44091	1.50816e-10	-9.89405e-10	-1.46107	8.29359e-09	-9.89405e-10	-1.45177
159767859	chr6:159767859:T:C	3.22597e-27	-2.15106	-1.43894	1.84568e-11	-2.0923	-1.46939	1.449e-09	-1.78499	-1.41139
159767975	chr6:159767975:C:A	7.12944e-27	-1.34149	-1.45551	4.94806e-11	-1.11354	-1.46201	3.04312e-09	-1.00144	-1.45294
159768459	chr6:159768459:G:T	5.32864e-26	-9.89405e-10	-0.785555	2.7834e-10	-9.89405e-10	-0.848286	1.45072e-08	-9.89405e-10	-0.89261
159768714	chr6:159768714:T:G	7.01362e-27	-1.34411	-1.46927	4.881e-11	-1.11512	-1.47408	3.00352e-09	-1.00179	-1.46568
159769288	chr6:159769288:G:A	1.11679e-25	-9.89405e-10	-0.0456035	5.89569e-10	-9.89405e-10	-0.097738	3.365e-08	-9.89405e-10	-0.0512415
159769586	chr6:159769586:A:T	2.92343e-27	-2.24551	-1.44297	1.61457e-11	-2.27388	-1.4216	1.02261e-09	-2.14682	-1.39808
159769744	chr6:159769744:T:C	2.69441e-26	-1.46747	-9.24033e-10	1.40986e-10	-1.52847	-9.24033e-10	4.39428e-09	-2.08695	-9.24033e-10
159770205	chr6:159770205:C:A	1.7522e-26	-1.89778	-9.24033e-10	1.10621e-10	-1.77102	-9.24033e-10	1.08154e-08	-1.18629	-9.24033e-10
159770567	chr6:159770567:C:T	5.12503e-26	-9.89405e-10	-0.824514	2.99722e-10	-9.89405e-10	-0.774275	1.47649e-08	-9.89405e-10	-0.875001
159770835	chr6:159770835:C:T	2.59504e-26	-9.89405e-10	-1.50505	1.43419e-10	-9.89405e-10	-1.51136	7.85581e-09	-9.89405e-10	-1.506
159771150	chr6:159771150:T:C	1.191e-26	-1.44425	-0.839614	8.32962e-11	-1.16074	-0.893986	9.61604e-09	-0.543338	-0.760484
159771249	chr6:159771249:G:A	2.93029e-27	-2.24258	-1.44355	3.96361e-11	-1.38024	-1.41715	7.96363e-10	-2.3601	-1.43486
159771336	chr6:159771336:C:T	1.12785e-26	-2.33834	-9.24033e-10	6.30078e-11	-2.33387	-9.24033e-10	3.55296e-09	-2.29947	-9.24033e-10
159771733	chr6:159771733:A:G	5.0035e-26	-9.89405e-10	-0.848513	2.92371e-10	-9.89405e-10	-0.799106	1.44275e-08	-9.89405e-10	-0.898121
159771896	chr6:159771896:T:G	1.2463e-26	-1.4152	-0.823277	8.75541e-11	-1.12752	-0.877353	1.02768e-08	-0.495178	-0.74219
159771948	chr6:159771948:G:A	2.83275e-27	-2.35309	-1.36689	1.8233e-11	-2.34481	-1.22909	9.14984e-10	-2.35934	-1.29677
159771992	chr6:159771992:G:A	1.13921e-26	-2.32832	-9.24033e-10	6.37051e-11	-2.32287	-9.24033e-10	3.60985e-09	-2.28359	-9.24033e-10
159772097	chr6:159772097:T:C	3.22262e-27	-2.13608	-1.45496	1.85347e-11	-2.07586	-1.48163	1.45632e-09	-1.76112	-1.43022
159772208	chr6:159772208:C:A	4.51157e-27	-1.73913	-1.51546	1.54942e-11	-2.24974	-1.48692	2.69828e-09	-1.05948	-1.51516
159772671	chr6:159772671:G:C	2.65928e-26	-9.89405e-10	-1.4806	1.47908e-10	-9.89405e-10	-1.48054	8.08853e-09	-9.89405e-10	-1.47681
159772682	chr6:159772682:T:C	4.11223e-27	-1.83328	-1.51399	1.50147e-11	-2.28731	-1.48079	2.35693e-09	-1.19632	-1.51357
159772885	chr6:159772885:G:T	1.8204e-26	-1.5553	-0.304291	1.18962e-10	-1.29189	-0.406439	1.45365e-08	-0.681467	-0.209124
159772941	chr6:159772941:CA:C	1.12879e-25	-9.89405e-10	-0.0349168	5.95776e-10	-9.89405e-10	-0.087266	3.40117e-08	-9.89405e-10	-0.0405497
159772943	chr6:159772943:A:C	1.08718e-25	-9.89405e-10	-0.0724775	5.74387e-10	-9.89405e-10	-0.123828	3.27696e-08	-9.89405e-10	-0.0777529
159773187	chr6:159773187:C:T	2.89682e-26	-9.89405e-10	-1.39504	1.66875e-10	-9.89405e-10	-1.35989	8.83812e-09	-9.89405e-10	-1.38818
159773646	chr6:159773646:G:A	3.62249e-25	-9.89405e-10	1.1311	2.26362e-09	-9.89405e-10	1.24759	1.12971e-07	-9.89405e-10	1.15987
159773752	chr6:159773752:G:A	3.96452e-27	-1.86991	-1.51394	1.44208e-11	-2.29496	-1.5135	2.24688e-09	-1.24222	-1.51549
159773850	chr6:159773850:G:A	1.25023e-26	-1.40625	-0.829067	8.80128e-11	-1.11586	-0.883783	1.03516e-08	-0.481478	-0.748633
159774127	chr6:159774127:T:C	5.67335e-26	-9.89405e-10	-0.722871	2.95438e-10	-9.89405e-10	-0.78867	1.53705e-08	-9.89405e-10	-0.834808
159774482	chr6:159774482:C:T	3.18953e-26	-9.89405e-10	-1.29878	1.74505e-10	-9.89405e-10	-1.31518	9.50633e-09	-9.89405e-10	-1.3153
159774734	chr6:159774734:C:G	5.37811e-26	-9.89405e-10	-0.776315	2.84948e-10	-9.89405e-10	-0.824822	1.56649e-08	-9.89405e-10	-0.815831
159775264	chr6:159775264:T:G	5.61127e-26	-9.89405e-10	-0.733874	2.9686e-10	-9.89405e-10	-0.783868	1.62927e-08	-9.89405e-10	-0.776538
159775311	chr6:159775311:A:G	4.22687e-27	-1.80396	-1.51581	1.50546e-11	-2.27554	-1.48991	2.45696e-09	-1.15271	-1.51562
159775431	chr6:159775431:A:G	7.33516e-27	-1.30213	-1.46643	5.11442e-11	-1.07033	-1.47215	3.14891e-09	-0.956213	-1.46399
159775742	chr6:159775742:C:T	6.63538e-27	-1.39658	-1.47224	4.59205e-11	-1.17332	-1.4769	2.82015e-09	-1.06177	-1.4687
159775792	chr6:159775792:C:A	2.94661e-26	-9.89405e-10	-1.378	1.60399e-10	-9.89405e-10	-1.39947	8.9455e-09	-9.89405e-10	-1.3761
159775815	chr6:159775815:T:C	2.95181e-26	-9.89405e-10	-1.37623	1.60658e-10	-9.89405e-10	-1.39785	8.96141e-09	-9.89405e-10	-1.37433
159776305	chr6:159776305:C:G	2.62109e-26	-9.89405e-10	-1.49506	1.45771e-10	-9.89405e-10	-1.49509	7.96579e-09	-9.89405e-10	-1.4921
159776338	chr6:159776338:TTC:T	4.45098e-26	-9.89405e-10	-0.965526	2.58824e-10	-9.89405e-10	-0.920983	1.2878e-08	-9.89405e-10	-1.01173
159776544	chr6:159776544:T:C	4.07641e-27	-1.83988	-1.51614	1.47828e-11	-2.29085	-1.49282	2.34519e-09	-1.19887	-1.51602
159776770	chr6:159776770:C:T	4.34934e-27	-1.83067	-1.46055	1.64558e-11	-2.18281	-1.49364	2.87336e-09	-1.07049	-1.44128
159777180	chr6:159777180:T:C	1.60254e-26	-1.98706	-9.24033e-10	9.61146e-11	-1.91159	-9.24033e-10	6.52196e-09	-1.69208	-9.24033e-10
159777327	chr6:159777327:C:T	3.03453e-27	-2.28475	-1.36643	1.80906e-11	-2.21977	-1.36197	1.03861e-09	-2.21035	-1.31902
159777744	chr6:159777744:CTA:C	3.91023e-27	-1.88163	-1.51601	1.43829e-11	-2.30194	-1.50915	2.21242e-09	-1.25687	-1.5163
159778052	chr6:159778052:AC:A	2.86896e-26	-9.89405e-10	-1.4047	1.64999e-10	-9.89405e-10	-1.37119	8.75104e-09	-9.89405e-10	-1.39808
159778062	chr6:159778062:G:C	2.94661e-26	-9.89405e-10	-1.378	1.60399e-10	-9.89405e-10	-1.39947	8.9455e-09	-9.89405e-10	-1.3761
159778392	chr6:159778392:TA:T	3.0575e-27	-2.2253	-1.41834	1.63855e-11	-2.28639	-1.39435	1.08453e-09	-2.11726	-1.36885
159778474	chr6:159778474:G:C	2.71841e-26	-9.89405e-10	-1.45861	1.54952e-10	-9.89405e-10	-1.43402	8.33642e-09	-9.89405e-10	-1.44662
159778994	chr6:159778994:A:C	3.33765e-27	-2.23365	-1.32232	1.77099e-11	-2.28279	-1.32022	1.18663e-09	-2.12314	-1.273
159779829	chr6:159779829:A:G	2.61567e-26	-9.89405e-10	-1.49713	1.45661e-10	-9.89405e-10	-1.49585	7.95836e-09	-9.89405e-10	-1.49303
159780128	chr6:159780128:A:T	6.63345e-27	-1.40687	-1.46224	4.56706e-11	-1.18733	-1.46834	2.79644e-09	-1.07943	-1.45948
159780412	chr6:159780412:T:TA	6.53097e-27	-1.41798	-1.4667	4.50532e-11	-1.19764	-1.47165	2.76358e-09	-1.08776	-1.46297
159780645	chr6:159780645:G:A	1.30715e-26	-1.38104	-0.809758	9.17831e-11	-1.09136	-0.866342	1.08686e-08	-0.453092	-0.728288
159780691	chr6:159780691:G:A	1.10861e-25	-9.89405e-10	-0.0529562	5.85327e-10	-9.89405e-10	-0.104959	3.34004e-08	-9.89405e-10	-0.0586874
159780863	chr6:159780863:C:T	3.30853e-27	-2.23963	-1.3251	1.7732e-11	-2.27824	-1.32352	1.17449e-09	-2.12992	-1.27651
159781135	chr6:159781135:G:A	3.96839e-27	-1.86776	-1.51511	1.44091e-11	-2.29737	-1.5119	2.26457e-09	-1.23382	-1.51605
159781198	chr6:159781198:T:C	1.10825e-25	-9.89405e-10	-0.0532842	6.55688e-10	-9.89405e-10	0.00855503	3.38873e-08	-9.89405e-10	-0.0442158
159781413	chr6:159781413:C:T	4.01174e-27	-1.85638	-1.51563	1.44859e-11	-2.29326	-1.51069	2.30246e-09	-1.21703	-1.51625
159781828	chr6:159781828:C:T	1.46591e-26	-1.35503	-0.721142	1.05928e-10	-1.05286	-0.761516	1.24926e-08	-0.409546	-0.632573
159781919	chr6:159781919:T:C	2.9484e-26	-9.89405e-10	-1.37739	1.70022e-10	-9.89405e-10	-1.3412	8.97712e-09	-9.89405e-10	-1.37258
159782024	chr6:159782024:A:G	2.94964e-26	-9.89405e-10	-1.37697	1.60549e-10	-9.89405e-10	-1.39853	8.95476e-09	-9.89405e-10	-1.37507
159782265	chr6:159782265:A:T	6.86842e-27	-1.36425	-1.47005	4.76862e-11	-1.13768	-1.47481	2.9317e-09	-1.02523	-1.46644
159782797	chr6:159782797:G:A	1.69817e-26	-1.9291	-9.24033e-10	7.11498e-11	-2.21234	-9.24033e-10	3.7765e-09	-2.23846	-9.24033e-10
159783077	chr6:159783077:C:CTATAG	1.73952e-26	-1.90504	-9.24033e-10	7.21449e-11	-2.19845	-9.24033e-10	3.72917e-09	-2.25107	-9.24033e-10
159783164	chr6:159783164:A:G	2.87591e-26	-9.89405e-10	-1.40228	1.55842e-10	-9.89405e-10	-1.42829	8.68e-09	-9.89405e-10	-1.40623
159783324	chr6:159783324:G:A	2.79905e-27	-2.27219	-1.45976	1.66229e-11	-2.22752	-1.43883	9.51252e-10	-2.19907	-1.41816
159784314	chr6:159784314:T:A	7.87591e-27	-1.21178	-1.48564	5.58661e-11	-0.964927	-1.48925	3.45385e-09	-0.844853	-1.48291
159784348	chr6:159784348:A:G	2.6545e-26	-9.89405e-10	-1.48239	1.47637e-10	-9.89405e-10	-1.48237	8.07287e-09	-9.89405e-10	-1.47875
159784786	chr6:159784786:T:C	5.37593e-26	-9.89405e-10	-0.776719	2.84835e-10	-9.89405e-10	-0.825219	1.56587e-08	-9.89405e-10	-0.816229
159784959	chr6:159784959:C:A	1.31584e-26	-1.35796	-0.826218	9.27515e-11	-1.06503	-0.882178	1.10667e-08	-0.417672	-0.745639
159785083	chr6:159785083:A:C	2.75853e-27	-2.28204	-1.46449	1.66782e-11	-2.21831	-1.44472	9.34086e-10	-2.21111	-1.42433
159785108	chr6:159785108:A:G	2.87932e-26	-9.89405e-10	-1.4011	1.65725e-10	-9.89405e-10	-1.3668	8.78359e-09	-9.89405e-10	-1.39437
159785194	chr6:159785194:T:C	2.94429e-26	-9.89405e-10	-1.37878	1.60282e-10	-9.89405e-10	-1.4002	8.93809e-09	-9.89405e-10	-1.37693
159785252	chr6:159785252:G:A	2.88861e-26	-9.89405e-10	-1.39788	1.66335e-10	-9.89405e-10	-1.36313	8.81262e-09	-9.89405e-10	-1.39107
159785599	chr6:159785599:T:C	3.58157e-27	-1.9732	-1.51223	1.3831e-11	-2.33554	-1.51468	1.8696e-09	-1.42693	-1.5146
159785684	chr6:159785684:T:C	3.05732e-27	-2.29067	-1.35303	1.85098e-11	-2.20931	-1.34952	1.04323e-09	-2.21942	-1.30551
159786017	chr6:159786017:T:C	3.96697e-27	-1.86705	-1.51618	1.44475e-11	-2.30835	-1.49826	2.17683e-09	-1.27309	-1.51629
159786213	chr6:159786213:A:G	1.11392e-25	-9.89405e-10	-0.0481835	5.88082e-10	-9.89405e-10	-0.100264	3.35632e-08	-9.89405e-10	-0.0538249
159786304	chr6:159786304:TC:T	7.78656e-27	-1.20091	-1.50793	5.45401e-11	-0.97066	-1.50753	3.42675e-09	-0.824224	-1.51142
159786369	chr6:159786369:T:C	2.85685e-26	-9.89405e-10	-1.40893	1.58847e-10	-9.89405e-10	-1.40919	8.4968e-09	-9.89405e-10	-1.42757
159786844	chr6:159786844:C:T	2.87121e-26	-9.89405e-10	-1.40392	1.5664e-10	-9.89405e-10	-1.42318	8.71499e-09	-9.89405e-10	-1.40221
159787600	chr6:159787600:G:GT	2.88563e-26	-9.89405e-10	-1.39891	1.66137e-10	-9.89405e-10	-1.36432	8.80227e-09	-9.89405e-10	-1.39225
159787703	chr6:159787703:G:A	7.3275e-27	-1.2584	-1.5112	5.09394e-11	-1.0356	-1.5109	3.17567e-09	-0.897896	-1.51384
159787953	chr6:159787953:C:T	5.30245e-26	-9.89405e-10	-0.790481	2.77034e-10	-9.89405e-10	-0.85299	1.44423e-08	-9.89405e-10	-0.897092
159788483	chr6:159788483:G:A	4.05586e-25	-9.89405e-10	1.2441	2.54034e-09	-9.89405e-10	1.36292	1.26933e-07	-9.89405e-10	1.2764
159788618	chr6:159788618:T:C	1.95998e-26	-2.29875	0.513029	1.26892e-10	-2.23508	0.601285	6.08708e-09	-2.28341	0.522323
159788998	chr6:159788998:C:T	2.77422e-26	-9.89405e-10	-1.43828	1.58351e-10	-9.89405e-10	-1.41232	8.36128e-09	-9.89405e-10	-1.44364
159789029	chr6:159789029:A:G	1.21935e-26	-1.42825	-0.832088	8.47408e-11	-1.14987	-0.887666	9.9182e-09	-0.522231	-0.750653
159789286	chr6:159789286:G:A	2.96882e-26	-9.89405e-10	-1.37049	1.61178e-10	-9.89405e-10	-1.39462	9.00198e-09	-9.89405e-10	-1.36981
159789566	chr6:159789566:G:A	2.62387e-26	-9.89405e-10	-1.494	1.46136e-10	-9.89405e-10	-1.49259	7.98732e-09	-9.89405e-10	-1.4894
159789862	chr6:159789862:G:C	5.10913e-27	-1.9045	-1.22571	3.18842e-11	-1.77209	-1.24293	1.79401e-09	-1.7811	-1.2017
159789947	chr6:159789947:A:C	5.27152e-27	-1.8839	-1.21501	3.2861e-11	-1.74989	-1.23496	1.84644e-09	-1.76006	-1.19393
159790007	chr6:159790007:C:T	2.87957e-27	-2.30006	-1.40354	1.75405e-11	-2.2092	-1.40341	9.71355e-10	-2.22796	-1.36836
159790227	chr6:159790227:G:A	4.48841e-27	-2.03152	-1.22822	2.52059e-11	-1.95865	-1.29141	2.30836e-09	-1.55527	-1.17544
159790307	chr6:159790307:C:A	8.39158e-27	-2.1033	-0.530708	4.28347e-11	-2.04285	-0.67693	4.31854e-09	-1.67027	-0.434069
159790392	chr6:159790392:A:C	9.29461e-27	-2.06876	-0.463043	4.73437e-11	-2.00552	-0.614173	4.89291e-09	-1.61617	-0.363298
159790413	chr6:159790413:C:T	9.08728e-27	-2.05249	-0.501867	4.64343e-11	-1.98889	-0.650207	4.80806e-09	-1.59311	-0.403857
159790453	chr6:159790453:T:C	9.34096e-27	-2.04501	-0.481817	4.77579e-11	-1.97934	-0.631644	4.98618e-09	-1.57778	-0.382802
159790522	chr6:159790522:T:G	8.71002e-27	-2.0636	-0.533164	4.46754e-11	-1.99854	-0.679166	4.59251e-09	-1.60615	-0.436681
159790613	chr6:159790613:GGTT:G	9.15329e-27	-2.05176	-0.495361	4.68882e-11	-1.98591	-0.643457	4.86396e-09	-1.58887	-0.396532
159790665	chr6:159790665:C:T	3.4069e-27	-2.31699	-1.21845	2.2416e-11	-2.17599	-1.19137	1.18125e-09	-2.25641	-1.14427
159791236	chr6:159791236:G:A	2.79234e-27	-2.31817	-1.41618	1.79289e-11	-2.17466	-1.41606	9.32998e-10	-2.25528	-1.38133
159791464	chr6:159791464:G:A	4.45758e-26	-9.89405e-10	-0.964044	2.39931e-10	-9.89405e-10	-0.996778	1.344e-08	-9.89405e-10	-0.969019
159791594	chr6:159791594:C:A	6.10728e-27	-1.47542	-1.47633	4.31654e-11	-1.25389	-1.4582	2.19759e-09	-1.29967	-1.48022
159791670	chr6:159791670:C:T	2.44323e-25	-9.89405e-10	0.737256	1.50349e-09	-9.89405e-10	0.838417	7.04547e-08	-9.89405e-10	0.687715
159791758	chr6:159791758:A:G	2.92531e-26	-9.89405e-10	-1.38525	1.59342e-10	-9.89405e-10	-1.40608	8.87968e-09	-9.89405e-10	-1.38349
159793028	chr6:159793028:T:C	7.56153e-27	-1.89629	-0.841874	2.43824e-11	-2.31648	-0.966789	4.50448e-09	-1.23595	-0.82623
159793042	chr6:159793042:GTCTCGAGC:G	2.60534e-26	-9.89405e-10	-1.50109	1.43812e-10	-9.89405e-10	-1.50862	7.88557e-09	-9.89405e-10	-1.50222
159793061	chr6:159793061:G:A	7.68378e-27	-1.89375	-0.828374	2.46981e-11	-2.31577	-0.954634	4.57905e-09	-1.23274	-0.81302
159793105	chr6:159793105:A:G	7.51697e-27	-1.89639	-0.847683	2.42521e-11	-2.31661	-0.972018	4.47212e-09	-1.23688	-0.832513
159793110	chr6:159793110:A:G	7.78752e-27	-1.87495	-0.833762	2.47278e-11	-2.30979	-0.959415	4.69118e-09	-1.2032	-0.818376
159793455	chr6:159793455:C:A	1.22822e-26	-1.51081	-0.742277	8.33538e-11	-1.25382	-0.800212	9.6089e-09	-0.648741	-0.655824
159793785	chr6:159793785:A:G	7.72568e-27	-1.84574	-0.870948	2.4111e-11	-2.29989	-0.994572	4.7289e-09	-1.15595	-0.857616
159793876	chr6:159793876:C:A	2.95792e-26	-9.89405e-10	-1.37416	1.62357e-10	-9.89405e-10	-1.38734	9.1368e-09	-9.89405e-10	-1.35494
159793897	chr6:159793897:C:G	1.24009e-26	-1.39104	-0.852424	3.3688e-11	-2.05041	-0.909579	1.00301e-08	-0.409108	-0.852561
159793907	chr6:159793907:G:A	5.30549e-26	-9.89405e-10	-0.789909	2.7701e-10	-9.89405e-10	-0.853077	1.44471e-08	-9.89405e-10	-0.89676
159794711	chr6:159794711:T:C	1.22402e-26	-1.45206	-0.804456	8.41703e-11	-1.18436	-0.859929	9.81086e-09	-0.562974	-0.720792
159794777	chr6:159794777:T:C	1.27806e-26	-1.43424	-0.779065	8.83107e-11	-1.16079	-0.835477	1.03736e-08	-0.533976	-0.694012
159794834	chr6:159794834:T:G	3.03296e-26	-9.89405e-10	-1.34911	1.64738e-10	-9.89405e-10	-1.37278	9.20913e-09	-9.89405e-10	-1.34706
159794988	chr6:159794988:T:A	5.83359e-26	-9.89405e-10	-0.695018	3.03292e-10	-9.89405e-10	-0.762434	1.57516e-08	-9.89405e-10	-0.810312
159795096	chr6:159795096:C:T	5.77307e-26	-9.89405e-10	-0.705447	3.39429e-10	-9.89405e-10	-0.649865	1.65845e-08	-9.89405e-10	-0.758787
159795186	chr6:159795186:C:T	8.02589e-27	-1.92769	-0.750869	4.41868e-11	-2.02473	-0.663978	2.9985e-09	-1.81299	-0.656148
159795284	chr6:159795284:G:T	1.14014e-26	-2.3275	-9.24033e-10	6.20717e-11	-2.34884	-9.24033e-10	3.43242e-09	-2.33399	-9.24033e-10
159795301	chr6:159795301:G:A	1.51727e-26	-0.581171	-1.46056	3.27327e-11	-1.67412	-1.31463	2.32244e-09	-1.3299	-1.39474
159795374	chr6:159795374:C:T	5.00943e-26	-9.89405e-10	-0.847329	2.99292e-10	-9.89405e-10	-0.77571	1.54234e-08	-9.89405e-10	-0.831369
159795390	chr6:159795390:T:A	4.95922e-26	-9.89405e-10	-0.857401	2.96137e-10	-9.89405e-10	-0.786309	1.5267e-08	-9.89405e-10	-0.841561
159795452	chr6:159795452:TCTTAACGAGCATG:T	2.76639e-27	-2.30344	-1.44025	1.70176e-11	-2.202	-1.44088	9.29569e-10	-2.22991	-1.41038
159795545	chr6:159795545:A:G	1.2385e-26	-1.45012	-0.79463	8.5132e-11	-1.18247	-0.850461	9.93792e-09	-0.560468	-0.710429
159795602	chr6:159795602:A:G	6.43197e-26	-0.597369	-9.24033e-10	3.45569e-10	-0.631939	-9.24033e-10	1.7609e-08	-0.698846	-9.24033e-10
159795813	chr6:159795813:T:G	2.96122e-26	-9.89405e-10	-1.37305	1.71135e-10	-9.89405e-10	-1.33468	9.21005e-09	-9.89405e-10	-1.34696
159795853	chr6:159795853:G:A	4.00047e-26	-1.07224	-9.24033e-10	2.05688e-10	-1.15077	-9.24033e-10	1.16079e-08	-1.11557	-9.24033e-10
159795870	chr6:159795870:A:G	1.61179e-25	-9.89405e-10	0.321282	9.7075e-10	-9.89405e-10	0.400939	4.67534e-08	-9.89405e-10	0.277632
159795896	chr6:159795896:A:C	1.10347e-26	-2.36019	-9.24033e-10	9.75197e-11	-1.89708	-9.24033e-10	7.28824e-09	-1.58099	-9.24033e-10
159795912	chr6:159795912:T:C	2.79798e-27	-2.30501	-1.42733	1.72817e-11	-2.19906	-1.42843	9.41345e-10	-2.23235	-1.39535
159796005	chr6:159796005:G:A	2.93177e-26	-9.89405e-10	-1.38304	1.59662e-10	-9.89405e-10	-1.40407	8.89955e-09	-9.89405e-10	-1.38125
159796235	chr6:159796235:A:G	4.91377e-26	-9.89405e-10	-0.866609	2.60211e-10	-9.89405e-10	-0.915637	1.43592e-08	-9.89405e-10	-0.902861
159796266	chr6:159796266:G:A	6.14519e-26	-9.89405e-10	-0.642981	3.66984e-10	-9.89405e-10	-0.571813	2.27449e-08	-9.89405e-10	-0.442913
159796286	chr6:159796286:C:T	6.38722e-26	-9.89405e-10	-0.604352	3.78799e-10	-9.89405e-10	-0.540125	1.83558e-08	-9.89405e-10	-0.657312
159796401	chr6:159796401:T:A	1.975e-26	-1.49479	-0.283298	1.29741e-10	-1.23623	-0.37536	1.56566e-08	-0.623184	-0.19318
159796456	chr6:159796456:A:C	2.99139e-26	-9.89405e-10	-1.36291	1.7309e-10	-9.89405e-10	-1.32332	9.31021e-09	-9.89405e-10	-1.33614
159796475	chr6:159796475:G:A	1.74593e-25	-9.89405e-10	0.401222	1.05696e-09	-9.89405e-10	0.486024	5.06737e-08	-9.89405e-10	0.358152
159796663	chr6:159796663:A:C	2.88205e-26	-9.89405e-10	-1.40015	1.57186e-10	-9.89405e-10	-1.4197	8.74751e-09	-9.89405e-10	-1.39849
159796695	chr6:159796695:G:A	7.4452e-27	-1.90466	-0.849002	2.41618e-11	-2.31908	-0.973276	4.41293e-09	-1.24885	-0.833864
159796856	chr6:159796856:T:A	7.71921e-27	-1.88291	-0.834617	2.46446e-11	-2.31228	-0.960292	4.63245e-09	-1.21485	-0.819318
159796917	chr6:159796917:G:A	5.51922e-26	-9.89405e-10	-0.750415	2.87858e-10	-9.89405e-10	-0.814664	1.49796e-08	-9.89405e-10	-0.860565
159796974	chr6:159796974:G:A	1.27874e-26	-1.31799	-0.894783	3.34682e-11	-2.01662	-0.949916	1.06481e-08	-0.308011	-0.893861
159797166	chr6:159797166:TTGAAG:T	6.26751e-27	-1.90633	-1.01952	2.00883e-11	-2.32117	-1.15582	3.60136e-09	-1.25916	-1.02678
159797177	chr6:159797177:G:T	1.27258e-26	-1.46865	-0.74896	8.72178e-11	-1.20213	-0.806596	1.01758e-08	-0.585061	-0.662181
159797198	chr6:159797198:A:G	2.59232e-26	-9.89405e-10	-1.5061	1.4432e-10	-9.89405e-10	-1.5051	7.87986e-09	-9.89405e-10	-1.50294
159797925	chr6:159797925:C:T	5.6452e-27	-1.96259	-1.06784	1.93151e-11	-2.32402	-1.19223	3.43486e-09	-1.26398	-1.06929
159798003	chr6:159798003:C:T	5.11512e-27	-1.90441	-1.22462	3.18226e-11	-1.77736	-1.23959	1.80295e-09	-1.77778	-1.20004
159798033	chr6:159798033:T:A	1.39319e-25	-9.89405e-10	0.17553	8.28078e-10	-9.89405e-10	0.241977	4.24044e-08	-9.89405e-10	0.179998
159798608	chr6:159798608:C:T	7.3463e-27	-1.9203	-0.846737	2.4102e-11	-2.32376	-0.971077	4.31292e-09	-1.2739	-0.831735
159799146	chr6:159799146:G:A	3.23893e-25	-9.89405e-10	1.01918	1.98285e-09	-9.89405e-10	1.11516	9.21194e-08	-9.89405e-10	0.955831
159799189	chr6:159799189:TCA:T	5.51922e-26	-9.89405e-10	-0.750415	2.87858e-10	-9.89405e-10	-0.814664	1.49796e-08	-9.89405e-10	-0.860565
159799655	chr6:159799655:A:G	1.26831e-26	-1.47005	-0.75092	8.67114e-11	-1.20605	-0.808495	9.93665e-09	-0.606705	-0.66432
159799983	chr6:159799983:G:C	7.25498e-27	-1.86454	-0.915007	2.30035e-11	-2.30624	-1.03525	4.38603e-09	-1.18681	-0.902017
159799996	chr6:159799996:C:T	2.59232e-26	-9.89405e-10	-1.5061	1.4432e-10	-9.89405e-10	-1.5051	7.87986e-09	-9.89405e-10	-1.50294
159800229	chr6:159800229:C:T	2.60483e-26	-9.89405e-10	-1.50129	1.45096e-10	-9.89405e-10	-1.49973	7.93031e-09	-9.89405e-10	-1.49656
159800528	chr6:159800528:G:A	2.8456e-27	-2.3049	-1.41057	1.75633e-11	-2.19988	-1.41144	9.60371e-10	-2.232	-1.37569
159800658	chr6:159800658:GCTT:G	1.64136e-26	-0.847029	-1.1161	3.25704e-11	-1.77089	-1.22284	1.70037e-08	0.382358	-1.11618
159800960	chr6:159800960:CTTT:C	6.46076e-27	-1.89399	-1.0015	2.16078e-11	-2.31423	-1.08984	3.8097e-09	-1.23357	-0.996138
159801445	chr6:159801445:C:T	7.64671e-27	-1.89696	-0.830004	2.46478e-11	-2.31623	-0.956211	4.5682e-09	-1.2341	-0.814041
159801492	chr6:159801492:A:G	5.81608e-27	-1.87417	-1.12644	1.92981e-11	-2.30864	-1.20848	3.48714e-09	-1.20079	-1.11738
159801661	chr6:159801661:T:G	6.23206e-27	-1.8861	-1.04542	2.07105e-11	-2.31164	-1.13485	3.70458e-09	-1.22232	-1.03536
159801786	chr6:159801786:AT:A	5.99387e-27	-1.89956	-1.07094	2.01307e-11	-2.31667	-1.15822	3.55337e-09	-1.2395	-1.05986
159802149	chr6:159802149:G:A	5.41749e-27	-1.93291	-1.13869	1.88403e-11	-2.3212	-1.21994	3.15903e-09	-1.28202	-1.13498
159802586	chr6:159802586:T:G	5.67497e-27	-1.93566	-1.08951	1.96059e-11	-2.32691	-1.17439	3.29743e-09	-1.29435	-1.07976
159802731	chr6:159802731:C:T	5.18405e-26	-9.89405e-10	-0.813063	2.8115e-10	-9.89405e-10	-0.838241	1.60271e-08	-9.89405e-10	-0.792974
159802995	chr6:159802995:A:C	5.22833e-27	-1.95114	-1.156	3.23574e-11	-1.82804	-1.17225	1.83698e-09	-1.83021	-1.12892
159803019	chr6:159803019:C:T	2.97753e-26	-9.89405e-10	-1.36756	1.61987e-10	-9.89405e-10	-1.38961	9.03823e-09	-9.89405e-10	-1.36579
159803171	chr6:159803171:A:G	1.85256e-26	-1.84208	-9.24033e-10	8.84273e-11	-1.99495	-9.24033e-10	4.07729e-09	-2.16182	-9.24033e-10
159803314	chr6:159803314:T:C	1.08814e-26	-1.51695	-0.857235	7.41973e-11	-1.25677	-0.913629	8.41603e-09	-0.655034	-0.782084
159803420	chr6:159803420:G:A	2.983e-26	-9.89405e-10	-1.36572	1.62262e-10	-9.89405e-10	-1.38792	9.05489e-09	-9.89405e-10	-1.36395
159803554	chr6:159803554:A:G	1.08707e-25	-9.89405e-10	-0.0725789	5.73991e-10	-9.89405e-10	-0.124517	3.26613e-08	-9.89405e-10	-0.0810639
159803721	chr6:159803721:C:T	4.7775e-26	-9.89405e-10	-0.894734	2.84827e-10	-9.89405e-10	-0.825249	1.46958e-08	-9.89405e-10	-0.87969
159803766	chr6:159803766:C:T	3.73753e-27	-2.27257	-1.17024	2.19331e-11	-2.24072	-1.14842	1.28039e-09	-2.18612	-1.13397
159803792	chr6:159803792:C:T	2.60635e-26	-9.89405e-10	-1.5007	1.45172e-10	-9.89405e-10	-1.49921	7.93552e-09	-9.89405e-10	-1.49591
159805111	chr6:159805111:C:T	2.57087e-26	-9.89405e-10	-1.51441	1.43039e-10	-9.89405e-10	-1.51401	7.80245e-09	-9.89405e-10	-1.51282
159805389	chr6:159805389:G:A	3.98789e-27	-2.27494	-1.10304	2.36304e-11	-2.23318	-1.08141	1.35872e-09	-2.19633	-1.06438
159805771	chr6:159805771:G:T	2.78011e-26	-9.89405e-10	-1.43616	1.52442e-10	-9.89405e-10	-1.45034	8.44003e-09	-9.89405e-10	-1.43427
159805849	chr6:159805849:T:G	7.24962e-26	-9.89405e-10	-0.477702	3.77075e-10	-9.89405e-10	-0.544686	1.94914e-08	-9.89405e-10	-0.597284
159805891	chr6:159805891:A:G	4.2819e-27	-2.27156	-1.03528	2.51831e-11	-2.23899	-1.01196	1.46775e-09	-2.18982	-0.993707
159806094	chr6:159806094:C:G	1.37614e-25	-9.89405e-10	0.163215	8.25831e-10	-9.89405e-10	0.239259	4.00059e-08	-9.89405e-10	0.121773
159806330	chr6:159806330:G:A	1.37614e-25	-9.89405e-10	0.163215	8.25831e-10	-9.89405e-10	0.239259	4.00059e-08	-9.89405e-10	0.121773
159806344	chr6:159806344:T:C	1.37614e-25	-9.89405e-10	0.163215	8.25831e-10	-9.89405e-10	0.239259	4.00059e-08	-9.89405e-10	0.121773
159806403	chr6:159806403:G:C	1.12977e-26	-1.51888	-0.817756	7.68015e-11	-1.26024	-0.875666	8.7354e-09	-0.660324	-0.739548
159806498	chr6:159806498:A:G	1.3223e-26	-1.41891	-0.760368	9.35471e-11	-1.13532	-0.803347	1.07283e-08	-0.515541	-0.678828
159806671	chr6:159806671:C:T	2.7042e-26	-9.89405e-10	-1.46384	1.53088e-10	-9.89405e-10	-1.44612	8.16229e-09	-9.89405e-10	-1.46773
159806989	chr6:159806989:T:G	1.29599e-26	-2.19938	-9.24033e-10	6.93925e-11	-2.23735	-9.24033e-10	4.01702e-09	-2.17671	-9.24033e-10
159807053	chr6:159807053:C:T	2.59373e-26	-9.89405e-10	-1.50556	1.4522e-10	-9.89405e-10	-1.49888	7.84851e-09	-9.89405e-10	-1.50693
159807102	chr6:159807102:A:G	2.81131e-26	-9.89405e-10	-1.425	1.57026e-10	-9.89405e-10	-1.42072	8.45245e-09	-9.89405e-10	-1.4328
159807733	chr6:159807733:G:A	4.34139e-27	-2.30684	-0.986207	2.26986e-11	-2.33853	-1.01629	1.23696e-09	-2.32187	-1.03272
159807749	chr6:159807749:A:G	2.99888e-26	-9.89405e-10	-1.36041	1.63055e-10	-9.89405e-10	-1.38304	9.10392e-09	-9.89405e-10	-1.35855
159807870	chr6:159807870:C:T	1.3857e-25	-9.89405e-10	0.17014	8.31615e-10	-9.89405e-10	0.24624	4.02718e-08	-9.89405e-10	0.128397
159807891	chr6:159807891:C:T	1.22002e-26	-1.43142	-0.828358	8.36268e-11	-1.16501	-0.885753	9.715e-09	-0.542789	-0.750795
159808113	chr6:159808113:C:T	3.0048e-26	-9.89405e-10	-1.35844	1.70115e-10	-9.89405e-10	-1.34066	9.04874e-09	-9.89405e-10	-1.36463
159808225	chr6:159808225:T:C	2.75069e-25	-9.89405e-10	0.855784	1.67738e-09	-9.89405e-10	0.947859	7.83917e-08	-9.89405e-10	0.794464
159808298	chr6:159808298:A:G	1.10331e-26	-1.53264	-0.827702	7.48792e-11	-1.27611	-0.885148	8.48248e-09	-0.679168	-0.750085
159808457	chr6:159808457:T:A	4.07546e-26	-9.89405e-10	-1.05367	2.1699e-10	-9.89405e-10	-1.09728	1.1397e-08	-9.89405e-10	-1.13391
159808680	chr6:159808680:T:C	3.81392e-26	-9.89405e-10	-1.11999	2.23999e-10	-9.89405e-10	-1.06549	1.13706e-08	-9.89405e-10	-1.13623
159808857	chr6:159808857:T:C	4.51403e-27	-1.74056	-1.51349	1.4838e-11	-2.27093	-1.50901	2.78691e-09	-1.03018	-1.51214
159809020	chr6:159809020:A:G	4.22192e-27	-1.89191	-1.42904	2.66611e-11	-1.76303	-1.4309	1.50843e-09	-1.74031	-1.41588
159809227	chr6:159809227:G:C	2.86902e-26	-9.89405e-10	-1.40468	1.65465e-10	-9.89405e-10	-1.36837	8.72384e-09	-9.89405e-10	-1.4012
159809568	chr6:159809568:A:G	3.65514e-26	-9.89405e-10	-1.16252	2.00842e-10	-9.89405e-10	-1.17461	1.0758e-08	-9.89405e-10	-1.1916
159810183	chr6:159810183:T:C	1.1176e-26	-2.34747	-9.24033e-10	6.16717e-11	-2.3553	-9.24033e-10	3.51705e-09	-2.30963	-9.24033e-10
159810572	chr6:159810572:T:C	1.09384e-25	-9.89405e-10	-0.0663682	5.77995e-10	-9.89405e-10	-0.117564	3.28636e-08	-9.89405e-10	-0.0748905
159811548	chr6:159811548:C:T	3.00907e-26	-9.89405e-10	-1.35702	1.63942e-10	-9.89405e-10	-1.37762	9.14124e-09	-9.89405e-10	-1.35446
159811961	chr6:159811961:G:A	1.0529e-25	-9.89405e-10	-0.104519	5.23316e-10	-9.89405e-10	-0.216944	2.78016e-08	-9.89405e-10	-0.242162
159812108	chr6:159812108:G:A	1.95956e-25	-9.89405e-10	0.516653	1.19166e-09	-9.89405e-10	0.60597	5.59881e-08	-9.89405e-10	0.457884
159812190	chr6:159812190:G:A	3.0586e-26	-9.89405e-10	-1.34069	1.66483e-10	-9.89405e-10	-1.36224	9.29348e-09	-9.89405e-10	-1.33794
159812288	chr6:159812288:A:G	3.0586e-26	-9.89405e-10	-1.34069	1.66483e-10	-9.89405e-10	-1.36224	9.29348e-09	-9.89405e-10	-1.33794
159812573	chr6:159812573:G:A	4.00338e-26	-9.89405e-10	-1.07151	2.35354e-10	-9.89405e-10	-1.01604	1.441e-08	-9.89405e-10	-0.899336
159814007	chr6:159814007:C:G	2.7977e-26	-9.89405e-10	-1.42985	1.52206e-10	-9.89405e-10	-1.4519	8.43438e-09	-9.89405e-10	-1.43494
159814235	chr6:159814235:A:C	1.92725e-26	-1.80256	-9.24033e-10	1.03776e-10	-1.83489	-9.24033e-10	2.41251e-08	-0.384002	-9.24033e-10
159814304	chr6:159814304:A:T	5.90512e-26	-1.893	1.21017	5.17081e-10	-1.59272	1.36379	2.94757e-08	-1.4953	1.31161
159815570	chr6:159815570:T:C	2.8997e-26	-9.89405e-10	-1.39404	1.57322e-10	-9.89405e-10	-1.41884	8.77943e-09	-9.89405e-10	-1.39484
159815638	chr6:159815638:G:A	6.48745e-27	-2.22855	-0.662813	7.16836e-11	-1.64691	-0.557958	6.91313e-09	-1.11512	-0.518708
159815757	chr6:159815757:G:C	1.9796e-25	-9.89405e-10	0.526831	1.18458e-09	-9.89405e-10	0.600012	5.63999e-08	-9.89405e-10	0.465212
159816457	chr6:159816457:T:C	7.55536e-27	-2.20077	-0.538207	9.62664e-11	-1.49557	-0.414436	9.9024e-09	-0.900338	-0.374141
159816995	chr6:159816995:C:G	1.3683e-26	-2.14508	-9.24033e-10	7.31304e-11	-2.18489	-9.24033e-10	3.60048e-09	-2.28619	-9.24033e-10
159817677	chr6:159817677:C:T	3.44357e-27	-2.01291	-1.51181	2.0944e-11	-1.92339	-1.51189	2.34673e-09	-1.19847	-1.51576
159817701	chr6:159817701:G:A	4.46162e-26	-9.89405e-10	-0.963138	2.37505e-10	-9.89405e-10	-1.00694	1.30722e-08	-9.89405e-10	-0.996767
159817727	chr6:159817727:G:A	6.27191e-26	-9.89405e-10	-0.62257	3.6855e-10	-9.89405e-10	-0.567553	1.94512e-08	-9.89405e-10	-0.599344
159817755	chr6:159817755:G:A	4.70127e-27	-1.96897	-1.24443	1.56809e-11	-2.33123	-1.39345	8.34215e-10	-2.36041	-1.38811
159817951	chr6:159817951:T:C	1.05794e-25	-9.89405e-10	-0.0997424	5.43908e-10	-9.89405e-10	-0.17835	2.7927e-08	-9.89405e-10	-0.237663
159818069	chr6:159818069:G:A	6.30956e-27	-2.27003	-0.649139	6.24742e-11	-1.78482	-0.557554	5.97502e-09	-1.28014	-0.499527
159818287	chr6:159818287:T:C	1.24875e-25	-9.89405e-10	0.0660748	6.35378e-10	-9.89405e-10	-0.02291	3.27905e-08	-9.89405e-10	-0.0771153
159818298	chr6:159818298:A:G	1.66524e-25	-9.89405e-10	0.353904	9.93773e-10	-9.89405e-10	0.424378	4.75469e-08	-9.89405e-10	0.294462
159818350	chr6:159818350:T:C	3.78223e-27	-1.91503	-1.5159	2.42571e-11	-1.77712	-1.5113	2.69688e-09	-1.06214	-1.51302
159818429	chr6:159818429:G:A	3.42711e-27	-2.02146	-1.50806	2.05441e-11	-1.94604	-1.50851	2.26273e-09	-1.25019	-1.50049
159818520	chr6:159818520:G:A	2.79126e-26	-9.89405e-10	-1.43216	1.55783e-10	-9.89405e-10	-1.42867	8.67969e-09	-9.89405e-10	-1.40627
159818680	chr6:159818680:C:T	3.9356e-27	-1.93706	-1.45411	2.56399e-11	-1.76127	-1.47172	2.67294e-09	-1.10768	-1.47639
159818803	chr6:159818803:T:C	1.21944e-24	0.67745	1.66746	7.59264e-09	0.69975	1.75805	3.92126e-07	0.596798	1.80753
159819666	chr6:159819666:T:C	2.73971e-26	-9.89405e-10	-1.4508	1.56941e-10	-9.89405e-10	-1.42126	8.50274e-09	-9.89405e-10	-1.42687
159819731	chr6:159819731:G:A	4.30271e-26	-9.89405e-10	-0.999405	2.29469e-10	-9.89405e-10	-1.04136	1.31042e-08	-9.89405e-10	-0.994324
159819734	chr6:159819734:T:C	3.81199e-27	-2.11185	-1.31124	1.65596e-11	-2.35964	-1.31053	9.82145e-10	-2.31063	-1.27464
159819736	chr6:159819736:T:C	5.19091e-27	-2.13043	-0.983893	2.26431e-11	-2.35837	-0.998907	1.40437e-09	-2.30166	-0.926012
159820008	chr6:159820008:C:T	2.85192e-26	-9.89405e-10	-1.41066	1.55229e-10	-9.89405e-10	-1.43223	8.61888e-09	-9.89405e-10	-1.4133
159820319	chr6:159820319:T:C	6.94574e-27	-1.50537	-1.31774	1.95462e-11	-2.23471	-1.26964	1.00253e-09	-2.32181	-1.24292
159820637	chr6:159820637:TTC:T	2.84112e-26	-9.89405e-10	-1.41445	1.56414e-10	-9.89405e-10	-1.42462	8.6298e-09	-9.89405e-10	-1.41203
159820927	chr6:159820927:G:A	6.03561e-27	-2.28526	-0.678303	3.81005e-11	-2.2258	-0.611104	3.14297e-09	-1.7991	-0.622984
159821001	chr6:159821001:C:T	3.14552e-26	-1.31267	-9.24033e-10	2.28144e-10	-1.04715	-9.24033e-10	1.39242e-08	-0.933625	-9.24033e-10
159821032	chr6:159821032:A:G	3.14786e-26	-9.89405e-10	-1.31193	1.82484e-10	-9.89405e-10	-1.27047	9.56286e-09	-9.89405e-10	-1.30937
159821044	chr6:159821044:T:C	3.75024e-26	-9.89405e-10	-1.13683	2.22039e-10	-9.89405e-10	-1.07428	1.15145e-08	-9.89405e-10	-1.12365
159821057	chr6:159821057:G:A	1.02413e-26	-2.28082	-0.153986	7.199e-11	-2.2083	0.00769736	5.50978e-09	-1.78726	-0.0734702
159821171	chr6:159821171:T:C	4.09911e-26	-9.89405e-10	-1.04788	2.4469e-10	-9.89405e-10	-0.977137	1.26259e-08	-9.89405e-10	-1.0315
159821231	chr6:159821231:G:A	2.56013e-26	-1.51859	-9.24033e-10	4.73815e-10	-0.316314	-9.24033e-10	4.22187e-08	0.175608	-9.24033e-10
159821238	chr6:159821238:T:C	4.10454e-26	-9.89405e-10	-1.04656	2.45152e-10	-9.89405e-10	-0.975251	1.26561e-08	-9.89405e-10	-1.02912
159821434	chr6:159821434:TTTTG:T	3.26003e-26	-1.27692	-9.24033e-10	2.44832e-10	-0.976559	-9.24033e-10	1.5618e-08	-0.818832	-9.24033e-10
159821545	chr6:159821545:G:A	3.13298e-26	-9.89405e-10	-1.31666	1.69128e-10	-9.89405e-10	-1.34647	9.45705e-09	-9.89405e-10	-1.32049
159821699	chr6:159821699:T:C	2.73163e-26	-9.89405e-10	-1.45375	1.49657e-10	-9.89405e-10	-1.46878	8.24091e-09	-9.89405e-10	-1.45814
159821981	chr6:159821981:A:G	3.87779e-26	-9.89405e-10	-1.10339	2.38119e-10	-9.89405e-10	-1.00436	1.21283e-08	-9.89405e-10	-1.07171
159822599	chr6:159822599:T:C	1.07543e-26	-1.30805	-1.07787	2.50171e-11	-2.13779	-1.11978	1.14726e-09	-2.27142	-1.15846
159822849	chr6:159822849:G:A	6.81862e-27	-1.33317	-1.50841	1.63925e-11	-2.16432	-1.51599	7.95996e-10	-2.27954	-1.51587
159822950	chr6:159822950:C:T	5.83295e-26	-9.89405e-10	-0.695128	3.46267e-10	-9.89405e-10	-0.62992	1.7049e-08	-9.89405e-10	-0.731164
159823003	chr6:159823003:C:T	5.0682e-26	-9.89405e-10	-0.835665	2.93431e-10	-9.89405e-10	-0.795488	1.562e-08	-9.89405e-10	-0.818704
159823402	chr6:159823402:C:G	4.13805e-26	-9.89405e-10	-1.03843	2.46835e-10	-9.89405e-10	-0.968409	1.27443e-08	-9.89405e-10	-1.02217
159823490	chr6:159823490:C:G	3.39845e-26	-9.89405e-10	-1.23533	1.90242e-10	-9.89405e-10	-1.22884	1.10203e-08	-9.89405e-10	-1.16752
159823501	chr6:159823501:A:G	4.13642e-26	-9.89405e-10	-1.03882	2.22021e-10	-9.89405e-10	-1.07436	1.25247e-08	-9.89405e-10	-1.03955
159823573	chr6:159823573:G:A	4.52454e-26	-9.89405e-10	-0.949135	2.71572e-10	-9.89405e-10	-0.872904	1.39563e-08	-9.89405e-10	-0.931325
159823900	chr6:159823900:T:C	2.57537e-26	-9.89405e-10	-1.51266	1.43246e-10	-9.89405e-10	-1.51257	7.78767e-09	-9.89405e-10	-1.51471
159823976	chr6:159823976:C:G	4.68179e-26	-9.89405e-10	-0.91497	2.83237e-10	-9.89405e-10	-0.830847	1.47437e-08	-9.89405e-10	-0.876439
159825431	chr6:159825431:A:C	2.4802e-25	-9.89405e-10	0.752273	1.54059e-09	-9.89405e-10	0.862792	7.86874e-08	-9.89405e-10	0.798228
159825656	chr6:159825656:G:A	5.12469e-26	-9.89405e-10	-0.824582	3.09588e-10	-9.89405e-10	-0.741887	1.57741e-08	-9.89405e-10	-0.808884
159825662	chr6:159825662:A:ATCTTGGGATGAAGAAGGGCTTTCT	1.38247e-26	-2.13478	-9.24033e-10	8.13352e-11	-2.07855	-9.24033e-10	4.01408e-09	-2.17745	-9.24033e-10
159825883	chr6:159825883:A:G	2.57661e-26	-9.89405e-10	-1.51218	1.42739e-10	-9.89405e-10	-1.51611	7.78922e-09	-9.89405e-10	-1.51451
159826170	chr6:159826170:T:G	2.56658e-26	-9.89405e-10	-1.51608	1.42713e-10	-9.89405e-10	-1.5163	7.7793e-09	-9.89405e-10	-1.51579
159826198	chr6:159826198:C:T	3.78871e-26	-9.89405e-10	-1.12663	2.05955e-10	-9.89405e-10	-1.14947	1.14162e-08	-9.89405e-10	-1.13223
159826217	chr6:159826217:G:T	3.69462e-26	0.274382	-1.42615	6.23089e-11	-0.90814	-1.43689	1.26723e-08	0.378052	-1.40589
159826623	chr6:159826623:T:A	1.38655e-25	-9.89405e-10	0.17075	8.00411e-10	-9.89405e-10	0.207995	3.87507e-08	-9.89405e-10	0.0898947
159826691	chr6:159826691:A:C	3.30153e-26	-9.89405e-10	-1.26427	1.78976e-10	-9.89405e-10	-1.28988	1.00454e-08	-9.89405e-10	-1.26014
159826818	chr6:159826818:T:A	2.57534e-26	-9.89405e-10	-1.51267	1.42824e-10	-9.89405e-10	-1.51552	7.81786e-09	-9.89405e-10	-1.51084
159826843	chr6:159826843:T:C	1.16392e-26	-2.30685	-9.24033e-10	6.86899e-11	-2.24753	-9.24033e-10	5.75578e-09	-1.81705	-9.24033e-10
159826987	chr6:159826987:A:C	3.21965e-26	-9.89405e-10	-1.28938	1.74654e-10	-9.89405e-10	-1.31433	9.47359e-09	-9.89405e-10	-1.31875
159826992	chr6:159826992:A:T	3.21965e-26	-9.89405e-10	-1.28938	1.74654e-10	-9.89405e-10	-1.31433	9.47359e-09	-9.89405e-10	-1.31875
159827058	chr6:159827058:G:A	3.68376e-27	-2.34437	-1.11293	2.13299e-11	-2.30881	-1.10822	1.71972e-09	-1.98576	-1.03933
159827181	chr6:159827181:C:T	9.41582e-26	-9.89405e-10	-0.216259	5.00886e-10	-9.89405e-10	-0.260751	2.8579e-08	-9.89405e-10	-0.214583
159827223	chr6:159827223:C:T	1.1171e-26	-2.34792	-9.24033e-10	1.00206e-10	-1.8699	-9.24033e-10	7.82791e-09	-1.50956	-9.24033e-10
159827340	chr6:159827340:T:C	2.48931e-27	-2.34739	-1.50184	1.42168e-11	-2.31616	-1.50654	1.08182e-09	-2.00101	-1.48761
159827344	chr6:159827344:G:A	2.8587e-27	-2.33843	-1.37244	1.67942e-11	-2.29455	-1.36154	1.34612e-09	-1.95094	-1.31909
159827443	chr6:159827443:C:T	2.84959e-26	-9.89405e-10	-1.41148	1.55063e-10	-9.89405e-10	-1.4333	8.54082e-09	-9.89405e-10	-1.4224
159827652	chr6:159827652:A:G	2.68936e-27	-2.33696	-1.43497	1.58481e-11	-2.29116	-1.42292	1.26218e-09	-1.94521	-1.3892
159827930	chr6:159827930:A:G	3.32274e-27	-2.29222	-1.26823	1.9614e-11	-2.19208	-1.30881	1.62719e-09	-1.73129	-1.34911
159828075	chr6:159828075:T:C	2.56623e-26	-9.89405e-10	-1.51621	1.42854e-10	-9.89405e-10	-1.5153	7.77564e-09	-9.89405e-10	-1.51626
159828336	chr6:159828336:A:G	2.44538e-27	-2.3584	-1.50864	1.40044e-11	-2.32217	-1.51559	7.80569e-10	-2.29956	-1.51543
159828433	chr6:159828433:T:C	1.0348e-24	-9.89405e-10	2.18073	6.729e-09	-9.89405e-10	2.33705	3.40401e-07	-9.89405e-10	2.26287
159828697	chr6:159828697:A:G	2.86027e-26	-9.89405e-10	-1.40773	1.5264e-10	-9.89405e-10	-1.44905	8.23242e-09	-9.89405e-10	-1.45918
159828703	chr6:159828703:A:T	3.10341e-26	-9.89405e-10	-1.32615	1.76859e-10	-9.89405e-10	-1.30178	9.8721e-09	-9.89405e-10	-1.27754
159828765	chr6:159828765:G:A	2.84713e-26	-9.89405e-10	-1.41234	1.60025e-10	-9.89405e-10	-1.4018	8.63558e-09	-9.89405e-10	-1.41136
159828784	chr6:159828784:C:T	4.29386e-26	-9.89405e-10	-1.00146	2.33718e-10	-9.89405e-10	-1.02302	1.28596e-08	-9.89405e-10	-1.01317
159829044	chr6:159829044:C:T	4.96049e-25	-9.89405e-10	1.44544	3.03313e-09	-9.89405e-10	1.54022	1.28731e-07	-9.89405e-10	1.29047
159829369	chr6:159829369:G:A	2.79617e-26	-0.456926	-0.973474	3.71596e-11	-1.98717	-0.874734	1.19399e-08	-0.0730915	-1.01428
159829381	chr6:159829381:A:C	3.23415e-26	-9.89405e-10	-1.28488	1.75631e-10	-9.89405e-10	-1.30875	9.7822e-09	-9.89405e-10	-1.28669
159829628	chr6:159829628:G:T	2.57172e-26	-9.89405e-10	-1.51407	1.43656e-10	-9.89405e-10	-1.50971	7.79018e-09	-9.89405e-10	-1.51439
159829649	chr6:159829649:T:C	1.03202e-24	-9.89405e-10	2.17804	7.36324e-09	-9.89405e-10	2.42712	2.84696e-07	-9.89405e-10	2.08417
159829675	chr6:159829675:G:A	1.75038e-24	0.558229	2.14812	3.47969e-09	-0.50375	2.18132	6.13832e-07	0.861621	1.99084
159829992	chr6:159829992:C:CT	3.74903e-26	-9.89405e-10	-1.13715	2.03485e-10	-9.89405e-10	-1.16154	1.14114e-08	-9.89405e-10	-1.13265
159830524	chr6:159830524:G:A	9.57967e-26	0.00357931	-0.202587	2.18642e-10	-0.929974	-0.15972	3.81895e-08	0.305187	-0.229882
159830609	chr6:159830609:C:G	1.60195e-26	-1.98743	-9.24033e-10	9.8457e-11	-1.88751	-9.24033e-10	5.75199e-09	-1.81771	-9.24033e-10
159830629	chr6:159830629:G:A	7.40711e-26	-9.89405e-10	-0.456211	3.73996e-10	-9.89405e-10	-0.552885	2.0471e-08	-9.89405e-10	-0.548247
159830632	chr6:159830632:C:G	1.56568e-26	-2.01033	-9.24033e-10	9.01393e-11	-1.97577	-9.24033e-10	4.13487e-09	-2.1478	-9.24033e-10
159830787	chr6:159830787:C:T	2.65177e-26	-9.89405e-10	-1.48342	1.46434e-10	-9.89405e-10	-1.49055	8.05162e-09	-9.89405e-10	-1.48138
159831151	chr6:159831151:T:A	1.90067e-26	-1.81644	-9.24033e-10	1.17644e-10	-1.70946	-9.24033e-10	6.92978e-09	-1.63143	-9.24033e-10
159831409	chr6:159831409:G:A	6.64603e-26	-9.89405e-10	-0.564631	3.28346e-10	-9.89405e-10	-0.683063	1.83221e-08	-9.89405e-10	-0.659149
159831436	chr6:159831436:C:T	6.3463e-26	-9.89405e-10	-0.610778	3.71353e-10	-9.89405e-10	-0.559977	1.85139e-08	-9.89405e-10	-0.648733
159831612	chr6:159831612:G:A	2.6732e-26	-9.89405e-10	-1.47538	1.49822e-10	-9.89405e-10	-1.46768	8.11026e-09	-9.89405e-10	-1.47413
159831644	chr6:159831644:G:C	5.40824e-26	-9.89405e-10	-0.770727	2.82596e-10	-9.89405e-10	-0.833113	1.35864e-08	-9.89405e-10	-0.958184
159831694	chr6:159831694:G:C	2.71866e-26	-9.89405e-10	-1.45851	1.49336e-10	-9.89405e-10	-1.47093	8.15625e-09	-9.89405e-10	-1.46847
159831942	chr6:159831942:C:T	2.76189e-26	-9.89405e-10	-1.44274	1.51439e-10	-9.89405e-10	-1.45695	8.2762e-09	-9.89405e-10	-1.45387
159832055	chr6:159832055:G:A	4.41281e-26	-9.89405e-10	-0.97414	2.36501e-10	-9.89405e-10	-1.01118	1.33953e-08	-9.89405e-10	-0.97235
159832720	chr6:159832720:T:A	2.50521e-27	-2.35249	-1.49037	1.81812e-11	-2.07005	-1.50669	7.59215e-10	-2.36008	-1.48265
159832915	chr6:159832915:G:A	3.06721e-26	-9.89405e-10	-1.33788	1.76053e-10	-9.89405e-10	-1.30635	9.21963e-09	-9.89405e-10	-1.34592
159833424	chr6:159833424:G:A	8.17866e-26	0.765508	-1.12263	1.71107e-10	-0.252057	-1.08279	4.10737e-08	1.2607	-1.11259
159834138	chr6:159834138:G:A	9.58126e-26	-9.89405e-10	-0.198841	4.89078e-10	-9.89405e-10	-0.284608	2.49877e-08	-9.89405e-10	-0.34887
159834140	chr6:159834140:G:A	2.61939e-26	-9.89405e-10	-1.49571	1.47213e-10	-9.89405e-10	-1.48525	7.9204e-09	-9.89405e-10	-1.49781
159834211	chr6:159834211:G:T	2.85837e-27	-2.20725	-1.50373	2.84871e-11	-1.6436	-1.48408	8.38238e-10	-2.23542	-1.50828
159834469	chr6:159834469:G:A	3.01253e-26	-9.89405e-10	-1.35587	1.7267e-10	-9.89405e-10	-1.32575	9.07114e-09	-9.89405e-10	-1.36216
159834528	chr6:159834528:C:T	2.71102e-26	-9.89405e-10	-1.46133	1.53566e-10	-9.89405e-10	-1.443	8.18482e-09	-9.89405e-10	-1.46497
159834603	chr6:159834603:C:T	2.79419e-26	-9.89405e-10	-1.43111	1.58263e-10	-9.89405e-10	-1.41287	8.74429e-09	-9.89405e-10	-1.39885
159834687	chr6:159834687:G:A	1.67072e-25	1.1831	-0.825912	3.27987e-10	0.104461	-0.788616	8.94053e-08	1.74005	-0.814129
159834902	chr6:159834902:G:A	5.05445e-26	0.63064	-1.46902	7.90552e-11	-0.594436	-1.51255	2.09668e-08	0.965013	-1.48933
159834948	chr6:159834948:A:G	2.79341e-26	-9.89405e-10	-1.43139	1.5888e-10	-9.89405e-10	-1.40898	8.42572e-09	-9.89405e-10	-1.43597
159835245	chr6:159835245:G:A	2.82333e-26	-9.89405e-10	-1.42073	1.60796e-10	-9.89405e-10	-1.39699	8.51273e-09	-9.89405e-10	-1.42569
159835390	chr6:159835390:T:G	1.11377e-26	-2.3509	-9.24033e-10	1.20829e-10	-1.68275	-9.24033e-10	1.0593e-08	-1.20706	-9.24033e-10
159835483	chr6:159835483:C:T	3.25747e-26	-9.89405e-10	-1.2777	1.87912e-10	-9.89405e-10	-1.24116	9.77734e-09	-9.89405e-10	-1.28719
159835522	chr6:159835522:T:C	2.97342e-26	-9.89405e-10	-1.36894	1.61705e-10	-9.89405e-10	-1.39135	8.45978e-09	-9.89405e-10	-1.43193
159835718	chr6:159835718:G:A	4.72281e-26	-9.89405e-10	-0.906247	2.49983e-10	-9.89405e-10	-0.955738	1.50841e-08	-9.89405e-10	-0.853611
159836113	chr6:159836113:G:C	1.08483e-25	-9.89405e-10	-0.0746409	6.53396e-10	-9.89405e-10	0.00505255	2.99792e-08	-9.89405e-10	-0.166753
159836243	chr6:159836243:A:G	2.70607e-26	-9.89405e-10	-1.46316	1.52244e-10	-9.89405e-10	-1.45165	8.20403e-09	-9.89405e-10	-1.46263
159836336	chr6:159836336:A:G	3.83935e-26	-9.89405e-10	-1.11335	2.0008e-10	-9.89405e-10	-1.17841	1.06683e-08	-9.89405e-10	-1.19997
159836642	chr6:159836642:A:G	3.5621e-26	-9.89405e-10	-1.1883	2.04144e-10	-9.89405e-10	-1.1583	1.14142e-08	-9.89405e-10	-1.1324
159836762	chr6:159836762:G:C	2.89483e-27	-2.18348	-1.51484	2.92339e-11	-1.60283	-1.49897	8.83778e-10	-2.18239	-1.50842
159837000	chr6:159837000:A:G	2.57147e-26	-9.89405e-10	-1.51417	1.43379e-10	-9.89405e-10	-1.51164	7.79044e-09	-9.89405e-10	-1.51436
159837217	chr6:159837217:C:T	4.64156e-26	-9.89405e-10	-0.9236	2.67458e-10	-9.89405e-10	-0.888166	1.39281e-08	-9.89405e-10	-0.933346
159837701	chr6:159837701:G:A	5.31521e-27	-1.81084	-1.27983	1.64196e-11	-2.36056	-1.3181	1.25213e-09	-2.06206	-1.28035
159837828	chr6:159837828:G:C	1.01101e-26	-1.41702	-1.03068	6.52464e-11	-1.34779	-0.951169	4.76435e-09	-0.951793	-1.0543
159838247	chr6:159838247:G:A	9.19979e-26	-9.89405e-10	-0.23947	5.52838e-10	-9.89405e-10	-0.162065	2.54014e-08	-9.89405e-10	-0.33245
159838342	chr6:159838342:A:G	3.06256e-26	-2.35589	1.01649	2.54387e-10	-2.15469	1.21642	1.11907e-08	-2.33971	1.18753
159838407	chr6:159838407:T:C	3.22833e-26	-2.35705	1.07037	2.70266e-10	-2.145	1.26727	1.17344e-08	-2.34261	1.23788
159838699	chr6:159838699:C:T	5.78699e-27	-1.58484	-1.42078	3.36681e-11	-1.56672	-1.39387	1.213e-09	-1.94701	-1.42715
159838797	chr6:159838797:G:T	1.1776e-26	-1.60991	-0.68526	7.81927e-11	-1.60178	-0.516172	5.35139e-09	-1.21867	-0.671231
159839037	chr6:159839037:C:T	1.04839e-26	-1.90034	-0.511047	7.31007e-11	-1.8629	-0.322395	4.23155e-09	-1.63364	-0.491045
159839083	chr6:159839083:G:A	3.33531e-27	-2.25394	-1.30274	1.66801e-11	-2.3297	-1.33321	1.15231e-09	-2.15087	-1.27461
159839113	chr6:159839113:G:A	9.90818e-27	-1.91151	-0.556367	6.88059e-11	-1.8741	-0.371743	3.98585e-09	-1.64766	-0.536848
159839142	chr6:159839142:C:T	3.35646e-27	-2.24056	-1.30979	1.65191e-11	-2.33653	-1.33608	1.16509e-09	-2.13256	-1.2819
159839348	chr6:159839348:G:A	1.72528e-24	2.69191	-9.24033e-10	3.58141e-09	1.70638	-9.24033e-10	1.25694e-07	1.26659	-9.24033e-10
159839411	chr6:159839411:C:T	2.97492e-26	-9.89405e-10	-1.36843	1.66174e-10	-9.89405e-10	-1.36409	8.76929e-09	-9.89405e-10	-1.396
159839435	chr6:159839435:A:G	8.75979e-27	-1.98653	-0.604538	5.90457e-11	-1.93769	-0.46113	3.49379e-09	-1.73788	-0.578387
159839503	chr6:159839503:A:C	9.86234e-27	-1.91969	-0.552826	6.85158e-11	-1.88216	-0.367911	3.96068e-09	-1.65754	-0.533299
159839582	chr6:159839582:T:A	1.00761e-26	-1.91807	-0.533005	7.01509e-11	-1.88017	-0.346312	4.05085e-09	-1.65508	-0.513251
159839593	chr6:159839593:G:A	1.03535e-26	-1.93544	-0.488462	7.22418e-11	-1.89885	-0.298262	4.14083e-09	-1.67859	-0.467773
159839618	chr6:159839618:G:A	2.99344e-25	-9.89405e-10	0.940356	1.79735e-09	-9.89405e-10	1.01694	8.86307e-08	-9.89405e-10	0.917223
159839642	chr6:159839642:G:A	2.48205e-26	-2.30232	0.752753	1.76488e-10	-2.28433	0.980453	9.38871e-09	-2.25711	0.929362
159839876	chr6:159839876:A:G	2.73715e-26	-9.89405e-10	-1.45173	1.57131e-10	-9.89405e-10	-1.42005	8.40348e-09	-9.89405e-10	-1.43861
159839921	chr6:159839921:G:A	6.11207e-26	-9.89405e-10	-0.648385	3.2673e-10	-9.89405e-10	-0.687995	1.96676e-08	-9.89405e-10	-0.588285
159839926	chr6:159839926:T:C	1.93425e-26	-1.79893	-9.24033e-10	1.02939e-10	-1.84299	-9.24033e-10	4.08316e-09	-2.16038	-9.24033e-10
159840111	chr6:159840111:G:A	3.1681e-27	-2.18115	-1.42695	1.45059e-11	-2.35308	-1.44949	1.10073e-09	-2.06553	-1.40575
159840244	chr6:159840244:C:A	8.9672e-27	-1.8868	-0.680858	6.12422e-11	-1.85143	-0.510866	3.60779e-09	-1.61896	-0.665198
159840691	chr6:159840691:T:G	3.21019e-26	-9.89405e-10	-1.29232	1.83831e-10	-9.89405e-10	-1.26311	1.02713e-08	-9.89405e-10	-1.2379
159840836	chr6:159840836:T:C	9.74439e-27	-1.88059	-0.603954	6.70877e-11	-1.84464	-0.426494	3.93357e-09	-1.6108	-0.586906
159840939	chr6:159840939:C:G	9.61059e-27	-1.8841	-0.614265	6.60833e-11	-1.84834	-0.437872	3.87252e-09	-1.6153	-0.598045
159841144	chr6:159841144:G:A	4.40002e-27	-2.09054	-1.18909	3.95862e-11	-1.64565	-1.153	9.38726e-09	-0.222112	-1.10579
159841233	chr6:159841233:C:T	3.8001e-26	-9.89405e-10	-1.12362	2.03534e-10	-9.89405e-10	-1.16129	1.09708e-08	-9.89405e-10	-1.17202
159841342	chr6:159841342:T:G	8.98634e-27	-2.34777	-0.217763	8.03217e-11	-2.00158	-0.0895073	3.02262e-09	-2.36039	-0.100737
159841344	chr6:159841344:A:G	8.64231e-27	-2.34841	-0.256161	7.68952e-11	-2.00492	-0.129771	2.90409e-09	-2.36029	-0.140841
159841349	chr6:159841349:C:T	3.7259e-26	-9.89405e-10	-1.14334	2.02645e-10	-9.89405e-10	-1.16568	1.13937e-08	-9.89405e-10	-1.1342
159841373	chr6:159841373:C:T	2.59296e-26	-9.89405e-10	-1.50585	1.45268e-10	-9.89405e-10	-1.49855	7.8349e-09	-9.89405e-10	-1.50867
159841400	chr6:159841400:T:C	2.97091e-26	-9.89405e-10	-1.36978	1.69264e-10	-9.89405e-10	-1.34567	9.39765e-09	-9.89405e-10	-1.32679
159841434	chr6:159841434:G:A	1.11872e-26	-2.34647	-9.24033e-10	6.2532e-11	-2.34145	-9.24033e-10	3.41694e-09	-2.33851	-9.24033e-10
159842464	chr6:159842464:A:G	7.53872e-27	-1.84866	-0.892527	5.08118e-11	-1.80766	-0.741339	3.09466e-09	-1.56289	-0.874683
159842823	chr6:159842823:C:T	2.67652e-26	-9.89405e-10	-1.47413	1.51782e-10	-9.89405e-10	-1.45468	8.40209e-09	-9.89405e-10	-1.43877
159842918	chr6:159842918:A:G	8.81861e-27	-1.83533	-0.749042	6.06629e-11	-1.79174	-0.580055	3.66179e-09	-1.54161	-0.727699
159843477	chr6:159843477:G:A	6.08557e-27	-1.83641	-1.11891	4.02418e-11	-1.77974	-1.00249	2.53754e-09	-1.52763	-1.10843
159843502	chr6:159843502:G:A	6.91348e-27	-1.94987	-0.877897	4.64754e-11	-1.9127	-0.725511	2.76027e-09	-1.69131	-0.86062
159843629	chr6:159843629:C:T	7.77422e-27	-1.84861	-0.861818	5.25768e-11	-1.80764	-0.707218	3.19231e-09	-1.56285	-0.843657
159843653	chr6:159843653:T:C	2.45101e-27	-2.35574	-1.509	1.5911e-11	-2.1967	-1.51342	7.89945e-10	-2.30047	-1.50258
159844094	chr6:159844094:T:C	6.55727e-27	-2.34007	-0.540595	5.98708e-11	-1.96153	-0.423411	2.16252e-09	-2.36032	-0.43566
159844299	chr6:159844299:CAG:C	7.27765e-27	-1.8853	-0.89113	4.84108e-11	-1.82912	-0.768284	3.00927e-09	-1.60049	-0.865068
159844306	chr6:159844306:A:T	2.64373e-26	-9.89405e-10	-1.48646	1.49674e-10	-9.89405e-10	-1.46867	7.98968e-09	-9.89405e-10	-1.4891
159844391	chr6:159844391:T:C	6.21982e-27	-2.34865	-0.584847	5.48793e-11	-2.00165	-0.47034	2.06247e-09	-2.36031	-0.483045
159844561	chr6:159844561:C:G	1.12544e-26	-2.34047	-9.24033e-10	2.226e-08	3.53341	-9.24033e-10	3.42308e-09	-2.33671	-9.24033e-10
159844577	chr6:159844577:C:T	2.62037e-26	-9.89405e-10	-1.49533	1.47978e-10	-9.89405e-10	-1.48007	7.92244e-09	-9.89405e-10	-1.49756
159844628	chr6:159844628:G:A	8.55112e-26	-9.89405e-10	-0.312589	5.12775e-10	-9.89405e-10	-0.237294	2.3665e-08	-9.89405e-10	-0.403259
159844668	chr6:159844668:CT:C	2.57081e-26	-9.89405e-10	-1.51443	1.43643e-10	-9.89405e-10	-1.5098	7.85238e-09	-9.89405e-10	-1.50644
159844787	chr6:159844787:T:C	1.67166e-26	-1.37408	-0.570755	1.20493e-10	-1.28018	-0.405357	7.50866e-09	-0.96235	-0.588848
159844796	chr6:159844796:A:G	2.60298e-26	-9.89405e-10	-1.50199	1.46526e-10	-9.89405e-10	-1.48993	8.07085e-09	-9.89405e-10	-1.479
159845060	chr6:159845060:C:T	2.59363e-26	-9.89405e-10	-1.50559	1.46582e-10	-9.89405e-10	-1.48955	7.93843e-09	-9.89405e-10	-1.49554
159845194	chr6:159845194:G:T	2.52934e-27	-2.32976	-1.50352	1.56943e-11	-2.21222	-1.51162	7.98136e-10	-2.29369	-1.49904
159845412	chr6:159845412:G:A	2.86433e-27	-2.24929	-1.45961	1.47086e-11	-2.30845	-1.48025	9.31871e-10	-2.18805	-1.44977
159845796	chr6:159845796:C:T	6.96261e-27	-2.35655	-0.46413	5.89476e-11	-1.94249	-0.457996	2.17323e-09	-2.35954	-0.431497
159846301	chr6:159846301:C:T	8.33783e-26	-9.89405e-10	-0.337847	4.9676e-10	-9.89405e-10	-0.269023	2.29201e-08	-9.89405e-10	-0.435243
159846453	chr6:159846453:C:T	1.01058e-26	-1.29874	-1.14938	6.58585e-11	-1.26607	-1.02356	4.49259e-09	-0.928907	-1.13592
159846736	chr6:159846736:C:T	1.47032e-26	-1.44715	-0.626025	1.05654e-10	-1.35318	-0.46378	6.5762e-09	-1.04334	-0.640463
159846749	chr6:159846749:G:A	9.73795e-27	-1.52211	-0.963093	6.66668e-11	-1.41869	-0.858734	4.31087e-09	-1.13671	-0.969405
159846956	chr6:159846956:A:G	3.01921e-27	-2.21048	-1.44576	1.45678e-11	-2.32867	-1.46965	9.80566e-10	-2.15143	-1.43545
159847053	chr6:159847053:A:G	3.43124e-26	-9.89405e-10	-1.22573	1.87066e-10	-9.89405e-10	-1.24567	1.04825e-08	-9.89405e-10	-1.21754
159847342	chr6:159847342:A:G	5.60514e-27	-2.35282	-0.684735	4.30993e-11	-2.11937	-0.594255	1.84028e-09	-2.34876	-0.608572
159847374	chr6:159847374:G:C	3.08107e-26	-9.89405e-10	-1.33337	1.79358e-10	-9.89405e-10	-1.28775	9.33629e-09	-9.89405e-10	-1.33335
159847492	chr6:159847492:T:G	3.43097e-26	-9.89405e-10	-1.22581	1.87052e-10	-9.89405e-10	-1.24574	1.04817e-08	-9.89405e-10	-1.21763
159847572	chr6:159847572:T:C	8.29051e-26	-0.343539	-9.24033e-10	5.58317e-10	-0.152203	-9.24033e-10	1.5874e-06	3.8026	-9.24033e-10
159847811	chr6:159847811:GA:G	9.25615e-27	-1.50275	-1.0332	6.30721e-11	-1.39752	-0.935333	4.12284e-09	-1.11158	-1.03914
159847830	chr6:159847830:C:T	2.64859e-26	-9.89405e-10	-1.48462	1.49878e-10	-9.89405e-10	-1.46731	7.99683e-09	-9.89405e-10	-1.48821
159848021	chr6:159848021:C:T	2.90213e-26	-9.89405e-10	-1.39321	1.63232e-10	-9.89405e-10	-1.38196	8.72862e-09	-9.89405e-10	-1.40065
159848075	chr6:159848075:G:A	3.07976e-26	-9.89405e-10	-1.3338	1.79273e-10	-9.89405e-10	-1.28822	9.33226e-09	-9.89405e-10	-1.33378
159848384	chr6:159848384:C:T	3.09468e-26	-9.89405e-10	-1.32896	1.80493e-10	-9.89405e-10	-1.28144	9.39054e-09	-9.89405e-10	-1.32755
159848426	chr6:159848426:G:A	2.90698e-27	-2.23912	-1.455	1.46779e-11	-2.31367	-1.47712	9.41214e-10	-2.18271	-1.44513
159848573	chr6:159848573:C:A	1.29133e-26	-1.65432	-0.54866	8.57127e-11	-1.6669	-0.359234	3.13035e-09	-1.86061	-0.565498
159848629	chr6:159848629:A:G	3.00372e-27	-2.2328	-1.42858	1.49393e-11	-2.3176	-1.45553	9.75414e-10	-2.17502	-1.41713
159848659	chr6:159848659:T:A	3.02355e-27	-2.28498	-1.36982	1.66256e-11	-2.27822	-1.38796	9.7269e-10	-2.2396	-1.35534
159848879	chr6:159848879:G:C	3.43097e-26	-9.89405e-10	-1.22581	1.87052e-10	-9.89405e-10	-1.24574	1.04817e-08	-9.89405e-10	-1.21763
159849034	chr6:159849034:A:T	3.03313e-27	-2.21421	-1.43743	1.46897e-11	-2.32711	-1.46287	9.8816e-10	-2.15262	-1.42654
159849551	chr6:159849551:C:T	3.00126e-27	-2.22078	-1.44143	1.46902e-11	-2.32379	-1.46616	9.75613e-10	-2.16092	-1.43102
159849660	chr6:159849660:C:T	2.64069e-27	-2.29199	-1.49821	1.48567e-11	-2.27021	-1.50847	8.411e-10	-2.24691	-1.49339
159850124	chr6:159850124:G:A	3.01723e-26	-9.89405e-10	-1.35431	1.75423e-10	-9.89405e-10	-1.30993	9.15461e-09	-9.89405e-10	-1.353
159850360	chr6:159850360:A:G	1.18007e-26	-1.47854	-0.814536	8.29388e-11	-1.39891	-0.660115	5.21072e-09	-1.09702	-0.819514
159850557	chr6:159850557:A:C	4.52831e-26	-9.89405e-10	-0.948301	2.49642e-10	-9.89405e-10	-0.957102	1.36756e-08	-9.89405e-10	-0.951645
159850777	chr6:159850777:A:G	1.06164e-26	-1.60602	-0.792817	6.1215e-11	-1.64936	-0.713373	5.36421e-09	-1.16409	-0.723419
159850814	chr6:159850814:A:G	3.17426e-26	-9.89405e-10	-1.30358	1.85413e-10	-9.89405e-10	-1.25455	9.6192e-09	-9.89405e-10	-1.30349
159851398	chr6:159851398:C:T	1.61206e-26	-1.98114	-9.24033e-10	9.08195e-11	-1.96826	-9.24033e-10	6.23188e-09	-1.73758	-9.24033e-10
159851461	chr6:159851461:T:C	2.66127e-26	-9.89405e-10	-1.47985	1.45846e-10	-9.89405e-10	-1.49458	8.06878e-09	-9.89405e-10	-1.47925
159851462	chr6:159851462:T:C	8.61082e-26	-9.89405e-10	-0.305632	5.1105e-10	-9.89405e-10	-0.240664	2.64164e-08	-9.89405e-10	-0.29327
159851468	chr6:159851468:T:A	2.74487e-26	-9.89405e-10	-1.44892	1.49622e-10	-9.89405e-10	-1.46902	8.32709e-09	-9.89405e-10	-1.44774
159851527	chr6:159851527:T:A	1.6074e-26	-1.98403	-9.24033e-10	9.0553e-11	-1.9712	-9.24033e-10	6.209e-09	-1.74125	-9.24033e-10
159851749	chr6:159851749:G:A	2.84424e-26	-9.89405e-10	-1.41335	1.56127e-10	-9.89405e-10	-1.42646	8.66661e-09	-9.89405e-10	-1.40778
159852009	chr6:159852009:C:T	4.04531e-26	-9.89405e-10	-1.06109	2.15812e-10	-9.89405e-10	-1.10272	1.16128e-08	-9.89405e-10	-1.11515
159852212	chr6:159852212:C:T	3.12608e-26	-9.89405e-10	-1.31887	1.82243e-10	-9.89405e-10	-1.27179	9.47023e-09	-9.89405e-10	-1.3191
159852244	chr6:159852244:T:C	3.58411e-26	0.24656	-1.4287	9.13185e-11	-0.483108	-1.47967	3.48869e-08	1.41431	-1.42945
159852341	chr6:159852341:C:T	1.90748e-26	-1.81287	-9.24033e-10	1.35912e-10	-1.56512	-9.24033e-10	9.12449e-09	-1.35629	-9.24033e-10
159852424	chr6:159852424:G:A	5.45029e-27	-2.1003	-0.965272	4.84259e-11	-1.6759	-0.921197	1.15478e-08	-0.257503	-0.863259
159852497	chr6:159852497:G:A	1.87763e-26	-1.82864	-9.24033e-10	1.31905e-10	-1.59505	-9.24033e-10	8.79787e-09	-1.39275	-9.24033e-10
159852739	chr6:159852739:A:G	3.7268e-26	-9.89405e-10	-1.1431	2.02693e-10	-9.89405e-10	-1.16544	1.13965e-08	-9.89405e-10	-1.13395
159853082	chr6:159853082:G:A	2.58955e-26	-9.89405e-10	-1.50717	1.44917e-10	-9.89405e-10	-1.50097	7.83305e-09	-9.89405e-10	-1.5089
159853237	chr6:159853237:C:T	3.07527e-26	-9.89405e-10	-1.33526	1.78981e-10	-9.89405e-10	-1.28985	9.31865e-09	-9.89405e-10	-1.33524
159853381	chr6:159853381:T:A	9.43777e-27	-1.4734	-1.04312	6.43254e-11	-1.36699	-0.946181	4.22201e-09	-1.07798	-1.04896
159853522	chr6:159853522:C:T	3.17346e-26	-9.89405e-10	-1.30383	1.8563e-10	-9.89405e-10	-1.25337	9.6306e-09	-9.89405e-10	-1.30231
159853557	chr6:159853557:T:C	2.98663e-26	-9.89405e-10	-1.36451	1.70112e-10	-9.89405e-10	-1.34067	9.46513e-09	-9.89405e-10	-1.31964
159853777	chr6:159853777:G:A	3.09433e-26	-9.89405e-10	-1.32908	1.8047e-10	-9.89405e-10	-1.28156	9.38943e-09	-9.89405e-10	-1.32767
159854619	chr6:159854619:C:T	3.43097e-26	-9.89405e-10	-1.22581	1.87052e-10	-9.89405e-10	-1.24574	1.04817e-08	-9.89405e-10	-1.21763
159854841	chr6:159854841:C:G	3.09468e-26	-9.89405e-10	-1.32896	1.80493e-10	-9.89405e-10	-1.28144	9.39054e-09	-9.89405e-10	-1.32755
159854940	chr6:159854940:A:AG	2.98044e-27	-2.26851	-1.40065	1.58907e-11	-2.29479	-1.4166	9.62213e-10	-2.21829	-1.38748
159855070	chr6:159855070:A:G	3.43097e-26	-9.89405e-10	-1.22581	1.87052e-10	-9.89405e-10	-1.24574	1.04817e-08	-9.89405e-10	-1.21763
159855321	chr6:159855321:C:T	2.64278e-26	-9.89405e-10	-1.48682	1.5027e-10	-9.89405e-10	-1.4647	8.00228e-09	-9.89405e-10	-1.48753
159855328	chr6:159855328:A:G	2.57664e-26	-9.89405e-10	-1.51216	1.44795e-10	-9.89405e-10	-1.50181	7.80643e-09	-9.89405e-10	-1.51231
159855476	chr6:159855476:A:G	2.64278e-26	-9.89405e-10	-1.48682	1.5027e-10	-9.89405e-10	-1.4647	8.00228e-09	-9.89405e-10	-1.48753
159855499	chr6:159855499:G:A	3.13563e-26	-9.89405e-10	-1.31582	1.83191e-10	-9.89405e-10	-1.2666	9.5125e-09	-9.89405e-10	-1.31465
159855895	chr6:159855895:G:A	7.46084e-27	-2.34913	-0.402433	7.25851e-11	-1.89303	-0.299342	2.45857e-09	-2.35667	-0.310999
159855965	chr6:159855965:G:A	2.66357e-26	-9.89405e-10	-1.47898	1.51977e-10	-9.89405e-10	-1.4534	8.06332e-09	-9.89405e-10	-1.47993
159856184	chr6:159856184:G:A	2.72472e-27	-2.31445	-1.44442	1.61239e-11	-2.24501	-1.45182	8.8261e-10	-2.26874	-1.42338
159856255	chr6:159856255:A:T	2.63847e-26	-9.89405e-10	-1.48845	1.49946e-10	-9.89405e-10	-1.46685	7.98931e-09	-9.89405e-10	-1.48915
159856373	chr6:159856373:C:T	2.82743e-27	-2.26902	-1.45285	1.50275e-11	-2.29189	-1.47536	9.18735e-10	-2.20974	-1.44227
159856590	chr6:159856590:C:T	2.66859e-26	-9.89405e-10	-1.4771	1.52198e-10	-9.89405e-10	-1.45195	8.07898e-09	-9.89405e-10	-1.47799
159857020	chr6:159857020:G:A	3.06037e-26	-9.89405e-10	-1.34012	1.647e-10	-9.89405e-10	-1.373	9.3038e-09	-9.89405e-10	-1.33683
159857240	chr6:159857240:T:C	2.62698e-26	-9.89405e-10	-1.49282	1.49067e-10	-9.89405e-10	-1.47274	7.955e-09	-9.89405e-10	-1.49345
159857255	chr6:159857255:A:G	3.07445e-26	-9.89405e-10	-1.33553	1.79196e-10	-9.89405e-10	-1.28865	9.32636e-09	-9.89405e-10	-1.33441
159857439	chr6:159857439:C:T	2.65129e-26	-9.89405e-10	-1.4836	1.49341e-10	-9.89405e-10	-1.4709	8.21647e-09	-9.89405e-10	-1.46111
159857481	chr6:159857481:TC:T	1.33211e-25	-9.89405e-10	0.130702	7.67923e-10	-9.89405e-10	0.166559	4.06116e-08	-9.89405e-10	0.1368
159857712	chr6:159857712:A:G	2.64608e-26	-9.89405e-10	-1.48557	1.50492e-10	-9.89405e-10	-1.46322	8.0113e-09	-9.89405e-10	-1.4864
159857906	chr6:159857906:A:G	1.89072e-26	-1.82169	-9.24033e-10	1.32985e-10	-1.58689	-9.24033e-10	8.87984e-09	-1.38347	-9.24033e-10
159857972	chr6:159857972:G:A	2.64268e-26	-9.89405e-10	-1.48686	1.50263e-10	-9.89405e-10	-1.46474	8.00196e-09	-9.89405e-10	-1.48757
159858471	chr6:159858471:G:A	3.08107e-26	-9.89405e-10	-1.33337	1.79358e-10	-9.89405e-10	-1.28775	9.33629e-09	-9.89405e-10	-1.33335
159858538	chr6:159858538:T:C	2.64278e-26	-9.89405e-10	-1.48682	1.5027e-10	-9.89405e-10	-1.4647	8.00228e-09	-9.89405e-10	-1.48753
159858625	chr6:159858625:C:T	2.98603e-26	-9.89405e-10	-1.3647	1.70076e-10	-9.89405e-10	-1.34089	9.46302e-09	-9.89405e-10	-1.31986
159859234	chr6:159859234:A:AT	2.64278e-26	-9.89405e-10	-1.48682	1.5027e-10	-9.89405e-10	-1.4647	8.00228e-09	-9.89405e-10	-1.48753
159859470	chr6:159859470:G:A	2.62074e-26	-9.89405e-10	-1.49519	1.48581e-10	-9.89405e-10	-1.476	7.9364e-09	-9.89405e-10	-1.4958
159859492	chr6:159859492:T:C	2.64432e-26	-9.89405e-10	-1.48624	1.50387e-10	-9.89405e-10	-1.46392	8.00684e-09	-9.89405e-10	-1.48696
159859520	chr6:159859520:A:T	2.69746e-26	-9.89405e-10	-1.46634	1.481e-10	-9.89405e-10	-1.47924	8.01752e-09	-9.89405e-10	-1.48563
159859560	chr6:159859560:A:G	2.63121e-26	-9.89405e-10	-1.49121	1.47207e-10	-9.89405e-10	-1.48529	7.9672e-09	-9.89405e-10	-1.49192
159859932	chr6:159859932:A:T	3.10559e-26	-9.89405e-10	-1.32545	1.67181e-10	-9.89405e-10	-1.35805	9.50094e-09	-9.89405e-10	-1.31586
159860070	chr6:159860070:G:A	4.8636e-26	-9.89405e-10	-0.876872	2.61195e-10	-9.89405e-10	-0.911861	1.48555e-08	-9.89405e-10	-0.868883
159860136	chr6:159860136:G:A	2.64949e-26	-9.89405e-10	-1.48428	1.49218e-10	-9.89405e-10	-1.47172	8.20917e-09	-9.89405e-10	-1.462
159860142	chr6:159860142:A:G	2.87348e-27	-2.33688	-1.36883	1.80948e-11	-2.19468	-1.38683	9.13994e-10	-2.30329	-1.3539
159860222	chr6:159860222:G:C	2.69354e-26	-9.89405e-10	-1.4678	1.47915e-10	-9.89405e-10	-1.4805	8.00839e-09	-9.89405e-10	-1.48677
159860863	chr6:159860863:A:C	3.17734e-26	-9.89405e-10	-1.30261	1.73737e-10	-9.89405e-10	-1.31959	9.69474e-09	-9.89405e-10	-1.29567
159860915	chr6:159860915:C:T	2.67692e-26	-9.89405e-10	-1.47398	1.52783e-10	-9.89405e-10	-1.44811	8.10465e-09	-9.89405e-10	-1.47482
159860968	chr6:159860968:CAT:C	2.2512e-25	0.877	-0.221603	1.43015e-10	-1.49824	-0.0159406	1.76887e-07	1.64157	-0.0333096
159861208	chr6:159861208:G:C	3.17202e-26	-9.89405e-10	-1.30428	1.73455e-10	-9.89405e-10	-1.32121	9.67821e-09	-9.89405e-10	-1.29738
159861421	chr6:159861421:G:A	3.1354e-26	-9.89405e-10	-1.31589	1.68645e-10	-9.89405e-10	-1.34933	9.59442e-09	-9.89405e-10	-1.30607
159861802	chr6:159861802:G:A	2.82678e-27	-2.26981	-1.45229	1.49338e-11	-2.29787	-1.47563	9.2766e-10	-2.1989	-1.44345
159861827	chr6:159861827:G:A	2.76635e-27	-2.28208	-1.46163	1.50041e-11	-2.28637	-1.48244	9.03581e-10	-2.2158	-1.45285
159861958	chr6:159861958:G:A	1.07067e-26	-1.45887	-0.931503	7.37095e-11	-1.34516	-0.831838	4.79017e-09	-1.05608	-0.944613
159862095	chr6:159862095:C:T	2.85717e-27	-2.32863	-1.38277	1.73342e-11	-2.22443	-1.40002	9.19083e-10	-2.28205	-1.36958
159862324	chr6:159862324:C:T	2.59027e-26	-9.89405e-10	-1.50689	1.44969e-10	-9.89405e-10	-1.50061	7.83501e-09	-9.89405e-10	-1.50865
159862507	chr6:159862507:T:C	7.73623e-27	-2.35914	-0.356178	6.81558e-11	-1.9993	-0.256038	2.5415e-09	-2.36035	-0.274155
159862509	chr6:159862509:C:T	3.39107e-26	-9.89405e-10	-1.23751	1.92265e-10	-9.89405e-10	-1.21826	1.0152e-08	-9.89405e-10	-1.24959
159862684	chr6:159862684:G:A	3.16816e-26	-9.89405e-10	-1.3055	1.85334e-10	-9.89405e-10	-1.25497	9.6112e-09	-9.89405e-10	-1.30433
159862700	chr6:159862700:G:A	2.53324e-27	-2.33732	-1.49441	1.59762e-11	-2.19983	-1.5062	7.99954e-10	-2.3008	-1.48966
159862768	chr6:159862768:C:T	2.50199e-27	-2.3311	-1.51305	1.59168e-11	-2.19415	-1.5156	4.23547e-09	-0.608142	-1.51562
159862849	chr6:159862849:A:G	5.71127e-26	-0.716209	-9.24033e-10	3.37037e-10	-0.656938	-9.24033e-10	4.16088e-07	2.46364	-9.24033e-10
159862858	chr6:159862858:C:T	9.85864e-27	-1.46127	-1.01161	6.76143e-11	-1.35488	-0.908428	4.40473e-09	-1.06907	-1.01551
159863536	chr6:159863536:A:G	2.8294e-26	-9.89405e-10	-1.41859	1.55419e-10	-9.89405e-10	-1.43101	8.60803e-09	-9.89405e-10	-1.41456
159863634	chr6:159863634:G:A	2.91296e-26	-9.89405e-10	-1.38948	1.68177e-10	-9.89405e-10	-1.35212	8.7917e-09	-9.89405e-10	-1.39345
159863739	chr6:159863739:T:C	2.96142e-27	-2.26993	-1.40564	1.55387e-11	-2.29646	-1.43733	9.76559e-10	-2.19961	-1.39136
159864044	chr6:159864044:T:C	3.0536e-27	-2.23774	-1.40717	1.5144e-11	-2.32011	-1.43942	1.0163e-09	-2.15732	-1.39377
159864668	chr6:159864668:G:A	6.72034e-26	0.389939	-0.943451	1.86685e-10	-0.248911	-0.998794	1.49934e-08	0.0756232	-0.935267
159864680	chr6:159864680:C:T	2.81492e-27	-2.34878	-1.37753	1.6724e-11	-2.25288	-1.40741	9.54416e-10	-2.25755	-1.35636
159864705	chr6:159864705:G:A	3.63266e-26	-9.89405e-10	-1.16869	1.94839e-10	-9.89405e-10	-1.20495	1.1271e-08	-9.89405e-10	-1.14503
159864720	chr6:159864720:C:T	2.92354e-27	-2.31761	-1.37084	2.73882e-11	-1.74458	-1.42244	1.80251e-09	-1.56868	-1.40939
159865389	chr6:159865389:A:G	2.98686e-26	-9.89405e-10	-1.36443	1.63524e-10	-9.89405e-10	-1.38017	9.09659e-09	-9.89405e-10	-1.35936
159865421	chr6:159865421:G:A	4.07342e-26	-9.89405e-10	-1.05417	2.21025e-10	-9.89405e-10	-1.07885	1.24999e-08	-9.89405e-10	-1.04154
159865512	chr6:159865512:T:A	1.37833e-26	-2.13778	-9.24033e-10	7.5606e-11	-2.15159	-9.24033e-10	3.40677e-09	-2.34149	-9.24033e-10
159865965	chr6:159865965:C:A	2.52609e-27	-2.3416	-1.49297	1.87977e-11	-2.04089	-1.50251	7.6499e-10	-2.35411	-1.48104
159866123	chr6:159866123:T:G	9.23047e-27	-1.32303	-1.2157	2.77196e-11	-1.9679	-1.18709	3.23411e-09	-1.16543	-1.22807
159866677	chr6:159866677:G:C	3.0447e-26	-9.89405e-10	-1.34525	1.668e-10	-9.89405e-10	-1.36034	9.37294e-09	-9.89405e-10	-1.32943
159866885	chr6:159866885:C:T	1.09053e-26	-0.855729	-1.51626	5.78052e-11	-0.904463	-1.51559	1.82548e-09	-1.45057	-1.51484
159866932	chr6:159866932:C:T	7.87215e-27	-1.74989	-0.948019	2.34755e-11	-2.36021	-0.96096	4.69947e-09	-1.15025	-0.869556
159867071	chr6:159867071:G:A	2.58753e-26	-9.89405e-10	-1.50795	1.44176e-10	-9.89405e-10	-1.50609	7.82131e-09	-9.89405e-10	-1.5104
159867105	chr6:159867105:C:T	2.566e-26	-9.89405e-10	-1.5163	1.42966e-10	-9.89405e-10	-1.51453	7.77843e-09	-9.89405e-10	-1.5159
159867319	chr6:159867319:C:T	2.52814e-27	-2.36049	-1.47326	1.65667e-11	-2.18459	-1.48515	8.25127e-10	-2.30881	-1.45066
159867349	chr6:159867349:C:A	9.70883e-27	-1.42535	-1.06285	3.09235e-11	-2.02354	-1.02208	3.43935e-09	-1.25689	-1.07509
159867397	chr6:159867397:G:A	2.62979e-26	-9.89405e-10	-1.49175	1.44916e-10	-9.89405e-10	-1.50098	8.01894e-09	-9.89405e-10	-1.48545
159867833	chr6:159867833:A:C	4.4974e-26	-1.74726	0.79211	1.48571e-10	-2.3605	0.884433	2.95867e-08	-1.13518	0.955253
159868035	chr6:159868035:T:C	9.56008e-27	-1.44046	-1.06318	3.06274e-11	-2.03371	-1.02153	3.38044e-09	-1.2744	-1.07485
159868268	chr6:159868268:C:G	2.95603e-26	-9.89405e-10	-1.3748	1.58807e-10	-9.89405e-10	-1.40944	8.96238e-09	-9.89405e-10	-1.37422
159868456	chr6:159868456:A:G	2.20078e-26	-1.18435	-0.485489	3.83441e-11	-2.2833	-0.547232	1.61481e-08	-0.401292	-0.384164
159868671	chr6:159868671:C:G	2.49334e-27	-2.35483	-1.49278	1.54877e-11	-2.23557	-1.50152	8.33914e-10	-2.27318	-1.4757
159868963	chr6:159868963:T:A	2.48121e-27	-2.35547	-1.49702	1.54772e-11	-2.2326	-1.50516	8.26838e-10	-2.27563	-1.48178
159869143	chr6:159869143:T:C	3.87858e-26	-1.10318	-9.24033e-10	2.12995e-10	-1.11586	-9.24033e-10	1.22446e-07	1.24041	-9.24033e-10
159869217	chr6:159869217:C:T	2.99917e-26	-9.89405e-10	-1.36031	1.64201e-10	-9.89405e-10	-1.37604	9.13486e-09	-9.89405e-10	-1.35516
159869267	chr6:159869267:C:T	2.5462e-27	-2.35967	-1.46696	1.63914e-11	-2.2005	-1.47987	8.40124e-10	-2.29854	-1.44292
159869840	chr6:159869840:T:G	2.13443e-26	-0.889028	-0.811421	5.35965e-11	-1.69509	-0.800558	7.80442e-09	-0.685444	-0.827122
159870022	chr6:159870022:T:A	1.35798e-26	-2.15265	-9.24033e-10	7.86634e-11	-2.11195	-9.24033e-10	4.38419e-09	-2.08925	-9.24033e-10
159870274	chr6:159870274:C:T	2.56646e-27	-2.35896	-1.45974	1.63514e-11	-2.20875	-1.47407	8.51779e-10	-2.29291	-1.43477
159870419	chr6:159870419:A:G	3.38371e-26	-9.89405e-10	-1.23968	1.93463e-10	-9.89405e-10	-1.21204	1.08208e-08	-9.89405e-10	-1.18579
159870720	chr6:159870720:G:A	2.18148e-26	-0.865929	-0.812719	5.44365e-11	-1.6773	-0.802795	7.99743e-09	-0.658758	-0.829377
159870791	chr6:159870791:T:C	5.95391e-26	-9.89405e-10	-0.674603	3.49135e-10	-9.89405e-10	-0.62167	1.79693e-08	-9.89405e-10	-0.678588
159870873	chr6:159870873:C:T	1.10406e-26	-1.65748	-0.702173	2.99888e-11	-2.35946	-0.716848	6.95229e-09	-1.0231	-0.605086
159871075	chr6:159871075:G:A	2.60109e-27	-2.35941	-1.44589	1.66409e-11	-2.20327	-1.462	8.6263e-10	-2.29673	-1.4183
159871420	chr6:159871420:C:T	1.94485e-26	-0.882301	-0.911167	4.84681e-11	-1.69073	-0.905493	7.12939e-09	-0.679311	-0.923718
159871571	chr6:159871571:C:G	2.1785e-26	-1.68002	-9.24033e-10	5.772e-06	9.0914	-9.24033e-10	6.00992e-09	-1.77384	-9.24033e-10
159871577	chr6:159871577:A:G	3.47634e-24	3.3925	-9.24033e-10	2.80957e-08	3.76624	-9.24033e-10	2.4387e-06	4.23196	-9.24033e-10
159872614	chr6:159872614:T:A	2.42471e-27	-2.35994	-1.51559	2.46332e-11	-1.7921	-1.48093	3.20245e-09	-0.938203	-1.46514
159872627	chr6:159872627:G:A	2.80839e-26	-9.89405e-10	-1.42604	1.53369e-10	-9.89405e-10	-1.44429	8.61908e-09	-9.89405e-10	-1.41328
159873487	chr6:159873487:G:A	9.81772e-27	-1.72322	-0.753826	2.80389e-11	-2.36059	-0.782947	6.29064e-09	-1.08901	-0.639178
159874345	chr6:159874345:T:C	2.62865e-27	-2.34545	-1.44932	1.93995e-11	-2.05468	-1.4572	8.15529e-10	-2.35095	-1.42023
159874530	chr6:159874530:G:A	1.62518e-26	-1.72602	-0.247007	1.14761e-10	-1.59711	-0.137164	6.89062e-09	-1.36304	-0.274053
159874890	chr6:159874890:G:C	2.09523e-26	-0.92968	-0.789308	5.26768e-11	-1.72313	-0.789826	7.63242e-09	-0.727875	-0.806975
159875580	chr6:159875580:T:C	2.02223e-26	-1.10979	-0.644662	5.38942e-11	-1.84559	-0.644515	7.22029e-09	-0.927081	-0.663279
159876086	chr6:159876086:C:A	1.48606e-26	-2.06253	-9.24033e-10	6.16585e-11	-2.35552	-9.24033e-10	3.51921e-09	-2.30902	-9.24033e-10
159876206	chr6:159876206:T:C	3.37995e-26	-9.89405e-10	-1.24079	1.84241e-10	-9.89405e-10	-1.26089	1.04511e-08	-9.89405e-10	-1.22055
159876332	chr6:159876332:A:G	2.75987e-26	-9.89405e-10	-1.44347	1.51405e-10	-9.89405e-10	-1.45717	8.39572e-09	-9.89405e-10	-1.43953
159876576	chr6:159876576:G:A	2.56827e-26	-9.89405e-10	-1.51542	1.43111e-10	-9.89405e-10	-1.51351	7.80042e-09	-9.89405e-10	-1.51308
159876786	chr6:159876786:G:A	2.91528e-26	0.0237147	-1.4124	5.29126e-11	-1.03498	-1.47351	1.50819e-08	0.563448	-1.41721
159877056	chr6:159877056:G:A	4.53162e-27	-2.27565	-0.974511	2.75282e-11	-2.29011	-0.871808	1.39557e-09	-2.35563	-0.878328
159877320	chr6:159877320:AG:A	9.77291e-27	-1.62465	-0.856966	2.45963e-11	-2.35818	-0.916361	6.21618e-09	-0.969636	-0.770464
159877426	chr6:159877426:G:T	3.81769e-25	-9.89405e-10	1.18358	2.42202e-09	-9.89405e-10	1.31523	1.00803e-07	-9.89405e-10	1.04592
159877754	chr6:159877754:A:T	3.34882e-26	-1.25004	-9.24033e-10	2.62998e-10	-0.904985	-9.24033e-10	2.09056e-08	-0.527237	-9.24033e-10
159877902	chr6:159877902:G:A	2.44903e-27	-2.35229	-1.51326	1.77213e-11	-2.08658	-1.51579	7.55924e-10	-2.34283	-1.50424
159878198	chr6:159878198:A:G	2.92227e-26	0.0569388	-1.44323	5.24794e-11	-1.01597	-1.50074	1.51682e-08	0.60499	-1.45305
159878399	chr6:159878399:T:G	2.88025e-26	-9.89405e-10	-1.40077	1.64822e-10	-9.89405e-10	-1.37226	8.6509e-09	-9.89405e-10	-1.40959
159878473	chr6:159878473:G:A	1.1177e-26	-1.64179	-0.70558	2.84324e-11	-2.35909	-0.770511	7.15495e-09	-0.993327	-0.606123
159878532	chr6:159878532:C:T	2.7468e-26	-9.89405e-10	-1.44821	1.5657e-10	-9.89405e-10	-1.42362	8.26976e-09	-9.89405e-10	-1.45465
159879189	chr6:159879189:G:A	1.89642e-26	-1.31828	-0.500401	1.21085e-10	-1.37327	-0.307366	4.06446e-09	-1.63676	-0.528218
159879244	chr6:159879244:T:C	3.13435e-26	-9.89405e-10	-1.31623	1.73587e-10	-9.89405e-10	-1.32045	9.64089e-09	-9.89405e-10	-1.30124
159879318	chr6:159879318:G:A	2.67272e-26	-9.89405e-10	-1.47556	1.51708e-10	-9.89405e-10	-1.45517	8.06184e-09	-9.89405e-10	-1.48011
159879941	chr6:159879941:C:T	4.88473e-26	-9.89405e-10	-0.872536	2.6751e-10	-9.89405e-10	-0.887971	1.43031e-08	-9.89405e-10	-0.90678
159880025	chr6:159880025:T:C	1.34513e-26	-1.59215	-0.570009	3.41596e-11	-2.35715	-0.588936	8.91098e-09	-0.907837	-0.472135
159880075	chr6:159880075:A:G	1.03438e-26	-1.62224	-0.8026	2.63979e-11	-2.35904	-0.844807	6.76431e-09	-0.948798	-0.706797
159880204	chr6:159880204:G:T	2.44306e-27	-2.35974	-1.50825	1.59402e-11	-2.20952	-1.49876	8.01124e-10	-2.27444	-1.51455
159880221	chr6:159880221:C:T	3.62804e-26	-9.89405e-10	-1.16996	2.08239e-10	-9.89405e-10	-1.13844	1.2206e-08	-9.89405e-10	-1.06533
159880326	chr6:159880326:T:C	1.38452e-26	-1.6594	-0.473896	3.99201e-11	-2.36004	-0.430214	9.11683e-09	-1.00133	-0.355806
159880614	chr6:159880614:T:C	2.66118e-26	-9.89405e-10	-1.47988	1.51281e-10	-9.89405e-10	-1.45799	8.04667e-09	-9.89405e-10	-1.482
159880705	chr6:159880705:T:G	2.67068e-26	-9.89405e-10	-1.47632	1.47057e-10	-9.89405e-10	-1.48631	8.1164e-09	-9.89405e-10	-1.47337
159881189	chr6:159881189:T:A	2.63234e-27	-2.36009	-1.43327	1.76593e-11	-2.20283	-1.40304	8.42979e-10	-2.27894	-1.45913
159881373	chr6:159881373:G:A	2.65588e-26	-9.89405e-10	-1.48187	1.50162e-10	-9.89405e-10	-1.46542	8.00855e-09	-9.89405e-10	-1.48675
159881827	chr6:159881827:T:C	2.57041e-26	-9.89405e-10	-1.51459	1.43998e-10	-9.89405e-10	-1.50733	7.78417e-09	-9.89405e-10	-1.51516
159882013	chr6:159882013:GTAT:G	2.58595e-26	-9.89405e-10	-1.50856	1.45768e-10	-9.89405e-10	-1.49512	7.82648e-09	-9.89405e-10	-1.50974
159882038	chr6:159882038:C:T	2.73645e-26	-9.89405e-10	-1.45199	1.55527e-10	-9.89405e-10	-1.43031	8.23777e-09	-9.89405e-10	-1.45853
159882214	chr6:159882214:A:G	4.53814e-26	-9.89405e-10	-0.946133	2.63093e-10	-9.89405e-10	-0.904622	1.49346e-08	-9.89405e-10	-0.863572
159883053	chr6:159883053:C:T	2.5768e-26	-9.89405e-10	-1.5121	1.43187e-10	-9.89405e-10	-1.51298	7.82248e-09	-9.89405e-10	-1.51025
159883844	chr6:159883844:G:A	1.28636e-26	-1.31273	-0.894105	2.46703e-11	-2.31978	-0.951747	9.19441e-09	-0.538724	-0.809935
159884026	chr6:159884026:T:G	2.8628e-26	-9.89405e-10	-1.40685	1.55784e-10	-9.89405e-10	-1.42866	8.73547e-09	-9.89405e-10	-1.39986
159884151	chr6:159884151:A:G	2.57326e-26	-9.89405e-10	-1.51348	1.44484e-10	-9.89405e-10	-1.50396	7.79075e-09	-9.89405e-10	-1.51432
159885229	chr6:159885229:C:T	1.05971e-25	-9.89405e-10	-0.0980708	5.72737e-10	-9.89405e-10	-0.126703	3.46509e-08	-9.89405e-10	-0.02193
159885331	chr6:159885331:G:A	2.57091e-26	-9.89405e-10	-1.51439	1.4272e-10	-9.89405e-10	-1.51624	7.78964e-09	-9.89405e-10	-1.51446
159886096	chr6:159886096:A:G	2.56651e-26	-9.89405e-10	-1.5161	1.43314e-10	-9.89405e-10	-1.51209	7.77684e-09	-9.89405e-10	-1.51611
159886223	chr6:159886223:T:C	2.56749e-26	-9.89405e-10	-1.51572	1.43693e-10	-9.89405e-10	-1.50945	7.779e-09	-9.89405e-10	-1.51583
159886304	chr6:159886304:T:TG	2.9921e-27	-2.33708	-1.32818	1.83517e-11	-2.2778	-1.28961	1.03213e-09	-2.17545	-1.36019
159886478	chr6:159886478:A:T	2.56637e-26	-9.89405e-10	-1.51616	1.4352e-10	-9.89405e-10	-1.51065	7.77636e-09	-9.89405e-10	-1.51617
159886640	chr6:159886640:CCAG:C	1.12502e-24	-9.89405e-10	2.26432	7.31529e-09	-9.89405e-10	2.42059	2.89892e-07	-9.89405e-10	2.10225
159886709	chr6:159886709:G:A	2.56978e-26	-9.89405e-10	-1.51483	1.43344e-10	-9.89405e-10	-1.51188	7.78415e-09	-9.89405e-10	-1.51517
159887570	chr6:159887570:A:G	2.56977e-26	-9.89405e-10	-1.51483	1.43343e-10	-9.89405e-10	-1.51189	7.78413e-09	-9.89405e-10	-1.51517
159888014	chr6:159888014:C:G	5.12798e-27	-1.80008	-1.32644	3.61811e-11	-1.54165	-1.34694	2.39892e-09	-1.32539	-1.36684
159888114	chr6:159888114:G:A	2.86614e-26	-9.89405e-10	-1.40568	1.57785e-10	-9.89405e-10	-1.4159	8.79955e-09	-9.89405e-10	-1.39255
159888218	chr6:159888218:C:T	1.87712e-26	-1.82891	-9.24033e-10	8.62121e-11	-2.02032	-9.24033e-10	6.61748e-09	-1.67754	-9.24033e-10
159888307	chr6:159888307:G:A	2.91536e-26	-9.89405e-10	-1.38866	1.66649e-10	-9.89405e-10	-1.36124	8.73847e-09	-9.89405e-10	-1.39952
159888385	chr6:159888385:G:A	2.834e-26	-9.89405e-10	-1.41696	1.62517e-10	-9.89405e-10	-1.38635	8.5791e-09	-9.89405e-10	-1.41793
159889277	chr6:159889277:A:C	2.57289e-26	-9.89405e-10	-1.51362	1.44458e-10	-9.89405e-10	-1.50414	7.79454e-09	-9.89405e-10	-1.51383
159889560	chr6:159889560:A:T	2.59304e-26	-9.89405e-10	-1.50582	1.43684e-10	-9.89405e-10	-1.50951	7.86761e-09	-9.89405e-10	-1.5045
159889572	chr6:159889572:C:T	4.16753e-26	-9.89405e-10	-1.03133	2.39123e-10	-9.89405e-10	-1.00015	1.26014e-08	-9.89405e-10	-1.03344
159890213	chr6:159890213:T:G	6.91495e-27	-1.70825	-1.1193	2.5001e-11	-2.16389	-1.09432	3.40447e-09	-1.21607	-1.1261
159890683	chr6:159890683:T:C	1.11674e-26	-2.34824	-9.24033e-10	6.18025e-11	-2.35319	-9.24033e-10	3.37566e-09	-2.35066	-9.24033e-10
159890720	chr6:159890720:A:C	2.84045e-27	-2.34136	-1.37591	1.73794e-11	-2.27204	-1.3498	9.77194e-10	-2.17738	-1.41294
159891013	chr6:159891013:A:G	2.6242e-26	-9.89405e-10	-1.49387	1.44628e-10	-9.89405e-10	-1.50296	7.99908e-09	-9.89405e-10	-1.48793
159891557	chr6:159891557:C:T	2.88023e-26	-9.89405e-10	-1.40078	1.63185e-10	-9.89405e-10	-1.38224	9.05466e-09	-9.89405e-10	-1.36398
159891639	chr6:159891639:A:C	3.00743e-26	-9.89405e-10	-1.35756	1.72412e-10	-9.89405e-10	-1.32725	9.00159e-09	-9.89405e-10	-1.36985
159891866	chr6:159891866:C:A	1.78187e-25	-9.89405e-10	0.421598	1.06503e-09	-9.89405e-10	0.493626	5.23714e-08	-9.89405e-10	0.391105
159893193	chr6:159893193:T:A	3.00654e-26	-9.89405e-10	-1.35786	1.72427e-10	-9.89405e-10	-1.32716	9.00027e-09	-9.89405e-10	-1.37
159893530	chr6:159893530:G:C	1.9202e-25	-9.89405e-10	0.496363	1.14793e-09	-9.89405e-10	0.568586	5.64942e-08	-9.89405e-10	0.466883
159893659	chr6:159893659:A:G	3.90048e-27	-1.98568	-1.41445	1.5221e-11	-2.35153	-1.40293	2.88488e-09	-1.13858	-1.36919
159894068	chr6:159894068:T:C	2.58421e-26	-9.89405e-10	-1.50923	1.43305e-10	-9.89405e-10	-1.51216	7.83911e-09	-9.89405e-10	-1.50813
159894147	chr6:159894147:T:C	2.90791e-26	-9.89405e-10	-1.39122	1.65293e-10	-9.89405e-10	-1.36941	9.17728e-09	-9.89405e-10	-1.35052
159894211	chr6:159894211:C:T	2.55012e-26	-1.57827	0.0557634	1.89245e-10	-1.41187	0.177785	1.18771e-08	-1.12514	0.0324955
159894234	chr6:159894234:C:T	3.94848e-26	-9.89405e-10	-1.08532	2.20423e-10	-9.89405e-10	-1.08158	1.20231e-08	-9.89405e-10	-1.08042
159894355	chr6:159894355:G:A	2.72087e-26	-9.89405e-10	-1.4577	1.55032e-10	-9.89405e-10	-1.4335	8.23971e-09	-9.89405e-10	-1.45829
159894575	chr6:159894575:G:A	3.11223e-26	-9.89405e-10	-1.32331	1.77771e-10	-9.89405e-10	-1.29663	9.41588e-09	-9.89405e-10	-1.32486
159895837	chr6:159895837:A:G	2.68248e-26	-9.89405e-10	-1.47191	1.50968e-10	-9.89405e-10	-1.46006	8.32389e-09	-9.89405e-10	-1.44813
159896227	chr6:159896227:A:T	2.83322e-26	-9.89405e-10	-1.41724	1.64151e-10	-9.89405e-10	-1.37634	8.58161e-09	-9.89405e-10	-1.41763
159896482	chr6:159896482:T:A	1.96779e-26	-1.78174	-9.24033e-10	1.47552e-10	-1.48295	-9.24033e-10	1.01709e-08	-1.24772	-9.24033e-10
159896498	chr6:159896498:C:T	3.07598e-26	-9.89405e-10	-1.33503	1.75637e-10	-9.89405e-10	-1.30871	9.37106e-09	-9.89405e-10	-1.32963
159897169	chr6:159897169:C:T	2.77616e-26	-9.89405e-10	-1.43758	1.59296e-10	-9.89405e-10	-1.40637	8.42908e-09	-9.89405e-10	-1.43557
159897333	chr6:159897333:A:C	3.37122e-26	-9.89405e-10	-1.24338	1.96316e-10	-9.89405e-10	-1.1974	1.0119e-08	-9.89405e-10	-1.25284
159897792	chr6:159897792:G:C	3.05155e-26	-9.89405e-10	-1.343	1.79638e-10	-9.89405e-10	-1.28619	9.27227e-09	-9.89405e-10	-1.34023
159897811	chr6:159897811:T:C	4.02981e-26	-9.89405e-10	-1.06493	2.18254e-10	-9.89405e-10	-1.09147	1.24239e-08	-9.89405e-10	-1.04764
159897814	chr6:159897814:C:A	3.99854e-26	-9.89405e-10	-1.07272	2.16545e-10	-9.89405e-10	-1.09933	1.23216e-08	-9.89405e-10	-1.0559
159897954	chr6:159897954:G:A	2.56641e-26	-9.89405e-10	-1.51614	1.42719e-10	-9.89405e-10	-1.51625	7.77816e-09	-9.89405e-10	-1.51593
159898022	chr6:159898022:T:G	3.02896e-26	-9.89405e-10	-1.35043	1.78113e-10	-9.89405e-10	-1.29471	9.20297e-09	-9.89405e-10	-1.34773
159898034	chr6:159898034:A:G	2.99967e-26	-9.89405e-10	-1.36015	1.76142e-10	-9.89405e-10	-1.30584	9.11332e-09	-9.89405e-10	-1.35752
159898113	chr6:159898113:A:G	3.31443e-26	-9.89405e-10	-1.26036	1.96439e-10	-9.89405e-10	-1.19678	1.00595e-08	-9.89405e-10	-1.25873
159898931	chr6:159898931:G:A	2.56675e-26	-9.89405e-10	-1.51601	1.42713e-10	-9.89405e-10	-1.5163	7.77958e-09	-9.89405e-10	-1.51575
159898932	chr6:159898932:A:T	2.56668e-26	-9.89405e-10	-1.51604	1.42713e-10	-9.89405e-10	-1.51629	7.77929e-09	-9.89405e-10	-1.51579
159899785	chr6:159899785:T:C	2.95119e-26	-9.89405e-10	-1.37644	1.72711e-10	-9.89405e-10	-1.32551	8.9624e-09	-9.89405e-10	-1.37422
159899929	chr6:159899929:T:C	3.23477e-26	-9.89405e-10	-1.28469	1.91054e-10	-9.89405e-10	-1.22458	9.76198e-09	-9.89405e-10	-1.28876
159899941	chr6:159899941:G:T	3.12775e-26	-9.89405e-10	-1.31834	1.80817e-10	-9.89405e-10	-1.27965	9.40337e-09	-9.89405e-10	-1.32619
159900664	chr6:159900664:T:C	3.14546e-26	-9.89405e-10	-1.31269	1.81188e-10	-9.89405e-10	-1.2776	9.59288e-09	-9.89405e-10	-1.30623
159901528	chr6:159901528:A:G	5.02399e-27	-1.63357	-1.51344	1.36842e-11	-2.34561	-1.51528	4.34361e-09	-0.595907	-1.50264
159901671	chr6:159901671:A:G	5.1054e-27	-1.61726	-1.51368	1.37125e-11	-2.34334	-1.51548	4.42776e-09	-0.575994	-1.50337
159902117	chr6:159902117:A:G	2.58283e-26	-9.89405e-10	-1.50976	1.44176e-10	-9.89405e-10	-1.50609	7.81837e-09	-9.89405e-10	-1.51078
159902339	chr6:159902339:A:G	4.59489e-26	-9.89405e-10	-0.933706	2.48022e-10	-9.89405e-10	-0.963611	1.42852e-08	-9.89405e-10	-0.90803
159902345	chr6:159902345:C:G	3.01536e-27	-2.31654	-1.34098	1.76113e-11	-2.30182	-1.30677	1.0611e-09	-2.12578	-1.38217
159902496	chr6:159902496:C:T	2.73393e-26	-9.89405e-10	-1.45291	1.51091e-10	-9.89405e-10	-1.45925	7.98575e-09	-9.89405e-10	-1.4896
159902826	chr6:159902826:A:G	2.923e-27	-2.28911	-1.39951	1.60515e-11	-2.327	-1.37433	1.07002e-09	-2.06452	-1.43506
159902827	chr6:159902827:A:G	2.58569e-26	-9.89405e-10	-1.50866	1.44244e-10	-9.89405e-10	-1.50563	7.81745e-09	-9.89405e-10	-1.5109
159902832	chr6:159902832:T:C	5.899e-27	-1.47016	-1.51629	1.40914e-11	-2.31625	-1.51532	5.51698e-09	-0.34602	-1.5134
159903039	chr6:159903039:CA:C	4.07941e-26	-9.89405e-10	-1.0527	2.14624e-10	-9.89405e-10	-1.10824	1.18809e-08	-9.89405e-10	-1.09232
159903040	chr6:159903040:A:C	6.55111e-27	-1.50918	-1.37243	2.15725e-11	-2.04811	-1.3576	3.48785e-09	-0.943783	-1.37419
159903072	chr6:159903072:G:A	3.6281e-26	-9.89405e-10	-1.16994	1.9283e-10	-9.89405e-10	-1.21532	1.01348e-08	-9.89405e-10	-1.25128
159903424	chr6:159903424:G:T	4.01046e-26	0.0750337	-1.14478	2.13812e-10	-0.092717	-1.01932	5.98335e-09	-0.616772	-1.1615
159903520	chr6:159903520:C:G	4.60313e-26	-9.89405e-10	-0.931915	2.48457e-10	-9.89405e-10	-0.961862	1.43113e-08	-9.89405e-10	-0.906205
159904318	chr6:159904318:A:C	3.00608e-26	-1.53324	0.175229	1.16058e-10	-2.04487	0.321825	1.562e-08	-0.978888	0.160184
159904566	chr6:159904566:T:C	4.88041e-27	-2.36058	-0.815427	3.72221e-11	-2.18097	-0.679255	1.76499e-09	-2.10225	-0.896855
159905264	chr6:159905264:T:C	3.89296e-26	-9.89405e-10	-1.09948	2.07886e-10	-9.89405e-10	-1.14014	1.09198e-08	-9.89405e-10	-1.17667
159905535	chr6:159905535:A:G	5.68338e-27	-2.25081	-0.772877	4.44363e-11	-2.33612	-0.34695	1.95721e-09	-2.35885	-0.536887
159905658	chr6:159905658:A:G	2.75672e-27	-2.23604	-1.51115	1.51395e-11	-2.24511	-1.51472	1.11973e-09	-1.93849	-1.51568
159906102	chr6:159906102:T:C	1.38373e-26	-2.13387	-9.24033e-10	1.00603e-10	-1.86595	-9.24033e-10	4.48108e-07	2.53778	-9.24033e-10
159906143	chr6:159906143:GA:G	1.13746e-26	-1.03544	-1.29442	3.729e-11	-1.69556	-1.16284	1.05645e-08	0.111972	-1.32173
159906353	chr6:159906353:GTTC:G	1.8324e-26	-1.85303	-9.24033e-10	9.60289e-11	-1.91248	-9.24033e-10	7.02234e-09	-1.61816	-9.24033e-10
159906392	chr6:159906392:T:C	5.02409e-26	-9.89405e-10	-0.844406	2.70279e-10	-9.89405e-10	-0.877677	1.56928e-08	-9.89405e-10	-0.814055
159907588	chr6:159907588:C:T	2.23286e-26	-1.58443	-0.0709391	5.7267e-11	-2.31996	-0.109442	2.93827e-08	-0.350908	0.164059
159907949	chr6:159907949:T:C	7.03747e-26	-9.89405e-10	-0.507402	4.11038e-10	-9.89405e-10	-0.458444	2.13146e-08	-9.89405e-10	-0.507861
159908338	chr6:159908338:C:T	2.58419e-26	-9.89405e-10	-1.50924	1.44555e-10	-9.89405e-10	-1.50347	7.82025e-09	-9.89405e-10	-1.51054
159908361	chr6:159908361:A:C	2.06535e-26	-1.73335	-9.24033e-10	6.23087e-11	-2.34503	-9.24033e-10	3.38991e-09	-2.34645	-9.24033e-10
159908584	chr6:159908584:G:A	5.1729e-25	2.70566	-1.21829	1.38254e-09	2.0028	-1.24825	9.08911e-08	2.17771	-1.2353
159909177	chr6:159909177:G:A	2.75894e-26	-9.89405e-10	-1.4438	1.52251e-10	-9.89405e-10	-1.4516	8.39107e-09	-9.89405e-10	-1.44009
159909364	chr6:159909364:T:G	2.71839e-27	-2.2934	-1.46779	1.53742e-11	-2.3231	-1.42134	9.88571e-10	-2.08364	-1.49511
159910219	chr6:159910219:C:T	8.05094e-26	-9.89405e-10	-0.372862	4.80961e-10	-9.89405e-10	-0.301344	2.37868e-08	-9.89405e-10	-0.398126
159910464	chr6:159910464:C:T	1.45013e-26	-2.087	-9.24033e-10	7.36225e-11	-2.17818	-9.24033e-10	4.35227e-09	-2.09656	-9.24033e-10
159910611	chr6:159910611:T:G	2.51671e-27	-2.32311	-1.51517	1.45992e-11	-2.29431	-1.50185	9.09231e-10	-2.14782	-1.51459
159910622	chr6:159910622:C:T	6.43699e-26	-0.596589	-9.24033e-10	6.15173e-11	-2.35781	-9.24033e-10	3.73067e-09	-2.25067	-9.24033e-10
159911396	chr6:159911396:G:A	1.91111e-26	-1.81097	-9.24033e-10	9.91015e-11	-1.88099	-9.24033e-10	7.41331e-09	-1.56398	-9.24033e-10
159911401	chr6:159911401:T:C	2.50268e-27	-2.33291	-1.51096	1.49967e-11	-2.27928	-1.49002	8.83763e-10	-2.17452	-1.5163
159911495	chr6:159911495:G:A	2.02308e-26	-1.75403	-9.24033e-10	1.05424e-10	-1.81914	-9.24033e-10	7.92696e-09	-1.49699	-9.24033e-10
159911581	chr6:159911581:C:T	7.46967e-25	-9.89405e-10	1.85479	4.61514e-09	-9.89405e-10	1.95997	2.2253e-07	-9.89405e-10	1.83781
159911681	chr6:159911681:G:A	3.64242e-26	-1.68557	0.519563	9.98109e-11	-2.33978	0.465931	4.61592e-08	-0.518516	0.783357
159911887	chr6:159911887:TCCCTGGCTAAGGTGATA:T	9.60858e-27	-1.67656	-0.822022	3.8887e-11	-2.07287	-0.7436	6.15496e-09	-0.949228	-0.80077
159912168	chr6:159912168:C:T	4.49061e-26	-9.89405e-10	-0.956663	2.47489e-10	-9.89405e-10	-0.965766	1.36456e-08	-9.89405e-10	-0.953835
159912273	chr6:159912273:A:G	9.8594e-27	-1.68757	-0.785238	4.01554e-11	-2.0803	-0.704069	6.28198e-09	-0.965282	-0.764288
159912333	chr6:159912333:C:T	2.84129e-26	-9.89405e-10	-1.41439	1.62416e-10	-9.89405e-10	-1.38697	8.6423e-09	-9.89405e-10	-1.41059
159912439	chr6:159912439:C:T	1.01062e-26	-1.67451	-0.773578	4.10333e-11	-2.07106	-0.691683	6.48327e-09	-0.94549	-0.75254
159912472	chr6:159912472:G:A	3.65798e-26	-9.89405e-10	-1.16174	2.07768e-10	-9.89405e-10	-1.14071	1.10587e-08	-9.89405e-10	-1.16404
159912526	chr6:159912526:G:A	2.95482e-26	-9.89405e-10	-1.37521	1.61471e-10	-9.89405e-10	-1.3928	8.99278e-09	-9.89405e-10	-1.37083
159912609	chr6:159912609:A:AC	1.12541e-26	-2.34051	-9.24033e-10	6.1591e-11	-2.35661	-9.24033e-10	3.5132e-09	-2.31073	-9.24033e-10
159912666	chr6:159912666:C:T	3.73747e-26	-9.89405e-10	-1.14024	2.12398e-10	-9.89405e-10	-1.11867	1.12994e-08	-9.89405e-10	-1.14251
159912847	chr6:159912847:C:T	1.23174e-26	-2.25022	-9.24033e-10	1.61172e-10	-1.39466	-9.24033e-10	1.29904e-08	-1.00304	-9.24033e-10
159913095	chr6:159913095:G:C	3.6878e-26	-9.89405e-10	-1.15362	2.09477e-10	-9.89405e-10	-1.13252	1.11509e-08	-9.89405e-10	-1.15573
159913420	chr6:159913420:G:A	3.84118e-26	-9.89405e-10	-1.11287	2.2036e-10	-9.89405e-10	-1.08187	1.22556e-08	-9.89405e-10	-1.06127
159913985	chr6:159913985:G:A	2.62522e-25	-1.64011	2.44921	7.36005e-10	-2.33069	2.4548	3.89361e-07	-0.427659	2.82491
159914023	chr6:159914023:T:C	7.50035e-26	-1.62355	1.17985	1.93615e-10	-2.32871	1.11745	1.0522e-07	-0.410322	1.49912
159914306	chr6:159914306:C:T	1.56583e-26	-2.01024	-9.24033e-10	7.85633e-11	-2.11323	-9.24033e-10	4.51518e-09	-2.05981	-9.24033e-10
159914426	chr6:159914426:G:C	1.39735e-26	-2.12407	-9.24033e-10	7.58091e-11	-2.14891	-9.24033e-10	3.78788e-09	-2.23545	-9.24033e-10
159915535	chr6:159915535:T:C	7.9569e-26	-9.89405e-10	-0.384612	4.97898e-10	-9.89405e-10	-0.266735	2.66754e-08	-9.89405e-10	-0.283514
159915579	chr6:159915579:T:C	9.19171e-25	-9.89405e-10	2.06224	5.8863e-09	-9.89405e-10	2.20325	2.36433e-07	-9.89405e-10	1.89841
159916053	chr6:159916053:T:G	1.40285e-26	-1.06643	-1.05372	4.37333e-11	-1.70304	-0.995985	1.30853e-08	0.0763085	-1.07207
159916378	chr6:159916378:G:T	3.63857e-26	-9.89405e-10	-1.16706	2.07133e-10	-9.89405e-10	-1.14377	1.09825e-08	-9.89405e-10	-1.17095
159916516	chr6:159916516:G:A	1.20484e-26	-1.14897	-1.12334	3.79821e-11	-1.76456	-1.07546	1.08583e-08	-0.041986	-1.14034
159917547	chr6:159917547:C:T	5.46305e-26	-9.89405e-10	-0.760644	2.95651e-10	-9.89405e-10	-0.78795	1.69943e-08	-9.89405e-10	-0.734378
159918287	chr6:159918287:G:A	2.89218e-27	-2.21519	-1.48404	1.46032e-11	-2.35424	-1.44165	1.12379e-09	-1.94757	-1.50298
159918353	chr6:159918353:C:T	7.45617e-26	-9.89405e-10	-0.449609	3.84459e-10	-9.89405e-10	-0.525293	2.00765e-08	-9.89405e-10	-0.567704
159918381	chr6:159918381:G:T	7.80448e-26	-9.89405e-10	-0.403952	4.16078e-10	-9.89405e-10	-0.446258	2.45894e-08	-9.89405e-10	-0.364939
159919815	chr6:159919815:G:T	3.21844e-26	-9.89405e-10	-1.28975	1.83273e-10	-9.89405e-10	-1.26615	9.75391e-09	-9.89405e-10	-1.28959
159919823	chr6:159919823:T:C	1.0383e-26	-1.1592	-1.26187	3.26084e-11	-1.77426	-1.2183	9.39893e-09	-0.0525897	-1.27407
159919903	chr6:159919903:A:G	3.45617e-26	-1.40703	0.188539	7.01862e-11	-2.2745	0.0485244	4.97818e-08	-0.0352951	0.375689
159920420	chr6:159920420:T:A	2.08865e-25	-9.89405e-10	0.58045	1.28559e-09	-9.89405e-10	0.681845	6.2467e-08	-9.89405e-10	0.567383
159920728	chr6:159920728:G:A	2.40561e-25	-9.89405e-10	0.721739	1.46131e-09	-9.89405e-10	0.809958	7.22117e-08	-9.89405e-10	0.712347
159920886	chr6:159920886:T:C	1.51613e-26	-1.12264	-0.919845	4.82559e-11	-1.74561	-0.854997	1.38414e-08	0.000922422	-0.940511
159920994	chr6:159920994:G:A	6.43868e-26	-9.89405e-10	-0.596328	3.80969e-10	-9.89405e-10	-0.534413	1.95002e-08	-9.89405e-10	-0.59683
159921342	chr6:159921342:G:T	2.69866e-26	-9.89405e-10	-1.4659	1.48573e-10	-9.89405e-10	-1.47605	8.19793e-09	-9.89405e-10	-1.46337
159921620	chr6:159921620:C:G	2.78655e-27	-2.23441	-1.50202	1.36439e-11	-2.34796	-1.51589	1.10323e-09	-1.989	-1.48002
159921752	chr6:159921752:A:C	1.45352e-26	-1.13891	-0.945753	4.64209e-11	-1.75708	-0.8823	1.3196e-08	-0.0213837	-0.965954
159922066	chr6:159922066:T:C	5.56272e-27	-2.35491	-0.690242	3.47118e-11	-2.32893	-0.601117	2.21082e-09	-2.06819	-0.705704
159922158	chr6:159922158:C:T	2.28935e-26	-1.36498	-0.265408	4.59706e-11	-2.26036	-0.388768	3.27929e-08	0.0340829	-0.111125
159922456	chr6:159922456:A:G	3.43076e-26	-1.12831	-0.0975629	1.09042e-10	-1.74191	-0.0434955	3.16466e-08	-0.00971584	-0.102909
159922839	chr6:159922839:GA:G	2.75798e-26	-9.89405e-10	-1.44415	1.56146e-10	-9.89405e-10	-1.42634	8.38044e-09	-9.89405e-10	-1.44135
159922903	chr6:159922903:A:G	3.8108e-26	-9.89405e-10	-1.12081	2.15268e-10	-9.89405e-10	-1.10525	1.20817e-08	-9.89405e-10	-1.07557
159923080	chr6:159923080:T:C	3.19531e-26	-9.89405e-10	-1.29697	1.76594e-10	-9.89405e-10	-1.30327	9.76539e-09	-9.89405e-10	-1.28841
159923086	chr6:159923086:C:T	1.45593e-26	-2.083	-9.24033e-10	7.57376e-11	-2.14986	-9.24033e-10	4.7309e-09	-2.01314	-9.24033e-10
159923233	chr6:159923233:C:T	3.01759e-26	-1.15009	-0.204105	9.63107e-11	-1.75752	-0.152033	2.7611e-08	-0.0397679	-0.209272
159923635	chr6:159923635:C:T	1.13366e-26	-2.3332	-9.24033e-10	6.25492e-11	-2.34118	-9.24033e-10	3.41261e-09	-2.33978	-9.24033e-10
159923667	chr6:159923667:T:G	2.39863e-26	-1.39981	-0.183941	4.90972e-11	-2.271	-0.312328	3.39012e-08	-0.019351	-0.0244535
159923995	chr6:159923995:T:C	6.48495e-27	-1.37553	-1.51622	2.18512e-11	-1.87696	-1.51591	5.40692e-09	-0.363816	-1.51576
159924027	chr6:159924027:AC:A	1.50153e-26	-1.38961	-0.662552	3.12783e-11	-2.26762	-0.766588	2.06099e-08	0.000263865	-0.541748
159924077	chr6:159924077:G:C	6.24685e-27	-1.41297	-1.51619	2.11442e-11	-1.90946	-1.51631	5.15991e-09	-0.411789	-1.51455
159924083	chr6:159924083:T:C	2.77953e-26	-9.89405e-10	-1.43637	1.55981e-10	-9.89405e-10	-1.4274	8.40107e-09	-9.89405e-10	-1.4389
159924096	chr6:159924096:G:T	8.17478e-26	-9.89405e-10	-0.357597	4.8938e-10	-9.89405e-10	-0.283991	2.26018e-08	-9.89405e-10	-0.449225
159924413	chr6:159924413:T:C	2.40151e-26	-1.10408	-0.478477	7.55661e-11	-1.72635	-0.425772	2.24171e-08	0.0232839	-0.480716
159924452	chr6:159924452:G:A	3.77413e-26	-9.89405e-10	-1.13048	2.21275e-10	-9.89405e-10	-1.07772	1.08756e-08	-9.89405e-10	-1.18073
159924505	chr6:159924505:A:T	3.14618e-26	-9.89405e-10	-1.31246	1.79332e-10	-9.89405e-10	-1.28789	9.95502e-09	-9.89405e-10	-1.26918
159924970	chr6:159924970:T:C	2.44852e-26	-1.11298	-0.450189	7.72726e-11	-1.73302	-0.396767	2.2767e-08	0.0105271	-0.452471
159925121	chr6:159925121:G:A	2.73784e-27	-2.24699	-1.50708	1.36879e-11	-2.34433	-1.51629	1.07347e-09	-2.00729	-1.48906
159925363	chr6:159925363:G:A	4.1382e-26	-9.89405e-10	-1.03839	2.29746e-10	-9.89405e-10	-1.04015	1.22347e-08	-9.89405e-10	-1.06298
159925444	chr6:159925444:AAAC:A	3.07632e-26	-1.05135	-0.283572	9.59393e-11	-1.6916	-0.221811	2.92367e-08	0.0948956	-0.286727
159925866	chr6:159925866:C:T	2.59075e-26	-1.05723	-0.449472	8.0571e-11	-1.69242	-0.395572	2.46454e-08	0.0892797	-0.451945
159926079	chr6:159926079:A:T	3.12872e-26	-1.31803	-9.24033e-10	1.04359e-10	-1.8293	-9.24033e-10	2.59573e-08	-0.3108	-9.24033e-10
159926332	chr6:159926332:A:G	3.74715e-26	-9.89405e-10	-1.13765	2.18319e-10	-9.89405e-10	-1.09118	1.07483e-08	-9.89405e-10	-1.19251
159926416	chr6:159926416:G:A	7.42761e-26	-9.89405e-10	-0.453447	4.44205e-10	-9.89405e-10	-0.380844	2.0648e-08	-9.89405e-10	-0.539638
159926524	chr6:159926524:T:G	9.86173e-27	-1.11283	-1.35975	3.03179e-11	-1.74394	-1.32145	9.10929e-09	0.0104653	-1.36843
159926605	chr6:159926605:G:T	1.4574e-26	-1.44986	-0.632133	3.16825e-11	-2.28687	-0.734496	1.93531e-08	-0.101642	-0.50276
159926863	chr6:159926863:T:C	2.60328e-26	-9.89405e-10	-1.50188	1.4496e-10	-9.89405e-10	-1.50067	7.86099e-09	-9.89405e-10	-1.50534
159927400	chr6:159927400:G:A	8.95651e-26	-9.89405e-10	-0.26627	4.76349e-10	-9.89405e-10	-0.31098	2.82179e-08	-9.89405e-10	-0.227299
159927569	chr6:159927569:T:C	1.00638e-25	-9.89405e-10	-0.14971	6.12091e-10	-9.89405e-10	-0.0602485	2.78972e-08	-9.89405e-10	-0.238729
159927573	chr6:159927573:T:A	4.4982e-26	-9.89405e-10	-0.954973	2.49372e-10	-9.89405e-10	-0.958185	1.32508e-08	-9.89405e-10	-0.983199
159929036	chr6:159929036:A:T	2.67148e-26	-9.89405e-10	-1.47602	1.47519e-10	-9.89405e-10	-1.48318	7.85326e-09	-9.89405e-10	-1.50633
159929793	chr6:159929793:G:A	2.70041e-26	-9.89405e-10	-1.46525	1.48656e-10	-9.89405e-10	-1.47549	8.20364e-09	-9.89405e-10	-1.46268
159929856	chr6:159929856:CTTTCATCA:C	2.56877e-25	-9.89405e-10	0.787363	1.56114e-09	-9.89405e-10	0.876039	7.71193e-08	-9.89405e-10	0.778098
159930376	chr6:159930376:T:G	2.78966e-26	-9.89405e-10	-1.43273	1.57052e-10	-9.89405e-10	-1.42055	8.34118e-09	-9.89405e-10	-1.44605
159930765	chr6:159930765:A:G	1.22005e-24	-9.89405e-10	2.34541	8.37598e-09	-9.89405e-10	2.55599	3.23132e-07	-9.89405e-10	2.2108
159930865	chr6:159930865:T:A	8.60049e-27	-1.25417	-1.35525	2.7505e-11	-1.84162	-1.32115	7.49251e-09	-0.1918	-1.36155
159930996	chr6:159930996:G:A	2.64295e-26	-9.89405e-10	-1.48676	1.45875e-10	-9.89405e-10	-1.49438	8.02454e-09	-9.89405e-10	-1.48475
159931072	chr6:159931072:A:T	1.91854e-25	-9.89405e-10	0.495501	1.10579e-09	-9.89405e-10	0.531184	5.66753e-08	-9.89405e-10	0.470083
159931079	chr6:159931079:G:A	2.07181e-25	-9.89405e-10	0.572355	1.27567e-09	-9.89405e-10	0.674093	6.32727e-08	-9.89405e-10	0.580198
159931106	chr6:159931106:C:T	2.30161e-25	-9.89405e-10	0.677545	1.45912e-09	-9.89405e-10	0.808456	6.38667e-08	-9.89405e-10	0.589544
159931238	chr6:159931238:A:T	8.33547e-27	-1.28795	-1.35276	2.6943e-11	-1.86499	-1.31841	7.14043e-09	-0.2423	-1.35918
159931386	chr6:159931386:G:C	3.14135e-26	-1.26629	-0.0477037	5.78451e-11	-2.23103	-0.18833	4.73185e-08	0.185675	0.103972
159931402	chr6:159931402:C:G	1.82138e-26	-0.995314	-0.863742	2.86586e-11	-2.13364	-0.988039	2.92452e-08	0.573343	-0.764883
159931465	chr6:159931465:C:T	6.83722e-27	-1.43229	-1.40656	2.3178e-11	-1.95596	-1.37797	5.59822e-09	-0.432887	-1.41192
159931487	chr6:159931487:G:A	1.99062e-26	-1.7702	-9.24033e-10	1.32909e-10	-1.58747	-9.24033e-10	9.66007e-09	-1.29925	-9.24033e-10
159931889	chr6:159931889:T:C	2.06077e-26	-1.08261	-0.652961	3.2637e-11	-2.17198	-0.819702	3.11465e-08	0.411278	-0.539831
159932178	chr6:159932178:C:T	2.59093e-26	-9.89405e-10	-1.50663	1.44624e-10	-9.89405e-10	-1.50299	7.82739e-09	-9.89405e-10	-1.50963
159932216	chr6:159932216:T:C	2.99497e-27	-2.29493	-1.36938	1.52332e-11	-2.31398	-1.43968	1.17071e-09	-2.09304	-1.3166
159932259	chr6:159932259:C:T	5.50728e-26	-0.104958	-0.647622	5.04006e-11	-1.76259	-0.794535	9.32969e-08	1.52351	-0.554982
159932790	chr6:159932790:C:T	1.34105e-26	-1.80033	-0.364873	3.96158e-11	-2.28849	-0.509414	6.09816e-09	-1.49714	-0.262131
159932987	chr6:159932987:C:T	1.90546e-25	-9.89405e-10	0.488657	1.16859e-09	-9.89405e-10	0.586423	5.14674e-08	-9.89405e-10	0.373694
159933137	chr6:159933137:C:A	1.18069e-26	-2.2337	-0.058855	5.03831e-11	-2.35135	-0.20612	5.2478e-09	-1.9677	0.0582547
159933315	chr6:159933315:T:A	3.97263e-27	-1.86559	-1.51622	2.03913e-11	-1.94591	-1.51611	1.36745e-09	-1.73974	-1.51458
159933710	chr6:159933710:A:G	6.59806e-26	-9.89405e-10	-0.571875	3.7219e-10	-9.89405e-10	-0.557725	2.12582e-08	-9.89405e-10	-0.510514
159933770	chr6:159933770:A:G	1.04693e-26	-2.21439	-0.198403	4.34513e-11	-2.35527	-0.35022	4.70344e-09	-1.93622	-0.082744
159933778	chr6:159933778:G:A	1.10553e-26	-2.35833	-9.24033e-10	6.14915e-11	-2.35823	-9.24033e-10	3.58055e-09	-2.29174	-9.24033e-10
159933964	chr6:159933964:A:G	3.04483e-26	-9.89405e-10	-1.34521	1.74242e-10	-9.89405e-10	-1.31668	9.32032e-09	-9.89405e-10	-1.33506
159934157	chr6:159934157:G:A	2.56869e-26	-9.89405e-10	-1.51526	1.42743e-10	-9.89405e-10	-1.51608	7.79399e-09	-9.89405e-10	-1.5139
159934927	chr6:159934927:C:T	7.59516e-26	-9.89405e-10	-0.43114	4.16952e-10	-9.89405e-10	-0.444159	2.18959e-08	-9.89405e-10	-0.480954
159935168	chr6:159935168:A:T	8.01372e-27	-2.18258	-0.497498	3.27127e-11	-2.35945	-0.629919	3.63957e-09	-1.88043	-0.394955
159935286	chr6:159935286:TCA:T	1.01915e-26	-1.05277	-1.38691	3.03802e-11	-1.70683	-1.35651	9.82998e-09	0.118497	-1.40032
159935363	chr6:159935363:G:A	1.14966e-24	-9.89405e-10	2.28598	5.84344e-09	-9.89405e-10	2.19594	3.49636e-07	-9.89405e-10	2.28964
159935453	chr6:159935453:T:A	2.57608e-26	-9.89405e-10	-1.51238	1.43004e-10	-9.89405e-10	-1.51426	7.82439e-09	-9.89405e-10	-1.51001
159935536	chr6:159935536:ACAGT:A	4.68789e-26	-9.89405e-10	-0.913668	2.69569e-10	-9.89405e-10	-0.880306	1.40637e-08	-9.89405e-10	-0.923656
159935665	chr6:159935665:A:C	3.37249e-26	-9.89405e-10	-1.243	1.84695e-10	-9.89405e-10	-1.25843	9.94192e-09	-9.89405e-10	-1.27049
159935703	chr6:159935703:T:G	3.71035e-26	-9.89405e-10	-1.14752	2.04418e-10	-9.89405e-10	-1.15696	1.1429e-08	-9.89405e-10	-1.1311
159935718	chr6:159935718:C:T	5.54278e-26	-9.89405e-10	-0.746155	3.12334e-10	-9.89405e-10	-0.733057	1.77509e-08	-9.89405e-10	-0.690818
159936005	chr6:159936005:T:G	4.53332e-27	-2.23864	-1.01114	2.03991e-11	-2.34659	-1.11504	1.83969e-09	-1.99091	-0.966744
159936192	chr6:159936192:C:T	6.77627e-26	-1.1915	0.646274	1.215e-10	-2.20327	0.526055	1.11154e-07	0.329445	0.814212
159936586	chr6:159936586:C:T	2.68624e-26	-9.89405e-10	-1.47051	1.47959e-10	-9.89405e-10	-1.48019	8.11924e-09	-9.89405e-10	-1.47302
159936971	chr6:159936971:T:C	2.58366e-26	-9.89405e-10	-1.50944	1.44329e-10	-9.89405e-10	-1.50504	7.90937e-09	-9.89405e-10	-1.49921
159937016	chr6:159937016:T:C	1.44892e-25	-9.89405e-10	0.214756	8.89104e-10	-9.89405e-10	0.313084	4.53507e-08	-9.89405e-10	0.24717
159937303	chr6:159937303:G:A	2.5663e-26	-9.89405e-10	-1.51619	1.42718e-10	-9.89405e-10	-1.51626	7.78123e-09	-9.89405e-10	-1.51554
159937366	chr6:159937366:T:C	4.66252e-26	-9.89405e-10	-0.919094	2.78278e-10	-9.89405e-10	-0.848509	1.37463e-08	-9.89405e-10	-0.946486
159937746	chr6:159937746:A:G	6.14033e-26	-9.89405e-10	-0.643772	3.46003e-10	-9.89405e-10	-0.630683	1.97305e-08	-9.89405e-10	-0.585088
159937749	chr6:159937749:A:G	1.31303e-26	-1.19658	-0.989735	2.32288e-11	-2.21691	-1.11483	1.88571e-08	0.291244	-0.921612
159938324	chr6:159938324:C:A	2.58053e-26	-9.89405e-10	-1.51066	1.43096e-10	-9.89405e-10	-1.51361	7.81088e-09	-9.89405e-10	-1.51174
159938382	chr6:159938382:G:T	2.7248e-26	-9.89405e-10	-1.45626	1.53768e-10	-9.89405e-10	-1.44168	8.44504e-09	-9.89405e-10	-1.43368
159938622	chr6:159938622:C:CT	2.15043e-26	-1.29382	-0.399162	4.21622e-11	-2.24041	-0.4952	3.17137e-08	0.176548	-0.287054
159938676	chr6:159938676:C:T	1.90481e-26	-1.81427	-9.24033e-10	9.97729e-11	-1.87423	-9.24033e-10	7.27894e-09	-1.58227	-9.24033e-10
159938853	chr6:159938853:A:G	4.36041e-26	-9.89405e-10	-0.986084	2.36141e-10	-9.89405e-10	-1.0127	1.31751e-08	-9.89405e-10	-0.988929
159939090	chr6:159939090:T:C	3.97858e-26	-9.89405e-10	-1.07773	2.36252e-10	-9.89405e-10	-1.01223	1.16951e-08	-9.89405e-10	-1.10809
159939312	chr6:159939312:G:C	1.00241e-26	-2.01651	-0.439728	6.17677e-11	-2.015	-0.338746	2.70718e-09	-2.23121	-0.34014
159939716	chr6:159939716:T:C	1.10011e-26	-1.22274	-1.1405	2.01792e-11	-2.2265	-1.24598	1.54823e-08	0.251331	-1.07889
159939717	chr6:159939717:G:A	2.56601e-26	-9.89405e-10	-1.5163	1.42767e-10	-9.89405e-10	-1.51592	7.7769e-09	-9.89405e-10	-1.5161
159940013	chr6:159940013:G:A	2.67217e-26	-9.89405e-10	-1.47576	1.50535e-10	-9.89405e-10	-1.46294	8.12451e-09	-9.89405e-10	-1.47237
159940060	chr6:159940060:G:A	1.14547e-26	-1.37644	-0.946392	2.393e-11	-2.26957	-1.03243	1.49883e-08	0.0388021	-0.898787
159940177	chr6:159940177:A:T	1.90555e-26	-1.29909	-0.514789	3.73039e-11	-2.243	-0.615031	2.73084e-08	0.165325	-0.425387
159940291	chr6:159940291:C:T	3.88861e-26	-9.89405e-10	-1.1006	2.30184e-10	-9.89405e-10	-1.03825	1.13419e-08	-9.89405e-10	-1.13875
159940325	chr6:159940325:C:T	1.13592e-26	-2.33121	-9.24033e-10	6.38154e-11	-2.32114	-9.24033e-10	3.35731e-09	-2.35612	-9.24033e-10
159940777	chr6:159940777:C:T	4.19661e-27	-2.26596	-1.06099	1.97442e-11	-2.33631	-1.15796	1.68295e-09	-2.0379	-1.00881
159940778	chr6:159940778:G:A	2.59736e-26	-9.89405e-10	-1.50415	1.44962e-10	-9.89405e-10	-1.50066	7.85171e-09	-9.89405e-10	-1.50652
159940985	chr6:159940985:T:C	1.10941e-25	-9.89405e-10	-0.0522331	6.82807e-10	-9.89405e-10	0.0490813	3.68216e-08	-9.89405e-10	0.0388306
159941044	chr6:159941044:A:G	6.12198e-27	-1.55971	-1.38964	1.01034e-10	-0.63139	-1.23029	2.22869e-09	-1.40323	-1.36261
159941183	chr6:159941183:T:C	3.08185e-26	-9.89405e-10	-1.33312	1.79512e-10	-9.89405e-10	-1.28689	9.15385e-09	-9.89405e-10	-1.35308
159941412	chr6:159941412:C:A	2.67347e-26	-9.89405e-10	-1.47527	1.50612e-10	-9.89405e-10	-1.46242	8.12843e-09	-9.89405e-10	-1.47189
159941455	chr6:159941455:G:C	2.66457e-26	-9.89405e-10	-1.47861	1.49936e-10	-9.89405e-10	-1.46692	8.22335e-09	-9.89405e-10	-1.46028
159941482	chr6:159941482:A:G	2.58467e-26	-9.89405e-10	-1.50905	1.44147e-10	-9.89405e-10	-1.5063	7.81768e-09	-9.89405e-10	-1.51087
159941724	chr6:159941724:A:G	3.0714e-26	-9.89405e-10	-1.33652	1.78829e-10	-9.89405e-10	-1.2907	9.12359e-09	-9.89405e-10	-1.35639
159942237	chr6:159942237:C:G	2.99547e-26	-9.89405e-10	-1.36155	1.6334e-10	-9.89405e-10	-1.3813	9.0778e-09	-9.89405e-10	-1.36142
159942545	chr6:159942545:A:G	3.17166e-26	-9.89405e-10	-1.3044	1.85345e-10	-9.89405e-10	-1.25491	9.40538e-09	-9.89405e-10	-1.32597
159942567	chr6:159942567:C:A	2.62942e-26	-9.89405e-10	-1.49189	1.47644e-10	-9.89405e-10	-1.48233	8.08873e-09	-9.89405e-10	-1.47678
159942631	chr6:159942631:T:C	9.29518e-26	-9.89405e-10	-0.229155	5.71489e-10	-9.89405e-10	-0.128884	3.06538e-08	-9.89405e-10	-0.144499
159942773	chr6:159942773:T:A	5.2362e-26	-1.20377	0.400716	9.51289e-11	-2.20762	0.285726	8.49416e-08	0.317082	0.557627
159942783	chr6:159942783:C:T	4.24121e-26	-9.89405e-10	-1.0138	2.55075e-10	-9.89405e-10	-0.935572	1.25179e-08	-9.89405e-10	-1.0401
159942924	chr6:159942924:C:T	3.18348e-26	-9.89405e-10	-1.30067	1.7811e-10	-9.89405e-10	-1.29473	9.83321e-09	-9.89405e-10	-1.28149
159942968	chr6:159942968:T:G	1.05353e-26	-1.17984	-1.22667	1.9119e-11	-2.21031	-1.31613	1.50348e-08	0.317472	-1.17436
159943074	chr6:159943074:C:T	1.03927e-26	-1.14802	-1.27211	1.86373e-11	-2.19876	-1.3532	1.50333e-08	0.366029	-1.22302
159943613	chr6:159943613:A:C	1.02904e-26	-1.18664	-1.24339	1.87993e-11	-2.21338	-1.32993	1.45882e-08	0.305588	-1.19263
159944276	chr6:159944276:C:T	4.6987e-26	-9.89405e-10	-0.911365	2.47119e-10	-9.89405e-10	-0.967259	1.4675e-08	-9.89405e-10	-0.881111
159944382	chr6:159944382:A:C	2.77221e-26	-9.89405e-10	-1.43901	1.56146e-10	-9.89405e-10	-1.42634	8.41709e-09	-9.89405e-10	-1.43699
159944460	chr6:159944460:G:A	8.56199e-27	-1.30004	-1.31387	4.82385e-11	-1.3179	-1.28307	5.24794e-09	-0.637644	-1.27178
159944521	chr6:159944521:C:T	1.98046e-26	-1.77532	-9.24033e-10	1.14185e-10	-1.73931	-9.24033e-10	7.45207e-09	-1.55876	-9.24033e-10
159944631	chr6:159944631:C:T	2.66457e-26	-9.89405e-10	-1.47861	1.49936e-10	-9.89405e-10	-1.46692	8.22335e-09	-9.89405e-10	-1.46028
159944746	chr6:159944746:G:A	1.12914e-26	-1.0938	-1.24339	1.94551e-11	-2.17909	-1.32993	1.67479e-08	0.443647	-1.19263
159944781	chr6:159944781:A:T	1.07714e-26	-1.12733	-1.25701	1.89981e-11	-2.19161	-1.34118	1.56921e-08	0.39366	-1.20776
159945521	chr6:159945521:T:C	1.27848e-26	-1.52276	-0.690223	6.17213e-11	-1.56475	-0.789754	4.1123e-09	-1.35082	-0.802456
159945603	chr6:159945603:G:A	1.11053e-26	-2.35382	-9.24033e-10	6.17988e-11	-2.35325	-9.24033e-10	3.39704e-09	-2.34435	-9.24033e-10
159945705	chr6:159945705:A:C	3.25881e-26	-9.89405e-10	-1.27729	1.90993e-10	-9.89405e-10	-1.2249	9.65054e-09	-9.89405e-10	-1.30024
159946191	chr6:159946191:G:A	9.66466e-27	-1.23123	-1.26153	1.81915e-11	-2.2294	-1.34678	1.34043e-08	0.236995	-1.20868
159946382	chr6:159946382:A:G	3.0714e-26	-9.89405e-10	-1.33652	1.78829e-10	-9.89405e-10	-1.2907	9.12359e-09	-9.89405e-10	-1.35639
159946808	chr6:159946808:C:T	3.15909e-26	-9.89405e-10	-1.30837	1.77631e-10	-9.89405e-10	-1.29742	9.79785e-09	-9.89405e-10	-1.28509
159946899	chr6:159946899:A:T	4.08774e-26	-9.89405e-10	-1.05066	2.43218e-10	-9.89405e-10	-0.983173	1.20035e-08	-9.89405e-10	-1.08205
159947177	chr6:159947177:A:G	1.26831e-26	-1.46051	-0.760452	2.76793e-11	-2.29333	-0.863119	1.60034e-08	-0.091388	-0.703067
159947202	chr6:159947202:T:C	6.42078e-26	-0.599111	-9.24033e-10	2.83811e-10	-0.82882	-9.24033e-10	1.53973e-08	-0.833062	-9.24033e-10
159947210	chr6:159947210:T:G	1.24424e-26	-0.727959	-1.51216	3.2789e-11	-1.48415	-1.50289	1.38751e-08	0.576515	-1.51368
159947566	chr6:159947566:T:C	2.76619e-26	-9.89405e-10	-1.44118	1.58637e-10	-9.89405e-10	-1.41051	8.29386e-09	-9.89405e-10	-1.45174
159947577	chr6:159947577:C:G	3.64087e-26	-9.89405e-10	-1.16643	1.99922e-10	-9.89405e-10	-1.1792	1.11289e-08	-9.89405e-10	-1.15771
159947769	chr6:159947769:G:A	9.68711e-25	-9.89405e-10	2.11473	5.02158e-09	-9.89405e-10	2.04437	3.32989e-07	-9.89405e-10	2.24085
159948315	chr6:159948315:T:C	1.20774e-26	-1.4097	-0.860194	2.43756e-11	-2.28332	-1.00023	1.56321e-08	-0.0311518	-0.786778
159948672	chr6:159948672:T:C	3.87151e-26	-9.89405e-10	-1.10501	2.29448e-10	-9.89405e-10	-1.04145	1.13905e-08	-9.89405e-10	-1.13447
159949278	chr6:159949278:T:C	4.27737e-26	-9.89405e-10	-1.00531	2.57425e-10	-9.89405e-10	-0.926401	1.26213e-08	-9.89405e-10	-1.03187
159949417	chr6:159949417:G:A	2.66457e-26	-9.89405e-10	-1.47861	1.49936e-10	-9.89405e-10	-1.46692	8.22335e-09	-9.89405e-10	-1.46028
159949472	chr6:159949472:T:C	2.71669e-26	-9.89405e-10	-1.45924	1.52767e-10	-9.89405e-10	-1.44822	8.24608e-09	-9.89405e-10	-1.45752
159949722	chr6:159949722:ATATATATATATG:A	2.12733e-26	-1.1472	-0.556587	1.25374e-10	-0.996958	-0.64887	3.15415e-08	0.377218	-0.493168
159949779	chr6:159949779:T:C	7.96008e-26	-1.55003	1.16582	1.79851e-10	-2.31145	1.02645	1.09416e-07	-0.225996	1.3539
159950209	chr6:159950209:A:G	1.41969e-26	-1.69094	-0.417276	3.61949e-11	-2.34304	-0.545176	1.55403e-08	-0.460815	-0.363006
159950489	chr6:159950489:C:T	7.60172e-26	-9.89405e-10	-0.430277	4.12102e-10	-9.89405e-10	-0.45586	2.35674e-08	-9.89405e-10	-0.407389
159950727	chr6:159950727:C:T	2.66538e-26	-9.89405e-10	-1.4783	1.49956e-10	-9.89405e-10	-1.46679	8.23146e-09	-9.89405e-10	-1.45929
159951272	chr6:159951272:G:A	3.73988e-26	-9.89405e-10	-1.1396	2.12459e-10	-9.89405e-10	-1.11838	1.12502e-08	-9.89405e-10	-1.14686
159951586	chr6:159951586:G:A	2.69368e-26	-9.89405e-10	-1.46774	1.47824e-10	-9.89405e-10	-1.48111	8.09232e-09	-9.89405e-10	-1.47634
159951638	chr6:159951638:C:A	6.23046e-26	-9.89405e-10	-0.6292	3.52764e-10	-9.89405e-10	-0.61133	2.00738e-08	-9.89405e-10	-0.567838
159951791	chr6:159951791:C:T	2.69368e-26	-9.89405e-10	-1.46774	1.47824e-10	-9.89405e-10	-1.48111	8.09232e-09	-9.89405e-10	-1.47634
159951934	chr6:159951934:C:T	2.69043e-26	-9.89405e-10	-1.46895	1.51591e-10	-9.89405e-10	-1.45594	8.31975e-09	-9.89405e-10	-1.44862
159952077	chr6:159952077:A:C	2.9221e-26	-1.62243	0.236083	6.97741e-11	-2.32846	0.096589	3.86976e-08	-0.307806	0.396328
159952174	chr6:159952174:G:A	2.6782e-26	-9.89405e-10	-1.4735	1.47101e-10	-9.89405e-10	-1.48601	8.05001e-09	-9.89405e-10	-1.48158
159952564	chr6:159952564:A:G	2.67714e-26	-9.89405e-10	-1.4739	1.47053e-10	-9.89405e-10	-1.48634	8.04722e-09	-9.89405e-10	-1.48193
159952697	chr6:159952697:C:T	3.72312e-26	-9.89405e-10	-1.14409	2.20002e-10	-9.89405e-10	-1.08349	1.09875e-08	-9.89405e-10	-1.17049
159952753	chr6:159952753:T:A	2.57558e-26	-9.89405e-10	-1.51257	1.43705e-10	-9.89405e-10	-1.50937	7.80895e-09	-9.89405e-10	-1.51199
159952864	chr6:159952864:C:T	2.72207e-26	-9.89405e-10	-1.45726	1.5342e-10	-9.89405e-10	-1.44395	8.25465e-09	-9.89405e-10	-1.45648
159952888	chr6:159952888:C:T	2.67882e-26	-9.89405e-10	-1.47327	1.47129e-10	-9.89405e-10	-1.48582	8.05219e-09	-9.89405e-10	-1.48131
159953330	chr6:159953330:T:C	2.67835e-26	-9.89405e-10	-1.47345	1.4711e-10	-9.89405e-10	-1.48595	8.05057e-09	-9.89405e-10	-1.48151
159953407	chr6:159953407:C:T	3.18791e-26	-9.89405e-10	-1.29929	1.79535e-10	-9.89405e-10	-1.28676	9.41744e-09	-9.89405e-10	-1.32469
159953637	chr6:159953637:TC:T	2.67639e-26	-9.89405e-10	-1.47418	1.47018e-10	-9.89405e-10	-1.48657	8.0452e-09	-9.89405e-10	-1.48218
159953869	chr6:159953869:G:C	3.19e-26	-9.89405e-10	-1.29863	1.79655e-10	-9.89405e-10	-1.28609	9.42326e-09	-9.89405e-10	-1.32407
159954129	chr6:159954129:A:T	2.67714e-26	-9.89405e-10	-1.4739	1.47053e-10	-9.89405e-10	-1.48634	8.04722e-09	-9.89405e-10	-1.48193
159954338	chr6:159954338:C:T	2.69538e-26	-9.89405e-10	-1.46711	1.479e-10	-9.89405e-10	-1.48059	8.09666e-09	-9.89405e-10	-1.4758
159954444	chr6:159954444:TGCA:T	2.68105e-26	-9.89405e-10	-1.47244	1.47234e-10	-9.89405e-10	-1.48511	8.0578e-09	-9.89405e-10	-1.48061
159954519	chr6:159954519:G:A	2.67826e-26	-9.89405e-10	-1.47348	1.47104e-10	-9.89405e-10	-1.48599	8.0502e-09	-9.89405e-10	-1.48156
159954559	chr6:159954559:C:T	1.99423e-24	-9.89405e-10	2.83678	1.15884e-08	-9.89405e-10	2.88063	5.70793e-07	-9.89405e-10	2.77977
159954674	chr6:159954674:T:C	2.67714e-26	-9.89405e-10	-1.4739	1.47053e-10	-9.89405e-10	-1.48634	8.04722e-09	-9.89405e-10	-1.48193
159954715	chr6:159954715:G:A	2.59942e-26	-9.89405e-10	-1.50336	1.45157e-10	-9.89405e-10	-1.49932	7.85621e-09	-9.89405e-10	-1.50595
159954716	chr6:159954716:C:A	2.67714e-26	-9.89405e-10	-1.4739	1.47053e-10	-9.89405e-10	-1.48634	8.04722e-09	-9.89405e-10	-1.48193
159954826	chr6:159954826:C:G	2.66001e-26	-9.89405e-10	-1.48032	1.46269e-10	-9.89405e-10	-1.49168	8.00119e-09	-9.89405e-10	-1.48766
159954892	chr6:159954892:A:G	2.66059e-26	-9.89405e-10	-1.4801	1.46296e-10	-9.89405e-10	-1.4915	8.00276e-09	-9.89405e-10	-1.48747
159955396	chr6:159955396:C:T	2.6595e-26	-9.89405e-10	-1.48051	1.46246e-10	-9.89405e-10	-1.49184	7.99984e-09	-9.89405e-10	-1.48783
159955676	chr6:159955676:A:G	7.96213e-26	-0.383954	-9.24033e-10	4.35478e-10	-0.400685	-9.24033e-10	4.81852e-07	2.61038	-9.24033e-10
159955694	chr6:159955694:A:G	4.74921e-26	-9.89405e-10	-0.900672	2.83785e-10	-9.89405e-10	-0.828912	1.39958e-08	-9.89405e-10	-0.928497
159955874	chr6:159955874:C:T	4.74964e-26	-9.89405e-10	-0.900582	2.83829e-10	-9.89405e-10	-0.82876	1.39979e-08	-9.89405e-10	-0.928345
159956128	chr6:159956128:AAAG:A	2.57347e-26	-9.89405e-10	-1.51339	1.43442e-10	-9.89405e-10	-1.5112	7.7862e-09	-9.89405e-10	-1.5149
159957036	chr6:159957036:A:C	2.61268e-26	-9.89405e-10	-1.49827	1.44678e-10	-9.89405e-10	-1.50262	7.77843e-09	-9.89405e-10	-1.5159
159957256	chr6:159957256:C:T	2.66157e-26	-9.89405e-10	-1.47974	1.48245e-10	-9.89405e-10	-1.47826	8.11948e-09	-9.89405e-10	-1.47299
159957269	chr6:159957269:G:A	2.70385e-26	-9.89405e-10	-1.46397	1.48329e-10	-9.89405e-10	-1.4777	8.12511e-09	-9.89405e-10	-1.4723
159957542	chr6:159957542:T:C	1.33293e-26	-2.17127	-9.24033e-10	6.93575e-11	-2.23786	-9.24033e-10	4.36257e-09	-2.09419	-9.24033e-10
159957768	chr6:159957768:T:C	1.48122e-26	-1.16911	-0.896677	2.59551e-11	-2.2	-1.02076	2.33329e-08	0.390382	-0.807774
159957832	chr6:159957832:G:T	1.18473e-26	-2.28913	-9.24033e-10	6.56751e-11	-2.29241	-9.24033e-10	3.40032e-09	-2.34339	-9.24033e-10
159957898	chr6:159957898:G:A	2.60616e-26	-9.89405e-10	-1.50077	1.45524e-10	-9.89405e-10	-1.49679	7.87562e-09	-9.89405e-10	-1.50348
159957921	chr6:159957921:G:C	2.5983e-26	-9.89405e-10	-1.50379	1.45027e-10	-9.89405e-10	-1.50021	7.8542e-09	-9.89405e-10	-1.50621
159957952	chr6:159957952:G:A	6.68861e-26	-9.89405e-10	-0.558244	3.6542e-10	-9.89405e-10	-0.576082	2.1477e-08	-9.89405e-10	-0.500273
159958064	chr6:159958064:T:C	1.94981e-24	2.42513	0.38912	2.77513e-09	1.24277	0.208556	2.58362e-07	1.66523	0.321882
159958160	chr6:159958160:A:T	1.33885e-26	-0.665405	-1.50144	3.49071e-11	-1.43592	-1.48852	1.58392e-08	0.701468	-1.50624
159958355	chr6:159958355:A:G	1.22491e-26	-1.26225	-0.993536	2.32208e-11	-2.23269	-1.0994	1.84029e-08	0.250686	-0.905433
159958515	chr6:159958515:C:T	8.99109e-25	-9.89405e-10	2.04017	4.59159e-09	-9.89405e-10	1.95485	2.72643e-07	-9.89405e-10	2.04091
159958678	chr6:159958678:G:T	1.2119e-26	-2.26646	-9.24033e-10	6.15018e-11	-2.35806	-9.24033e-10	6.61865e-09	-1.67736	-9.24033e-10
159958681	chr6:159958681:G:A	4.78261e-26	-9.89405e-10	-0.893665	2.85801e-10	-9.89405e-10	-0.821833	1.40891e-08	-9.89405e-10	-0.921853
159959134	chr6:159959134:C:T	2.56631e-26	-9.89405e-10	-1.51618	1.4279e-10	-9.89405e-10	-1.51576	7.77619e-09	-9.89405e-10	-1.51619
159959741	chr6:159959741:C:T	1.77364e-26	-1.00941	-0.87621	8.50648e-11	-1.06806	-0.965655	6.06637e-09	-0.790661	-0.973834
159959782	chr6:159959782:T:C	3.34232e-26	-9.89405e-10	-1.25198	1.87962e-10	-9.89405e-10	-1.24089	9.87501e-09	-9.89405e-10	-1.27725
159959892	chr6:159959892:C:T	3.73152e-27	-1.94143	-1.50299	1.93948e-11	-2.01492	-1.49721	1.28708e-09	-1.82633	-1.48855
159959968	chr6:159959968:A:G	9.97697e-27	-1.29893	-1.16203	1.96331e-11	-2.24475	-1.25516	1.4415e-08	0.197659	-1.09665
159960275	chr6:159960275:T:A	2.57206e-26	-9.89405e-10	-1.51395	1.43807e-10	-9.89405e-10	-1.50866	7.90991e-09	-9.89405e-10	-1.49914
159960603	chr6:159960603:G:A	2.58034e-26	-9.89405e-10	-1.51073	1.44238e-10	-9.89405e-10	-1.50566	7.80892e-09	-9.89405e-10	-1.51199
159960757	chr6:159960757:A:G	1.38748e-26	-1.23487	-0.896292	2.61983e-11	-2.21493	-0.996505	2.15603e-08	0.321511	-0.817911
159961137	chr6:159961137:T:C	1.91251e-26	-0.907582	-0.902653	9.07172e-11	-0.987117	-0.982267	6.43484e-09	-0.7058	-0.999727
159961242	chr6:159961242:C:T	4.58652e-26	-9.89405e-10	-0.935529	2.59042e-10	-9.89405e-10	-0.920141	1.34514e-08	-9.89405e-10	-0.968175
159961484	chr6:159961484:T:C	4.54203e-26	-1.80397	0.858694	1.46644e-10	-2.35562	0.866491	5.94492e-08	-0.634902	1.15277
159961715	chr6:159961715:C:T	2.56605e-26	-9.89405e-10	-1.51628	1.42756e-10	-9.89405e-10	-1.51599	7.7753e-09	-9.89405e-10	-1.5163
159961934	chr6:159961934:A:G	2.776e-26	-9.89405e-10	-1.43764	1.55617e-10	-9.89405e-10	-1.42973	8.2759e-09	-9.89405e-10	-1.45391
159962210	chr6:159962210:C:A	5.01945e-26	-9.89405e-10	-0.845331	3.02576e-10	-9.89405e-10	-0.764797	1.47457e-08	-9.89405e-10	-0.876304
159962273	chr6:159962273:A:G	9.84404e-27	-1.31865	-1.15572	1.98585e-11	-2.25084	-1.23766	1.4685e-08	0.178811	-1.05924
159962292	chr6:159962292:C:A	2.56634e-26	-9.89405e-10	-1.51617	1.42831e-10	-9.89405e-10	-1.51547	7.77549e-09	-9.89405e-10	-1.51628
159962668	chr6:159962668:T:C	3.42265e-26	-1.22824	-9.24033e-10	1.82632e-10	-1.26966	-9.24033e-10	1.3852e-08	-0.938825	-9.24033e-10
159962860	chr6:159962860:C:G	2.56634e-26	-9.89405e-10	-1.51617	1.42831e-10	-9.89405e-10	-1.51547	7.77549e-09	-9.89405e-10	-1.51628
159963021	chr6:159963021:T:A	2.78689e-26	-0.000574496	-1.43315	2.97608e-11	-1.70193	-1.38201	5.23072e-08	1.84454	-1.45467
159963114	chr6:159963114:G:A	2.26453e-26	-0.866822	-0.774461	1.05725e-10	-0.944506	-0.871781	7.64964e-09	-0.653813	-0.878783
159963124	chr6:159963124:T:C	4.67395e-26	-9.89405e-10	-0.916646	2.79034e-10	-9.89405e-10	-0.845798	1.37791e-08	-9.89405e-10	-0.944103
159963371	chr6:159963371:A:G	2.97094e-26	0.0640142	-1.43379	3.07401e-11	-1.66868	-1.38288	5.69658e-08	1.9304	-1.4552
159963535	chr6:159963535:T:A	2.56634e-26	-9.89405e-10	-1.51617	1.42831e-10	-9.89405e-10	-1.51547	7.77549e-09	-9.89405e-10	-1.51628
159963596	chr6:159963596:T:C	4.75103e-26	-9.89405e-10	-0.90029	2.83902e-10	-9.89405e-10	-0.8285	1.40009e-08	-9.89405e-10	-0.928133
159963674	chr6:159963674:G:A	7.62717e-25	-9.89405e-10	1.87565	3.96313e-09	-9.89405e-10	1.80766	2.6111e-07	-9.89405e-10	1.99769
159964174	chr6:159964174:T:C	4.74391e-26	-9.89405e-10	-0.901788	2.83453e-10	-9.89405e-10	-0.830084	1.39804e-08	-9.89405e-10	-0.929596
159964472	chr6:159964472:A:T	2.76574e-26	-9.89405e-10	-1.44134	1.56853e-10	-9.89405e-10	-1.42182	8.33487e-09	-9.89405e-10	-1.44681
159965220	chr6:159965220:T:C	2.63342e-26	-9.89405e-10	-1.49037	1.48233e-10	-9.89405e-10	-1.47835	7.94839e-09	-9.89405e-10	-1.49429
159965527	chr6:159965527:A:C	2.58194e-26	-9.89405e-10	-1.51011	1.44324e-10	-9.89405e-10	-1.50507	7.88977e-09	-9.89405e-10	-1.50169
159965802	chr6:159965802:C:T	1.6481e-26	-1.09237	-0.866655	7.78911e-11	-1.16512	-0.956702	5.50178e-09	-0.898107	-0.964077
159965851	chr6:159965851:C:T	2.78081e-26	-9.89405e-10	-1.43591	1.55901e-10	-9.89405e-10	-1.42791	8.2885e-09	-9.89405e-10	-1.45239
159965876	chr6:159965876:T:A	2.65523e-26	-9.89405e-10	-1.48212	1.49284e-10	-9.89405e-10	-1.47128	8.18679e-09	-9.89405e-10	-1.46473
159965909	chr6:159965909:T:C	1.51015e-26	-2.04644	-9.24033e-10	9.67201e-11	-1.90531	-9.24033e-10	1.25694e-08	-1.03599	-9.24033e-10
159966199	chr6:159966199:C:T	4.98376e-27	-1.79015	-1.3649	1.52984e-11	-2.3545	-1.39488	5.26885e-09	-0.608018	-1.29743
159966389	chr6:159966389:C:T	2.56634e-26	-9.89405e-10	-1.51617	1.42831e-10	-9.89405e-10	-1.51547	7.77549e-09	-9.89405e-10	-1.51628
159967124	chr6:159967124:C:T	5.63046e-26	0.785587	-1.51605	5.20892e-10	1.29026	-1.51185	1.36975e-07	2.86666	-1.51412
159967423	chr6:159967423:A:G	8.70451e-27	-1.33593	-1.26147	5.21013e-11	-1.20052	-1.32342	1.19413e-08	0.0951096	-1.18236
159967704	chr6:159967704:A:G	1.38205e-26	-2.13508	-9.24033e-10	9.53799e-11	-1.91926	-9.24033e-10	6.65721e-09	-1.67155	-9.24033e-10
159968115	chr6:159968115:G:T	1.44269e-26	-0.931969	-1.16017	6.94684e-11	-1.01245	-1.22381	4.95472e-09	-0.735793	-1.23112
159968192	chr6:159968192:G:A	2.33403e-25	-9.89405e-10	0.69153	1.59672e-09	-9.89405e-10	0.898576	6.92884e-08	-9.89405e-10	0.671022
159968207	chr6:159968207:T:A	1.66414e-26	-1.10743	-0.841917	7.90105e-11	-1.1845	-0.923047	5.43613e-09	-0.928119	-0.946068
159968516	chr6:159968516:C:T	1.27578e-26	-2.21509	-9.24033e-10	6.89648e-11	-2.24353	-9.24033e-10	3.90579e-09	-2.2048	-9.24033e-10
159969089	chr6:159969089:T:C	5.58428e-26	-9.89405e-10	-0.738695	3.0571e-10	-9.89405e-10	-0.754494	1.74142e-08	-9.89405e-10	-0.709968
159969209	chr6:159969209:T:C	1.2324e-26	-1.23186	-1.01783	6.98079e-11	-1.09454	-1.13684	1.85404e-08	0.314426	-0.961729
159969886	chr6:159969886:G:C	2.00427e-25	-9.89405e-10	0.539216	1.30667e-09	-9.89405e-10	0.698104	5.96986e-08	-9.89405e-10	0.522054
159969899	chr6:159969899:C:A	2.43481e-25	-9.89405e-10	0.733804	1.59882e-09	-9.89405e-10	0.89989	7.23512e-08	-9.89405e-10	0.714277
159969974	chr6:159969974:CT:C	1.64614e-26	-1.96022	-9.24033e-10	8.80688e-11	-1.99901	-9.24033e-10	6.43534e-09	-1.70545	-9.24033e-10
159970157	chr6:159970157:C:T	4.45513e-27	-1.76163	-1.50555	1.64592e-11	-2.16792	-1.50832	2.74956e-09	-1.04132	-1.51449
159970166	chr6:159970166:TTC:T	7.73935e-27	-1.21089	-1.50403	3.97304e-11	-1.28016	-1.51485	1.37469e-09	-1.75033	-1.4987
159970573	chr6:159970573:A:G	2.58103e-26	-9.89405e-10	-1.51046	1.44234e-10	-9.89405e-10	-1.50569	7.82201e-09	-9.89405e-10	-1.51031
159970899	chr6:159970899:G:A	5.02798e-26	-9.89405e-10	-0.843632	2.98293e-10	-9.89405e-10	-0.779053	1.49663e-08	-9.89405e-10	-0.861452
159971005	chr6:159971005:C:G	3.0476e-27	-2.36037	-1.28651	1.90516e-11	-2.17869	-1.35129	1.04224e-09	-2.25559	-1.27029
159972145	chr6:159972145:T:C	1.25853e-26	-0.739265	-1.48944	3.15536e-11	-1.53016	-1.49528	1.4577e-08	0.580301	-1.46811
159972146	chr6:159972146:C:T	2.485e-25	-9.89405e-10	0.754209	1.5947e-09	-9.89405e-10	0.897313	7.01917e-08	-9.89405e-10	0.683975
159972828	chr6:159972828:C:T	1.32491e-26	-0.685703	-1.4916	3.27112e-11	-1.49219	-1.49722	1.56168e-08	0.652272	-1.47118
159973059	chr6:159973059:G:C	2.61821e-26	-9.89405e-10	-1.49616	1.46823e-10	-9.89405e-10	-1.4879	8.04367e-09	-9.89405e-10	-1.48237
159973159	chr6:159973159:G:A	3.04523e-26	-1.34507	-9.24033e-10	1.39241e-10	-1.54093	-9.24033e-10	1.11997e-08	-1.15137	-9.24033e-10
159973186	chr6:159973186:A:G	9.15254e-26	-9.89405e-10	-0.24462	5.3903e-10	-9.89405e-10	-0.18736	2.66594e-08	-9.89405e-10	-0.284115
159973215	chr6:159973215:A:G	1.45232e-26	-0.675302	-1.41018	2.05476e-11	-2.02561	-1.42878	2.56575e-08	1.05856	-1.38098
159973698	chr6:159973698:A:G	1.84435e-26	-0.441852	-1.40467	2.40477e-11	-1.90679	-1.3903	3.80933e-08	1.42962	-1.35684
159973853	chr6:159973853:T:C	9.373e-26	-9.89405e-10	-0.220818	5.51629e-10	-9.89405e-10	-0.164254	2.7166e-08	-9.89405e-10	-0.265291
159974270	chr6:159974270:A:G	5.3697e-26	-9.89405e-10	-0.777879	2.74828e-10	-9.89405e-10	-0.860983	1.66316e-08	-9.89405e-10	-0.75595
159974277	chr6:159974277:TC:T	5.34519e-26	-0.782455	-9.24033e-10	3.59462e-10	-0.592521	-9.24033e-10	1.0888e-06	3.42558	-9.24033e-10
159974587	chr6:159974587:C:T	2.62577e-26	-9.89405e-10	-1.49328	1.44779e-10	-9.89405e-10	-1.50192	7.95411e-09	-9.89405e-10	-1.49357
159974600	chr6:159974600:A:G	1.94955e-26	-2.34421	0.553158	1.13843e-10	-2.27562	0.533309	7.56607e-09	-2.17737	0.633786
159975016	chr6:159975016:G:A	2.60654e-26	-9.89405e-10	-1.50063	1.46165e-10	-9.89405e-10	-1.49239	7.85532e-09	-9.89405e-10	-1.50606
159975323	chr6:159975323:T:C	3.16786e-27	-2.24707	-1.36111	1.61865e-11	-2.35737	-1.33558	1.15727e-09	-2.0694	-1.35179
159975382	chr6:159975382:C:T	2.57332e-26	-9.89405e-10	-1.51345	1.42777e-10	-9.89405e-10	-1.51584	7.82042e-09	-9.89405e-10	-1.51052
159975495	chr6:159975495:A:G	3.34761e-27	-2.20021	-1.35278	1.62967e-11	-2.36057	-1.3256	1.25706e-09	-1.99846	-1.34001
159975705	chr6:159975705:G:A	3.3339e-27	-2.16386	-1.39323	1.5617e-11	-2.3584	-1.37038	1.275e-09	-1.94478	-1.37952
159975948	chr6:159975948:G:GT	1.46016e-24	-9.89405e-10	2.52507	7.40039e-09	-9.89405e-10	2.43216	5.00954e-07	-9.89405e-10	2.64926
159976028	chr6:159976028:T:G	3.3491e-27	-2.20081	-1.35174	1.63135e-11	-2.36058	-1.32455	1.25452e-09	-2.00162	-1.33888
159976079	chr6:159976079:T:C	2.58083e-26	-9.89405e-10	-1.51054	1.4326e-10	-9.89405e-10	-1.51247	7.87172e-09	-9.89405e-10	-1.50398
159976510	chr6:159976510:C:G	4.53905e-27	-2.00733	-1.24119	4.73979e-11	-1.40525	-1.2133	1.77362e-09	-1.75643	-1.23781
159976621	chr6:159976621:A:G	4.436e-27	-2.02823	-1.24325	4.57718e-11	-1.43804	-1.21542	1.72415e-09	-1.78262	-1.2399
159976681	chr6:159976681:C:T	1.0938e-26	-2.01091	-0.358081	6.94549e-11	-2.05452	-0.181932	2.68717e-09	-2.15603	-0.42274
159977004	chr6:159977004:T:C	4.59798e-27	-1.99292	-1.2427	4.85121e-11	-1.38041	-1.21491	1.80639e-09	-1.73676	-1.23917
159977298	chr6:159977298:C:T	4.75627e-27	-2.05813	-1.14364	4.87504e-11	-1.4865	-1.10392	1.83998e-09	-1.82115	-1.13635
159977674	chr6:159977674:C:T	4.25785e-27	-2.05879	-1.25369	4.29423e-11	-1.48874	-1.22853	1.62843e-09	-1.82386	-1.25578
159977766	chr6:159977766:A:G	4.27115e-27	-2.05148	-1.25787	4.33032e-11	-1.47601	-1.23289	1.63144e-09	-1.81789	-1.2599
159978143	chr6:159978143:T:C	9.76575e-25	-9.89405e-10	2.12282	6.08936e-09	-9.89405e-10	2.23717	2.98297e-07	-9.89405e-10	2.13083
159978160	chr6:159978160:T:G	8.81748e-26	-9.89405e-10	-0.281915	5.36213e-10	-9.89405e-10	-0.1926	2.75624e-08	-9.89405e-10	-0.250802
159978735	chr6:159978735:C:T	8.90168e-26	-9.89405e-10	-0.272411	4.63354e-10	-9.89405e-10	-0.338638	2.67878e-08	-9.89405e-10	-0.27931
159978893	chr6:159978893:A:T	3.43833e-26	-9.89405e-10	-1.22366	1.99593e-10	-9.89405e-10	-1.18085	1.07291e-08	-9.89405e-10	-1.1943
159979108	chr6:159979108:C:T	3.05097e-26	-9.89405e-10	-1.34319	1.73039e-10	-9.89405e-10	-1.32361	9.0668e-09	-9.89405e-10	-1.36264
159979115	chr6:159979115:A:G	5.49872e-24	4.8541	-1.00307	7.99721e-09	3.59532	-1.0856	0.175441	16.0609	-0.645328
159979164	chr6:159979164:A:G	2.00657e-26	-1.30672	-0.4555	1.0681e-10	-1.24972	-0.556361	2.71396e-08	0.0762266	-0.342489
159979547	chr6:159979547:G:A	6.40621e-26	-9.89405e-10	-0.601383	3.74609e-10	-9.89405e-10	-0.551247	1.87246e-08	-9.89405e-10	-0.637418
159979589	chr6:159979589:T:C	5.02134e-25	-9.89405e-10	1.45763	3.44707e-09	-9.89405e-10	1.66815	1.23829e-07	-9.89405e-10	1.25164
159979672	chr6:159979672:C:G	1.73723e-26	-0.597827	-1.30853	1.51164e-10	-0.118064	-1.3407	3.49604e-08	1.25291	-1.26594
159979754	chr6:159979754:G:A	1.10834e-26	-0.894108	-1.46167	9.37178e-11	-0.507772	-1.42907	1.75892e-08	0.790302	-1.49027
159979996	chr6:159979996:G:A	1.04274e-24	3.53532	-1.34694	4.90846e-10	1.09816	-1.37916	4.86154e-08	1.68576	-1.36907
159980042	chr6:159980042:G:A	8.9516e-26	-0.266819	-9.24033e-10	3.74616e-10	-0.551229	-9.24033e-10	1.9912e-08	-0.575934	-9.24033e-10
159980050	chr6:159980050:G:A	2.64849e-26	-9.89405e-10	-1.48466	1.45802e-10	-9.89405e-10	-1.49488	8.1108e-09	-9.89405e-10	-1.47406
159980106	chr6:159980106:G:A	2.79778e-26	-9.89405e-10	-1.42982	1.5818e-10	-9.89405e-10	-1.4134	8.50766e-09	-9.89405e-10	-1.42629
159980284	chr6:159980284:A:G	2.18279e-26	-0.984356	-0.69369	1.79079e-10	-0.544869	-0.744437	3.80629e-08	0.700775	-0.628789
159980314	chr6:159980314:T:C	3.6792e-26	-9.89405e-10	-1.15595	2.08411e-10	-9.89405e-10	-1.13762	1.09441e-08	-9.89405e-10	-1.17446
159980630	chr6:159980630:G:A	2.57071e-24	4.45639	-1.36569	9.68452e-10	1.79593	-1.39736	1.02009e-07	2.4497	-1.39189
159981641	chr6:159981641:GT:G	3.44118e-26	-9.89405e-10	-1.22284	1.97154e-10	-9.89405e-10	-1.19315	1.02983e-08	-9.89405e-10	-1.23528
159981673	chr6:159981673:G:A	1.21516e-24	3.36684	-1.02544	5.46773e-10	0.945703	-1.1188	5.89639e-08	1.55164	-1.04197
159981674	chr6:159981674:G:T	2.6375e-26	-9.89405e-10	-1.48882	1.45277e-10	-9.89405e-10	-1.49849	8.05897e-09	-9.89405e-10	-1.48047
159982161	chr6:159982161:C:T	3.38997e-26	-9.89405e-10	-1.23783	1.80054e-10	-9.89405e-10	-1.28388	9.56539e-09	-9.89405e-10	-1.3091
159982331	chr6:159982331:G:A	9.68009e-27	-2.33156	-0.159605	7.20961e-11	-2.13603	-0.0631006	2.87532e-09	-2.30665	-0.204437
159982485	chr6:159982485:G:A	1.37267e-25	-9.89405e-10	0.160693	7.32043e-10	-9.89405e-10	0.11871	4.36539e-08	-9.89405e-10	0.209037
159982617	chr6:159982617:C:T	2.58148e-26	-9.89405e-10	-1.51029	1.44006e-10	-9.89405e-10	-1.50728	7.80376e-09	-9.89405e-10	-1.51265
159982756	chr6:159982756:C:T	1.32494e-26	-1.35222	-0.825071	9.90785e-11	-0.985621	-0.895597	1.94997e-08	0.139554	-0.736407
159983012	chr6:159983012:C:T	9.76749e-27	-2.3341	-0.148075	7.24418e-11	-2.1432	-0.0511496	2.89794e-09	-2.31014	-0.193117
159983179	chr6:159983179:C:G	2.6375e-26	-9.89405e-10	-1.48882	1.45277e-10	-9.89405e-10	-1.49849	8.05897e-09	-9.89405e-10	-1.48047
159983727	chr6:159983727:G:A	2.57311e-26	-9.89405e-10	-1.51354	1.43555e-10	-9.89405e-10	-1.51041	7.79654e-09	-9.89405e-10	-1.51358
159983800	chr6:159983800:T:C	5.83924e-27	-2.33518	-0.661454	1.08592e-10	-1.79408	0.00454749	1.83982e-08	-0.709961	0.0549614
159983903	chr6:159983903:A:G	2.73727e-26	-9.89405e-10	-1.45169	1.49995e-10	-9.89405e-10	-1.46653	8.45613e-09	-9.89405e-10	-1.43236
159984132	chr6:159984132:T:C	2.64598e-26	-9.89405e-10	-1.48561	1.45654e-10	-9.89405e-10	-1.4959	8.08825e-09	-9.89405e-10	-1.47684
159984157	chr6:159984157:T:C	1.50626e-25	-9.89405e-10	0.253564	8.02613e-10	-9.89405e-10	0.210743	4.79578e-08	-9.89405e-10	0.303067
159984367	chr6:159984367:A:G	7.395e-27	-1.31348	-1.44695	2.07977e-11	-2.01751	-1.42478	8.09356e-10	-2.29934	-1.47943
159984393	chr6:159984393:T:C	1.70981e-25	-9.89405e-10	0.380318	1.05234e-09	-9.89405e-10	0.481638	5.3379e-08	-9.89405e-10	0.410163
159984590	chr6:159984590:G:A	2.61712e-26	-9.89405e-10	-1.49658	1.44354e-10	-9.89405e-10	-1.50486	7.97874e-09	-9.89405e-10	-1.49048
159984814	chr6:159984814:G:A	1.1039e-26	-2.3598	-9.24033e-10	6.13625e-11	-2.36033	-9.24033e-10	6.68651e-09	-1.66716	-9.24033e-10
159984905	chr6:159984905:T:C	8.60806e-26	-9.89405e-10	-0.305952	4.60474e-10	-9.89405e-10	-0.344874	2.6307e-08	-9.89405e-10	-0.297421
159985003	chr6:159985003:C:T	2.6375e-26	-9.89405e-10	-1.48882	1.45277e-10	-9.89405e-10	-1.49849	8.05897e-09	-9.89405e-10	-1.48047
159985013	chr6:159985013:A:G	2.59314e-26	-9.89405e-10	-1.50578	1.44791e-10	-9.89405e-10	-1.50184	7.84272e-09	-9.89405e-10	-1.50767
159985458	chr6:159985458:T:C	2.644e-26	-9.89405e-10	-1.48636	1.45565e-10	-9.89405e-10	-1.49651	8.08138e-09	-9.89405e-10	-1.47769
159985786	chr6:159985786:T:C	2.64598e-26	-9.89405e-10	-1.48561	1.45654e-10	-9.89405e-10	-1.4959	8.08825e-09	-9.89405e-10	-1.47684
159985816	chr6:159985816:G:A	1.64592e-26	-1.96035	-9.24033e-10	6.22586e-11	-2.34583	-9.24033e-10	3.58447e-09	-2.29064	-9.24033e-10
159986435	chr6:159986435:T:G	7.52324e-27	-1.44133	-1.3019	5.79991e-11	-1.0846	-1.3321	1.02943e-08	0.0175161	-1.25318
159986439	chr6:159986439:T:G	1.27414e-26	-1.28126	-0.935118	4.55993e-11	-1.71855	-0.938687	1.67595e-09	-2.04574	-1.00513
159986441	chr6:159986441:T:G	1.09041e-25	-9.89405e-10	-0.0695076	5.9353e-10	-9.89405e-10	-0.0910427	2.97951e-08	-9.89405e-10	-0.17291
159986525	chr6:159986525:C:T	2.67664e-26	-9.89405e-10	-1.47409	1.47049e-10	-9.89405e-10	-1.48637	8.19365e-09	-9.89405e-10	-1.4639
159986588	chr6:159986588:A:G	2.65746e-26	-9.89405e-10	-1.48128	1.46221e-10	-9.89405e-10	-1.49201	8.14184e-09	-9.89405e-10	-1.47024
159987038	chr6:159987038:C:A	2.638e-26	-9.89405e-10	-1.48863	1.45299e-10	-9.89405e-10	-1.49834	8.06071e-09	-9.89405e-10	-1.48025
159987191	chr6:159987191:G:A	3.67677e-26	-9.89405e-10	-1.15662	2.2466e-10	-9.89405e-10	-1.06254	1.18314e-08	-9.89405e-10	-1.0965
159987293	chr6:159987293:G:T	1.89199e-24	3.24712	-0.462977	8.59209e-10	0.864023	-0.585141	9.3597e-08	1.45196	-0.480218
159987427	chr6:159987427:T:C	2.65396e-26	-9.89405e-10	-1.4826	1.46003e-10	-9.89405e-10	-1.49351	8.11372e-09	-9.89405e-10	-1.4737
159987595	chr6:159987595:C:T	2.81784e-27	-2.36011	-1.36515	1.62945e-11	-2.35371	-1.33259	1.18994e-09	-1.97429	-1.41906
159987682	chr6:159987682:G:A	3.62876e-26	-9.89405e-10	-1.16976	2.05493e-10	-9.89405e-10	-1.15172	1.07971e-08	-9.89405e-10	-1.18798
159987720	chr6:159987720:C:T	2.91118e-26	-9.89405e-10	-1.39009	1.6515e-10	-9.89405e-10	-1.37028	8.83938e-09	-9.89405e-10	-1.38804
159988020	chr6:159988020:A:G	1.55123e-26	-2.0196	-9.24033e-10	6.16655e-11	-2.35541	-9.24033e-10	3.49831e-09	-2.31497	-9.24033e-10
159988084	chr6:159988084:A:G	2.08571e-26	-1.72354	-9.24033e-10	6.15343e-10	-0.0549504	-9.24033e-10	8.37852e-08	0.861001	-9.24033e-10
159988381	chr6:159988381:G:C	5.29452e-25	-9.89405e-10	1.51061	3.31974e-09	-9.89405e-10	1.63051	1.58946e-07	-9.89405e-10	1.50131
159988559	chr6:159988559:C:T	2.61611e-26	-9.89405e-10	-1.49696	1.44355e-10	-9.89405e-10	-1.50486	8.01594e-09	-9.89405e-10	-1.48582
159988682	chr6:159988682:T:C	2.93977e-26	-9.89405e-10	-1.38032	1.66866e-10	-9.89405e-10	-1.35994	8.94789e-09	-9.89405e-10	-1.37584
159989061	chr6:159989061:C:T	2.7019e-26	-9.89405e-10	-1.4647	1.49307e-10	-9.89405e-10	-1.47113	8.26113e-09	-9.89405e-10	-1.45569
159989177	chr6:159989177:C:T	1.54555e-26	-2.02327	-9.24033e-10	6.1638e-11	-2.35585	-9.24033e-10	3.49358e-09	-2.31633	-9.24033e-10
159989233	chr6:159989233:C:T	1.33578e-26	-2.16914	-9.24033e-10	6.92388e-11	-2.23957	-9.24033e-10	4.04001e-09	-2.17101	-9.24033e-10
159989299	chr6:159989299:T:C	1.45826e-26	-2.35701	0.275601	8.06977e-11	-2.35883	0.272413	5.12203e-09	-2.26456	0.330851
159989308	chr6:159989308:A:G	2.62646e-26	-9.89405e-10	-1.49301	1.44792e-10	-9.89405e-10	-1.50183	8.01881e-09	-9.89405e-10	-1.48547
159989712	chr6:159989712:C:T	3.85212e-26	-9.89405e-10	-1.11003	2.24158e-10	-9.89405e-10	-1.06478	1.16277e-08	-9.89405e-10	-1.11386
159989742	chr6:159989742:A:G	2.62272e-26	-9.89405e-10	-1.49444	1.44623e-10	-9.89405e-10	-1.503	8.00522e-09	-9.89405e-10	-1.48716
159990040	chr6:159990040:C:G	2.78247e-26	-9.89405e-10	-1.43531	1.51983e-10	-9.89405e-10	-1.45336	8.14427e-09	-9.89405e-10	-1.46994
159990235	chr6:159990235:A:G	3.35216e-27	-2.26655	-1.28508	1.82717e-11	-2.31913	-1.25265	9.65921e-10	-2.24454	-1.35739
159990264	chr6:159990264:C:T	2.66894e-26	-9.89405e-10	-1.47697	1.46419e-10	-9.89405e-10	-1.49066	8.11361e-09	-9.89405e-10	-1.47371
159990438	chr6:159990438:A:G	4.40385e-26	-9.89405e-10	-0.976172	2.53393e-10	-9.89405e-10	-0.942187	1.31879e-08	-9.89405e-10	-0.987954
159990489	chr6:159990489:C:T	2.57316e-26	-9.89405e-10	-1.51352	1.43294e-10	-9.89405e-10	-1.51223	7.78334e-09	-9.89405e-10	-1.51527
159990546	chr6:159990546:C:CT	3.62452e-26	-9.89405e-10	-1.17093	2.05318e-10	-9.89405e-10	-1.15257	1.08462e-08	-9.89405e-10	-1.18344
159990652	chr6:159990652:CAG:C	4.61787e-26	-9.89405e-10	-0.928718	2.76985e-10	-9.89405e-10	-0.853168	1.35079e-08	-9.89405e-10	-0.963981
159990693	chr6:159990693:G:A	7.34391e-27	-1.35167	-1.41569	6.56594e-11	-0.911578	-1.38107	9.87077e-09	0.185549	-1.46323
159990737	chr6:159990737:C:T	1.08581e-25	-9.89405e-10	-0.0737431	5.81183e-10	-9.89405e-10	-0.112064	3.44034e-08	-9.89405e-10	-0.0290996
159990927	chr6:159990927:C:T	3.76537e-26	-9.89405e-10	-1.1328	2.30811e-10	-9.89405e-10	-1.03553	1.2087e-08	-9.89405e-10	-1.07512
159991156	chr6:159991156:T:G	3.01527e-26	-9.89405e-10	-1.35496	1.74687e-10	-9.89405e-10	-1.31414	9.1005e-09	-9.89405e-10	-1.35893
159991610	chr6:159991610:T:TA	5.8034e-27	-2.30298	-0.699812	3.31759e-11	-2.24292	-0.732385	1.81792e-09	-2.352	-0.617562
159991858	chr6:159991858:G:A	3.00262e-26	-9.89405e-10	-1.35917	1.73876e-10	-9.89405e-10	-1.31879	9.06765e-09	-9.89405e-10	-1.36254
159992042	chr6:159992042:G:A	4.87034e-27	-2.17512	-1.00295	3.1639e-11	-2.12086	-0.90188	2.62683e-08	0.954326	-1.25322
159992048	chr6:159992048:C:T	2.84078e-26	-9.89405e-10	-1.41457	1.60817e-10	-9.89405e-10	-1.39686	8.64154e-09	-9.89405e-10	-1.41067
159992507	chr6:159992507:T:G	5.87287e-27	-1.49249	-1.4984	3.89622e-11	-1.30139	-1.51315	7.49106e-09	-0.0639719	-1.48957
159992759	chr6:159992759:C:A	2.72466e-26	-9.89405e-10	-1.45631	1.54497e-10	-9.89405e-10	-1.43695	8.28771e-09	-9.89405e-10	-1.45248
159993032	chr6:159993032:C:T	2.74383e-26	-9.89405e-10	-1.4493	1.50284e-10	-9.89405e-10	-1.4646	8.48159e-09	-9.89405e-10	-1.42936
159993162	chr6:159993162:A:T	2.68321e-26	-9.89405e-10	-1.47164	1.4725e-10	-9.89405e-10	-1.485	8.21823e-09	-9.89405e-10	-1.4609
159993423	chr6:159993423:A:G	2.58362e-26	-9.89405e-10	-1.50946	1.43679e-10	-9.89405e-10	-1.50955	7.78929e-09	-9.89405e-10	-1.51451
159993746	chr6:159993746:T:C	3.08275e-26	-9.89405e-10	-1.33283	1.79077e-10	-9.89405e-10	-1.28931	9.30074e-09	-9.89405e-10	-1.33716
159994309	chr6:159994309:T:C	6.45756e-27	-1.50659	-1.38939	4.16841e-11	-1.32005	-1.42696	8.23877e-09	-0.0913963	-1.36701
159994429	chr6:159994429:G:T	3.00352e-26	-9.89405e-10	-1.35887	1.73899e-10	-9.89405e-10	-1.31866	9.05364e-09	-9.89405e-10	-1.36409
159994522	chr6:159994522:C:T	2.23938e-24	2.95272	-9.24033e-10	1.45588e-09	0.806236	-9.24033e-10	9.23127e-08	0.957927	-9.24033e-10
159994592	chr6:159994592:C:A	2.67127e-26	-9.89405e-10	-1.4761	1.46845e-10	-9.89405e-10	-1.48775	8.22218e-09	-9.89405e-10	-1.46042
159994612	chr6:159994612:T:A	4.12665e-26	-9.89405e-10	-1.04119	2.38667e-10	-9.89405e-10	-1.00206	1.23535e-08	-9.89405e-10	-1.05332
159995008	chr6:159995008:T:C	7.08232e-27	-1.60252	-1.20111	2.46231e-11	-2.15888	-1.11457	9.65187e-10	-2.35626	-1.24642
159995072	chr6:159995072:A:G	6.46943e-27	-1.47741	-1.41674	4.21818e-11	-1.28547	-1.44967	8.41124e-09	-0.0409893	-1.3967
159995164	chr6:159995164:T:A	2.16388e-26	-1.68675	-9.24033e-10	6.47995e-10	-0.00324684	-9.24033e-10	8.90898e-08	0.92239	-9.24033e-10
159995171	chr6:159995171:C:T	2.58868e-26	-9.89405e-10	-1.5075	1.44483e-10	-9.89405e-10	-1.50397	7.82122e-09	-9.89405e-10	-1.51041
159995243	chr6:159995243:A:G	7.09204e-27	-1.55449	-1.24777	2.3784e-11	-2.13581	-1.17231	9.31949e-10	-2.35216	-1.28557
159995318	chr6:159995318:G:GT	1.67867e-26	-2.34757	0.406926	9.22993e-11	-2.35141	0.399313	6.0813e-09	-2.22841	0.466372
159995851	chr6:159995851:A:G	2.59925e-26	-9.89405e-10	-1.50343	1.45182e-10	-9.89405e-10	-1.49914	7.84811e-09	-9.89405e-10	-1.50698
159996173	chr6:159996173:G:C	1.18426e-26	-1.54196	-0.74757	5.44963e-11	-1.72236	-0.756637	2.42251e-09	-1.76565	-0.9168
159996190	chr6:159996190:G:A	8.03532e-27	-2.21662	-0.460769	5.09703e-11	-2.33863	-0.207259	2.14241e-09	-2.35429	-0.451034
159996987	chr6:159996987:G:C	3.69469e-25	-9.89405e-10	1.15083	2.29864e-09	-9.89405e-10	1.26294	1.16048e-07	-9.89405e-10	1.18675
159997018	chr6:159997018:G:A	5.19331e-24	3.04913	0.744763	7.35695e-09	1.71368	0.712592	5.25831e-07	2.0207	0.677025
159997032	chr6:159997032:A:C	3.0422e-26	-9.89405e-10	-1.34607	1.7646e-10	-9.89405e-10	-1.30403	9.18027e-09	-9.89405e-10	-1.3502
159997036	chr6:159997036:A:G	3.3636e-26	-9.89405e-10	-1.24564	1.91132e-10	-9.89405e-10	-1.22417	1.04435e-08	-9.89405e-10	-1.22128
159997346	chr6:159997346:T:C	2.59733e-26	-9.89405e-10	-1.50417	1.45045e-10	-9.89405e-10	-1.50008	7.84302e-09	-9.89405e-10	-1.50763
159997556	chr6:159997556:A:G	3.03919e-26	-9.89405e-10	-1.34706	1.76286e-10	-9.89405e-10	-1.30502	9.17002e-09	-9.89405e-10	-1.35132
159997693	chr6:159997693:T:G	3.00159e-26	-9.89405e-10	-1.35951	1.73826e-10	-9.89405e-10	-1.31908	9.05924e-09	-9.89405e-10	-1.36347
159998225	chr6:159998225:A:T	2.57282e-26	-9.89405e-10	-1.51365	1.4305e-10	-9.89405e-10	-1.51393	7.82889e-09	-9.89405e-10	-1.50943
159999293	chr6:159999293:T:G	8.89544e-27	-1.28661	-1.28909	5.93388e-11	-1.06144	-1.33242	1.30328e-08	0.272891	-1.27268
159999474	chr6:159999474:C:T	7.58365e-27	-1.48957	-1.24567	2.45847e-11	-2.10504	-1.16997	9.4021e-10	-2.34461	-1.28429
159999832	chr6:159999832:A:T	9.36418e-27	-1.22694	-1.29741	6.33724e-11	-0.988757	-1.33934	1.41962e-08	0.366709	-1.28099
160000362	chr6:160000362:A:G	4.99417e-26	-9.89405e-10	-0.85038	2.701e-10	-9.89405e-10	-0.878338	1.57643e-08	-9.89405e-10	-0.809508
160001167	chr6:160001167:C:T	7.05417e-27	-1.44851	-1.35911	4.71589e-11	-1.22865	-1.39496	9.35058e-09	0.0128321	-1.34465
160001183	chr6:160001183:C:T	6.40187e-25	2.32088	-0.620357	3.61839e-10	0.143416	-0.729346	2.99857e-08	0.482398	-0.648932
160001585	chr6:160001585:G:A	2.60025e-26	-9.89405e-10	-1.50305	1.43681e-10	-9.89405e-10	-1.50953	7.9429e-09	-9.89405e-10	-1.49498
160001659	chr6:160001659:A:G	2.69287e-26	-9.89405e-10	-1.46804	1.47808e-10	-9.89405e-10	-1.48122	8.27882e-09	-9.89405e-10	-1.45355
160001753	chr6:160001753:A:G	8.52602e-27	-1.23149	-1.38662	5.77327e-11	-1.00288	-1.41842	1.27779e-08	0.353995	-1.37353
160001786	chr6:160001786:C:T	2.60121e-26	-9.89405e-10	-1.50267	1.43715e-10	-9.89405e-10	-1.5093	7.94636e-09	-9.89405e-10	-1.49454
160001895	chr6:160001895:C:T	3.0794e-26	-9.89405e-10	-1.33392	1.75289e-10	-9.89405e-10	-1.31069	9.38032e-09	-9.89405e-10	-1.32864
160002045	chr6:160002045:A:G	4.0122e-26	-9.89405e-10	-1.06931	2.46692e-10	-9.89405e-10	-0.968989	1.28885e-08	-9.89405e-10	-1.01092
160002408	chr6:160002408:G:C	7.73215e-27	-1.4782	-1.23765	2.50899e-11	-2.09505	-1.15961	9.5046e-10	-2.34249	-1.27558
160002820	chr6:160002820:A:G	2.98613e-26	-9.89405e-10	-1.36467	1.69634e-10	-9.89405e-10	-1.34348	9.09282e-09	-9.89405e-10	-1.35977
160003082	chr6:160003082:C:T	8.52658e-27	-1.33465	-1.2834	5.75604e-11	-1.0963	-1.32799	1.218e-08	0.200765	-1.26823
160003544	chr6:160003544:A:G	2.83425e-26	-9.89405e-10	-1.41687	1.62717e-10	-9.89405e-10	-1.38512	8.53932e-09	-9.89405e-10	-1.42257
160003728	chr6:160003728:T:C	3.38475e-26	-1.23937	-9.24033e-10	2.10111e-10	-1.12949	-9.24033e-10	2.05655e-07	1.75895	-9.24033e-10
160003780	chr6:160003780:A:T	7.89202e-27	-1.35829	-1.33709	5.33807e-11	-1.12426	-1.37542	1.11115e-08	0.163086	-1.32236
160003858	chr6:160003858:G:A	1.23732e-26	-2.24571	-9.24033e-10	2.08204e-06	8.07173	-9.24033e-10	3.50161e-09	-2.31403	-9.24033e-10
160003869	chr6:160003869:T:C	6.96151e-27	-1.3511	-1.46974	4.65969e-11	-1.14157	-1.49402	9.73719e-09	0.168731	-1.46003
160004038	chr6:160004038:G:C	3.89117e-26	-9.89405e-10	-1.09994	2.2342e-10	-9.89405e-10	-1.06808	1.18032e-08	-9.89405e-10	-1.09889
160004215	chr6:160004215:T:C	6.98497e-27	-1.34464	-1.47283	4.69234e-11	-1.13215	-1.49647	9.79444e-09	0.178603	-1.46404
160004572	chr6:160004572:A:G	7.02456e-27	-1.33385	-1.47798	4.68819e-11	-1.12959	-1.4999	9.87742e-09	0.19259	-1.46959
160004651	chr6:160004651:G:A	2.61232e-26	-9.89405e-10	-1.49841	1.45994e-10	-9.89405e-10	-1.49356	7.882e-09	-9.89405e-10	-1.50267
160004666	chr6:160004666:G:A	1.28084e-24	2.39404	-9.24033e-10	9.98338e-10	0.428962	-9.24033e-10	6.19045e-08	0.558339	-9.24033e-10
160004671	chr6:160004671:G:A	1.20442e-25	-9.89405e-10	0.0299317	6.43672e-10	-9.89405e-10	-0.00994154	3.83452e-08	-9.89405e-10	0.0793732
160004801	chr6:160004801:G:A	2.87788e-26	-9.89405e-10	-1.4016	1.6558e-10	-9.89405e-10	-1.36767	8.66736e-09	-9.89405e-10	-1.40769
160004937	chr6:160004937:C:T	1.10617e-26	-2.35775	-9.24033e-10	6.26972e-11	-2.33881	-9.24033e-10	3.37101e-09	-2.35204	-9.24033e-10
160004975	chr6:160004975:A:T	2.57191e-26	-9.89405e-10	-1.514	1.43001e-10	-9.89405e-10	-1.51428	7.77718e-09	-9.89405e-10	-1.51606
160005035	chr6:160005035:T:G	2.88245e-26	-9.89405e-10	-1.40001	1.56828e-10	-9.89405e-10	-1.42198	8.90283e-09	-9.89405e-10	-1.38089
160005157	chr6:160005157:A:G	2.861e-26	-9.89405e-10	-1.40748	1.64473e-10	-9.89405e-10	-1.37438	8.61789e-09	-9.89405e-10	-1.41341
160005176	chr6:160005176:G:A	2.83791e-26	-9.89405e-10	-1.41558	1.54175e-10	-9.89405e-10	-1.43904	8.56517e-09	-9.89405e-10	-1.41955
160005401	chr6:160005401:C:T	2.91522e-26	-9.89405e-10	-1.38871	1.60079e-10	-9.89405e-10	-1.40146	8.52288e-09	-9.89405e-10	-1.4245
160005404	chr6:160005404:G:A	2.83517e-26	-9.89405e-10	-1.41655	1.54051e-10	-9.89405e-10	-1.43984	8.55725e-09	-9.89405e-10	-1.42048
160005424	chr6:160005424:C:T	4.06235e-27	-2.26793	-1.09154	5.11927e-11	-1.95682	-0.584717	7.44357e-09	-1.02122	-0.538679
160005427	chr6:160005427:T:G	8.01902e-27	-1.24449	-1.43493	6.26952e-11	-0.880818	-1.45803	1.11609e-08	0.272131	-1.42697
160005590	chr6:160005590:C:T	6.86106e-26	-0.532789	-9.24033e-10	3.72448e-10	-0.557034	-9.24033e-10	6.81329e-07	2.95679	-9.24033e-10
160005912	chr6:160005912:C:T	2.5952e-26	-9.89405e-10	-1.50499	1.44886e-10	-9.89405e-10	-1.50118	7.83785e-09	-9.89405e-10	-1.50829
160006061	chr6:160006061:C:T	6.97827e-26	-9.89405e-10	-0.515849	3.72733e-10	-9.89405e-10	-0.556267	2.1828e-08	-9.89405e-10	-0.484062
160006179	chr6:160006179:C:T	1.11686e-26	-2.34813	-9.24033e-10	6.40528e-11	-2.31742	-9.24033e-10	3.34662e-09	-2.3593	-9.24033e-10
160006479	chr6:160006479:A:T	6.74054e-27	-1.3581	-1.49499	4.52805e-11	-1.15376	-1.51049	9.22256e-09	0.143866	-1.48947
160006612	chr6:160006612:G:C	7.70813e-27	-1.3304	-1.38856	5.20462e-11	-1.10503	-1.41997	1.09832e-08	0.20538	-1.37627
160006850	chr6:160006850:T:C	8.02165e-27	-1.29288	-1.38622	5.44201e-11	-1.06278	-1.41762	1.16941e-08	0.265479	-1.37365
160007042	chr6:160007042:G:A	7.02948e-27	-1.32188	-1.48924	4.74811e-11	-1.11002	-1.50678	9.96619e-09	0.214189	-1.48224
160007091	chr6:160007091:T:A	2.97604e-25	-9.89405e-10	0.934528	1.83163e-09	-9.89405e-10	1.03583	9.33713e-08	-9.89405e-10	0.969329
160007105	chr6:160007105:T:C	5.32625e-27	-1.76697	-1.32161	3.3249e-11	-1.60698	-1.36613	7.31933e-09	-0.283343	-1.29339
160007376	chr6:160007376:G:T	7.63442e-27	-1.50925	-1.21932	2.50781e-11	-2.11618	-1.13895	9.61642e-10	-2.34786	-1.25851
160007517	chr6:160007517:C:T	4.2488e-26	-9.89405e-10	-1.01201	2.45988e-10	-9.89405e-10	-0.971848	1.27163e-08	-9.89405e-10	-1.02437
160007590	chr6:160007590:ATAT:GTAT	2.59259e-26	-9.89405e-10	-1.50599	1.44108e-10	-9.89405e-10	-1.50657	7.91379e-09	-9.89405e-10	-1.49865
160007811	chr6:160007811:C:T	8.86474e-27	-1.19842	-1.38073	6.77548e-11	-0.843498	-1.41774	1.26311e-08	0.332005	-1.3631
160007826	chr6:160007826:G:A	7.12843e-27	-1.30851	-1.48864	4.8159e-11	-1.09621	-1.50641	1.01752e-08	0.234229	-1.48153
160008271	chr6:160008271:TC:T	2.74135e-26	-9.89405e-10	-1.4502	1.49962e-10	-9.89405e-10	-1.46675	8.41202e-09	-9.89405e-10	-1.43759
160008325	chr6:160008325:A:G	2.21484e-26	-1.66347	-9.24033e-10	6.87255e-10	0.0555753	-9.24033e-10	9.56533e-08	0.993475	-9.24033e-10
160008659	chr6:160008659:C:T	2.92563e-26	-9.89405e-10	-1.38514	1.68712e-10	-9.89405e-10	-1.34894	8.80658e-09	-9.89405e-10	-1.39176
160008660	chr6:160008660:G:A	2.01533e-26	-1.75787	-9.24033e-10	1.09856e-10	-1.77796	-9.24033e-10	5.34006e-08	0.410566	-9.24033e-10
160008705	chr6:160008705:A:G	2.60571e-26	-2.32533	0.824379	4.89124e-10	-0.956025	0.67151	7.8537e-09	-2.15833	0.652054
160008851	chr6:160008851:A:G	6.86796e-27	-1.70794	-1.12643	4.36861e-11	-1.53332	-1.16678	1.0153e-08	-0.15932	-1.09016
160009180	chr6:160009180:G:A	2.69279e-26	-9.89405e-10	-1.46807	1.53231e-10	-9.89405e-10	-1.44519	8.13082e-09	-9.89405e-10	-1.47159
160009559	chr6:160009559:G:A	8.91403e-27	-1.1139	-1.45971	7.15811e-11	-0.727926	-1.47837	1.32649e-08	0.472304	-1.45444
160010348	chr6:160010348:G:A	3.86489e-27	-1.90982	-1.49948	1.79318e-11	-2.1064	-1.48415	1.35879e-09	-1.76025	-1.50041
160010404	chr6:160010404:A:T	2.58008e-26	-9.89405e-10	-1.51083	1.44882e-10	-9.89405e-10	-1.50121	7.79247e-09	-9.89405e-10	-1.5141
160010870	chr6:160010870:G:A	2.57235e-26	-9.89405e-10	-1.51383	1.42966e-10	-9.89405e-10	-1.51453	7.8007e-09	-9.89405e-10	-1.51304
160011241	chr6:160011241:T:C	1.10391e-26	-2.3598	-9.24033e-10	6.51749e-11	-2.30006	-9.24033e-10	3.64646e-09	-2.2735	-9.24033e-10
160011299	chr6:160011299:T:A	4.30877e-26	0.339394	-1.33739	1.04107e-10	-0.500286	-1.33142	3.33681e-09	-0.985839	-1.3764
160011780	chr6:160011780:C:T	2.72157e-26	-9.89405e-10	-1.45744	1.50664e-10	-9.89405e-10	-1.46207	8.33061e-09	-9.89405e-10	-1.44732
160011817	chr6:160011817:A:G	7.80018e-27	-1.68422	-1.02286	2.44079e-11	-2.33272	-0.949507	2.0589e-09	-1.89199	-0.95309
160011826	chr6:160011826:T:C	6.10151e-26	-9.89405e-10	-0.650114	3.61782e-10	-9.89405e-10	-0.58609	1.9457e-08	-9.89405e-10	-0.599051
160012816	chr6:160012816:G:A	2.82588e-26	-9.89405e-10	-1.41983	1.61161e-10	-9.89405e-10	-1.39473	8.68372e-09	-9.89405e-10	-1.40581
160012961	chr6:160012961:G:A	6.76502e-27	-1.5419	-1.30757	3.54055e-11	-1.62318	-1.28708	3.32112e-09	-1.08412	-1.28283
160013683	chr6:160013683:C:A	2.62779e-26	-9.89405e-10	-1.49251	1.44113e-10	-9.89405e-10	-1.50653	7.82601e-09	-9.89405e-10	-1.5098
160014048	chr6:160014048:A:G	5.50948e-26	-9.89405e-10	-0.75218	3.59686e-10	-9.89405e-10	-0.591898	1.65446e-08	-9.89405e-10	-0.761193
160014897	chr6:160014897:G:A	1.98021e-25	2.01448	-1.48734	5.74081e-11	-0.944239	-1.48271	6.65727e-09	-0.181634	-1.48991
160015171	chr6:160015171:T:C	4.77906e-27	-2.12168	-1.07531	2.56815e-11	-2.18392	-1.04744	1.9308e-09	-1.82329	-1.08603
160016315	chr6:160016315:G:A	6.23184e-27	-1.41825	-1.51332	2.83732e-11	-1.62206	-1.50962	1.02418e-09	-2.02949	-1.51387
160016848	chr6:160016848:A:G	5.24453e-27	-1.58786	-1.51619	2.69666e-11	-1.66967	-1.51286	8.85383e-10	-2.18055	-1.50844
160017467	chr6:160017467:T:C	2.6706e-26	-9.89405e-10	-1.47635	1.47692e-10	-9.89405e-10	-1.482	8.14093e-09	-9.89405e-10	-1.47035
160017632	chr6:160017632:A:G	3.21381e-26	-9.89405e-10	-1.29119	1.83966e-10	-9.89405e-10	-1.26238	9.70165e-09	-9.89405e-10	-1.29496
160017960	chr6:160017960:A:G	6.59935e-26	-9.89405e-10	-0.571679	3.94485e-10	-9.89405e-10	-0.49955	2.09597e-08	-9.89405e-10	-0.524653
160018499	chr6:160018499:C:T	2.77756e-26	-9.89405e-10	-1.43708	1.53715e-10	-9.89405e-10	-1.44203	8.5144e-09	-9.89405e-10	-1.4255
160018693	chr6:160018693:G:A	2.46908e-26	-1.5548	-9.24033e-10	1.40691e-10	-1.53056	-9.24033e-10	3.99463e-07	2.42287	-9.24033e-10
160018748	chr6:160018748:G:A	4.48228e-27	-1.96071	-1.3004	2.35149e-11	-2.02211	-1.29739	1.87846e-09	-1.62753	-1.30928
160019172	chr6:160019172:A:G	5.77578e-26	-9.89405e-10	-0.704978	3.78711e-10	-9.89405e-10	-0.540356	1.73432e-08	-9.89405e-10	-0.714055
160019702	chr6:160019702:T:A	5.37592e-27	-1.68549	-1.39382	2.82707e-11	-1.76477	-1.37054	2.53313e-09	-1.27292	-1.36488
160019851	chr6:160019851:C:T	2.98251e-27	-2.15263	-1.51584	1.74374e-11	-2.10605	-1.51247	1.57101e-09	-1.60501	-1.51052
160020333	chr6:160020333:A:G	4.96934e-27	-1.78098	-1.37697	2.53641e-11	-1.86971	-1.37408	2.17708e-09	-1.40555	-1.38372
160020376	chr6:160020376:G:A	2.83207e-26	-9.89405e-10	-1.41764	1.59935e-10	-9.89405e-10	-1.40236	8.60248e-09	-9.89405e-10	-1.4152
160020635	chr6:160020635:A:G	2.71989e-26	-9.89405e-10	-1.45806	1.50596e-10	-9.89405e-10	-1.46253	8.32564e-09	-9.89405e-10	-1.44791
160021136	chr6:160021136:G:A	4.57101e-26	-9.89405e-10	-0.938916	2.56644e-10	-9.89405e-10	-0.929442	1.45323e-08	-9.89405e-10	-0.890879
160021220	chr6:160021220:A:G	2.75106e-26	-9.89405e-10	-1.44666	1.5609e-10	-9.89405e-10	-1.4267	8.39111e-09	-9.89405e-10	-1.44008
160021509	chr6:160021509:G:A	2.57325e-26	-9.89405e-10	-1.51348	1.42918e-10	-9.89405e-10	-1.51486	7.80907e-09	-9.89405e-10	-1.51197
160021971	chr6:160021971:G:A	2.68939e-26	-9.89405e-10	-1.46934	1.53799e-10	-9.89405e-10	-1.44148	8.07295e-09	-9.89405e-10	-1.47874
160022358	chr6:160022358:A:G	3.79442e-27	-2.02816	-1.39955	2.68855e-11	-1.77034	-1.4152	1.8339e-09	-1.75528	-1.20553
160022829	chr6:160022829:C:T	4.85789e-27	-1.96351	-1.21713	2.5872e-11	-2.03849	-1.18548	2.10518e-09	-1.59657	-1.22629
160022979	chr6:160022979:A:G	5.8848e-27	-1.97294	-1.01593	3.16893e-11	-2.04294	-0.978212	2.5592e-09	-1.603	-1.02456
160023960	chr6:160023960:C:A	4.93219e-27	-1.68014	-1.48531	2.49524e-11	-1.77883	-1.48133	2.35451e-09	-1.22579	-1.48513
160024317	chr6:160024317:G:C	4.95033e-27	-1.8536	-1.30818	2.56658e-11	-1.93691	-1.29506	2.24687e-09	-1.44925	-1.30846
160024461	chr6:160024461:G:A	1.19302e-25	1.45039	-1.42996	4.11831e-11	-1.35529	-1.40381	1.57176e-09	-1.65463	-1.46044
160024666	chr6:160024666:C:T	5.3735e-26	-9.89405e-10	-0.777172	3.46478e-10	-9.89405e-10	-0.62931	1.63089e-08	-9.89405e-10	-0.775546
160024761	chr6:160024761:A:G	3.94185e-27	-1.97603	-1.41355	2.05755e-11	-2.05882	-1.39421	1.71049e-09	-1.61782	-1.41266
160025566	chr6:160025566:A:G	1.01253e-26	-2.25788	-0.188316	5.74647e-11	-2.29132	-0.134637	3.99148e-09	-2.04201	-0.141085
160026956	chr6:160026956:A:G	5.01556e-27	-1.63711	-1.51158	1.35116e-11	-2.35735	-1.51623	7.40131e-10	-2.3531	-1.51508
160026965	chr6:160026965:C:T	2.57985e-26	-9.89405e-10	-1.51092	1.44068e-10	-9.89405e-10	-1.50684	7.79076e-09	-9.89405e-10	-1.51432
160027232	chr6:160027232:A:G	3.43424e-26	-9.89405e-10	-1.22485	1.87509e-10	-9.89405e-10	-1.24331	1.06743e-08	-9.89405e-10	-1.19942
160027283	chr6:160027283:C:T	3.39471e-26	-9.89405e-10	-1.23643	1.96272e-10	-9.89405e-10	-1.19763	1.03879e-08	-9.89405e-10	-1.22662
160027292	chr6:160027292:C:G	1.76279e-26	-2.13453	0.242775	1.11211e-10	-2.19821	0.432512	7.4904e-09	-1.845	0.291371
160027430	chr6:160027430:G:A	3.36128e-27	-2.06312	-1.48579	1.77718e-11	-2.11083	-1.48869	1.41122e-09	-1.7339	-1.4889
160027631	chr6:160027631:C:T	2.88706e-26	-9.89405e-10	-1.39841	1.59339e-10	-9.89405e-10	-1.4061	8.5694e-09	-9.89405e-10	-1.41906
160028069	chr6:160028069:T:G	6.25316e-26	-9.89405e-10	-0.625564	3.36149e-10	-9.89405e-10	-0.659575	1.92618e-08	-9.89405e-10	-0.60913
160029368	chr6:160029368:A:AC	2.5717e-26	-9.89405e-10	-1.51408	1.42761e-10	-9.89405e-10	-1.51596	7.77797e-09	-9.89405e-10	-1.51596
160029918	chr6:160029918:G:A	4.5906e-26	-9.89405e-10	-0.93464	2.41535e-10	-9.89405e-10	-0.990115	1.39614e-08	-9.89405e-10	-0.930961
160030366	chr6:160030366:C:T	1.39591e-24	3.31999	-0.839925	2.58825e-10	-0.143302	-0.777677	3.13826e-08	0.74225	-0.863251
160031125	chr6:160031125:A:T	1.45045e-24	3.485	-0.96661	2.48082e-10	-0.0472976	-0.916074	2.82801e-08	0.844497	-1.06959
160031619	chr6:160031619:G:C	2.20398e-24	3.38213	-0.445346	4.15915e-10	-0.103814	-0.342836	4.21501e-08	0.766032	-0.59205
160031825	chr6:160031825:G:A	5.11874e-26	-9.89405e-10	-0.825742	3.11585e-10	-9.89405e-10	-0.73546	1.52357e-08	-9.89405e-10	-0.843613
160031981	chr6:160031981:G:T	5.1337e-26	-9.89405e-10	-0.822824	3.12549e-10	-9.89405e-10	-0.732368	1.52795e-08	-9.89405e-10	-0.840742
160032131	chr6:160032131:C:A	3.61385e-26	-9.89405e-10	-1.17388	2.09787e-10	-9.89405e-10	-1.13104	1.10709e-08	-9.89405e-10	-1.16294
160032529	chr6:160032529:T:G	1.79261e-24	3.4052	-0.675011	3.33361e-10	-0.0893335	-0.57857	3.53685e-08	0.798344	-0.799779
160033390	chr6:160033390:C:G	4.13916e-26	-9.89405e-10	-1.03816	2.23607e-10	-9.89405e-10	-1.06724	1.27845e-08	-9.89405e-10	-1.01902
160033495	chr6:160033495:TC:T	3.55449e-26	-9.89405e-10	-1.19044	2.09695e-10	-9.89405e-10	-1.13147	1.0669e-08	-9.89405e-10	-1.19991
160034222	chr6:160034222:G:A	1.73644e-24	3.10868	-0.410326	3.63866e-10	-0.274623	-0.305721	3.54999e-08	0.56401	-0.561737
160034944	chr6:160034944:A:G	2.85237e-27	-2.3592	-1.35389	1.72315e-11	-2.26311	-1.36728	1.42553e-07	2.38382	-0.991355
160035030	chr6:160035030:C:T	3.61385e-26	-9.89405e-10	-1.17388	2.09787e-10	-9.89405e-10	-1.13104	1.10709e-08	-9.89405e-10	-1.16294
160035131	chr6:160035131:C:T	6.18637e-24	3.28091	0.687958	8.58188e-08	3.805	1.07786	3.20402e-05	5.68902	1.11847
160035251	chr6:160035251:G:A	4.23142e-26	-9.89405e-10	-1.01611	2.18484e-10	-9.89405e-10	-1.09042	1.2544e-08	-9.89405e-10	-1.03801
160035717	chr6:160035717:A:G	5.21822e-26	-9.89405e-10	-0.806494	3.17985e-10	-9.89405e-10	-0.715126	1.55396e-08	-9.89405e-10	-0.823861
160036339	chr6:160036339:G:A	7.84711e-26	-9.89405e-10	-0.398505	4.32489e-10	-9.89405e-10	-0.407572	2.47601e-08	-9.89405e-10	-0.35802
160036621	chr6:160036621:T:C	1.1048e-26	-2.35899	-9.24033e-10	6.39557e-11	-2.31894	-9.24033e-10	1.40911e-07	1.38087	-9.24033e-10
160036871	chr6:160036871:A:G	4.69723e-26	-9.89405e-10	-0.911677	2.45437e-10	-9.89405e-10	-0.97409	1.37017e-08	-9.89405e-10	-0.949734
160036873	chr6:160036873:T:A	2.68284e-25	-9.89405e-10	0.830811	1.62742e-09	-9.89405e-10	0.917621	8.24434e-08	-9.89405e-10	0.844857
160037655	chr6:160037655:T:A	2.8042e-26	-9.89405e-10	-1.42753	1.52215e-10	-9.89405e-10	-1.45184	8.62902e-09	-9.89405e-10	-1.41212
160037725	chr6:160037725:T:C	1.10854e-24	3.05982	-0.81026	2.35629e-10	-0.317509	-0.697362	2.32309e-08	0.528147	-0.949921
160038083	chr6:160038083:T:C	2.57894e-26	-9.89405e-10	-1.51127	1.43997e-10	-9.89405e-10	-1.50734	7.78904e-09	-9.89405e-10	-1.51454
160038159	chr6:160038159:A:G	2.58148e-27	-2.34904	-1.46383	1.39271e-11	-2.35756	-1.48573	7.64644e-10	-2.35643	-1.47917
160038173	chr6:160038173:G:T	8.47482e-27	-1.91933	-0.704806	4.37915e-11	-1.98598	-0.711712	3.55374e-09	-1.54791	-0.751344
160038189	chr6:160038189:G:A	2.73352e-26	-9.89405e-10	-1.45306	1.5189e-10	-9.89405e-10	-1.45397	8.34323e-09	-9.89405e-10	-1.4458
160038838	chr6:160038838:A:G	3.70156e-26	-9.89405e-10	-1.1499	2.15117e-10	-9.89405e-10	-1.10595	1.13405e-08	-9.89405e-10	-1.13887
160039050	chr6:160039050:C:G	1.768e-24	3.50165	-0.78528	3.78981e-10	0.161766	-0.701411	1.08829e-07	1.80364	-0.681117
160039121	chr6:160039121:AT:A	1.47973e-25	-9.89405e-10	0.235795	8.32073e-10	-9.89405e-10	0.24679	4.84652e-08	-9.89405e-10	0.313591
160039330	chr6:160039330:G:A	1.12588e-24	3.75981	-1.49473	2.13837e-10	0.371146	-1.48306	5.32734e-08	1.91563	-1.50744
160039584	chr6:160039584:A:G	5.2766e-26	-9.89405e-10	-0.79537	3.21783e-10	-9.89405e-10	-0.703254	1.57102e-08	-9.89405e-10	-0.812943
160040053	chr6:160040053:A:G	9.2824e-25	3.38695	-1.3149	2.00188e-10	0.117956	-1.29583	5.86911e-08	1.75485	-1.24982
160040302	chr6:160040302:A:G	7.01105e-25	3.29397	-1.50254	1.49419e-10	0.014216	-1.48459	4.1329e-08	1.64415	-1.48985
160040891	chr6:160040891:T:C	2.654e-26	-9.89405e-10	-1.48258	1.47463e-10	-9.89405e-10	-1.48355	8.11346e-09	-9.89405e-10	-1.47373
160040899	chr6:160040899:GAA:G	4.86843e-26	0.320034	-1.19591	1.63983e-10	-0.209568	-1.1678	1.11123e-08	-0.0149082	-1.14429
160041397	chr6:160041397:C:T	2.96191e-26	-9.89405e-10	-1.37282	1.68563e-10	-9.89405e-10	-1.34982	8.96537e-09	-9.89405e-10	-1.37389
160041590	chr6:160041590:T:A	2.85952e-26	-9.89405e-10	-1.408	1.57835e-10	-9.89405e-10	-1.41558	8.49957e-09	-9.89405e-10	-1.42724
160042075	chr6:160042075:A:G	6.83415e-25	3.23362	-1.46775	1.53982e-10	0.014563	-1.45486	4.30593e-08	1.62769	-1.43237
160042378	chr6:160042378:C:T	2.70763e-26	-9.89405e-10	-1.46258	1.53341e-10	-9.89405e-10	-1.44447	8.49172e-09	-9.89405e-10	-1.42816
160042395	chr6:160042395:G:T	3.21078e-26	-9.89405e-10	-1.29214	1.8411e-10	-9.89405e-10	-1.2616	9.28789e-09	-9.89405e-10	-1.33854
160042438	chr6:160042438:CCTT:C	3.72243e-26	-9.89405e-10	-1.14427	2.14313e-10	-9.89405e-10	-1.10969	1.1289e-08	-9.89405e-10	-1.14343
160042659	chr6:160042659:A:G	3.01528e-26	-9.89405e-10	-1.35496	1.75172e-10	-9.89405e-10	-1.31136	9.02905e-09	-9.89405e-10	-1.36681
160042695	chr6:160042695:G:A	2.57655e-26	-9.89405e-10	-1.5122	1.43031e-10	-9.89405e-10	-1.51407	8.39496e-09	-9.89405e-10	-1.43962
160042774	chr6:160042774:C:T	2.76087e-26	-9.89405e-10	-1.44311	1.56112e-10	-9.89405e-10	-1.42656	8.36659e-09	-9.89405e-10	-1.44301
160042904	chr6:160042904:G:A	7.02739e-27	-1.56722	-1.2442	3.69508e-11	-1.65941	-1.20814	3.78185e-09	-1.04512	-1.19192
160042956	chr6:160042956:T:A	2.57852e-26	-9.89405e-10	-1.51144	1.43969e-10	-9.89405e-10	-1.50753	7.78835e-09	-9.89405e-10	-1.51463
160042974	chr6:160042974:C:T	5.52896e-26	-9.89405e-10	-0.748652	3.22043e-10	-9.89405e-10	-0.702444	1.64103e-08	-9.89405e-10	-0.769346
160043078	chr6:160043078:C:T	4.18433e-26	-9.89405e-10	-1.0273	2.37475e-10	-9.89405e-10	-1.00707	1.23418e-08	-9.89405e-10	-1.05426
160043257	chr6:160043257:G:A	2.07721e-24	4.33958	-1.46204	3.12327e-10	0.713946	-1.44703	9.47817e-08	2.40643	-1.42211
160043552	chr6:160043552:T:G	4.02637e-27	-1.85239	-1.51599	2.07374e-11	-1.92969	-1.5155	1.41743e-09	-1.70482	-1.5136
160043912	chr6:160043912:A:G	2.77771e-26	-9.89405e-10	-1.43702	1.57951e-10	-9.89405e-10	-1.41485	8.18257e-09	-9.89405e-10	-1.46525
160043953	chr6:160043953:T:C	4.84746e-26	-9.89405e-10	-0.880195	2.67858e-10	-9.89405e-10	-0.886672	1.53639e-08	-9.89405e-10	-0.835237
160044259	chr6:160044259:G:A	8.08678e-26	1.02547	-1.39389	1.60948e-10	-0.017938	-1.37811	4.31121e-08	1.56804	-1.37149
160044387	chr6:160044387:A:G	3.89671e-26	-9.89405e-10	-1.09852	2.08912e-10	-9.89405e-10	-1.13522	1.2206e-08	-9.89405e-10	-1.06533
160044721	chr6:160044721:T:G	9.87513e-22	8.54684	0.494867	2.31875e-08	3.0468	0.527433	6.31221e-08	0.252048	0.325768
160044904	chr6:160044904:G:A	2.87918e-26	-9.89405e-10	-1.40115	1.57556e-10	-9.89405e-10	-1.41735	8.87913e-09	-9.89405e-10	-1.38355
160044921	chr6:160044921:G:A	3.40559e-26	-9.89405e-10	-1.23323	1.85988e-10	-9.89405e-10	-1.25145	1.01526e-08	-9.89405e-10	-1.24953
160044931	chr6:160044931:C:T	8.7705e-26	-9.89405e-10	-0.287257	4.29914e-10	-9.89405e-10	-0.413544	2.54106e-08	-9.89405e-10	-0.332089
160045031	chr6:160045031:A:AT	5.29871e-26	-9.89405e-10	-0.791187	3.10961e-10	-9.89405e-10	-0.737463	1.501e-08	-9.89405e-10	-0.858537
160045280	chr6:160045280:C:T	2.61799e-26	-9.89405e-10	-1.49624	1.44228e-10	-9.89405e-10	-1.50574	7.83375e-09	-9.89405e-10	-1.50881
160045557	chr6:160045557:T:C	1.16272e-25	-9.89405e-10	-0.00530636	7.05174e-10	-9.89405e-10	0.0813148	3.63708e-08	-9.89405e-10	0.0265106
160046055	chr6:160046055:C:T	1.18168e-25	-0.528066	0.538934	2.15788e-09	0.247076	0.952674	3.96896e-07	1.42273	0.993691
160046591	chr6:160046591:C:T	2.59461e-26	-9.89405e-10	-1.50522	1.4522e-10	-9.89405e-10	-1.49888	7.8584e-09	-9.89405e-10	-1.50567
160046953	chr6:160046953:T:C	4.07232e-26	-9.89405e-10	-1.05444	2.21138e-10	-9.89405e-10	-1.07834	1.27815e-08	-9.89405e-10	-1.01926
160046988	chr6:160046988:T:G	4.07006e-26	-9.89405e-10	-1.05499	2.34966e-10	-9.89405e-10	-1.01769	1.25327e-08	-9.89405e-10	-1.03892
160047148	chr6:160047148:G:A	2.07862e-26	-0.295798	-1.43115	0.000644432	15.1654	-1.35862	5.27382e-09	-0.446006	-1.45849
160047246	chr6:160047246:A:G	2.25887e-26	-0.128237	-1.51555	2.51845e-11	-1.74052	-1.51038	7.86654e-08	2.28207	-1.48412
160047521	chr6:160047521:A:G	8.49888e-26	-0.389736	0.0710191	1.43272e-09	0.402676	0.387523	2.78846e-07	1.64162	0.421782
160047637	chr6:160047637:G:A	5.18302e-26	0.449509	-1.26277	5.60366e-10	1.15817	-1.30671	1.43282e-07	2.62424	-1.22668
160047915	chr6:160047915:A:G	2.56665e-26	-9.89405e-10	-1.51605	1.42874e-10	-9.89405e-10	-1.51517	7.77563e-09	-9.89405e-10	-1.51626
160048067	chr6:160048067:T:A	2.03553e-26	-0.233262	-1.51463	2.41515e-11	-1.78033	-1.51246	7.38031e-08	2.21404	-1.47989
160048117	chr6:160048117:G:A	2.46248e-27	-2.35935	-1.50072	1.36953e-11	-2.3488	-1.51128	3.09967e-09	-0.927456	-1.5085
160048510	chr6:160048510:A:G	3.6875e-26	-9.89405e-10	-1.1537	1.91721e-10	-9.89405e-10	-1.22109	1.08681e-08	-9.89405e-10	-1.18142
160049360	chr6:160049360:C:T	3.29221e-26	-9.89405e-10	-1.26709	1.75462e-10	-9.89405e-10	-1.30971	9.82782e-09	-9.89405e-10	-1.28204
160049848	chr6:160049848:G:A	2.56946e-26	-0.0843365	-1.43062	0.00116951	15.761	-1.35826	6.46441e-09	-0.242439	-1.4585
160050159	chr6:160050159:T:G	7.02105e-26	0.213573	-0.72331	7.77825e-10	0.960982	-0.781611	2.0346e-07	2.39373	-0.645521
160050720	chr6:160050720:C:T	1.21767e-25	-0.202067	0.242941	2.21362e-09	0.649866	0.575386	4.50602e-07	1.93204	0.611288
160051000	chr6:160051000:T:G	2.77239e-27	-2.32802	-1.41351	4.67723e-11	-1.2455	-1.38634	9.33729e-10	-2.15775	-1.47808
160051215	chr6:160051215:T:C	8.06823e-26	-9.89405e-10	-0.370716	4.44757e-10	-9.89405e-10	-0.379602	2.53236e-08	-9.89405e-10	-0.335518
160051821	chr6:160051821:G:T	2.59945e-26	-9.89405e-10	-1.50335	1.47129e-10	-9.89405e-10	-1.48582	7.89563e-09	-9.89405e-10	-1.50095
160051884	chr6:160051884:C:G	2.56828e-26	-9.89405e-10	-1.51541	1.43054e-10	-9.89405e-10	-1.51391	7.78079e-09	-9.89405e-10	-1.5156
160052025	chr6:160052025:C:T	4.29521e-26	-9.89405e-10	-1.00115	2.38851e-10	-9.89405e-10	-1.00129	1.22907e-08	-9.89405e-10	-1.05841
160052202	chr6:160052202:T:G	5.62541e-26	-9.89405e-10	-0.731357	3.28667e-10	-9.89405e-10	-0.682086	1.80936e-08	-9.89405e-10	-0.671698
160052464	chr6:160052464:C:T	4.95291e-26	-9.89405e-10	-0.858676	2.83328e-10	-9.89405e-10	-0.830527	1.49063e-08	-9.89405e-10	-0.865471
160052766	chr6:160052766:A:G	2.80795e-26	-0.0623438	-1.36385	0.00129882	15.7611	-1.25347	6.9721e-09	-0.228215	-1.39712
160054520	chr6:160054520:A:G	4.11634e-26	-9.89405e-10	-1.04369	2.23823e-10	-9.89405e-10	-1.06627	1.19841e-08	-9.89405e-10	-1.08368
160054805	chr6:160054805:T:C	2.63704e-26	-9.89405e-10	-1.48899	1.45955e-10	-9.89405e-10	-1.49383	8.04553e-09	-9.89405e-10	-1.48214
160055104	chr6:160055104:C:T	2.94108e-26	-9.89405e-10	-1.37987	1.6632e-10	-9.89405e-10	-1.36322	8.86557e-09	-9.89405e-10	-1.38508
160055105	chr6:160055105:A:G	2.65265e-26	-9.89405e-10	-1.48309	1.46151e-10	-9.89405e-10	-1.49249	8.10473e-09	-9.89405e-10	-1.47481
160055913	chr6:160055913:C:T	4.73714e-27	-1.76046	-1.44534	1.74885e-11	-2.21412	-1.40146	3.3869e-09	-0.85685	-1.49049
160055952	chr6:160055952:A:G	2.67642e-26	-9.89405e-10	-1.47417	1.4637e-10	-9.89405e-10	-1.49099	8.14378e-09	-9.89405e-10	-1.47
160056853	chr6:160056853:G:A	4.53298e-27	-1.74967	-1.50018	2.7902e-11	-1.6459	-1.50253	2.16402e-09	-1.31058	-1.48471
160056875	chr6:160056875:C:T	2.59378e-26	-9.89405e-10	-1.50553	1.45161e-10	-9.89405e-10	-1.49929	7.89841e-09	-9.89405e-10	-1.50059
160056891	chr6:160056891:C:T	2.63659e-26	-9.89405e-10	-1.48916	1.45932e-10	-9.89405e-10	-1.49399	8.04399e-09	-9.89405e-10	-1.48233
160057038	chr6:160057038:T:C	2.57696e-26	-9.89405e-10	-1.51204	1.4273e-10	-9.89405e-10	-1.51618	7.78206e-09	-9.89405e-10	-1.51543
160057420	chr6:160057420:C:G	2.60012e-26	-9.89405e-10	-1.50309	1.43796e-10	-9.89405e-10	-1.50874	7.9213e-09	-9.89405e-10	-1.4977
160057440	chr6:160057440:C:T	4.22814e-25	1.2857	-9.24033e-10	1.26916e-09	0.66898	-9.24033e-10	5.40599e-08	0.422838	-9.24033e-10
160057496	chr6:160057496:C:A	6.62337e-26	-9.89405e-10	-0.568046	3.91694e-10	-9.89405e-10	-0.506648	2.16539e-08	-9.89405e-10	-0.49207
160057757	chr6:160057757:A:G	2.77542e-27	-2.25216	-1.48827	1.56826e-11	-2.22055	-1.50402	1.86792e-09	-1.42844	-1.51398
160058446	chr6:160058446:G:A	1.88235e-25	1.84828	-1.37182	1.82774e-09	2.44104	-1.40733	1.66298e-07	2.88646	-1.33993
160058538	chr6:160058538:G:A	2.7361e-26	-9.89405e-10	-1.45212	1.56799e-10	-9.89405e-10	-1.42216	8.29795e-09	-9.89405e-10	-1.45125
160058669	chr6:160058669:C:T	7.08856e-26	-9.89405e-10	-0.500168	4.24258e-10	-9.89405e-10	-0.426789	2.10915e-08	-9.89405e-10	-0.518383
160058757	chr6:160058757:A:G	2.01587e-25	1.88076	-1.33578	1.92606e-09	2.46284	-1.37674	1.69989e-07	2.87057	-1.30209
160058850	chr6:160058850:G:A	1.69841e-25	1.70108	-1.32746	1.64688e-09	2.29877	-1.36926	1.4084e-07	2.67283	-1.29247
160059814	chr6:160059814:G:T	4.04353e-26	-9.89405e-10	-1.06153	2.31154e-10	-9.89405e-10	-1.03405	1.19651e-08	-9.89405e-10	-1.08526
160059911	chr6:160059911:A:G	8.36068e-26	1.15044	-1.48555	2.0761e-10	0.314854	-1.45632	5.49144e-09	-0.403808	-1.46026
160059981	chr6:160059981:T:C	2.65265e-26	-9.89405e-10	-1.48309	1.46151e-10	-9.89405e-10	-1.49249	8.10473e-09	-9.89405e-10	-1.47481
160059985	chr6:160059985:G:A	3.04712e-26	-9.89405e-10	-1.34445	1.6593e-10	-9.89405e-10	-1.36556	9.18379e-09	-9.89405e-10	-1.34981
160060313	chr6:160060313:G:A	2.58314e-26	-9.89405e-10	-1.50965	1.45839e-10	-9.89405e-10	-1.49463	7.84637e-09	-9.89405e-10	-1.5072
160060530	chr6:160060530:G:A	3.16735e-26	-9.89405e-10	-1.30575	1.72092e-10	-9.89405e-10	-1.3291	9.54038e-09	-9.89405e-10	-1.31172
160060851	chr6:160060851:T:C	3.11375e-26	-9.89405e-10	-1.32282	1.76601e-10	-9.89405e-10	-1.30324	9.37672e-09	-9.89405e-10	-1.32902
160061343	chr6:160061343:T:G	2.60893e-26	-9.89405e-10	-1.49971	1.48215e-10	-9.89405e-10	-1.47846	7.93868e-09	-9.89405e-10	-1.49551
160061560	chr6:160061560:C:T	2.97641e-26	-9.89405e-10	-1.36793	1.60343e-10	-9.89405e-10	-1.39981	9.10271e-09	-9.89405e-10	-1.35868
160062007	chr6:160062007:A:G	2.96618e-26	-9.89405e-10	-1.37138	1.67181e-10	-9.89405e-10	-1.35805	8.98495e-09	-9.89405e-10	-1.3717
160062112	chr6:160062112:G:A	1.69589e-25	-0.0438614	0.416002	3.21533e-09	0.833021	0.765535	6.83641e-07	2.15273	0.807445
160062133	chr6:160062133:A:G	3.13811e-26	-0.133602	-1.18143	0.00123382	15.5043	-1.04808	7.60524e-09	-0.298456	-1.23996
160062238	chr6:160062238:A:G	2.60895e-26	-9.89405e-10	-1.4997	1.44173e-10	-9.89405e-10	-1.50612	7.95513e-09	-9.89405e-10	-1.49344
160062701	chr6:160062701:G:A	2.59232e-26	-9.89405e-10	-1.5061	1.43477e-10	-9.89405e-10	-1.51095	7.8945e-09	-9.89405e-10	-1.50109
160062868	chr6:160062868:A:T	2.61088e-26	-9.89405e-10	-1.49896	1.48384e-10	-9.89405e-10	-1.47733	7.94527e-09	-9.89405e-10	-1.49468
160063715	chr6:160063715:G:A	3.20511e-26	-9.89405e-10	-1.29391	1.7244e-10	-9.89405e-10	-1.32708	9.83258e-09	-9.89405e-10	-1.28155
160063806	chr6:160063806:T:A	8.6413e-26	-9.89405e-10	-0.302098	4.79919e-10	-9.89405e-10	-0.303512	2.78879e-08	-9.89405e-10	-0.239064
160064028	chr6:160064028:G:A	2.61024e-26	-0.110005	-1.3892	0.00109827	15.6428	-1.30292	6.44938e-09	-0.279466	-1.4238
160064162	chr6:160064162:A:G	1.40735e-26	-1.19148	-0.925461	7.29495e-11	-1.26756	-0.919802	7.29477e-09	-0.718021	-0.862076
160064518	chr6:160064518:G:A	3.39215e-26	-9.89405e-10	-1.23719	1.8025e-10	-9.89405e-10	-1.28278	1.01129e-08	-9.89405e-10	-1.25345
160064611	chr6:160064611:C:T	6.41318e-26	-9.89405e-10	-0.600295	3.34665e-10	-9.89405e-10	-0.663999	1.93325e-08	-9.89405e-10	-0.605466
160065051	chr6:160065051:A:G	7.63762e-27	-1.22468	-1.50347	4.44449e-11	-1.17673	-1.50615	1.73245e-09	-1.51235	-1.50537
160065053	chr6:160065053:G:A	3.00204e-26	-9.89405e-10	-1.35936	1.75429e-10	-9.89405e-10	-1.3099	9.15913e-09	-9.89405e-10	-1.3525
160065460	chr6:160065460:G:A	2.63423e-26	-1.49006	-9.24033e-10	1.30431e-10	-1.60629	-9.24033e-10	9.69443e-09	-1.2957	-9.24033e-10
160065568	chr6:160065568:C:G	2.78548e-26	-9.89405e-10	-1.43423	1.60186e-10	-9.89405e-10	-1.40079	8.45403e-09	-9.89405e-10	-1.43261
160065830	chr6:160065830:A:G	8.63224e-27	-1.1034	-1.50233	3.99657e-11	-1.28305	-1.50606	2.11398e-09	-1.33384	-1.48484
160065899	chr6:160065899:C:T	2.87015e-27	-2.30536	-1.40151	2.2719e-11	-1.96095	-1.39298	0.000153355	9.71849	-1.34524
160066083	chr6:160066083:C:T	3.04537e-26	-9.89405e-10	-1.34503	1.645e-10	-9.89405e-10	-1.37422	9.32583e-09	-9.89405e-10	-1.33447
160066101	chr6:160066101:G:A	6.78306e-27	-2.25173	-0.595078	3.64869e-11	-2.35396	-0.526217	1.66472e-08	0.399368	-1.15438
160066129	chr6:160066129:C:T	2.87398e-26	-9.89405e-10	-1.40295	1.61734e-10	-9.89405e-10	-1.39118	8.69856e-09	-9.89405e-10	-1.4041
160066250	chr6:160066250:C:T	2.90783e-26	-9.89405e-10	-1.39124	1.63767e-10	-9.89405e-10	-1.37868	8.80184e-09	-9.89405e-10	-1.39229
160067212	chr6:160067212:C:T	2.63778e-26	-9.89405e-10	-1.48871	1.45992e-10	-9.89405e-10	-1.49358	8.04748e-09	-9.89405e-10	-1.4819
160067464	chr6:160067464:G:A	8.31354e-26	-9.89405e-10	-0.340765	4.58028e-10	-9.89405e-10	-0.3502	2.61085e-08	-9.89405e-10	-0.304994
160067839	chr6:160067839:G:A	1.53024e-25	-0.286752	0.556108	2.92559e-09	0.550764	0.953356	5.88792e-07	1.81091	0.999905
160068183	chr6:160068183:CAG:C	8.97156e-26	1.22533	-1.48992	4.12424e-10	1.02993	-1.48501	6.9567e-08	2.12892	-1.45388
160068194	chr6:160068194:A:G	2.99006e-26	-9.89405e-10	-1.36336	1.64621e-10	-9.89405e-10	-1.37349	9.04681e-09	-9.89405e-10	-1.36484
160068682	chr6:160068682:A:T	2.85936e-26	-9.89405e-10	-1.40805	1.56467e-10	-9.89405e-10	-1.42428	8.62572e-09	-9.89405e-10	-1.41251
160068691	chr6:160068691:A:G	2.75863e-26	-9.89405e-10	-1.44392	1.51419e-10	-9.89405e-10	-1.45708	8.32845e-09	-9.89405e-10	-1.44758
160068712	chr6:160068712:G:C	2.75024e-26	-0.0599738	-1.38699	2.32468e-11	-1.98942	-1.34154	1.69709e-08	0.716098	-1.45185
160068906	chr6:160068906:G:A	2.77621e-26	-9.89405e-10	-1.43757	1.52292e-10	-9.89405e-10	-1.45133	8.38072e-09	-9.89405e-10	-1.44132
160069063	chr6:160069063:G:A	2.30576e-26	-0.606661	-1.01658	2.51872e-10	0.0848578	-1.03307	4.93888e-08	1.28701	-0.95454
160069066	chr6:160069066:T:C	2.63844e-26	-9.89405e-10	-1.48846	1.46028e-10	-9.89405e-10	-1.49333	8.05011e-09	-9.89405e-10	-1.48157
160069142	chr6:160069142:G:A	8.74094e-25	3.52825	-1.5163	2.1895e-10	0.412822	-1.50111	4.73229e-06	6.39624	-1.50133
160069282	chr6:160069282:C:T	1.9517e-26	-0.274774	-1.51518	1.81569e-11	-2.06823	-1.50984	1.24988e-08	0.469366	-1.51099
160069561	chr6:160069561:A:C	2.58893e-26	-9.89405e-10	-1.5074	1.46413e-10	-9.89405e-10	-1.4907	7.88673e-09	-9.89405e-10	-1.50207
160069628	chr6:160069628:TC:T	2.5675e-26	-9.89405e-10	-1.51572	1.42912e-10	-9.89405e-10	-1.5149	7.77761e-09	-9.89405e-10	-1.51601
160069698	chr6:160069698:C:T	2.62332e-26	-9.89405e-10	-1.49421	1.4873e-10	-9.89405e-10	-1.475	7.92551e-09	-9.89405e-10	-1.49717
160070709	chr6:160070709:A:G	1.27942e-24	3.90793	-1.515	2.7881e-10	0.660483	-1.50708	7.81977e-06	6.888	-1.49085
160070711	chr6:160070711:G:A	2.60208e-26	-9.89405e-10	-1.50234	1.43883e-10	-9.89405e-10	-1.50813	7.93001e-09	-9.89405e-10	-1.4966
160070970	chr6:160070970:G:A	2.60585e-26	-9.89405e-10	-1.50089	1.44411e-10	-9.89405e-10	-1.50447	7.93756e-09	-9.89405e-10	-1.49565
160071149	chr6:160071149:C:A	4.5614e-25	2.87118	-1.50962	1.17463e-10	-0.239023	-1.47198	2.92738e-08	1.32515	-1.51571
160071581	chr6:160071581:T:C	1.41496e-26	-0.719321	-1.39223	0.000156892	13.676	-1.2821	3.73288e-09	-0.837883	-1.41219
160071728	chr6:160071728:A:C	6.02932e-26	-9.89405e-10	-0.662016	3.55666e-10	-9.89405e-10	-0.603139	1.96591e-08	-9.89405e-10	-0.588716
160071768	chr6:160071768:C:T	3.08564e-26	-9.89405e-10	-1.33189	1.7348e-10	-9.89405e-10	-1.32107	9.29372e-09	-9.89405e-10	-1.33792
160072339	chr6:160072339:TC:T	2.98523e-26	-9.89405e-10	-1.36497	1.61574e-10	-9.89405e-10	-1.39217	9.13879e-09	-9.89405e-10	-1.35473
160072696	chr6:160072696:G:A	6.52371e-26	-9.89405e-10	-0.583208	3.85794e-10	-9.89405e-10	-0.521826	2.13452e-08	-9.89405e-10	-0.50643
160072802	chr6:160072802:G:A	1.46725e-26	-0.620253	-1.45501	0.000221494	14.1259	-1.38715	3.78602e-09	-0.763721	-1.47222
160072936	chr6:160072936:T:C	2.60386e-26	-9.89405e-10	-1.50165	1.47759e-10	-9.89405e-10	-1.48155	7.91743e-09	-9.89405e-10	-1.49819
160073036	chr6:160073036:C:T	6.86488e-27	-1.4464	-1.38842	4.11292e-11	-1.39692	-1.36349	1.64163e-09	-1.70221	-1.36936
160073377	chr6:160073377:A:G	5.17863e-27	-1.6607	-1.456	2.09076e-11	-2.24951	-1.18751	1.69338e-09	-1.86582	-1.17471
160073489	chr6:160073489:C:T	2.5195e-26	-0.0205122	-1.51408	1.06569e-10	-0.294212	-1.51413	3.77641e-08	1.57908	-1.51498
160073896	chr6:160073896:A:G	2.63718e-26	-9.89405e-10	-1.48894	1.45965e-10	-9.89405e-10	-1.49376	8.0458e-09	-9.89405e-10	-1.4821
160074035	chr6:160074035:T:G	5.82066e-26	-9.89405e-10	-0.697238	3.36213e-10	-9.89405e-10	-0.659384	1.71883e-08	-9.89405e-10	-0.723029
160074041	chr6:160074041:G:A	2.90371e-26	-9.89405e-10	-1.39266	1.63538e-10	-9.89405e-10	-1.38009	8.78663e-09	-9.89405e-10	-1.39402
160074158	chr6:160074158:G:A	3.09174e-26	-9.89405e-10	-1.32992	1.75433e-10	-9.89405e-10	-1.30987	9.31548e-09	-9.89405e-10	-1.33558
160074213	chr6:160074213:G:T	7.43099e-27	-1.2717	-1.48388	4.27245e-11	-1.23424	-1.48811	1.68874e-09	-1.55652	-1.48676
160074313	chr6:160074313:G:A	2.68968e-26	-0.501234	-0.967996	2.93536e-10	0.190876	-0.986004	6.07187e-08	1.44256	-0.903559
160074365	chr6:160074365:C:G	4.78774e-26	-9.89405e-10	-0.892592	2.7547e-10	-9.89405e-10	-0.858651	1.42137e-08	-9.89405e-10	-0.913047
160074575	chr6:160074575:A:G	2.50887e-26	-0.031002	-1.50782	2.36007e-11	-1.80017	-1.51569	1.69074e-08	0.75327	-1.49278
160075023	chr6:160075023:G:A	3.92793e-27	-2.03124	-1.36189	2.0731e-11	-2.16118	-1.28432	1.02798e-09	-2.1595	-1.38016
160075169	chr6:160075169:C:T	2.63718e-26	-9.89405e-10	-1.48894	1.45965e-10	-9.89405e-10	-1.49376	8.0458e-09	-9.89405e-10	-1.4821
160075211	chr6:160075211:T:G	1.25436e-24	3.88941	-1.51626	2.76346e-10	0.642235	-1.49771	7.41538e-06	6.84702	-1.50296
160075333	chr6:160075333:C:T	2.63183e-26	-9.89405e-10	-1.49097	1.49774e-10	-9.89405e-10	-1.468	8.00165e-09	-9.89405e-10	-1.48761
160075400	chr6:160075400:C:T	1.1472e-25	1.49708	-1.51583	2.5969e-10	0.596122	-1.51376	6.75584e-09	-0.142216	-1.51463
160075673	chr6:160075673:C:T	3.44156e-26	-9.89405e-10	-1.22272	1.89083e-10	-9.89405e-10	-1.23495	1.06875e-08	-9.89405e-10	-1.19818
160075785	chr6:160075785:T:C	7.44775e-27	-1.6753	-1.07803	6.02123e-06	10.0428	-0.909123	2.06028e-09	-1.74383	-1.10058
160075935	chr6:160075935:C:T	5.94813e-26	-9.89405e-10	-0.675574	3.50741e-10	-9.89405e-10	-0.617082	1.94939e-08	-9.89405e-10	-0.597151
160076070	chr6:160076070:C:T	6.48594e-26	-9.89405e-10	-0.589014	3.87064e-10	-9.89405e-10	-0.518541	1.9312e-08	-9.89405e-10	-0.606531
160076183	chr6:160076183:G:A	2.73548e-26	-9.89405e-10	-1.45234	1.50284e-10	-9.89405e-10	-1.4646	8.2653e-09	-9.89405e-10	-1.45519
160076510	chr6:160076510:C:T	7.90632e-27	-1.64671	-1.04686	6.82216e-06	10.1312	-0.87267	2.18104e-09	-1.7167	-1.07076
160076607	chr6:160076607:A:T	2.566e-26	-9.89405e-10	-1.5163	1.42735e-10	-9.89405e-10	-1.51614	7.77613e-09	-9.89405e-10	-1.5162
160076690	chr6:160076690:G:A	3.72488e-26	-9.89405e-10	-1.14362	2.09702e-10	-9.89405e-10	-1.13144	2.31097e-08	-9.89405e-10	-0.427004
160076814	chr6:160076814:AAT:A	2.76673e-27	-2.29749	-1.44608	1.83387e-11	-2.11565	-1.45246	5.33283e-07	3.85839	-1.1466
160076858	chr6:160076858:C:T	4.89556e-25	0.0955195	1.33674	9.68482e-09	0.965715	1.73547	2.1439e-06	2.33575	1.76738
160077012	chr6:160077012:GAC:G	6.22152e-26	-9.89405e-10	-0.630636	3.67387e-10	-9.89405e-10	-0.570714	2.03705e-08	-9.89405e-10	-0.553167
160077017	chr6:160077017:G:A	2.41686e-26	-0.0701984	-1.50598	1.01946e-10	-0.348908	-1.50378	3.49882e-08	1.50371	-1.51595
160077386	chr6:160077386:A:G	6.48594e-26	-9.89405e-10	-0.589014	3.87064e-10	-9.89405e-10	-0.518541	1.9312e-08	-9.89405e-10	-0.606531
160077454	chr6:160077454:G:T	2.73564e-26	-9.89405e-10	-1.45229	1.54608e-10	-9.89405e-10	-1.43624	8.23591e-09	-9.89405e-10	-1.45875
160078181	chr6:160078181:C:T	5.2977e-26	-9.89405e-10	-0.791378	3.03111e-10	-9.89405e-10	-0.76303	1.54273e-08	-9.89405e-10	-0.831117
160078349	chr6:160078349:C:T	4.93867e-26	-9.89405e-10	-0.861555	2.74795e-10	-9.89405e-10	-0.861105	1.40244e-08	-9.89405e-10	-0.92646
160078369	chr6:160078369:C:T	2.81784e-26	-9.89405e-10	-1.42268	1.58449e-10	-9.89405e-10	-1.41169	8.50793e-09	-9.89405e-10	-1.42626
160078533	chr6:160078533:T:C	6.94221e-27	-1.37195	-1.45167	1.39497e-11	-2.34178	-1.4999	7.97677e-09	-0.0665532	-1.42417
160078637	chr6:160078637:G:A	6.48594e-26	-9.89405e-10	-0.589014	3.87064e-10	-9.89405e-10	-0.518541	1.9312e-08	-9.89405e-10	-0.606531
160078704	chr6:160078704:A:G	9.79616e-25	3.63646	-1.51054	2.37035e-10	0.466348	-1.47527	5.40584e-06	6.54215	-1.51417
160078845	chr6:160078845:T:C	2.57779e-26	-9.89405e-10	-1.51172	1.45276e-10	-9.89405e-10	-1.49849	7.82755e-09	-9.89405e-10	-1.50961
160079089	chr6:160079089:T:A	2.64627e-26	-9.89405e-10	-1.4855	1.46913e-10	-9.89405e-10	-1.48729	8.0957e-09	-9.89405e-10	-1.47592
160079205	chr6:160079205:G:A	2.56603e-26	-9.89405e-10	-1.51629	1.4289e-10	-9.89405e-10	-1.51505	7.79492e-09	-9.89405e-10	-1.51378
160079360	chr6:160079360:C:G	2.5675e-26	-9.89405e-10	-1.51572	1.42912e-10	-9.89405e-10	-1.5149	7.77761e-09	-9.89405e-10	-1.51601
160079554	chr6:160079554:G:A	2.63718e-26	-9.89405e-10	-1.48894	1.45965e-10	-9.89405e-10	-1.49376	8.0458e-09	-9.89405e-10	-1.4821
160079596	chr6:160079596:G:A	2.56764e-26	-9.89405e-10	-1.51566	1.43002e-10	-9.89405e-10	-1.51427	7.77549e-09	-9.89405e-10	-1.51628
160079780	chr6:160079780:C:T	2.60553e-26	-9.89405e-10	-1.50102	1.47924e-10	-9.89405e-10	-1.48043	7.92436e-09	-9.89405e-10	-1.49731
160079925	chr6:160079925:C:G	2.56619e-26	-9.89405e-10	-1.51623	1.42779e-10	-9.89405e-10	-1.51583	7.77531e-09	-9.89405e-10	-1.5163
160080143	chr6:160080143:G:A	2.70945e-26	-9.89405e-10	-1.46191	1.49683e-10	-9.89405e-10	-1.46861	8.22386e-09	-9.89405e-10	-1.46022
160080166	chr6:160080166:A:G	4.73928e-25	-9.89405e-10	1.39982	2.56461e-09	-9.89405e-10	1.37243	1.60388e-07	-9.89405e-10	1.51034
160080675	chr6:160080675:C:T	6.2374e-25	3.17515	-1.50065	1.72694e-10	0.189851	-1.51546	3.30172e-06	5.99549	-1.46054
160080733	chr6:160080733:TG:T	1.71812e-26	-0.470228	-1.44719	0.000335519	14.5159	-1.36182	4.4707e-09	-0.607913	-1.4618
160080987	chr6:160080987:G:A	1.42048e-26	-2.10765	-9.24033e-10	8.81481e-11	-1.99811	-9.24033e-10	6.19099e-08	0.558424	-9.24033e-10
160081152	chr6:160081152:A:G	2.56969e-26	-9.89405e-10	-1.51486	1.43187e-10	-9.89405e-10	-1.51298	7.77767e-09	-9.89405e-10	-1.516
160081428	chr6:160081428:A:T	3.09731e-26	0.179782	-1.5079	1.26216e-10	-0.134316	-1.50482	4.75658e-08	1.81085	-1.51599
160081695	chr6:160081695:T:C	1.21538e-24	3.85785	-1.51628	2.70603e-10	0.625533	-1.50201	7.13658e-06	6.80625	-1.50051
160081697	chr6:160081697:C:T	3.50197e-26	-9.89405e-10	-1.20533	1.98679e-10	-9.89405e-10	-1.18544	1.03163e-08	-9.89405e-10	-1.23353
160082039	chr6:160082039:A:G	2.93968e-26	-9.89405e-10	-1.38035	1.65016e-10	-9.89405e-10	-1.37109	8.85631e-09	-9.89405e-10	-1.38613
160082278	chr6:160082278:T:A	2.9394e-26	-9.89405e-10	-1.38045	1.65001e-10	-9.89405e-10	-1.37118	8.85546e-09	-9.89405e-10	-1.38622
160082356	chr6:160082356:C:T	2.93377e-26	-9.89405e-10	-1.38236	1.64678e-10	-9.89405e-10	-1.37314	8.83934e-09	-9.89405e-10	-1.38804
160082773	chr6:160082773:A:G	2.62332e-26	-9.89405e-10	-1.49421	1.4873e-10	-9.89405e-10	-1.475	7.92551e-09	-9.89405e-10	-1.49717
160082814	chr6:160082814:T:C	6.52706e-26	-9.89405e-10	-0.582695	3.86004e-10	-9.89405e-10	-0.521282	2.13565e-08	-9.89405e-10	-0.505901
160082862	chr6:160082862:C:T	3.28247e-26	0.24623	-1.51629	1.35054e-10	-0.0551632	-1.51629	5.33535e-08	1.91836	-1.50868
160082879	chr6:160082879:C:T	2.63261e-26	-9.89405e-10	-1.49068	1.45229e-10	-9.89405e-10	-1.49882	8.03562e-09	-9.89405e-10	-1.48337
160083612	chr6:160083612:C:T	2.60279e-26	-9.89405e-10	-1.50207	1.46075e-10	-9.89405e-10	-1.49301	7.82104e-09	-9.89405e-10	-1.51044
160084128	chr6:160084128:C:T	2.56626e-26	-9.89405e-10	-1.5162	1.42713e-10	-9.89405e-10	-1.51629	7.77824e-09	-9.89405e-10	-1.51592
160084175	chr6:160084175:A:G	1.20846e-25	-0.0494764	0.0827577	2.14525e-09	0.795256	0.398627	4.60494e-07	2.13101	0.434032
160084280	chr6:160084280:G:C	1.87195e-26	-0.407415	-1.42425	0.000825791	15.3999	-1.34515	4.79487e-09	-0.559986	-1.43972
160084330	chr6:160084330:T:C	6.51348e-26	-9.89405e-10	-0.584777	3.85172e-10	-9.89405e-10	-0.523441	2.13102e-08	-9.89405e-10	-0.508067
160084499	chr6:160084499:G:A	1.51676e-26	-0.558423	-1.48365	0.000289015	14.4378	-1.43294	3.9326e-09	-0.699331	-1.49862
160084779	chr6:160084779:G:A	5.87106e-26	-9.89405e-10	-0.688616	3.46072e-10	-9.89405e-10	-0.630483	1.91085e-08	-9.89405e-10	-0.617122
160084890	chr6:160084890:T:C	2.8224e-26	-9.89405e-10	-1.42106	1.58234e-10	-9.89405e-10	-1.41306	8.51037e-09	-9.89405e-10	-1.42597
160085244	chr6:160085244:A:AGATATGATTGCCT	4.60228e-26	-9.89405e-10	-0.932098	2.64464e-10	-9.89405e-10	-0.899423	1.36751e-08	-9.89405e-10	-0.951675
160085430	chr6:160085430:G:A	2.70677e-26	0.0520105	-1.51491	1.13182e-10	-0.233481	-1.51465	4.11704e-08	1.66455	-1.51409
160085479	chr6:160085479:T:C	7.77693e-27	-1.59559	-1.11449	3.8342e-11	-1.72512	-1.10547	3.52027e-09	-1.25252	-1.05619
160085496	chr6:160085496:G:A	3.00328e-26	-9.89405e-10	-1.35895	1.62455e-10	-9.89405e-10	-1.38673	9.19621e-09	-9.89405e-10	-1.34846
160085723	chr6:160085723:C:T	3.24023e-26	0.233289	-1.5163	1.35671e-10	-0.0506061	-1.51629	5.31731e-08	1.91642	-1.51012
160085733	chr6:160085733:C:T	2.65883e-26	-9.89405e-10	-1.48076	1.56846e-10	-9.89405e-10	-1.42186	8.02947e-09	-9.89405e-10	-1.48414
160085852	chr6:160085852:G:A	8.36894e-26	-9.89405e-10	-0.334123	4.61268e-10	-9.89405e-10	-0.34315	2.63032e-08	-9.89405e-10	-0.297563
160086070	chr6:160086070:C:T	6.2832e-26	-9.89405e-10	-0.620771	3.73516e-10	-9.89405e-10	-0.554169	1.86038e-08	-9.89405e-10	-0.643889
160086266	chr6:160086266:A:G	1.15696e-24	3.80772	-1.51541	2.60289e-10	0.591951	-1.50729	6.76158e-06	6.74554	-1.49379
160086446	chr6:160086446:A:G	8.63062e-25	3.49215	-1.4929	2.26833e-10	0.39531	-1.44823	4.56688e-06	6.37407	-1.51474
160086855	chr6:160086855:A:G	5.35921e-26	-0.12048	-0.659354	6.16913e-10	0.631014	-0.683417	1.40566e-07	1.96518	-0.586763
160086971	chr6:160086971:C:T	2.56616e-26	-9.89405e-10	-1.51624	1.42716e-10	-9.89405e-10	-1.51628	7.77768e-09	-9.89405e-10	-1.516
160087081	chr6:160087081:G:A	1.43283e-26	-0.670313	-1.42868	0.000184786	13.892	-1.33442	3.84996e-09	-0.775083	-1.44411
160087089	chr6:160087089:T:C	2.63936e-26	-9.89405e-10	-1.48812	1.46074e-10	-9.89405e-10	-1.49301	8.05314e-09	-9.89405e-10	-1.48119
160087140	chr6:160087140:T:C	1.34621e-24	3.90136	-1.45755	2.78347e-10	0.654226	-1.50249	8.29446e-06	6.84202	-1.38593
160087589	chr6:160087589:C:T	1.40867e-26	-0.725245	-1.39076	0.000209182	13.9848	-1.30326	3.60357e-09	-0.862118	-1.42321
160087696	chr6:160087696:T:G	2.63718e-26	-9.89405e-10	-1.48894	1.45965e-10	-9.89405e-10	-1.49376	8.0458e-09	-9.89405e-10	-1.4821
160087767	chr6:160087767:C:T	3.24995e-26	-9.89405e-10	-1.28001	1.74004e-10	-9.89405e-10	-1.31805	9.7003e-09	-9.89405e-10	-1.2951
160088761	chr6:160088761:T:C	2.57284e-26	-9.89405e-10	-1.51364	1.43315e-10	-9.89405e-10	-1.51209	7.79098e-09	-9.89405e-10	-1.51429
160088876	chr6:160088876:T:C	2.77473e-26	-9.89405e-10	-1.4381	1.55963e-10	-9.89405e-10	-1.42751	8.36004e-09	-9.89405e-10	-1.44379
160089029	chr6:160089029:C:T	2.61562e-26	-9.89405e-10	-1.49715	1.4446e-10	-9.89405e-10	-1.50413	7.96368e-09	-9.89405e-10	-1.49236
160089070	chr6:160089070:G:A	2.61796e-26	-9.89405e-10	-1.49625	1.47206e-10	-9.89405e-10	-1.4853	7.85179e-09	-9.89405e-10	-1.50651
160089741	chr6:160089741:T:C	2.81506e-26	-9.89405e-10	-1.42367	1.57805e-10	-9.89405e-10	-1.41577	8.48867e-09	-9.89405e-10	-1.42852
160089792	chr6:160089792:G:C	2.69205e-26	-9.89405e-10	-1.46835	1.48015e-10	-9.89405e-10	-1.47982	8.24186e-09	-9.89405e-10	-1.45803
160090217	chr6:160090217:C:T	3.25191e-26	-9.89405e-10	-1.27941	1.74721e-10	-9.89405e-10	-1.31394	9.98257e-09	-9.89405e-10	-1.26641
160090218	chr6:160090218:T:A	1.17828e-24	3.82585	-1.51527	2.63741e-10	0.605544	-1.50771	6.91396e-06	6.76692	-1.49288
160090322	chr6:160090322:G:A	2.67414e-26	0.0411616	-1.51618	1.1212e-10	-0.24146	-1.5161	4.0766e-08	1.65149	-1.5109
160090387	chr6:160090387:C:T	2.57115e-26	-9.89405e-10	-1.5143	1.43194e-10	-9.89405e-10	-1.51293	7.78662e-09	-9.89405e-10	-1.51485
160090523	chr6:160090523:G:A	2.75659e-26	-9.89405e-10	-1.44466	1.55496e-10	-9.89405e-10	-1.43051	8.30169e-09	-9.89405e-10	-1.4508
160090848	chr6:160090848:G:T	2.90943e-26	-1.39069	-9.24033e-10	1.3447e-10	-1.57579	-9.24033e-10	1.01674e-08	-1.24807	-9.24033e-10
160092251	chr6:160092251:G:C	1.98741e-26	-1.77182	-9.24033e-10	1.59709e-10	-1.40378	-9.24033e-10	1.02511e-08	-1.23987	-9.24033e-10
160092380	chr6:160092380:G:C	2.02347e-26	-0.298335	-1.4555	0.000591411	15.0976	-1.37668	5.23109e-09	-0.439774	-1.47286
160092611	chr6:160092611:T:A	9.82952e-27	-1.37208	-1.10377	1.9917e-05	11.2476	-0.917658	2.69474e-09	-1.44889	-1.12706
160092867	chr6:160092867:T:C	2.84293e-26	-9.89405e-10	-1.41382	1.59423e-10	-9.89405e-10	-1.40557	8.56999e-09	-9.89405e-10	-1.41899
160093251	chr6:160093251:A:G	2.13208e-22	8.76898	-1.26019	8.56493e-08	6.19382	-1.31293	4.91233e-06	6.21847	-1.28622
160093529	chr6:160093529:A:G	2.56751e-26	-9.89405e-10	-1.51571	1.42727e-10	-9.89405e-10	-1.5162	7.78167e-09	-9.89405e-10	-1.51548
160094113	chr6:160094113:G:A	1.45023e-26	-0.92888	-1.15805	9.38315e-11	-0.855678	-1.07995	3.12505e-09	-1.2522	-1.17561
160094220	chr6:160094220:A:G	2.62411e-26	-9.89405e-10	-1.49391	1.49487e-10	-9.89405e-10	-1.46992	7.98635e-09	-9.89405e-10	-1.48952
160095111	chr6:160095111:C:A	2.61384e-26	-9.89405e-10	-1.49783	1.45958e-10	-9.89405e-10	-1.49381	7.90547e-09	-9.89405e-10	-1.4997
160095416	chr6:160095416:C:G	2.5872e-26	-9.89405e-10	-1.50807	1.46232e-10	-9.89405e-10	-1.49193	7.86009e-09	-9.89405e-10	-1.50546
160095725	chr6:160095725:A:C	2.80736e-26	-9.89405e-10	-1.42641	1.61762e-10	-9.89405e-10	-1.391	8.45639e-09	-9.89405e-10	-1.43233
160096062	chr6:160096062:C:T	2.54496e-26	-0.204124	-1.32041	2.90301e-10	0.52441	-1.33062	5.68256e-08	1.75547	-1.28274
160096449	chr6:160096449:C:T	9.80343e-27	-1.07649	-1.40201	1.42869e-11	-2.35264	-1.46515	1.24112e-08	0.315287	-1.36394
160096856	chr6:160096856:C:T	1.11826e-24	3.77445	-1.51616	2.65986e-10	0.610327	-1.50401	6.45112e-06	6.70579	-1.50103
160096937	chr6:160096937:T:C	1.80059e-26	-1.87054	-9.24033e-10	1.0102e-10	-1.86181	-9.24033e-10	1.32703e-07	1.32086	-9.24033e-10
160097263	chr6:160097263:A:C	2.64345e-26	-9.89405e-10	-1.48657	1.48485e-10	-9.89405e-10	-1.47665	8.00296e-09	-9.89405e-10	-1.48744
160097296	chr6:160097296:T:C	4.46523e-26	-9.89405e-10	-0.96233	2.46257e-10	-9.89405e-10	-0.970756	1.42356e-08	-9.89405e-10	-0.911511
160097335	chr6:160097335:T:C	4.41793e-27	-1.77542	-1.50014	1.43035e-11	-2.30071	-1.51592	1.14814e-09	-1.93639	-1.49272
160097336	chr6:160097336:T:G	2.72038e-26	-9.89405e-10	-1.45788	1.49261e-10	-9.89405e-10	-1.47144	8.32536e-09	-9.89405e-10	-1.44795
160097393	chr6:160097393:C:T	2.78266e-26	-9.89405e-10	-1.43524	1.54942e-10	-9.89405e-10	-1.43408	8.66404e-09	-9.89405e-10	-1.40807
160097494	chr6:160097494:T:C	1.0509e-26	-0.909468	-1.49954	4.90605e-11	-1.0801	-1.50398	8.55254e-09	0.0886409	-1.50967
160098196	chr6:160098196:G:A	4.57505e-26	0.175338	-1.11337	1.95086e-10	-0.148903	-1.05479	4.0904e-08	1.16642	-1.02245
160098244	chr6:160098244:T:C	4.91516e-27	-1.75917	-1.40974	2.44723e-11	-2.20849	-1.0711	2.10588e-09	-1.77863	-1.0439
160098305	chr6:160098305:G:A	3.61735e-26	-9.89405e-10	-1.17291	2.04164e-10	-9.89405e-10	-1.15821	1.08676e-08	-9.89405e-10	-1.18147
160099435	chr6:160099435:C:T	4.01527e-26	-9.89405e-10	-1.06855	2.16353e-10	-9.89405e-10	-1.10022	1.20959e-08	-9.89405e-10	-1.07439
160099713	chr6:160099713:G:A	3.22373e-26	-9.89405e-10	-1.28811	1.9082e-10	-9.89405e-10	-1.2258	9.8097e-09	-9.89405e-10	-1.28388
160099774	chr6:160099774:A:G	7.92248e-26	0.837411	-1.22636	1.93865e-10	0.0245042	-1.23447	3.49008e-08	1.28409	-1.29884
160100258	chr6:160100258:A:G	3.83753e-26	-9.89405e-10	-1.11382	2.08071e-10	-9.89405e-10	-1.13925	1.16314e-08	-9.89405e-10	-1.11355
160100544	chr6:160100544:T:C	3.52705e-26	-9.89405e-10	-1.19819	2.01539e-10	-9.89405e-10	-1.17115	1.06624e-08	-9.89405e-10	-1.20053
160100646	chr6:160100646:T:C	3.73243e-26	-9.89405e-10	-1.14159	2.1394e-10	-9.89405e-10	-1.11144	1.1164e-08	-9.89405e-10	-1.15456
160101304	chr6:160101304:C:T	4.12184e-26	-9.89405e-10	-1.04235	2.50607e-10	-9.89405e-10	-0.953243	1.25853e-08	-9.89405e-10	-1.03473
160101871	chr6:160101871:G:A	5.13367e-26	-9.89405e-10	-0.82283	2.95943e-10	-9.89405e-10	-0.786964	1.55239e-08	-9.89405e-10	-0.824874
160102139	chr6:160102139:C:G	6.28967e-26	0.190251	-0.809993	1.24682e-09	1.22396	-0.572737	2.48399e-07	2.49936	-0.551583
160102223	chr6:160102223:C:T	3.06486e-26	0.0214642	-1.36011	8.41642e-11	-0.680864	-1.3635	1.26951e-08	0.388769	-1.41481
160102689	chr6:160102689:C:T	9.7662e-26	-9.89405e-10	-0.179723	5.64549e-10	-9.89405e-10	-0.141102	2.92302e-08	-9.89405e-10	-0.192054
160102872	chr6:160102872:G:A	2.7521e-26	-9.89405e-10	-1.44629	1.49819e-10	-9.89405e-10	-1.4677	8.40525e-09	-9.89405e-10	-1.4384
160103123	chr6:160103123:G:A	2.91864e-26	-9.89405e-10	-1.38753	1.60611e-10	-9.89405e-10	-1.39814	8.96351e-09	-9.89405e-10	-1.37409
160103130	chr6:160103130:G:A	6.8212e-26	-9.89405e-10	-0.538615	3.59788e-10	-9.89405e-10	-0.591617	1.58714e-08	-9.89405e-10	-0.802735
160103304	chr6:160103304:C:G	5.78015e-24	4.35881	-0.457863	5.57919e-08	4.79469	-0.342432	7.0887e-06	5.51028	-0.211279
160103340	chr6:160103340:G:A	2.82246e-26	-9.89405e-10	-1.42104	1.59298e-10	-9.89405e-10	-1.40636	8.48503e-09	-9.89405e-10	-1.42895
160103546	chr6:160103546:C:G	1.6027e-25	1.81151	-1.49589	5.67998e-11	-0.922338	-1.51526	1.32059e-07	2.76372	-1.44773
160103639	chr6:160103639:A:G	2.21265e-25	2.15435	-1.51622	6.97577e-11	-0.728764	-1.50334	1.80008e-07	3.12619	-1.50044
160104155	chr6:160104155:G:A	6.11368e-25	1.44344	0.21102	1.05487e-08	2.33886	0.447764	4.50277e-07	2.13726	0.405344
160104169	chr6:160104169:A:G	5.07228e-26	-9.89405e-10	-0.83486	2.92557e-10	-9.89405e-10	-0.798471	1.53796e-08	-9.89405e-10	-0.834215
160105425	chr6:160105425:A:G	1.0469e-25	-9.89405e-10	-0.110232	5.4377e-10	-9.89405e-10	-0.178603	3.15567e-08	-9.89405e-10	-0.115469
160105606	chr6:160105606:G:A	1.22694e-25	0.610847	-0.562387	0.0478986	18.3426	-0.22742	3.1246e-08	0.481989	-0.607352
160105872	chr6:160105872:TCAAA:T	5.84921e-24	4.25478	-0.34195	5.50218e-08	4.67538	-0.237022	7.26416e-06	5.3996	-0.0761442
160106143	chr6:160106143:C:T	3.6249e-26	-9.89405e-10	-1.17082	1.92462e-10	-9.89405e-10	-1.21723	1.0744e-08	-9.89405e-10	-1.19291
160106219	chr6:160106219:C:T	1.96574e-25	-9.89405e-10	0.519804	1.19336e-09	-9.89405e-10	0.607399	6.16499e-08	-9.89405e-10	0.554216
160106664	chr6:160106664:T:C	2.78372e-26	-9.89405e-10	-1.43486	1.54464e-10	-9.89405e-10	-1.43717	8.49087e-09	-9.89405e-10	-1.42826
160106709	chr6:160106709:G:C	1.24256e-25	-9.89405e-10	0.06111	6.42856e-10	-9.89405e-10	-0.0112092	3.70598e-08	-9.89405e-10	0.045278
160107025	chr6:160107025:T:C	1.80449e-26	-0.492149	-1.37622	2.07966e-11	-1.99261	-1.44973	9.33364e-09	-0.02063	-1.313
160107201	chr6:160107201:G:C	2.61345e-26	-9.89405e-10	-1.49798	1.4431e-10	-9.89405e-10	-1.50517	7.97513e-09	-9.89405e-10	-1.49093
160107602	chr6:160107602:T:G	2.37575e-26	-1.59334	-9.24033e-10	1.1587e-10	-1.72466	-9.24033e-10	1.15595e-08	-1.11975	-9.24033e-10
160108202	chr6:160108202:G:A	3.39497e-26	-9.89405e-10	-1.23636	1.83286e-10	-9.89405e-10	-1.26608	1.04916e-08	-9.89405e-10	-1.21668
160108205	chr6:160108205:T:A	5.56154e-26	-9.89405e-10	-0.742775	3.27393e-10	-9.89405e-10	-0.685968	1.69751e-08	-9.89405e-10	-0.735509
160108260	chr6:160108260:C:T	7.72079e-26	-9.89405e-10	-0.414734	4.17438e-10	-9.89405e-10	-0.442994	2.32865e-08	-9.89405e-10	-0.419381
160108389	chr6:160108389:A:C	8.12395e-25	1.11256	0.826193	1.36073e-08	1.96471	1.07652	6.00889e-07	1.78383	1.04733
160108624	chr6:160108624:ATTCCT:A	4.04545e-26	-9.89405e-10	-1.06106	2.41647e-10	-9.89405e-10	-0.989653	1.21229e-08	-9.89405e-10	-1.07216
160108663	chr6:160108663:C:T	1.61782e-26	-0.658775	-1.31879	2.01459e-11	-2.06531	-1.40882	8.07303e-09	-0.227186	-1.25154
160108778	chr6:160108778:G:A	8.22193e-25	1.07793	0.872809	1.37307e-08	1.92394	1.12631	6.02081e-07	1.73734	1.09579
160109594	chr6:160109594:T:C	1.8075e-26	-0.589125	-1.27758	2.14209e-11	-2.03422	-1.37854	9.6005e-09	-0.106191	-1.19925
160109605	chr6:160109605:C:T	1.2761e-26	-2.21484	-9.24033e-10	6.75057e-11	-2.26492	-9.24033e-10	3.65708e-09	-2.27059	-9.24033e-10
160109890	chr6:160109890:A:G	3.49941e-26	-9.89405e-10	-1.20606	1.88557e-10	-9.89405e-10	-1.23773	1.0817e-08	-9.89405e-10	-1.18613
160109903	chr6:160109903:T:C	2.65119e-26	-9.89405e-10	-1.48364	1.44924e-10	-9.89405e-10	-1.50092	8.03145e-09	-9.89405e-10	-1.48389
160110411	chr6:160110411:A:G	8.15977e-25	1.11827	0.82488	1.36157e-08	1.96495	1.0769	6.00566e-07	1.78308	1.04754
160110469	chr6:160110469:C:T	1.78827e-26	-1.8774	-9.24033e-10	1.17401e-10	-1.71153	-9.24033e-10	1.09643e-08	-1.17261	-9.24033e-10
160110743	chr6:160110743:A:G	8.40459e-25	1.13873	0.833985	1.40245e-08	1.98683	1.0846	6.19169e-07	1.80545	1.05567
160111043	chr6:160111043:G:A	7.70066e-26	0.20697	-0.624314	0.0185928	17.5186	-0.349681	1.8746e-08	0.0437502	-0.680026
160111303	chr6:160111303:C:T	3.63625e-24	2.5395	0.897968	7.00255e-08	3.5412	1.13829	1.61172e-05	4.89725	1.22314
160111620	chr6:160111620:T:C	1.48846e-26	-0.943917	-1.11699	2.21816e-11	-2.16692	-1.21095	7.57337e-09	-0.510606	-1.03201
160111839	chr6:160111839:A:G	3.66123e-26	-9.89405e-10	-1.16085	2.05076e-10	-9.89405e-10	-1.15375	1.08611e-08	-9.89405e-10	-1.18207
160111957	chr6:160111957:G:T	3.46439e-26	-9.89405e-10	-1.21611	1.87378e-10	-9.89405e-10	-1.244	1.07513e-08	-9.89405e-10	-1.19223
160112015	chr6:160112015:A:G	3.13197e-26	-9.89405e-10	-1.31699	1.83071e-10	-9.89405e-10	-1.26726	9.43681e-09	-9.89405e-10	-1.32264
160112071	chr6:160112071:C:G	6.88765e-26	-9.89405e-10	-0.528921	3.92622e-10	-9.89405e-10	-0.504284	2.0367e-08	-9.89405e-10	-0.553337
160112787	chr6:160112787:G:A	1.58476e-26	-1.99822	-9.24033e-10	8.55977e-11	-2.02747	-9.24033e-10	6.25048e-09	-1.7346	-9.24033e-10
160112795	chr6:160112795:G:A	1.58192e-26	-2.00001	-9.24033e-10	8.54652e-11	-2.02902	-9.24033e-10	6.23594e-09	-1.73693	-9.24033e-10
160113908	chr6:160113908:C:T	2.56532e-26	-0.526708	-0.989858	0.000246115	13.5929	-0.748743	7.04174e-09	-0.592828	-1.02257
160114081	chr6:160114081:G:A	2.81537e-26	-9.89405e-10	-1.42356	1.55413e-10	-9.89405e-10	-1.43105	8.60978e-09	-9.89405e-10	-1.41436
160114106	chr6:160114106:T:G	3.87064e-26	-9.89405e-10	-1.10523	2.08312e-10	-9.89405e-10	-1.13809	1.20474e-08	-9.89405e-10	-1.07841
160114500	chr6:160114500:G:A	1.10472e-26	-2.35906	-9.24033e-10	6.21724e-11	-2.34722	-9.24033e-10	3.58402e-09	-2.29077	-9.24033e-10
160114719	chr6:160114719:A:T	1.86486e-26	-0.654307	-1.18116	1.04769e-10	-0.69374	-1.13163	2.52087e-09	-1.47883	-1.16382
160115348	chr6:160115348:C:A	3.23319e-26	-9.89405e-10	-1.28518	1.83651e-10	-9.89405e-10	-1.26409	9.65472e-09	-9.89405e-10	-1.29981
160115406	chr6:160115406:C:G	2.99277e-26	-9.89405e-10	-1.36245	1.65068e-10	-9.89405e-10	-1.37078	9.20637e-09	-9.89405e-10	-1.34736
160116257	chr6:160116257:A:G	8.0903e-25	1.7925	0.142097	8.2655e-09	2.42812	0.114596	3.58686e-07	2.00521	0.309977
160116276	chr6:160116276:C:T	1.56122e-26	-1.39438	-0.618804	7.18058e-11	-1.58954	-0.613626	1.03465e-08	-0.735733	-0.494877
160116832	chr6:160116832:C:T	2.86455e-26	-9.89405e-10	-1.40624	1.58102e-10	-9.89405e-10	-1.41389	8.58443e-09	-9.89405e-10	-1.4173
160116988	chr6:160116988:G:A	5.46259e-26	0.0238536	-0.784581	0.00708302	16.6953	-0.491443	1.45499e-08	-0.0807093	-0.808965
160117483	chr6:160117483:G:A	3.36141e-26	-9.89405e-10	-1.24629	1.88385e-10	-9.89405e-10	-1.23864	1.00173e-08	-9.89405e-10	-1.26294
160117995	chr6:160117995:C:T	3.67905e-26	-9.89405e-10	-1.15599	1.92567e-10	-9.89405e-10	-1.21668	1.13613e-08	-9.89405e-10	-1.13704
160118014	chr6:160118014:C:T	1.29075e-25	1.60848	-1.50933	4.48481e-11	-1.15877	-1.51508	6.0824e-08	2.02042	-1.47969
160118236	chr6:160118236:G:A	2.56759e-26	-9.89405e-10	-1.51568	1.43178e-10	-9.89405e-10	-1.51304	7.7801e-09	-9.89405e-10	-1.51569
160118298	chr6:160118298:T:A	3.65157e-26	-9.89405e-10	-1.16349	1.91255e-10	-9.89405e-10	-1.22352	1.12742e-08	-9.89405e-10	-1.14474
160120141	chr6:160120141:G:A	2.78161e-26	-0.166824	-1.2688	2.4048e-11	-1.92636	-1.37072	1.07376e-08	0.00704064	-1.20055
160120316	chr6:160120316:T:C	4.39261e-26	-0.325503	-0.653224	0.0014865	14.9849	-0.342337	1.19427e-08	-0.406787	-0.680345
160120517	chr6:160120517:T:A	3.73246e-26	-9.89405e-10	-1.14158	1.95104e-10	-9.89405e-10	-1.2036	1.15231e-08	-9.89405e-10	-1.1229
160120738	chr6:160120738:A:G	3.81002e-26	-9.89405e-10	-1.12102	2.05185e-10	-9.89405e-10	-1.15322	1.18534e-08	-9.89405e-10	-1.09464
160120887	chr6:160120887:T:C	6.54165e-26	-9.89405e-10	-0.580461	3.66499e-10	-9.89405e-10	-0.573135	1.90397e-08	-9.89405e-10	-0.620729
160121506	chr6:160121506:T:A	3.36278e-26	-9.89405e-10	-1.24588	1.75637e-10	-9.89405e-10	-1.30871	1.04839e-08	-9.89405e-10	-1.21741
160121787	chr6:160121787:T:C	4.69801e-26	-9.89405e-10	-0.911511	2.7586e-10	-9.89405e-10	-0.857236	1.45388e-08	-9.89405e-10	-0.890438
160121976	chr6:160121976:C:T	5.33799e-26	-9.89405e-10	-0.783802	3.07464e-10	-9.89405e-10	-0.748771	1.60392e-08	-9.89405e-10	-0.792221
160122091	chr6:160122091:T:C	4.58833e-25	1.47925	-0.111802	4.18904e-09	2.05238	-0.189279	1.93817e-07	1.676	0.0236662
160122116	chr6:160122116:C:T	2.58296e-20	13.8173	-1.51152	7.70226e-06	10.8953	-1.5154	0.000137379	9.77846	-1.51522
160122530	chr6:160122530:G:A	1.03626e-25	-1.45032	1.32987	5.23853e-10	-1.62758	1.41166	8.13892e-08	-0.787371	1.61936
160122902	chr6:160122902:G:A	2.13343e-26	-0.478029	-1.22289	1.19342e-10	-0.519811	-1.17533	2.73156e-09	-1.3555	-1.20688
160123929	chr6:160123929:G:C	1.0016e-26	-2.23574	-0.221306	7.28211e-11	-2.07442	-0.114707	6.92343e-09	-1.6462	0.013861
160124014	chr6:160124014:C:T	2.28128e-24	2.97126	-9.24033e-10	2.75328e-09	1.44342	-9.24033e-10	1.05541e-07	1.09185	-9.24033e-10
160124262	chr6:160124262:A:G	3.794e-26	-9.89405e-10	-1.12523	2.04386e-10	-9.89405e-10	-1.15712	1.18009e-08	-9.89405e-10	-1.09908
160124362	chr6:160124362:G:T	4.06927e-27	-1.86031	-1.49746	3.33218e-11	-1.46899	-1.50193	0.0790794	15.23	-0.611254
160124921	chr6:160124921:A:G	2.30068e-26	-1.62545	-9.24033e-10	1.30943e-10	-1.60237	-9.24033e-10	1.15492e-08	-1.12064	-9.24033e-10
160124925	chr6:160124925:C:T	3.62185e-26	-9.89405e-10	-1.17167	2.05598e-10	-9.89405e-10	-1.15121	1.06476e-08	-9.89405e-10	-1.20192
160124947	chr6:160124947:G:A	1.69431e-25	-9.89405e-10	0.371211	9.83133e-10	-9.89405e-10	0.413614	4.60173e-08	-9.89405e-10	0.261761
160125235	chr6:160125235:T:A	3.66924e-26	-9.89405e-10	-1.15867	1.99948e-10	-9.89405e-10	-1.17907	1.15396e-08	-9.89405e-10	-1.12147
160127219	chr6:160127219:C:T	2.63346e-26	-9.89405e-10	-1.49035	1.44124e-10	-9.89405e-10	-1.50645	7.96633e-09	-9.89405e-10	-1.49203
160127292	chr6:160127292:C:G	4.06703e-26	-9.89405e-10	-1.05574	2.20432e-10	-9.89405e-10	-1.08154	1.26613e-08	-9.89405e-10	-1.02871
160127367	chr6:160127367:G:T	3.25323e-26	-9.89405e-10	-1.279	1.79555e-10	-9.89405e-10	-1.28665	9.90559e-09	-9.89405e-10	-1.27416
160127392	chr6:160127392:C:T	6.26737e-26	-9.89405e-10	-0.623294	3.60082e-10	-9.89405e-10	-0.590797	1.8758e-08	-9.89405e-10	-0.635634
160127401	chr6:160127401:A:G	3.03315e-25	1.44425	-0.490708	3.8208e-09	2.14983	-0.378749	1.2799e-07	1.6637	-0.379
160127766	chr6:160127766:G:A	3.33025e-26	-9.89405e-10	-1.2556	1.90308e-10	-9.89405e-10	-1.22849	9.98132e-09	-9.89405e-10	-1.26654
160128370	chr6:160128370:A:G	4.8867e-26	-0.384327	-0.487806	2.77831e-10	-0.428474	-0.421642	6.14358e-09	-1.28251	-0.469343
160128621	chr6:160128621:C:G	3.77531e-26	-9.89405e-10	-1.13017	1.99886e-10	-9.89405e-10	-1.17938	1.11852e-08	-9.89405e-10	-1.15266
160128917	chr6:160128917:A:G	2.64232e-26	-0.343503	-1.14349	7.55738e-11	-1.01636	-1.13566	9.75312e-09	-0.0642382	-1.22543
160129071	chr6:160129071:A:C	2.57506e-26	-9.89405e-10	-1.51278	1.4373e-10	-9.89405e-10	-1.50919	7.7895e-09	-9.89405e-10	-1.51448
160129359	chr6:160129359:C:T	3.30688e-26	-9.89405e-10	-1.26265	1.82339e-10	-9.89405e-10	-1.27127	1.02552e-08	-9.89405e-10	-1.23947
160129711	chr6:160129711:C:CT	6.36108e-26	-9.89405e-10	-0.608452	3.26932e-10	-9.89405e-10	-0.687378	1.87818e-08	-9.89405e-10	-0.634369
160129897	chr6:160129897:T:C	5.86561e-26	0.826614	-1.51616	2.92811e-11	-1.60085	-1.49934	1.19719e-08	0.425732	-1.51043
160129924	chr6:160129924:T:C	4.05402e-26	-9.89405e-10	-1.05894	2.17525e-10	-9.89405e-10	-1.09482	1.25793e-08	-9.89405e-10	-1.0352
160130061	chr6:160130061:T:G	4.21853e-27	-2.34675	-0.974999	1.29797e-10	-0.799058	-0.812097	1.19767e-09	-2.35319	-1.03369
160130172	chr6:160130172:G:C	2.05278e-22	8.78694	-1.31605	2.02467e-09	2.11413	-0.978102	2.04157e-08	0.40714	-0.95809
160130304	chr6:160130304:G:A	2.20904e-26	-0.583992	-1.0821	3.8631e-10	0.373008	-0.893498	6.5185e-08	1.48646	-0.87649
160130454	chr6:160130454:C:T	6.14979e-21	12.3242	-1.45355	1.91404e-06	9.45929	-1.47169	3.73487e-05	8.43189	-1.47109
160131201	chr6:160131201:T:C	2.60824e-26	-9.89405e-10	-1.49998	1.43755e-10	-9.89405e-10	-1.50902	7.90099e-09	-9.89405e-10	-1.50027
160131237	chr6:160131237:C:T	4.9037e-26	-0.672913	-0.195747	2.78621e-10	-0.72494	-0.122337	6.698e-09	-1.49635	-0.1691
160131389	chr6:160131389:C:T	2.56841e-26	-9.89405e-10	-1.51536	1.43621e-10	-9.89405e-10	-1.50995	7.77528e-09	-9.89405e-10	-1.51631
160131545	chr6:160131545:G:T	1.3739e-25	0.270619	-0.109032	0.0368099	17.5538	0.298141	3.37821e-08	0.108388	-0.155712
160131771	chr6:160131771:C:T	1.38443e-26	-2.02739	-0.105977	7.6814e-11	-2.02102	-0.114728	2.65687e-09	-2.31637	-0.273734
160131886	chr6:160131886:G:A	2.60438e-26	-9.89405e-10	-1.50146	1.43623e-10	-9.89405e-10	-1.50994	7.88891e-09	-9.89405e-10	-1.5018
160131946	chr6:160131946:G:A	2.638e-26	-9.89405e-10	-1.48863	1.48679e-10	-9.89405e-10	-1.47534	7.98372e-09	-9.89405e-10	-1.48985
160131975	chr6:160131975:C:T	1.50426e-25	1.76431	-1.51207	1.12583e-09	2.05971	-1.51056	5.94087e-07	4.30789	-1.48812
160132068	chr6:160132068:C:T	7.77014e-26	-9.89405e-10	-0.408363	4.45297e-10	-9.89405e-10	-0.378388	8.32253e-08	-9.89405e-10	0.854296
160132206	chr6:160132206:C:T	1.95223e-26	-0.836273	-0.953404	1.05904e-10	-0.882813	-0.931787	2.78754e-09	-1.60171	-0.94039
160132274	chr6:160132274:C:T	2.638e-26	-9.89405e-10	-1.48863	1.48679e-10	-9.89405e-10	-1.47534	7.98372e-09	-9.89405e-10	-1.48985
160133035	chr6:160133035:C:CA	2.29995e-26	-0.638778	-0.986984	1.2413e-10	-0.689869	-0.965933	3.09437e-09	-1.4634	-0.974273
160133068	chr6:160133068:A:G	2.64769e-26	-9.89405e-10	-1.48496	1.45359e-10	-9.89405e-10	-1.49792	8.08659e-09	-9.89405e-10	-1.47705
160133220	chr6:160133220:GT:G	3.80982e-23	7.04865	-1.26197	6.31602e-10	1.34028	-1.36915	2.59529e-09	-1.17724	-1.43631
160133224	chr6:160133224:G:A	3.88328e-23	7.06377	-1.25798	6.41066e-10	1.35212	-1.36612	2.61754e-09	-1.17095	-1.43407
160133430	chr6:160133430:C:T	2.95994e-26	-9.89405e-10	-1.37348	1.61069e-10	-9.89405e-10	-1.3953	8.97537e-09	-9.89405e-10	-1.37277
160134308	chr6:160134308:G:A	1.26286e-26	-2.22527	-9.24033e-10	6.9511e-11	-2.23564	-9.24033e-10	1.27982e-07	1.28463	-9.24033e-10
160134722	chr6:160134722:G:A	6.04275e-23	7.68176	-1.43379	8.25091e-10	1.72759	-1.48923	2.99173e-09	-0.959577	-1.51183
160134770	chr6:160134770:A:C	2.5764e-26	-9.89405e-10	-1.51226	1.44262e-10	-9.89405e-10	-1.5055	7.8097e-09	-9.89405e-10	-1.51189
160134955	chr6:160134955:T:C	2.61138e-26	-9.89405e-10	-1.49877	1.43542e-10	-9.89405e-10	-1.5105	7.90968e-09	-9.89405e-10	-1.49917
160135011	chr6:160135011:C:G	2.88802e-26	0.0259749	-1.42405	7.85048e-11	-0.698991	-1.41498	1.16497e-08	0.349632	-1.46161
160135115	chr6:160135115:C:T	1.41735e-26	-0.726493	-1.38337	3.95967e-11	-1.41717	-1.38121	1.59394e-09	-1.58709	-1.51396
160135153	chr6:160135153:A:G	2.70843e-26	-0.0766942	-1.38559	0.00331585	16.7398	-1.29497	6.78625e-09	-0.248755	-1.4036
160135171	chr6:160135171:T:C	4.71724e-26	-9.89405e-10	-0.907428	2.46799e-10	-9.89405e-10	-0.968556	1.46421e-08	-9.89405e-10	-0.883351
160135889	chr6:160135889:A:G	3.389e-26	-9.89405e-10	-1.23812	1.93158e-10	-9.89405e-10	-1.21362	1.02064e-08	-9.89405e-10	-1.24424
160136537	chr6:160136537:C:T	1.73201e-26	-0.812662	-1.09671	9.21933e-11	-0.878547	-1.0747	2.37752e-09	-1.61208	-1.08911
160136614	chr6:160136614:G:A	3.40238e-26	-9.89405e-10	-1.23418	1.93929e-10	-9.89405e-10	-1.20964	1.02463e-08	-9.89405e-10	-1.24034
160136672	chr6:160136672:C:T	3.29074e-26	-9.89405e-10	-1.26754	1.88293e-10	-9.89405e-10	-1.23913	9.753e-09	-9.89405e-10	-1.28968
160136941	chr6:160136941:ATCT:A	1.21625e-25	-9.89405e-10	0.0397078	9.95544e-10	-9.89405e-10	0.426159	3.5789e-08	-9.89405e-10	0.0103865
160137495	chr6:160137495:C:T	1.61691e-26	-0.47049	-1.50765	4.80254e-11	-1.10102	-1.50438	6.56547e-09	-0.169629	-1.5158
160137589	chr6:160137589:C:CA	2.02369e-26	-1.75373	-9.24033e-10	1.08023e-10	-1.79479	-9.24033e-10	5.60302e-09	-1.84395	-9.24033e-10
160137656	chr6:160137656:G:A	1.94125e-26	-0.642142	-1.15317	3.28615e-10	0.299038	-0.981281	5.48083e-08	1.402	-0.965415
160137973	chr6:160137973:G:A	2.01691e-26	-0.269931	-1.48715	5.81998e-11	-0.927856	-1.48539	8.25565e-09	0.0465345	-1.50289
160138202	chr6:160138202:T:G	2.89369e-26	-0.342334	-1.05378	5.37136e-10	0.67104	-0.861919	9.8103e-08	1.86087	-0.842106
160138770	chr6:160138770:G:C	6.14413e-26	-9.89405e-10	-0.643154	3.26939e-10	-9.89405e-10	-0.687356	1.96211e-08	-9.89405e-10	-0.590652
160138891	chr6:160138891:G:A	5.09777e-26	-9.89405e-10	-0.829848	3.64585e-10	-9.89405e-10	-0.578371	1.50641e-08	-9.89405e-10	-0.854939
160138986	chr6:160138986:C:T	2.75939e-26	-9.89405e-10	-1.44364	1.54965e-10	-9.89405e-10	-1.43393	8.23756e-09	-9.89405e-10	-1.45855
160139135	chr6:160139135:G:A	3.0948e-26	-9.89405e-10	-1.32893	1.75134e-10	-9.89405e-10	-1.31158	9.31315e-09	-9.89405e-10	-1.33583
160139180	chr6:160139180:T:G	3.0948e-26	-9.89405e-10	-1.32893	1.75134e-10	-9.89405e-10	-1.31158	9.31315e-09	-9.89405e-10	-1.33583
160139343	chr6:160139343:G:A	2.58773e-26	-9.89405e-10	-1.50787	1.42862e-10	-9.89405e-10	-1.51525	7.83258e-09	-9.89405e-10	-1.50896
160139792	chr6:160139792:G:A	1.5451e-26	-2.02356	-9.24033e-10	8.5209e-11	-2.03202	-9.24033e-10	4.23073e-09	-2.12488	-9.24033e-10
160139830	chr6:160139830:G:A	3.21127e-26	-9.89405e-10	-1.29198	1.81767e-10	-9.89405e-10	-1.2744	9.52172e-09	-9.89405e-10	-1.31368
160139848	chr6:160139848:CATG:C	2.7149e-27	-2.30169	-1.46079	1.88612e-11	-2.0767	-1.46332	0.196747	15.7734	-0.243269
160139865	chr6:160139865:CTGGTAAGT:C	3.62991e-23	7.1145	-1.37619	4.51986e-10	1.1041	-1.46758	2.10513e-09	-1.32463	-1.49825
160139901	chr6:160139901:C:T	1.7769e-26	-1.18872	-0.695054	7.78164e-11	-1.41618	-0.706594	1.74502e-08	-0.150944	-0.55696
160140469	chr6:160140469:C:T	3.03604e-26	-9.89405e-10	-1.3481	1.71647e-10	-9.89405e-10	-1.33169	9.14016e-09	-9.89405e-10	-1.35458
160140534	chr6:160140534:G:GCA	3.13947e-26	-9.89405e-10	-1.3146	1.78876e-10	-9.89405e-10	-1.29044	9.41308e-09	-9.89405e-10	-1.32515
160140708	chr6:160140708:C:T	2.87043e-26	-0.133814	-1.27038	7.64032e-11	-0.89267	-1.24844	1.14451e-08	0.213951	-1.34364
160140755	chr6:160140755:C:T	5.42149e-26	-9.89405e-10	-0.768281	3.92749e-10	-9.89405e-10	-0.503958	1.5836e-08	-9.89405e-10	-0.804967
160140758	chr6:160140758:G:A	6.13869e-26	-9.89405e-10	-0.644039	3.284e-10	-9.89405e-10	-0.682897	1.97262e-08	-9.89405e-10	-0.585308
160140803	chr6:160140803:C:T	3.58768e-26	-9.89405e-10	-1.18115	2.04794e-10	-9.89405e-10	-1.15513	1.08072e-08	-9.89405e-10	-1.18704
160141233	chr6:160141233:C:T	3.83158e-26	-9.89405e-10	-1.11537	2.05323e-10	-9.89405e-10	-1.15254	1.186e-08	-9.89405e-10	-1.09408
160141449	chr6:160141449:G:A	1.84158e-24	4.01364	-1.25649	1.38481e-09	2.04477	-1.28859	7.66156e-09	-0.171691	-1.35935
160141491	chr6:160141491:A:T	3.28263e-26	0.0230967	-1.2931	8.36659e-11	-0.778077	-1.27222	1.31541e-08	0.372126	-1.36265
160142173	chr6:160142173:C:T	2.93153e-26	-0.311899	-1.07123	5.44003e-10	0.706987	-0.885162	1.0026e-07	1.90276	-0.862252
160142488	chr6:160142488:C:T	1.09023e-25	0.167194	-0.236873	2.7844e-10	-0.637018	-0.210909	4.09934e-08	0.543618	-0.397463
160143358	chr6:160143358:G:A	5.88899e-26	-9.89405e-10	-0.685566	3.03813e-10	-9.89405e-10	-0.760719	1.72729e-08	-9.89405e-10	-0.718114
160143444	chr6:160143444:C:G	3.01824e-27	-2.22865	-1.42791	2.10043e-11	-1.99883	-1.43358	0.524504	16.6157	-0.105039
160143490	chr6:160143490:G:A	2.5739e-26	-9.89405e-10	-1.51323	1.42714e-10	-9.89405e-10	-1.51629	7.79536e-09	-9.89405e-10	-1.51373
160144073	chr6:160144073:C:T	6.12869e-26	-9.89405e-10	-0.64567	3.27793e-10	-9.89405e-10	-0.684748	1.96979e-08	-9.89405e-10	-0.586744
160144730	chr6:160144730:A:G	3.60827e-26	-9.89405e-10	-1.17542	2.06e-10	-9.89405e-10	-1.14925	1.08697e-08	-9.89405e-10	-1.18128
160144886	chr6:160144886:C:T	3.6444e-26	-9.89405e-10	-1.16546	2.06854e-10	-9.89405e-10	-1.14512	1.09488e-08	-9.89405e-10	-1.17403
160144965	chr6:160144965:T:C	2.94692e-26	-9.89405e-10	-1.37789	1.66368e-10	-9.89405e-10	-1.36293	8.87568e-09	-9.89405e-10	-1.38394
160144971	chr6:160144971:G:T	2.70905e-26	0.035398	-1.49745	1.4882e-11	-2.26841	-1.50857	2.24411e-09	-1.27386	-1.48509
160145060	chr6:160145060:T:C	4.25745e-26	-1.20196	0.19198	1.93305e-10	-1.42846	0.2156	4.5721e-08	-0.169843	0.425146
160145387	chr6:160145387:CAG:C	3.12869e-26	-9.89405e-10	-1.31804	1.77087e-10	-9.89405e-10	-1.30049	9.40869e-09	-9.89405e-10	-1.32562
160145972	chr6:160145972:G:A	3.85785e-26	-9.89405e-10	-1.10854	2.20909e-10	-9.89405e-10	-1.07938	1.16135e-08	-9.89405e-10	-1.11508
160146291	chr6:160146291:A:T	2.88024e-26	-9.89405e-10	-1.40078	1.63095e-10	-9.89405e-10	-1.3828	8.65196e-09	-9.89405e-10	-1.40947
160146348	chr6:160146348:C:T	2.5739e-26	-9.89405e-10	-1.51323	1.42714e-10	-9.89405e-10	-1.51629	7.79536e-09	-9.89405e-10	-1.51373
160146357	chr6:160146357:T:C	2.58509e-26	-0.45662	-1.05227	7.36848e-11	-1.17062	-1.00671	1.02168e-08	-0.155066	-1.08816
160146961	chr6:160146961:T:A	1.10712e-25	-9.89405e-10	-0.0543062	5.47979e-10	-9.89405e-10	-0.170893	3.22378e-08	-9.89405e-10	-0.0941145
160147010	chr6:160147010:AC:A	1.48185e-25	-1.42843	1.66566	7.30041e-10	-1.611	1.72697	1.17298e-07	-0.752086	1.94955
160147830	chr6:160147830:T:C	4.40291e-26	-9.89405e-10	-0.976386	2.51313e-10	-9.89405e-10	-0.950433	1.32056e-08	-9.89405e-10	-0.986611
160147965	chr6:160147965:G:A	8.66657e-26	-1.83178	1.53261	2.5941e-09	-0.279326	1.66319	2.50455e-08	-2.34665	2.00008
160148036	chr6:160148036:C:T	2.83211e-27	-2.27107	-1.44915	1.90371e-11	-2.10638	-1.42435	0.00162944	11.4636	-0.727118
160148076	chr6:160148076:C:CA	2.89694e-26	-9.89405e-10	-1.395	1.55385e-10	-9.89405e-10	-1.43123	8.97262e-09	-9.89405e-10	-1.37308
160148266	chr6:160148266:G:A	2.6576e-26	-9.89405e-10	-1.48123	1.45172e-10	-9.89405e-10	-1.49921	8.07423e-09	-9.89405e-10	-1.47858
160148617	chr6:160148617:G:A	3.49798e-26	-9.89405e-10	-1.20647	1.90895e-10	-9.89405e-10	-1.22541	1.05862e-08	-9.89405e-10	-1.2077
160148660	chr6:160148660:C:T	3.60849e-26	-9.89405e-10	-1.17536	2.09198e-10	-9.89405e-10	-1.13385	1.10219e-08	-9.89405e-10	-1.16737
160148935	chr6:160148935:A:C	4.06526e-26	-9.89405e-10	-1.05617	2.16397e-10	-9.89405e-10	-1.10001	1.22386e-08	-9.89405e-10	-1.06266
160148981	chr6:160148981:C:T	2.68973e-27	-2.34549	-1.42631	1.57918e-11	-2.25656	-1.46108	1.3195e-09	-1.97316	-1.31685
160149051	chr6:160149051:T:C	4.32094e-27	-1.89305	-1.40471	1.4449e-11	-2.35272	-1.45378	1.45862e-07	2.54729	-1.13189
160149057	chr6:160149057:C:T	6.17924e-26	-9.89405e-10	-0.637456	3.4528e-10	-9.89405e-10	-0.632774	1.71209e-08	-9.89405e-10	-0.726955
160149082	chr6:160149082:G:A	3.59764e-27	-2.31167	-1.16929	2.15485e-11	-2.184	-1.22282	1.67201e-09	-2.08903	-0.9642
160149140	chr6:160149140:A:G	2.66739e-27	-2.34282	-1.43731	1.57694e-11	-2.24974	-1.46932	1.28323e-09	-1.98497	-1.33291
160149191	chr6:160149191:T:C	7.7136e-27	-2.34081	-0.377441	4.92342e-11	-2.28308	-0.297458	2.23021e-09	-2.35689	-0.408268
160149564	chr6:160149564:C:T	3.23405e-26	-9.89405e-10	-1.28492	1.90406e-10	-9.89405e-10	-1.22797	9.82551e-09	-9.89405e-10	-1.28227
160149592	chr6:160149592:C:T	3.70747e-25	-2.35051	3.5048	2.70286e-09	-2.35985	3.78479	4.17581e-07	-1.65887	4.12609
160149599	chr6:160149599:C:T	2.40757e-26	-1.58003	-9.24033e-10	2.09966e-10	-1.13019	-9.24033e-10	1.68008e-08	-0.745827	-9.24033e-10
160149752	chr6:160149752:G:C	1.1128e-26	-2.35177	-9.24033e-10	6.13744e-11	-2.36014	-9.24033e-10	3.61078e-09	-2.28333	-9.24033e-10
160150024	chr6:160150024:T:C	1.74542e-25	0.400928	-9.24033e-10	5.89867e-10	-0.097233	-9.24033e-10	2.66166e-08	-0.285721	-9.24033e-10
160150467	chr6:160150467:A:G	6.3566e-26	-2.35974	1.75058	3.87431e-10	-2.34916	1.83157	5.65238e-08	-1.77841	2.24581
160150567	chr6:160150567:G:C	1.36898e-25	-9.89405e-10	0.157997	7.17508e-10	-9.89405e-10	0.0986542	4.33862e-08	-9.89405e-10	0.202886
160150900	chr6:160150900:A:T	3.5813e-26	-9.89405e-10	-1.18292	2.05332e-10	-9.89405e-10	-1.1525	1.07723e-08	-9.89405e-10	-1.19027
160151022	chr6:160151022:T:C	1.45488e-26	-0.886984	-1.19674	4.26493e-11	-1.53009	-1.19403	5.22251e-09	-0.670898	-1.24338
160151176	chr6:160151176:G:A	2.61219e-26	-9.89405e-10	-1.49846	1.47422e-10	-9.89405e-10	-1.48383	7.86418e-09	-9.89405e-10	-1.50494
160151525	chr6:160151525:T:A	6.25224e-25	-2.35998	4.03686	4.7799e-09	-2.33618	4.33123	6.16943e-07	-1.84094	4.69846
160151627	chr6:160151627:A:T	2.56993e-26	-9.89405e-10	-1.51477	1.44023e-10	-9.89405e-10	-1.50716	7.78723e-09	-9.89405e-10	-1.51477
160151834	chr6:160151834:C:A	5.75436e-27	-1.55317	-1.45811	1.39461e-11	-2.34652	-1.49541	3.60824e-07	3.52803	-1.20689
160152099	chr6:160152099:G:T	9.33762e-26	-9.89405e-10	-0.224599	5.07843e-10	-9.89405e-10	-0.246959	3.00582e-08	-9.89405e-10	-0.164118
160152120	chr6:160152120:A:G	2.72765e-26	-9.89405e-10	-1.45521	1.5391e-10	-9.89405e-10	-1.44076	8.24215e-09	-9.89405e-10	-1.45799
160152302	chr6:160152302:G:A	1.10836e-26	-2.35577	-9.24033e-10	6.13515e-11	-2.36051	-9.24033e-10	3.41724e-09	-2.33842	-9.24033e-10
160152375	chr6:160152375:C:T	9.16601e-25	-2.33362	4.39306	6.7489e-09	-2.35934	4.69934	1.19595e-06	-1.55494	5.07438
160152516	chr6:160152516:TTTTCTGG:T	6.87147e-27	-2.32708	-0.506775	4.42287e-11	-2.25451	-0.433248	1.97841e-09	-2.34897	-0.535995
160152543	chr6:160152543:A:G	1.47441e-26	-2.07039	-9.24033e-10	6.03919e-10	-0.0736904	-9.24033e-10	8.05228e-08	0.821285	-9.24033e-10
160152995	chr6:160152995:C:T	2.99469e-27	-2.35526	-1.30914	1.57426e-11	-2.34868	-1.37208	2.05496e-09	-1.6938	-1.1532
160153005	chr6:160153005:C:T	4.38432e-27	-2.33023	-0.952966	2.3946e-11	-2.36008	-0.941252	3.64903e-09	-1.49966	-0.77313
160153070	chr6:160153070:G:C	3.53191e-26	-9.89405e-10	-1.19681	2.02275e-10	-9.89405e-10	-1.1675	1.05283e-08	-9.89405e-10	-1.21319
160153086	chr6:160153086:C:G	6.47577e-26	-9.89405e-10	-0.590583	3.61792e-10	-9.89405e-10	-0.58606	1.78999e-08	-9.89405e-10	-0.682459
160153395	chr6:160153395:ATAGATT:A	5.727e-26	-9.89405e-10	-0.713459	2.97527e-10	-9.89405e-10	-0.781626	1.69964e-08	-9.89405e-10	-0.734252
160153438	chr6:160153438:A:G	9.69395e-26	-9.89405e-10	-0.187148	4.89052e-10	-9.89405e-10	-0.284661	2.87019e-08	-9.89405e-10	-0.210291
160153503	chr6:160153503:C:A	6.19547e-27	-1.49089	-1.44653	1.41892e-11	-2.33713	-1.48752	4.22784e-07	3.66206	-1.18245
160153767	chr6:160153767:T:A	1.56186e-25	-9.89405e-10	0.289814	8.25532e-10	-9.89405e-10	0.238898	4.99071e-08	-9.89405e-10	0.342908
160153770	chr6:160153770:A:G	3.32456e-27	-2.34602	-1.21388	1.72834e-11	-2.35802	-1.26936	2.49913e-09	-1.60205	-1.04926
160153911	chr6:160153911:C:A	2.62698e-26	-9.89405e-10	-1.49282	1.44928e-10	-9.89405e-10	-1.5009	7.97254e-09	-9.89405e-10	-1.49125
160154170	chr6:160154170:G:A	3.8087e-27	-2.34333	-1.08062	1.98498e-11	-2.35909	-1.12984	3.00667e-09	-1.58023	-0.886191
160154269	chr6:160154269:C:T	4.28675e-26	-9.89405e-10	-1.00312	2.28464e-10	-9.89405e-10	-1.04575	1.28404e-08	-9.89405e-10	-1.01466
160154294	chr6:160154294:C:T	2.57116e-26	-9.89405e-10	-1.51429	1.43414e-10	-9.89405e-10	-1.51139	7.77955e-09	-9.89405e-10	-1.51576
160154334	chr6:160154334:G:A	2.51832e-27	-2.35647	-1.48118	1.5081e-11	-2.27221	-1.49148	0.00229083	11.9816	-0.904396
160154473	chr6:160154473:A:G	6.4613e-26	-9.89405e-10	-0.59282	3.38962e-10	-9.89405e-10	-0.651243	1.93625e-08	-9.89405e-10	-0.603917
160154547	chr6:160154547:G:A	4.20019e-26	-9.89405e-10	-1.02352	2.28172e-10	-9.89405e-10	-1.04703	1.27105e-08	-9.89405e-10	-1.02482
160154805	chr6:160154805:G:A	1.35053e-26	-2.15816	-9.24033e-10	7.45361e-11	-2.16585	-9.24033e-10	3.67716e-08	0.0374693	-9.24033e-10
160154925	chr6:160154925:A:C	1.52009e-25	-9.89405e-10	0.262706	8.04143e-10	-9.89405e-10	0.212647	4.85477e-08	-9.89405e-10	0.315291
160154947	chr6:160154947:G:T	3.50566e-26	-2.24788	1.04361	1.98464e-10	-2.31691	1.13039	1.1343e-08	-2.18899	1.05034
160154953	chr6:160154953:C:T	1.06531e-26	-1.54689	-0.848497	3.55687e-11	-1.98784	-0.917823	1.71893e-08	-0.100638	-0.622328
160155650	chr6:160155650:T:C	4.81603e-26	-2.33931	1.45261	2.85566e-10	-2.36032	1.53766	1.50382e-08	-2.31133	1.45467
160155675	chr6:160155675:C:G	3.95332e-26	-9.89405e-10	-1.0841	2.25019e-10	-9.89405e-10	-1.06094	1.18744e-08	-9.89405e-10	-1.09287
160155789	chr6:160155789:A:G	3.7645e-25	-9.89405e-10	1.16955	2.37088e-09	-9.89405e-10	1.29389	1.13744e-07	-9.89405e-10	1.1667
160155866	chr6:160155866:T:C	2.19123e-25	-9.89405e-10	0.628398	1.05576e-09	-9.89405e-10	0.484887	6.92521e-08	-9.89405e-10	0.670499
160155979	chr6:160155979:G:A	3.73838e-26	-2.33193	1.19194	2.26383e-10	-2.35969	1.30479	1.13214e-08	-2.30284	1.16228
160156309	chr6:160156309:C:T	2.60158e-26	-9.89405e-10	-1.50253	1.44783e-10	-9.89405e-10	-1.5019	7.93891e-09	-9.89405e-10	-1.49548
160156711	chr6:160156711:T:C	9.18434e-26	-2.0548	1.81365	4.92899e-10	-2.18673	1.9099	2.6201e-08	-2.13923	1.83777
160156905	chr6:160156905:T:C	4.36104e-26	-9.89405e-10	-0.98594	2.30789e-10	-9.89405e-10	-1.03563	1.41676e-08	-9.89405e-10	-0.916295
160156914	chr6:160156914:G:A	1.30221e-25	-9.89405e-10	0.107998	8.025e-10	-9.89405e-10	0.210602	3.93098e-08	-9.89405e-10	0.104218
160157037	chr6:160157037:G:T	3.69033e-26	-1.15293	-9.24033e-10	2.63021e-10	-0.904897	-9.24033e-10	2.36037e-07	1.89674	-9.24033e-10
160157298	chr6:160157298:G:A	5.52797e-26	-9.89405e-10	-0.74883	2.93543e-10	-9.89405e-10	-0.795105	1.76153e-08	-9.89405e-10	-0.698489
160157375	chr6:160157375:C:T	2.22069e-25	-9.89405e-10	0.641753	1.09004e-09	-9.89405e-10	0.516837	7.11706e-08	-9.89405e-10	0.697825
160157811	chr6:160157811:C:T	3.95445e-26	-9.89405e-10	-1.08381	2.10259e-10	-9.89405e-10	-1.12879	1.27868e-08	-9.89405e-10	-1.01884
160157828	chr6:160157828:T:C	2.82022e-27	-2.30014	-1.42429	1.93429e-11	-2.11415	-1.40065	0.00639598	12.8647	-0.760743
160157882	chr6:160157882:C:T	4.42777e-27	-1.91303	-1.36031	1.6407e-11	-2.36058	-1.31884	6.77888e-09	-0.216254	-1.43719
160158079	chr6:160158079:G:C	5.00254e-26	-9.89405e-10	-0.848704	2.89717e-10	-9.89405e-10	-0.808227	1.4932e-08	-9.89405e-10	-0.863746
160158495	chr6:160158495:C:T	3.87209e-27	-1.9018	-1.50565	1.36889e-11	-2.3603	-1.50024	6.37819e-09	-0.198105	-1.51627
160158564	chr6:160158564:A:C	2.7575e-26	-9.89405e-10	-1.44433	1.57673e-10	-9.89405e-10	-1.41661	1.09892e-08	-9.89405e-10	-1.17034
160158597	chr6:160158597:G:A	3.07098e-26	-9.89405e-10	-1.33666	1.74354e-10	-9.89405e-10	-1.31604	9.3927e-09	-9.89405e-10	-1.32732
160158929	chr6:160158929:A:G	1.53782e-25	-9.89405e-10	0.274298	9.49125e-10	-9.89405e-10	0.37841	4.61545e-08	-9.89405e-10	0.264738
160159464	chr6:160159464:C:T	4.36647e-26	-0.984696	-9.24033e-10	2.3096e-10	-1.03488	-9.24033e-10	2.44761e-08	-0.369558	-9.24033e-10
160159489	chr6:160159489:G:A	3.11356e-26	-9.89405e-10	-1.32288	1.73056e-10	-9.89405e-10	-1.32351	9.0438e-09	-9.89405e-10	-1.36518
160160223	chr6:160160223:C:T	3.99761e-26	-9.89405e-10	-1.07295	2.28759e-10	-9.89405e-10	-1.04446	1.20701e-08	-9.89405e-10	-1.07652
160160342	chr6:160160342:A:G	3.8676e-27	-1.95664	-1.45196	1.70364e-11	-2.18628	-1.45549	1.68984e-09	-1.63617	-1.40645
160160470	chr6:160160470:T:C	3.4948e-26	-0.322182	-0.885192	1.01737e-10	-0.993046	-0.861688	8.31344e-09	-0.58221	-0.867171
160160511	chr6:160160511:T:TG	2.1327e-26	-0.806415	-0.894847	2.35322e-11	-2.28907	-1.02969	1.48725e-09	-2.01673	-1.1536
160160825	chr6:160160825:G:A	3.22274e-26	-9.89405e-10	-1.28842	1.83388e-10	-9.89405e-10	-1.26553	9.39932e-09	-9.89405e-10	-1.32662
160160879	chr6:160160879:G:A	1.73999e-26	-0.390458	-1.51431	4.67684e-11	-1.11819	-1.51374	3.92255e-09	-0.694842	-1.50567
160160957	chr6:160160957:G:A	6.38468e-26	-9.89405e-10	-0.60475	3.64981e-10	-9.89405e-10	-0.577286	1.92955e-08	-9.89405e-10	-0.607386
160160997	chr6:160160997:G:A	2.88761e-26	-9.89405e-10	-1.39822	1.57528e-10	-9.89405e-10	-1.41753	9.04453e-09	-9.89405e-10	-1.3651
160161000	chr6:160161000:A:G	4.72144e-27	-2.26449	-0.944631	2.62155e-11	-2.36055	-0.850227	1.28656e-09	-2.33215	-0.983131
160161308	chr6:160161308:G:A	1.21772e-26	-0.745373	-1.5163	1.77902e-11	-2.08486	-1.51362	1.93955e-09	-1.38861	-1.51619
160161408	chr6:160161408:G:T	1.31846e-25	-9.89405e-10	0.120398	7.82624e-10	-9.89405e-10	0.185522	4.06037e-08	-9.89405e-10	0.136604
160161830	chr6:160161830:C:T	2.60934e-26	-9.89405e-10	-1.49955	1.46752e-10	-9.89405e-10	-1.48839	8.20772e-09	-9.89405e-10	-1.46218
160161901	chr6:160161901:T:C	2.57436e-26	-9.89405e-10	-1.51305	1.42801e-10	-9.89405e-10	-1.51568	7.79067e-09	-9.89405e-10	-1.51433
160162016	chr6:160162016:G:A	1.52765e-25	1.39001	-1.12235	3.18458e-11	-1.9315	-1.08473	1.44365e-09	-2.22537	-0.974708
160162152	chr6:160162152:G:A	2.58219e-26	-9.89405e-10	-1.51001	1.43952e-10	-9.89405e-10	-1.50765	7.80838e-09	-9.89405e-10	-1.51206
160162432	chr6:160162432:G:T	2.60773e-26	-9.89405e-10	-1.50017	1.44183e-10	-9.89405e-10	-1.50605	7.82721e-09	-9.89405e-10	-1.50965
160162700	chr6:160162700:T:C	3.85925e-25	1.19441	-9.24033e-10	6.27918e-10	-0.0347205	-9.24033e-10	3.49853e-08	-0.0123258	-9.24033e-10
160163182	chr6:160163182:A:G	1.8709e-25	1.95086	-1.48051	1.93378e-11	-2.02083	-1.49424	8.13858e-10	-2.25899	-1.51423
160163445	chr6:160163445:AC:A	5.46762e-26	-9.89405e-10	-0.759808	3.41502e-10	-9.89405e-10	-0.643778	1.56493e-08	-9.89405e-10	-0.816827
160163661	chr6:160163661:G:A	1.1165e-26	-2.34845	-9.24033e-10	9.23821e-11	-1.9512	-9.24033e-10	4.70062e-09	-2.01956	-9.24033e-10
160163809	chr6:160163809:G:A	1.2222e-26	-2.258	-9.24033e-10	6.78488e-11	-2.25985	-9.24033e-10	4.48523e-09	-2.06647	-9.24033e-10
160163864	chr6:160163864:C:T	3.17123e-26	-9.89405e-10	-1.30453	1.82156e-10	-9.89405e-10	-1.27227	9.50316e-09	-9.89405e-10	-1.31563
160164041	chr6:160164041:A:G	2.65847e-26	-9.89405e-10	-1.4809	1.49551e-10	-9.89405e-10	-1.46949	8.03156e-09	-9.89405e-10	-1.48388
160164366	chr6:160164366:A:T	9.65724e-27	-1.81038	-0.683146	6.31376e-11	-1.78495	-0.546867	2.35123e-09	-2.19335	-0.518966
160164542	chr6:160164542:C:T	8.09314e-25	-9.89405e-10	1.93495	4.77246e-09	-9.89405e-10	1.99349	2.41726e-07	-9.89405e-10	1.92055
160164948	chr6:160164948:T:C	1.68864e-25	-9.89405e-10	0.367855	8.75916e-10	-9.89405e-10	0.29814	5.42407e-08	-9.89405e-10	0.426176
160164966	chr6:160164966:G:T	4.07763e-26	-9.89405e-10	-1.05314	2.34308e-10	-9.89405e-10	-1.02049	1.24321e-08	-9.89405e-10	-1.04698
160164981	chr6:160164981:G:A	2.78746e-26	-9.89405e-10	-1.43352	1.55955e-10	-9.89405e-10	-1.42756	8.31775e-09	-9.89405e-10	-1.44886
160165003	chr6:160165003:G:A	2.99141e-26	-9.89405e-10	-1.36291	1.63849e-10	-9.89405e-10	-1.37818	9.07739e-09	-9.89405e-10	-1.36147
160165116	chr6:160165116:A:C	2.65018e-26	-9.89405e-10	-1.48402	1.461e-10	-9.89405e-10	-1.49284	7.9146e-09	-9.89405e-10	-1.49855
160165706	chr6:160165706:G:A	1.31438e-25	1.34823	-1.23092	2.69722e-11	-1.97995	-1.20237	1.2289e-09	-2.24346	-1.11767
160165775	chr6:160165775:A:G	1.06299e-26	-0.887786	-1.50978	3.03174e-11	-1.55881	-1.5066	9.80144e-10	-2.08974	-1.49757
160165906	chr6:160165906:T:C	1.57364e-25	1.47956	-1.18224	2.97129e-11	-1.93314	-1.15241	1.34384e-09	-2.21959	-1.05214
160165926	chr6:160165926:G:A	7.93441e-26	-9.89405e-10	-0.387441	4.51916e-10	-9.89405e-10	-0.363633	2.35483e-08	-9.89405e-10	-0.408202
160166092	chr6:160166092:C:A	5.27294e-26	-9.89405e-10	-0.796062	3.32912e-10	-9.89405e-10	-0.669251	1.51839e-08	-9.89405e-10	-0.847018
160166270	chr6:160166270:C:T	1.44488e-26	-2.09063	-9.24033e-10	8.27131e-11	-2.06175	-9.24033e-10	4.31376e-09	-2.10545	-9.24033e-10
160166348	chr6:160166348:C:T	1.16404e-26	-2.30675	-9.24033e-10	1.09061e-10	-1.78522	-9.24033e-10	5.43221e-09	-1.87491	-9.24033e-10
160166476	chr6:160166476:G:A	1.35752e-25	-9.89405e-10	0.149592	8.79687e-10	-9.89405e-10	0.302436	3.82698e-08	-9.89405e-10	0.077406
160166489	chr6:160166489:A:G	5.1522e-25	1.42391	0.0594492	1.26605e-10	-1.99139	0.35533	5.73957e-09	-2.23119	0.411322
160166527	chr6:160166527:A:G	2.57214e-26	-9.89405e-10	-1.51391	1.43948e-10	-9.89405e-10	-1.50768	7.92833e-09	-9.89405e-10	-1.49681
160166651	chr6:160166651:T:C	1.4634e-25	-9.89405e-10	0.2247	9.7313e-10	-9.89405e-10	0.403388	4.16849e-08	-9.89405e-10	0.162883
160166719	chr6:160166719:C:T	1.50713e-25	1.43233	-1.17819	2.93152e-11	-1.95199	-1.14703	1.3266e-09	-2.22803	-1.05661
160166721	chr6:160166721:G:T	3.87412e-26	-9.89405e-10	-1.10433	2.22223e-10	-9.89405e-10	-1.07345	1.18066e-08	-9.89405e-10	-1.09859
160167046	chr6:160167046:T:C	1.22349e-26	-0.918126	-1.33882	3.45034e-11	-1.58548	-1.35059	1.45229e-09	-2.07427	-1.11985
160167128	chr6:160167128:G:A	2.74336e-27	-2.31843	-1.43362	2.68591e-11	-1.80729	-1.37924	1.34348e-09	-1.88178	-1.39021
160167132	chr6:160167132:T:G	1.15871e-26	-2.31135	-9.24033e-10	1.10582e-10	-1.77137	-9.24033e-10	5.55826e-09	-1.85197	-9.24033e-10
160167160	chr6:160167160:G:A	1.32039e-25	-9.89405e-10	0.121858	7.8293e-10	-9.89405e-10	0.185913	3.93397e-08	-9.89405e-10	0.104978
160167461	chr6:160167461:A:G	2.70499e-26	-9.89405e-10	-1.46355	1.511e-10	-9.89405e-10	-1.45919	8.09921e-09	-9.89405e-10	-1.47549
160167977	chr6:160167977:A:G	1.2144e-26	-0.954509	-1.30989	2.62552e-11	-1.95513	-1.25413	1.97835e-09	-1.56653	-1.31847
160168100	chr6:160168100:G:A	3.08601e-26	-9.89405e-10	-1.33177	1.7118e-10	-9.89405e-10	-1.33441	9.56238e-09	-9.89405e-10	-1.30942
160168298	chr6:160168298:T:G	2.6598e-27	-2.34303	-1.43995	2.28548e-11	-1.94866	-1.39931	1.14291e-09	-2.02467	-1.40901
160168313	chr6:160168313:T:C	2.5715e-26	-9.89405e-10	-1.51416	1.42756e-10	-9.89405e-10	-1.516	7.77528e-09	-9.89405e-10	-1.51631
160168459	chr6:160168459:C:T	6.27875e-27	-2.16476	-0.759303	3.99757e-11	-2.15116	-0.637696	1.89412e-09	-2.33173	-0.596766
160168484	chr6:160168484:C:T	2.70738e-26	-9.89405e-10	-1.46267	1.53258e-10	-9.89405e-10	-1.44501	8.79149e-09	-9.89405e-10	-1.39347
160169706	chr6:160169706:T:TATAC	2.69843e-26	-9.89405e-10	-1.46598	1.48924e-10	-9.89405e-10	-1.4737	8.17809e-09	-9.89405e-10	-1.4658
160170143	chr6:160170143:T:C	3.4314e-26	-9.89405e-10	-1.22568	1.95663e-10	-9.89405e-10	-1.20074	1.14239e-08	-9.89405e-10	-1.13154
160170320	chr6:160170320:C:G	3.4314e-26	-9.89405e-10	-1.22568	1.95663e-10	-9.89405e-10	-1.20074	1.14239e-08	-9.89405e-10	-1.13154
160170390	chr6:160170390:C:T	2.04878e-25	-9.89405e-10	0.561179	1.05853e-09	-9.89405e-10	0.48751	6.59578e-08	-9.89405e-10	0.621759
160170547	chr6:160170547:G:T	3.43025e-26	-9.89405e-10	-1.22602	1.95595e-10	-9.89405e-10	-1.20108	1.14195e-08	-9.89405e-10	-1.13193
160170799	chr6:160170799:C:A	9.64718e-26	-1.94419	1.7522	8.22077e-10	-1.62152	1.85623	3.20103e-08	-1.92234	1.82115
160170814	chr6:160170814:C:T	1.99241e-26	-0.259914	-1.50939	1.55838e-11	-2.2153	-1.5156	2.8421e-09	-1.01108	-1.51163
160171080	chr6:160171080:G:A	1.24866e-26	-2.23658	-9.24033e-10	6.4554e-11	-2.30963	-9.24033e-10	3.74594e-09	-2.24658	-9.24033e-10
160171087	chr6:160171087:T:A	1.60758e-25	1.49843	-1.17977	2.96004e-11	-1.94054	-1.1488	1.33655e-09	-2.21954	-1.05762
160171140	chr6:160171140:G:A	1.17511e-25	-9.89405e-10	0.00529204	6.72719e-10	-9.89405e-10	0.0341977	3.48076e-08	-9.89405e-10	-0.0174199
160171572	chr6:160171572:C:T	2.57198e-26	-9.89405e-10	-1.51397	1.4288e-10	-9.89405e-10	-1.51513	7.80346e-09	-9.89405e-10	-1.51269
160171765	chr6:160171765:A:G	3.36225e-26	-9.89405e-10	-1.24604	1.94358e-10	-9.89405e-10	-1.20743	1.00136e-08	-9.89405e-10	-1.26331
160172155	chr6:160172155:C:G	1.66455e-25	-9.89405e-10	0.353491	1.08818e-09	-9.89405e-10	0.51513	4.67858e-08	-9.89405e-10	0.278325
160172166	chr6:160172166:T:C	6.41158e-26	-9.89405e-10	-0.600545	3.64263e-10	-9.89405e-10	-0.579254	1.90699e-08	-9.89405e-10	-0.619146
160172342	chr6:160172342:C:G	2.65167e-26	-9.89405e-10	-1.48346	1.47985e-10	-9.89405e-10	-1.48002	7.96097e-09	-9.89405e-10	-1.4927
160172395	chr6:160172395:T:A	2.58124e-26	-9.89405e-10	-1.51038	1.44076e-10	-9.89405e-10	-1.50679	7.81549e-09	-9.89405e-10	-1.51115
160172411	chr6:160172411:C:T	3.4314e-26	-9.89405e-10	-1.22568	1.95663e-10	-9.89405e-10	-1.20074	1.14239e-08	-9.89405e-10	-1.13154
160172429	chr6:160172429:C:T	2.04878e-25	-9.89405e-10	0.561179	1.05853e-09	-9.89405e-10	0.48751	6.59578e-08	-9.89405e-10	0.621759
160172668	chr6:160172668:T:A	4.05247e-26	-9.89405e-10	-1.05932	2.29839e-10	-9.89405e-10	-1.03975	1.17932e-08	-9.89405e-10	-1.09973
160172833	chr6:160172833:T:C	4.52529e-26	-9.89405e-10	-0.948969	2.58224e-10	-9.89405e-10	-0.923303	1.31525e-08	-9.89405e-10	-0.990641
160172842	chr6:160172842:C:A	1.39777e-25	1.38662	-1.2078	2.77487e-11	-1.97583	-1.17811	1.26703e-09	-2.24005	-1.09053
160172875	chr6:160172875:A:G	1.59485e-26	-0.482862	-1.50901	1.66259e-11	-2.15069	-1.51547	2.37145e-09	-1.19259	-1.51117
160172930	chr6:160172930:A:C	2.85179e-26	-9.89405e-10	-1.4107	1.5658e-10	-9.89405e-10	-1.42356	8.65382e-09	-9.89405e-10	-1.40925
160173599	chr6:160173599:C:T	1.64118e-26	-0.464619	-1.49862	1.65949e-11	-2.15785	-1.51018	2.4303e-09	-1.17699	-1.50225
160173834	chr6:160173834:T:G	1.20036e-26	-0.923225	-1.3528	3.36663e-11	-1.59656	-1.36408	1.43383e-09	-2.06579	-1.14111
160174024	chr6:160174024:C:T	6.0886e-26	-9.89405e-10	-0.652233	3.94985e-10	-9.89405e-10	-0.498282	1.85441e-08	-9.89405e-10	-0.647103
160174201	chr6:160174201:T:C	1.64577e-26	-0.464009	-1.49643	1.66297e-11	-2.15706	-1.50888	2.43383e-09	-1.17751	-1.50028
160174558	chr6:160174558:C:T	7.64115e-25	0.992524	0.884958	2.41609e-10	-2.10595	1.11614	1.09418e-08	-2.29929	1.12463
160174622	chr6:160174622:A:G	1.48635e-26	-0.810093	-1.25223	4.06661e-11	-1.50544	-1.26629	1.57834e-09	-2.11673	-0.994154
160174699	chr6:160174699:G:A	1.2386e-26	-0.990658	-1.25401	3.5451e-11	-1.64092	-1.26806	1.70547e-09	-2.0369	-0.996512
160174941	chr6:160174941:TCAAA:T	2.46805e-26	-1.55522	-9.24033e-10	1.48565e-10	-1.4761	-9.24033e-10	5.54807e-09	-1.8538	-9.24033e-10
160175135	chr6:160175135:G:A	4.06713e-26	-9.89405e-10	-1.05571	2.15957e-10	-9.89405e-10	-1.10205	1.16319e-08	-9.89405e-10	-1.1135
160175254	chr6:160175254:GA:G	2.4093e-24	1.70183	1.32403	5.02003e-10	-1.89391	1.63538	2.26719e-08	-2.17689	1.73076
160175676	chr6:160175676:A:G	2.68823e-26	-9.89405e-10	-1.46977	1.50219e-10	-9.89405e-10	-1.46504	8.05854e-09	-9.89405e-10	-1.48052
160175818	chr6:160175818:C:A	2.57667e-26	-9.89405e-10	-1.51215	1.44254e-10	-9.89405e-10	-1.50555	8.00859e-09	-9.89405e-10	-1.48674
160176529	chr6:160176529:A:G	2.85479e-24	1.72475	1.47076	5.88545e-10	-1.89008	1.7906	2.66309e-08	-2.17317	1.88798
160177161	chr6:160177161:C:A	4.77493e-26	-9.89405e-10	-0.895272	2.5178e-10	-9.89405e-10	-0.948574	1.35436e-08	-9.89405e-10	-0.961342
160177165	chr6:160177165:C:T	4.13934e-26	-9.89405e-10	-1.03811	2.19604e-10	-9.89405e-10	-1.0853	1.1836e-08	-9.89405e-10	-1.09611
160177454	chr6:160177454:A:G	2.34303e-26	-0.358111	-1.2491	8.9567e-11	-0.723545	-1.2586	1.24046e-09	-2.34817	-1.0036
160177483	chr6:160177483:G:A	2.37888e-24	1.60736	1.40579	5.28889e-10	-1.92835	1.72199	2.42219e-08	-2.19798	1.81798
160177564	chr6:160177564:T:G	3.94837e-27	-2.05396	-1.33398	2.63911e-10	0.458326	-1.35984	9.33308e-10	-2.30118	-1.33509
160177916	chr6:160177916:T:C	2.57437e-26	-9.89405e-10	-1.51305	1.43569e-10	-9.89405e-10	-1.51032	7.79621e-09	-9.89405e-10	-1.51362
160178102	chr6:160178102:T:C	2.64143e-26	-9.89405e-10	-1.48733	1.44308e-10	-9.89405e-10	-1.50518	8.01596e-09	-9.89405e-10	-1.48582
160178303	chr6:160178303:G:C	2.56933e-26	-9.89405e-10	-1.51501	1.43644e-10	-9.89405e-10	-1.50979	7.90228e-09	-9.89405e-10	-1.5001
160178558	chr6:160178558:C:T	6.83099e-26	-9.89405e-10	-0.537181	3.49051e-10	-9.89405e-10	-0.621913	1.94314e-08	-9.89405e-10	-0.600363
160178582	chr6:160178582:C:T	2.62999e-26	-9.89405e-10	-1.49167	1.45236e-10	-9.89405e-10	-1.49877	7.9907e-09	-9.89405e-10	-1.48898
160179105	chr6:160179105:T:G	1.88532e-26	-0.583536	-1.24102	4.93113e-11	-1.34717	-1.23181	1.56457e-09	-2.19222	-0.927426
160179185	chr6:160179185:C:T	5.32123e-25	1.76992	-0.25428	9.78351e-11	-1.91465	0.0208058	4.32553e-09	-2.16663	0.0639114
160179488	chr6:160179488:C:T	2.62533e-26	-9.89405e-10	-1.49344	1.46403e-10	-9.89405e-10	-1.49077	7.89008e-09	-9.89405e-10	-1.50165
160179492	chr6:160179492:T:C	2.58565e-26	-9.89405e-10	-1.50868	1.43353e-10	-9.89405e-10	-1.51182	7.86564e-09	-9.89405e-10	-1.50475
160180134	chr6:160180134:G:T	2.7621e-26	-9.89405e-10	-1.44266	1.52092e-10	-9.89405e-10	-1.45265	8.42736e-09	-9.89405e-10	-1.43577
160180409	chr6:160180409:T:C	1.03617e-25	-9.89405e-10	-0.12053	6.33699e-10	-9.89405e-10	-0.025556	3.18452e-08	-9.89405e-10	-0.106368
160180856	chr6:160180856:T:C	6.61946e-26	-9.89405e-10	-0.568637	3.41984e-10	-9.89405e-10	-0.642366	1.8478e-08	-9.89405e-10	-0.650675
160181317	chr6:160181317:G:A	2.88328e-25	-9.89405e-10	0.902862	1.47229e-09	-9.89405e-10	0.817446	9.22594e-08	-9.89405e-10	0.957349
160181336	chr6:160181336:T:C	3.61953e-26	-9.89405e-10	-1.17231	2.07122e-10	-9.89405e-10	-1.14382	1.10392e-08	-9.89405e-10	-1.1658
160181484	chr6:160181484:T:G	2.74558e-26	-9.89405e-10	-1.44866	1.51242e-10	-9.89405e-10	-1.45825	8.37395e-09	-9.89405e-10	-1.44213
160181876	chr6:160181876:C:T	1.12636e-25	0.765896	-0.80297	3.59012e-11	-2.24681	-0.649551	1.99993e-09	-2.21532	-0.658824
160182464	chr6:160182464:G:A	4.68745e-26	-9.89405e-10	-0.913761	2.80147e-10	-9.89405e-10	-0.841817	1.3236e-08	-9.89405e-10	-0.984315
160182561	chr6:160182561:C:T	3.72611e-26	-9.89405e-10	-1.14328	2.1343e-10	-9.89405e-10	-1.11382	1.13665e-08	-9.89405e-10	-1.13659
160182562	chr6:160182562:G:A	8.70456e-27	-1.08579	-1.51159	1.66142e-11	-2.16216	-1.50471	2.1175e-09	-1.3056	-1.51142
160182978	chr6:160182978:A:G	4.84312e-26	-9.89405e-10	-0.881091	2.9e-10	-9.89405e-10	-0.807248	1.36611e-08	-9.89405e-10	-0.952699
160183039	chr6:160183039:C:T	6.61946e-26	-9.89405e-10	-0.568637	3.41984e-10	-9.89405e-10	-0.642366	1.8478e-08	-9.89405e-10	-0.650675
160183103	chr6:160183103:A:G	5.15756e-25	1.76593	-0.28153	9.48864e-11	-1.91402	-0.0104248	4.18255e-09	-2.16767	0.0313307
160183449	chr6:160183449:T:G	3.58223e-26	-0.722007	-0.460659	1.44149e-10	-1.07049	-0.43579	3.3119e-09	-2.29866	-0.0710763
160183450	chr6:160183450:C:G	3.62432e-26	-0.710326	-0.460659	1.45673e-10	-1.05998	-0.43579	3.30461e-09	-2.30086	-0.0710763
160183599	chr6:160183599:G:T	6.64811e-26	-9.89405e-10	-0.564318	3.43405e-10	-9.89405e-10	-0.638219	1.85544e-08	-9.89405e-10	-0.646547
160183756	chr6:160183756:T:A	1.07882e-26	-0.999696	-1.38309	3.10405e-11	-1.64753	-1.39431	1.40664e-09	-2.03253	-1.19353
160184131	chr6:160184131:C:T	1.5612e-26	-0.815249	-1.19795	4.34838e-11	-1.51931	-1.18543	1.78477e-09	-2.12325	-0.864713
160184141	chr6:160184141:C:T	2.57437e-26	-9.89405e-10	-1.51304	1.43737e-10	-9.89405e-10	-1.50915	7.85677e-09	-9.89405e-10	-1.50588
160184150	chr6:160184150:T:G	1.20823e-26	-0.815198	-1.4543	3.20607e-11	-1.54081	-1.46869	9.44209e-10	-2.10885	-1.51581
160184180	chr6:160184180:C:T	1.1169e-26	-2.3481	-9.24033e-10	9.03718e-11	-1.9732	-9.24033e-10	4.57964e-09	-2.04564	-9.24033e-10
160184578	chr6:160184578:C:A	6.82879e-26	-9.89405e-10	-0.537504	3.52351e-10	-9.89405e-10	-0.612504	1.90338e-08	-9.89405e-10	-0.621037
160184646	chr6:160184646:G:C	1.28326e-26	-0.857503	-1.35175	5.17004e-11	-1.20686	-1.3248	1.13577e-09	-2.26841	-1.17154
160184956	chr6:160184956:G:A	2.57967e-26	-9.89405e-10	-1.51099	1.44213e-10	-9.89405e-10	-1.50584	7.83034e-09	-9.89405e-10	-1.50925
160185073	chr6:160185073:A:G	2.31644e-26	-1.61862	-9.24033e-10	1.67443e-10	-1.35649	-9.24033e-10	1.0583e-08	-1.20801	-9.24033e-10
160185315	chr6:160185315:T:G	2.63455e-26	-9.89405e-10	-1.48994	1.456e-10	-9.89405e-10	-1.49627	7.98909e-09	-9.89405e-10	-1.48918
160185493	chr6:160185493:C:T	2.55618e-24	4.50295	-1.41792	2.8539e-11	-2.34778	-0.778085	1.73782e-09	-2.23561	-0.779016
160185559	chr6:160185559:G:A	5.61924e-26	-0.732454	-9.24033e-10	3.73774e-10	-0.55348	-9.24033e-10	1.79485e-08	-0.679747	-9.24033e-10
160186064	chr6:160186064:G:A	2.99878e-27	-2.25144	-1.41159	1.57552e-11	-2.29976	-1.4202	9.14788e-10	-2.2508	-1.40552
160186075	chr6:160186075:C:A	6.6813e-26	-9.89405e-10	-0.559338	3.45048e-10	-9.89405e-10	-0.633447	1.86431e-08	-9.89405e-10	-0.641781
160186168	chr6:160186168:C:T	4.78914e-25	1.72006	-0.309777	9.06183e-11	-1.92918	-0.0412901	4.01248e-09	-2.17715	-0.000700069
160186258	chr6:160186258:G:C	6.85506e-26	-9.89405e-10	-0.533664	3.53645e-10	-9.89405e-10	-0.608838	1.91086e-08	-9.89405e-10	-0.617117
160186526	chr6:160186526:T:G	2.49971e-25	0.760108	-9.24033e-10	4.34797e-10	-0.40225	-9.24033e-10	2.40067e-08	-0.388922	-9.24033e-10
160186857	chr6:160186857:C:T	3.59903e-26	-9.89405e-10	-1.17799	2.05904e-10	-9.89405e-10	-1.14972	1.09769e-08	-9.89405e-10	-1.17146
160186990	chr6:160186990:C:T	3.2989e-26	-9.89405e-10	-1.26506	1.8076e-10	-9.89405e-10	-1.27996	1.02447e-08	-9.89405e-10	-1.24049
160187461	chr6:160187461:A:G	4.18144e-27	-2.35073	-0.97985	3.25869e-11	-1.99777	-0.995448	1.59267e-09	-2.05406	-1.04778
160187542	chr6:160187542:AAAAG:A	7.08327e-26	-9.89405e-10	-0.500916	3.66932e-10	-9.89405e-10	-0.571954	1.9816e-08	-9.89405e-10	-0.580767
160187656	chr6:160187656:A:T	2.65161e-26	-9.89405e-10	-1.48349	1.4984e-10	-9.89405e-10	-1.46756	8.0985e-09	-9.89405e-10	-1.47558
160187724	chr6:160187724:T:C	3.38833e-26	-9.89405e-10	-1.23831	1.93347e-10	-9.89405e-10	-1.21264	1.12413e-08	-9.89405e-10	-1.14766
160187755	chr6:160187755:A:G	3.61755e-26	-9.89405e-10	-1.17285	2.07006e-10	-9.89405e-10	-1.14438	1.1033e-08	-9.89405e-10	-1.16636
160188143	chr6:160188143:C:T	4.25292e-26	-9.89405e-10	-1.01105	2.24721e-10	-9.89405e-10	-1.06227	1.20951e-08	-9.89405e-10	-1.07445
160188320	chr6:160188320:A:G	3.82378e-27	-2.35731	-1.06269	2.86022e-11	-2.04678	-1.07687	1.40921e-09	-2.09899	-1.12524
160188575	chr6:160188575:T:C	2.72063e-26	-9.89405e-10	-1.45779	1.52247e-10	-9.89405e-10	-1.45162	8.11088e-09	-9.89405e-10	-1.47405
160188761	chr6:160188761:G:A	1.13532e-26	-2.33174	-9.24033e-10	9.92085e-11	-1.87991	-9.24033e-10	4.95743e-09	-1.96637	-9.24033e-10
160189092	chr6:160189092:G:A	1.44054e-24	1.84721	0.664325	2.83128e-10	-1.91249	1.08126	1.20556e-08	-2.13265	1.05493
160189469	chr6:160189469:T:C	2.82036e-26	-9.89405e-10	-1.42179	1.54956e-10	-9.89405e-10	-1.43399	8.55934e-09	-9.89405e-10	-1.42023
160189511	chr6:160189511:C:G	6.37361e-26	-9.89405e-10	-0.606485	3.38281e-10	-9.89405e-10	-0.653254	1.85267e-08	-9.89405e-10	-0.648043
160189671	chr6:160189671:C:T	2.75634e-26	-9.89405e-10	-1.44475	1.55183e-10	-9.89405e-10	-1.43253	8.26312e-09	-9.89405e-10	-1.45545
160189672	chr6:160189672:G:A	2.56615e-26	-9.89405e-10	-1.51624	1.42885e-10	-9.89405e-10	-1.51509	7.79663e-09	-9.89405e-10	-1.51356
160189820	chr6:160189820:G:A	1.35387e-25	-9.89405e-10	0.1469	7.02977e-10	-9.89405e-10	0.0781934	3.9095e-08	-9.89405e-10	0.0987389
160190021	chr6:160190021:AGAG:A	5.76343e-26	-9.89405e-10	-0.707119	3.06659e-10	-9.89405e-10	-0.751393	1.67967e-08	-9.89405e-10	-0.746073
160190224	chr6:160190224:G:C	3.58812e-27	-2.31088	-1.17273	1.84447e-11	-2.35947	-1.20289	6.63715e-09	-0.827613	-0.84696
160190433	chr6:160190433:C:A	1.1096e-26	-2.35465	-9.24033e-10	7.53691e-11	-2.15473	-9.24033e-10	3.86665e-09	-2.21487	-9.24033e-10
160190468	chr6:160190468:T:C	9.42883e-26	-1.29983	1.08495	4.4723e-10	-1.61504	1.24098	2.07195e-08	-2.13846	1.60228
160190477	chr6:160190477:A:C	3.16389e-25	-9.89405e-10	0.995737	1.61366e-09	-9.89405e-10	0.909129	1.01394e-07	-9.89405e-10	1.05176
160190512	chr6:160190512:A:G	5.46357e-27	-2.15007	-0.913065	2.98629e-11	-2.23738	-0.843131	1.9552e-09	-2.0874	-0.809365
160190555	chr6:160190555:C:T	1.48669e-26	-2.0621	-9.24033e-10	1.02542e-10	-1.84686	-9.24033e-10	3.59486e-09	-2.28775	-9.24033e-10
160190654	chr6:160190654:C:T	1.77678e-26	-0.367991	-1.51586	1.61975e-11	-2.18202	-1.51025	2.57377e-09	-1.10706	-1.51482
160190997	chr6:160190997:T:G	9.29755e-26	-1.30965	1.08075	4.41458e-10	-1.62348	1.23643	2.07189e-08	-2.13395	1.59774
160191001	chr6:160191001:G:A	6.18312e-27	-2.31351	-0.625906	3.61248e-11	-2.34387	-0.546278	2.15293e-09	-2.29059	-0.509838
160191093	chr6:160191093:T:C	2.78312e-26	-9.89405e-10	-1.43508	1.53174e-10	-9.89405e-10	-1.44555	8.49238e-09	-9.89405e-10	-1.42809
160191648	chr6:160191648:C:A	2.23321e-26	-0.139041	-1.51617	1.52218e-11	-2.24216	-1.51224	3.10863e-09	-0.917579	-1.51549
160192139	chr6:160192139:C:T	8.48684e-27	-1.21506	-1.40766	2.59851e-11	-1.8509	-1.36871	1.44266e-09	-1.95292	-1.24785
160192241	chr6:160192241:A:G	4.3407e-25	0.908541	0.403428	1.6556e-10	-2.17455	0.806751	7.73066e-09	-2.30273	0.780667
160192491	chr6:160192491:G:A	2.57023e-26	-9.89405e-10	-1.51466	1.43362e-10	-9.89405e-10	-1.51176	7.83175e-09	-9.89405e-10	-1.50907
160192675	chr6:160192675:T:C	1.44589e-26	-1.31474	-0.775192	6.44205e-11	-1.63753	-0.67417	2.56513e-09	-2.1331	-0.492152
160192899	chr6:160192899:A:G	2.37534e-26	-1.59351	-9.24033e-10	1.53987e-10	-1.44026	-9.24033e-10	7.26244e-09	-1.58454	-9.24033e-10
160192964	chr6:160192964:C:T	3.15024e-25	-9.89405e-10	0.991413	1.6061e-09	-9.89405e-10	0.904434	1.00903e-07	-9.89405e-10	1.0469
160193028	chr6:160193028:C:T	1.14283e-25	-9.89405e-10	-0.022555	6.31904e-10	-9.89405e-10	-0.0283931	3.6483e-08	-9.89405e-10	0.0295924
160193601	chr6:160193601:A:G	1.52336e-26	-1.32334	-0.714395	6.81904e-11	-1.64504	-0.609787	2.76494e-09	-2.12939	-0.420845
160193617	chr6:160193617:G:A	6.46887e-27	-2.34749	-0.546741	4.12677e-11	-2.23854	-0.518515	2.03191e-09	-2.266	-0.592276
160193838	chr6:160193838:T:C	2.60847e-26	-9.89405e-10	-1.49989	1.45884e-10	-9.89405e-10	-1.49432	7.891e-09	-9.89405e-10	-1.50153
160193845	chr6:160193845:G:A	1.03507e-25	-1.25942	1.13782	4.89037e-10	-1.57974	1.29505	2.15467e-08	-2.15772	1.66068
160193876	chr6:160193876:C:T	3.26623e-26	-9.89405e-10	-1.27501	1.79446e-10	-9.89405e-10	-1.28726	1.0035e-08	-9.89405e-10	-1.26117
160193955	chr6:160193955:A:T	2.05633e-25	1.02615	-0.461292	5.67043e-11	-2.22245	-0.216834	3.05551e-09	-2.16468	-0.285628
160193975	chr6:160193975:A:T	1.79356e-26	-0.359195	-1.51525	1.60843e-11	-2.18357	-1.51572	2.59031e-09	-1.09941	-1.51607
160194065	chr6:160194065:C:T	2.36913e-25	-9.89405e-10	0.706458	1.21971e-09	-9.89405e-10	0.629236	6.91956e-08	-9.89405e-10	0.669682
160194087	chr6:160194087:AC:A	7.87568e-26	-9.89405e-10	-0.394871	4.16175e-10	-9.89405e-10	-0.446025	2.2935e-08	-9.89405e-10	-0.434593
160194307	chr6:160194307:A:G	1.12457e-26	-2.34125	-9.24033e-10	7.16656e-11	-2.20512	-9.24033e-10	3.70286e-09	-2.25815	-9.24033e-10
160195142	chr6:160195142:G:A	3.09586e-26	-9.89405e-10	-1.32859	1.79194e-10	-9.89405e-10	-1.28866	9.11959e-09	-9.89405e-10	-1.35683
160195150	chr6:160195150:G:A	3.08953e-25	-9.89405e-10	0.971953	1.57567e-09	-9.89405e-10	0.885303	9.89382e-08	-9.89405e-10	1.02724
160195163	chr6:160195163:A:G	3.03178e-26	-9.89405e-10	-1.3495	1.73418e-10	-9.89405e-10	-1.32143	9.04921e-09	-9.89405e-10	-1.36458
160195277	chr6:160195277:T:C	1.49326e-25	-9.89405e-10	0.244899	7.73667e-10	-9.89405e-10	0.174012	4.30645e-08	-9.89405e-10	0.195443
160195382	chr6:160195382:C:T	2.26359e-26	-1.6417	-9.24033e-10	1.11192e-10	-1.76587	-9.24033e-10	6.4714e-09	-1.69986	-9.24033e-10
160195749	chr6:160195749:T:C	2.60204e-26	-9.89405e-10	-1.50235	1.45476e-10	-9.89405e-10	-1.49712	7.87277e-09	-9.89405e-10	-1.50384
160196112	chr6:160196112:A:C	8.47383e-27	-1.21154	-1.41271	2.59105e-11	-1.84773	-1.37476	1.4262e-09	-1.95617	-1.25607
160196354	chr6:160196354:T:A	3.04391e-26	-9.89405e-10	-1.34551	1.74255e-10	-9.89405e-10	-1.31661	9.08419e-09	-9.89405e-10	-1.36072
160196885	chr6:160196885:T:A	6.21965e-26	-9.89405e-10	-0.630937	3.30266e-10	-9.89405e-10	-0.677232	1.8093e-08	-9.89405e-10	-0.671733
160197125	chr6:160197125:C:T	1.13822e-26	-1.48962	-0.839565	3.90438e-11	-2.00582	-0.806632	3.62936e-09	-1.76616	-0.51204
160197144	chr6:160197144:C:T	1.11523e-26	-2.34959	-9.24033e-10	7.37049e-11	-2.17706	-9.24033e-10	3.79088e-09	-2.23466	-9.24033e-10
160197387	chr6:160197387:G:A	6.91246e-26	-9.89405e-10	-0.525326	3.66799e-10	-9.89405e-10	-0.572316	2.00956e-08	-9.89405e-10	-0.566755
160197397	chr6:160197397:G:A	1.21487e-25	-1.44907	1.48764	6.27645e-10	-1.73869	1.70353	3.22443e-08	-2.07207	1.97816
160197687	chr6:160197687:A:G	2.03373e-26	-0.233722	-1.51506	1.55493e-11	-2.21727	-1.51585	2.8583e-09	-1.00103	-1.51599
160197863	chr6:160197863:A:T	1.0091e-25	-9.89405e-10	-0.147011	6.16226e-10	-9.89405e-10	-0.0535165	3.11219e-08	-9.89405e-10	-0.129342
160198305	chr6:160198305:T:C	2.56737e-26	-9.89405e-10	-1.51577	1.43073e-10	-9.89405e-10	-1.51378	7.81071e-09	-9.89405e-10	-1.51176
160198648	chr6:160198648:T:A	1.47645e-26	-2.06901	-9.24033e-10	7.94256e-11	-2.10231	-9.24033e-10	3.9922e-09	-2.18291	-9.24033e-10
160198886	chr6:160198886:A:C	1.25913e-26	-2.16014	-0.0680879	5.7226e-11	-2.35406	-0.0760654	2.96338e-09	-2.36041	-0.120515
160199094	chr6:160199094:A:T	2.60284e-26	-9.89405e-10	-1.50205	1.45515e-10	-9.89405e-10	-1.49685	7.87504e-09	-9.89405e-10	-1.50356
160199133	chr6:160199133:A:G	1.13033e-26	-2.33614	-9.24033e-10	7.24377e-11	-2.1944	-9.24033e-10	3.71449e-09	-2.25501	-9.24033e-10
160199220	chr6:160199220:G:A	4.68677e-26	-9.89405e-10	-0.913907	2.7974e-10	-9.89405e-10	-0.843269	1.32332e-08	-9.89405e-10	-0.984526
160199230	chr6:160199230:TCTGA:T	1.41188e-26	-2.11373	-9.24033e-10	8.08393e-11	-2.08467	-9.24033e-10	4.21162e-09	-2.12941	-9.24033e-10
160199415	chr6:160199415:T:C	6.39403e-26	-9.89405e-10	-0.603287	3.87114e-10	-9.89405e-10	-0.51841	1.97973e-08	-9.89405e-10	-0.581709
160199540	chr6:160199540:G:A	2.60355e-26	-9.89405e-10	-1.50177	1.45561e-10	-9.89405e-10	-1.49653	7.87708e-09	-9.89405e-10	-1.5033
160199712	chr6:160199712:G:T	2.73797e-26	-9.89405e-10	-1.45144	1.48503e-10	-9.89405e-10	-1.47652	8.22127e-09	-9.89405e-10	-1.46053
160199781	chr6:160199781:G:A	2.81819e-26	-9.89405e-10	-1.42256	1.52254e-10	-9.89405e-10	-1.45158	8.46317e-09	-9.89405e-10	-1.43153
160200072	chr6:160200072:G:A	2.60355e-26	-9.89405e-10	-1.50177	1.45561e-10	-9.89405e-10	-1.49653	7.87708e-09	-9.89405e-10	-1.5033
160200444	chr6:160200444:G:C	2.60315e-26	-9.89405e-10	-1.50193	1.44934e-10	-9.89405e-10	-1.50085	7.87404e-09	-9.89405e-10	-1.50368
160200452	chr6:160200452:A:G	3.20845e-26	-9.89405e-10	-1.29286	1.81175e-10	-9.89405e-10	-1.27766	1.03277e-08	-9.89405e-10	-1.23242
160200704	chr6:160200704:G:A	1.13446e-26	-2.3325	-9.24033e-10	6.64722e-11	-2.28035	-9.24033e-10	5.09521e-09	-1.93895	-9.24033e-10
160201033	chr6:160201033:C:T	6.89654e-26	-9.89405e-10	-0.527631	3.61229e-10	-9.89405e-10	-0.587618	2.04731e-08	-9.89405e-10	-0.548145
160201072	chr6:160201072:T:G	5.68528e-26	-9.89405e-10	-0.720771	2.99074e-10	-9.89405e-10	-0.776439	1.67285e-08	-9.89405e-10	-0.750142
160201078	chr6:160201078:G:A	1.29444e-25	1.20156	-1.09954	3.93108e-10	0.503827	-1.00687	1.34976e-08	0.00684517	-0.971591
160201320	chr6:160201320:A:G	2.58363e-26	-9.89405e-10	-1.50946	1.4328e-10	-9.89405e-10	-1.51233	7.88292e-09	-9.89405e-10	-1.50256
160201470	chr6:160201470:G:A	7.00126e-26	-1.96555	1.45299	3.48695e-10	-2.29598	1.67304	5.74704e-08	-1.23574	1.71975
160201605	chr6:160201605:G:A	3.0695e-25	1.13957	-0.174121	7.74036e-11	-2.21126	0.0831622	4.25185e-09	-2.13641	0.016512
160201611	chr6:160201611:C:T	2.94493e-26	-9.89405e-10	-1.37856	1.65772e-10	-9.89405e-10	-1.36652	9.36239e-09	-9.89405e-10	-1.33055
160201676	chr6:160201676:A:G	1.68668e-26	-1.26943	-0.666461	5.06865e-11	-1.89271	-0.658759	3.63519e-09	-1.9309	-0.3457
160201853	chr6:160201853:A:G	1.69354e-26	-1.30299	-0.628843	5.13301e-11	-1.91794	-0.620911	3.88467e-09	-1.90837	-0.301845
160201902	chr6:160201902:A:G	2.59684e-26	-9.89405e-10	-1.50436	1.45373e-10	-9.89405e-10	-1.49783	7.96266e-09	-9.89405e-10	-1.49249
160201994	chr6:160201994:A:G	7.32034e-26	-9.89405e-10	-0.467995	3.80841e-10	-9.89405e-10	-0.534749	2.14256e-08	-9.89405e-10	-0.502669
160202210	chr6:160202210:G:C	2.74942e-26	-9.89405e-10	-1.44726	1.47627e-10	-9.89405e-10	-1.48244	8.09069e-09	-9.89405e-10	-1.47654
160202593	chr6:160202593:G:A	5.19457e-26	-9.89405e-10	-0.811038	3.08366e-10	-9.89405e-10	-0.745843	1.64581e-08	-9.89405e-10	-0.766436
160203083	chr6:160203083:T:G	8.89718e-27	-2.17068	-0.404817	9.70758e-11	-1.5677	-0.333942	4.37011e-09	-1.86246	-0.230007
160203188	chr6:160203188:A:G	7.52913e-27	-2.24106	-0.501399	8.22517e-11	-1.58631	-0.481035	3.9328e-09	-1.81608	-0.381828
160203273	chr6:160203273:G:A	2.60058e-26	-9.89405e-10	-1.50292	1.45101e-10	-9.89405e-10	-1.4997	7.96049e-09	-9.89405e-10	-1.49276
160203315	chr6:160203315:T:TCA	7.0249e-27	-2.27163	-0.540148	6.81565e-11	-1.78583	-0.469498	3.19001e-09	-2.03656	-0.370675
160203401	chr6:160203401:A:C	1.95039e-25	-9.89405e-10	0.511962	1.1782e-09	-9.89405e-10	0.594617	5.91869e-08	-9.89405e-10	0.513446
160203764	chr6:160203764:G:T	3.91632e-25	-9.89405e-10	1.20909	2.06066e-09	-9.89405e-10	1.15365	1.27954e-07	-9.89405e-10	1.28441
160203837	chr6:160203837:G:A	4.19324e-26	-9.89405e-10	-1.02518	2.38964e-10	-9.89405e-10	-1.00082	1.24354e-08	-9.89405e-10	-1.04671
160204095	chr6:160204095:TCTC:T	2.84591e-26	-9.89405e-10	-1.41277	1.56043e-10	-9.89405e-10	-1.427	8.62936e-09	-9.89405e-10	-1.41209
160204199	chr6:160204199:C:T	4.61197e-26	-9.89405e-10	-0.929996	2.24507e-10	-9.89405e-10	-1.06322	1.42655e-08	-9.89405e-10	-0.909415
160204894	chr6:160204894:G:A	2.83673e-26	0.0961807	-1.51218	9.73046e-11	-0.390822	-1.50846	2.19393e-09	-1.28676	-1.4948
160204897	chr6:160204897:A:G	2.66831e-27	-2.26418	-1.51561	2.69024e-11	-1.66895	-1.51596	1.07935e-09	-1.97552	-1.51538
160204898	chr6:160204898:A:G	1.00192e-25	-9.89405e-10	-0.15415	6.30614e-10	-9.89405e-10	-0.0304358	3.27882e-08	-9.89405e-10	-0.0771877
160204946	chr6:160204946:T:G	2.4855e-25	0.937424	-0.183016	7.80082e-11	-2.33768	0.217367	4.723e-09	-2.06348	0.0486654
160205147	chr6:160205147:T:C	1.14401e-26	-0.914374	-1.40974	3.10297e-11	-1.599	-1.44319	1.55826e-09	-1.70907	-1.41462
160205401	chr6:160205401:G:C	1.73839e-26	-1.90569	-9.24033e-10	8.85078e-11	-1.99404	-9.24033e-10	3.58547e-09	-2.29037	-9.24033e-10
160205445	chr6:160205445:AACTTAG:A	3.38869e-26	-9.89405e-10	-1.23821	1.80569e-10	-9.89405e-10	-1.28102	1.01076e-08	-9.89405e-10	-1.25397
160205816	chr6:160205816:T:C	5.08844e-26	-0.540789	-0.29089	2.0825e-10	-0.993599	-0.144793	5.84214e-09	-1.69706	-0.105094
160205969	chr6:160205969:C:G	3.13629e-27	-2.27364	-1.34455	1.81864e-11	-2.2582	-1.31825	9.13221e-10	-2.35956	-1.29847
160205978	chr6:160205978:A:G	1.15151e-26	-2.31758	-9.24033e-10	6.62736e-11	-2.28334	-9.24033e-10	3.42817e-09	-2.33523	-9.24033e-10
160206065	chr6:160206065:A:T	1.95307e-26	-1.78925	-9.24033e-10	1.29358e-10	-1.61455	-9.24033e-10	6.5582e-09	-1.68654	-9.24033e-10
160207021	chr6:160207021:A:T	8.74418e-25	3.45747	-1.44514	1.59205e-11	-2.20724	-1.50228	8.78857e-10	-2.19099	-1.5054
160207083	chr6:160207083:C:T	5.16572e-26	-9.89405e-10	-0.816607	2.77461e-10	-9.89405e-10	-0.85145	1.61145e-08	-9.89405e-10	-0.787536
160207096	chr6:160207096:C:T	1.87726e-26	-1.82884	-9.24033e-10	1.0562e-10	-1.81728	-9.24033e-10	6.45233e-09	-1.70281	-9.24033e-10
160207142	chr6:160207142:C:G	5.37963e-26	-9.89405e-10	-0.776031	2.89296e-10	-9.89405e-10	-0.809681	1.68509e-08	-9.89405e-10	-0.742852
160207202	chr6:160207202:G:A	5.37769e-26	-9.89405e-10	-0.776393	2.89204e-10	-9.89405e-10	-0.809997	1.6844e-08	-9.89405e-10	-0.74326
160207244	chr6:160207244:T:C	5.98195e-27	-1.88162	-1.09087	2.73115e-11	-2.19263	-0.977194	1.20889e-09	-2.29703	-1.08052
160207525	chr6:160207525:T:C	1.36268e-24	3.90555	-1.44958	1.50489e-11	-2.26051	-1.50531	8.2801e-10	-2.24784	-1.50814
160207558	chr6:160207558:G:A	1.3539e-24	3.89612	-1.44661	1.50979e-11	-2.25866	-1.50392	8.30642e-10	-2.24587	-1.50694
160207787	chr6:160207787:AG:A	3.07956e-26	-9.89405e-10	-1.33387	1.74832e-10	-9.89405e-10	-1.3133	9.34351e-09	-9.89405e-10	-1.33257
160207825	chr6:160207825:G:A	6.07165e-26	-9.89405e-10	-0.65502	3.22206e-10	-9.89405e-10	-0.701938	1.89822e-08	-9.89405e-10	-0.623751
160207873	chr6:160207873:C:T	2.65409e-27	-2.34893	-1.43621	1.81384e-11	-2.16706	-1.41204	1.04967e-09	-2.05445	-1.46434
160207975	chr6:160207975:G:A	7.5735e-26	-9.89405e-10	-0.433995	3.91664e-10	-9.89405e-10	-0.506726	2.40593e-08	-9.89405e-10	-0.386735
160208128	chr6:160208128:G:A	6.90096e-26	-9.89405e-10	-0.52699	3.7576e-10	-9.89405e-10	-0.54818	2.19007e-08	-9.89405e-10	-0.480737
160208150	chr6:160208150:A:G	5.73133e-26	-9.89405e-10	-0.712703	3.25927e-10	-9.89405e-10	-0.690458	1.72076e-08	-9.89405e-10	-0.721907
160208410	chr6:160208410:G:A	4.71766e-27	-1.91218	-1.29774	2.10866e-11	-2.21424	-1.21425	9.63841e-10	-2.30895	-1.29514
160208793	chr6:160208793:T:C	1.12746e-24	3.72133	-1.45484	1.54169e-11	-2.23431	-1.50735	8.50613e-10	-2.21913	-1.50992
160208928	chr6:160208928:T:C	4.56492e-27	-1.89467	-1.34817	2.00574e-11	-2.20426	-1.27427	9.21735e-10	-2.30288	-1.34587
160208973	chr6:160208973:T:C	4.47523e-27	-1.92927	-1.33341	2.00141e-11	-2.22398	-1.25672	9.24598e-10	-2.31462	-1.33103
160208988	chr6:160208988:T:C	1.14343e-24	3.73867	-1.45812	1.53569e-11	-2.23713	-1.50844	8.47115e-10	-2.22234	-1.51083
160209090	chr6:160209090:G:A	2.0449e-26	-0.543902	-1.1994	2.43233e-11	-2.04493	-1.24076	1.10223e-09	-2.14753	-1.32239
160209138	chr6:160209138:G:T	3.49968e-26	-1.20598	-9.24033e-10	1.65225e-10	-1.36982	-9.24033e-10	9.58451e-09	-1.30711	-9.24033e-10
160209265	chr6:160209265:G:A	3.54065e-27	-1.99133	-1.5056	2.35281e-11	-1.81909	-1.49984	1.12392e-09	-1.94468	-1.50575
160209454	chr6:160209454:AT:A	1.15904e-24	3.74672	-1.45261	1.53682e-11	-2.23847	-1.50636	8.47661e-10	-2.22349	-1.50904
160209535	chr6:160209535:C:T	2.59614e-27	-2.2951	-1.51211	1.34958e-11	-2.35992	-1.51483	7.65096e-10	-2.32156	-1.51345
160209741	chr6:160209741:T:C	6.14822e-26	-9.89405e-10	-0.642489	3.49968e-10	-9.89405e-10	-0.619288	1.84532e-08	-9.89405e-10	-0.652017
160210002	chr6:160210002:T:C	4.2119e-27	-1.93302	-1.3903	1.86423e-11	-2.22634	-1.32536	8.72112e-10	-2.31587	-1.38822
160210006	chr6:160210006:T:C	2.97106e-26	-9.89405e-10	-1.36973	1.63411e-10	-9.89405e-10	-1.38086	9.18814e-09	-9.89405e-10	-1.34934
160210063	chr6:160210063:G:A	1.97376e-26	-0.569766	-1.20894	2.43382e-11	-2.03532	-1.24977	1.10206e-09	-2.13992	-1.33016
160210070	chr6:160210070:T:C	2.07632e-26	-0.537613	-1.19044	2.44231e-11	-2.04867	-1.23293	1.10644e-09	-2.15054	-1.31557
160210118	chr6:160210118:G:A	5.68532e-25	-9.89405e-10	1.58182	3.54526e-09	-9.89405e-10	1.69624	1.72407e-07	-9.89405e-10	1.5826
160210138	chr6:160210138:G:T	1.57846e-26	-2.0022	-9.24033e-10	8.36815e-11	-2.05011	-9.24033e-10	4.16584e-09	-2.14034	-9.24033e-10
160210368	chr6:160210368:A:AT	2.82926e-27	-2.31388	-1.40734	1.51787e-11	-2.36054	-1.3967	8.69288e-10	-2.3057	-1.40164
160210514	chr6:160210514:CTGTT:C	1.18211e-24	3.73452	-1.4207	1.56216e-11	-2.23619	-1.49228	8.60157e-10	-2.22111	-1.49679
160210638	chr6:160210638:T:C	1.78327e-24	4.21047	-1.4855	1.7567e-11	-2.26157	-1.34954	9.42528e-10	-2.25741	-1.36903
160210650	chr6:160210650:C:G	6.18027e-26	-9.89405e-10	-0.637288	3.59931e-10	-9.89405e-10	-0.591218	1.85429e-08	-9.89405e-10	-0.647167
160210657	chr6:160210657:C:T	4.91427e-27	-1.83053	-1.33856	2.14224e-11	-2.14874	-1.26396	9.64187e-10	-2.26658	-1.33714
160210887	chr6:160210887:C:T	6.60404e-26	-9.89405e-10	-0.570969	3.70467e-10	-9.89405e-10	-0.562366	1.97932e-08	-9.89405e-10	-0.581915
160210888	chr6:160210888:G:A	1.06399e-24	3.66395	-1.45541	1.55362e-11	-2.22653	-1.50742	8.57425e-10	-2.21104	-1.51004
160210952	chr6:160210952:C:T	2.23193e-26	-1.65578	-9.24033e-10	1.069e-10	-1.80523	-9.24033e-10	6.90252e-09	-1.63537	-9.24033e-10
160211135	chr6:160211135:G:A	2.97359e-26	-9.89405e-10	-1.36888	1.63546e-10	-9.89405e-10	-1.38004	9.19652e-09	-9.89405e-10	-1.34843
160211218	chr6:160211218:C:T	4.33348e-27	-1.90643	-1.38843	1.89662e-11	-2.21155	-1.32292	8.8139e-10	-2.30706	-1.38645
160211223	chr6:160211223:C:T	4.74805e-27	-1.88596	-1.31754	2.0898e-11	-2.19988	-1.2376	9.53508e-10	-2.29979	-1.31508
160211379	chr6:160211379:TTATTGCCTC:T	1.09324e-24	3.69516	-1.45949	1.54448e-11	-2.23092	-1.50894	8.52388e-10	-2.21565	-1.51132
160211708	chr6:160211708:G:A	2.57897e-26	-9.89405e-10	-1.51126	1.43944e-10	-9.89405e-10	-1.50771	7.8015e-09	-9.89405e-10	-1.51294
160212075	chr6:160212075:T:A	1.22474e-24	3.79901	-1.44976	1.52856e-11	-2.24503	-1.50519	8.42504e-10	-2.23049	-1.50815
160212144	chr6:160212144:A:C	2.57482e-26	-9.89405e-10	-1.51287	1.43632e-10	-9.89405e-10	-1.50988	7.79146e-09	-9.89405e-10	-1.51423
160212191	chr6:160212191:G:A	1.79527e-26	-1.8735	-9.24033e-10	8.52874e-11	-2.0311	-9.24033e-10	4.57186e-09	-2.04734	-9.24033e-10
160212293	chr6:160212293:C:T	3.33175e-26	-0.34566	-0.909494	2.99608e-11	-2.13759	-0.939655	1.32137e-09	-2.21576	-1.07283
160212345	chr6:160212345:G:T	3.48667e-26	-9.89405e-10	-1.2097	1.97086e-10	-9.89405e-10	-1.19349	1.11178e-08	-9.89405e-10	-1.15871
160212480	chr6:160212480:C:T	3.01755e-26	-0.385366	-0.968838	2.8671e-11	-2.12369	-0.997551	1.27082e-09	-2.20417	-1.12342
160212548	chr6:160212548:T:C	4.10721e-27	-1.95697	-1.39152	1.84156e-11	-2.23636	-1.32757	8.66659e-10	-2.32143	-1.38894
160212631	chr6:160212631:A:G	4.64191e-27	-1.89992	-1.32619	2.05211e-11	-2.20783	-1.24785	9.40401e-10	-2.3049	-1.3238
160212790	chr6:160212790:GC:G	1.04231e-26	-1.45042	-0.966794	3.59506e-11	-1.92449	-0.970496	1.52809e-09	-2.04524	-1.098
160212890	chr6:160212890:C:T	1.15499e-24	-9.89405e-10	2.29062	8.13016e-09	-9.89405e-10	2.52621	3.86907e-07	-9.89405e-10	2.39093
160213003	chr6:160213003:C:T	4.6572e-27	-1.87581	-1.34701	2.02997e-11	-2.19382	-1.27271	9.28864e-10	-2.29632	-1.34473
160213221	chr6:160213221:C:T	7.68315e-26	-9.89405e-10	-0.419621	3.99746e-10	-9.89405e-10	-0.486301	2.41769e-08	-9.89405e-10	-0.381856
160213453	chr6:160213453:T:C	2.84838e-26	-9.89405e-10	-1.4119	1.56962e-10	-9.89405e-10	-1.42113	8.6943e-09	-9.89405e-10	-1.40459
160213685	chr6:160213685:G:T	2.58983e-26	-9.89405e-10	-1.50706	1.44703e-10	-9.89405e-10	-1.50245	7.82917e-09	-9.89405e-10	-1.5094
160214084	chr6:160214084:C:A	1.05851e-24	3.6624	-1.45902	1.55367e-11	-2.22513	-1.50879	8.57923e-10	-2.2093	-1.51119
160214166	chr6:160214166:G:T	4.50129e-27	-1.92501	-1.33186	2.00947e-11	-2.22205	-1.25462	9.27366e-10	-2.31321	-1.32945
160214226	chr6:160214226:G:A	3.1896e-26	-0.363479	-0.935277	2.93993e-11	-2.13125	-0.964914	1.29955e-09	-2.21038	-1.09486
160214272	chr6:160214272:A:C	2.72796e-27	-2.35756	-1.40012	1.56431e-11	-2.33243	-1.39467	9.80108e-10	-2.20088	-1.38647
160214520	chr6:160214520:G:A	1.23444e-24	3.81833	-1.46119	1.5179e-11	-2.24765	-1.50956	8.36973e-10	-2.2334	-1.51181
160214552	chr6:160214552:C:A	2.56773e-26	-9.89405e-10	-1.51563	1.43163e-10	-9.89405e-10	-1.51315	7.7797e-09	-9.89405e-10	-1.51574
160214696	chr6:160214696:G:A	2.21878e-26	-0.498744	-1.16295	2.46703e-11	-2.06457	-1.20696	1.11541e-09	-2.16385	-1.29418
160214733	chr6:160214733:C:T	8.28944e-26	-9.89405e-10	-0.343668	4.306e-10	-9.89405e-10	-0.41195	2.61338e-08	-9.89405e-10	-0.304027
160215154	chr6:160215154:A:G	4.43262e-27	-1.91029	-1.36196	1.95439e-11	-2.21359	-1.29088	9.0174e-10	-2.3085	-1.36218
160215226	chr6:160215226:C:T	2.57019e-26	-9.89405e-10	-1.51467	1.4277e-10	-9.89405e-10	-1.51589	7.77545e-09	-9.89405e-10	-1.51628
160215407	chr6:160215407:A:G	4.63641e-25	-9.89405e-10	1.37788	3.15926e-09	-9.89405e-10	1.58096	1.55721e-07	-9.89405e-10	1.48081
160215531	chr6:160215531:G:A	3.10604e-26	-0.397486	-0.927816	2.98786e-11	-2.12037	-0.959621	1.31868e-09	-2.20057	-1.09005
160215669	chr6:160215669:A:T	2.95004e-26	-9.89405e-10	-1.37683	1.62294e-10	-9.89405e-10	-1.38772	9.11612e-09	-9.89405e-10	-1.35721
160215870	chr6:160215870:T:G	3.32255e-26	-9.89405e-10	-1.25792	1.81401e-10	-9.89405e-10	-1.27642	1.02143e-08	-9.89405e-10	-1.24346
160216207	chr6:160216207:T:C	4.67082e-27	-1.87709	-1.34281	2.03629e-11	-2.1943	-1.26912	9.31126e-10	-2.29662	-1.342
160216328	chr6:160216328:G:A	2.56818e-26	-9.89405e-10	-1.51545	1.43214e-10	-9.89405e-10	-1.51279	7.78094e-09	-9.89405e-10	-1.51558
160216453	chr6:160216453:G:T	5.31193e-27	-2.3429	-0.748378	3.42859e-11	-2.24047	-0.701931	2.06097e-09	-2.0171	-0.826978
160216530	chr6:160216530:A:G	1.87799e-26	-0.630016	-1.19843	2.5226e-11	-2.00816	-1.24109	1.13486e-09	-2.11724	-1.32351
160216812	chr6:160216812:T:C	1.33509e-24	3.90174	-1.46622	1.49915e-11	-2.25842	-1.51123	8.26146e-10	-2.24508	-1.51316
160216971	chr6:160216971:A:T	1.15103e-24	3.75773	-1.47055	1.52618e-11	-2.23924	-1.51254	8.42379e-10	-2.22461	-1.51417
160217325	chr6:160217325:G:T	2.28149e-26	-1.63382	-9.24033e-10	1.09471e-10	-1.78147	-9.24033e-10	7.06751e-09	-1.61175	-9.24033e-10
160217445	chr6:160217445:A:T	6.10883e-26	-9.89405e-10	-0.648915	3.4764e-10	-9.89405e-10	-0.625964	1.83393e-08	-9.89405e-10	-0.658206
160217513	chr6:160217513:A:G	3.12734e-26	-9.89405e-10	-1.31847	1.7746e-10	-9.89405e-10	-1.29839	9.35888e-09	-9.89405e-10	-1.33093
160217713	chr6:160217713:G:A	4.75384e-27	-1.86756	-1.33472	2.07868e-11	-2.18893	-1.25388	9.41663e-10	-2.29328	-1.33408
160217723	chr6:160217723:T:A	4.72833e-27	-1.87344	-1.33422	2.07274e-11	-2.19239	-1.25329	9.40097e-10	-2.29544	-1.33359
160218074	chr6:160218074:T:C	2.69547e-26	-9.89405e-10	-1.46708	1.52111e-10	-9.89405e-10	-1.45252	8.20555e-09	-9.89405e-10	-1.46244
160218180	chr6:160218180:G:A	2.57208e-27	-2.30438	-1.51215	1.35783e-11	-2.36057	-1.50808	7.7472e-10	-2.31191	-1.5106
160219849	chr6:160219849:G:A	6.3313e-27	-1.72968	-1.18606	2.68948e-11	-2.10225	-1.08295	1.1591e-09	-2.23885	-1.18076
160220366	chr6:160220366:T:C	6.78581e-27	-1.72311	-1.12329	2.90368e-11	-2.0971	-1.01147	1.23907e-09	-2.23539	-1.1175
160220593	chr6:160220593:C:T	3.11093e-26	-9.89405e-10	-1.32373	1.69467e-10	-9.89405e-10	-1.34447	9.27044e-09	-9.89405e-10	-1.34042
160220642	chr6:160220642:T:C	3.10522e-26	-9.89405e-10	-1.32557	1.70796e-10	-9.89405e-10	-1.33666	9.52022e-09	-9.89405e-10	-1.31384
160220824	chr6:160220824:G:A	6.15001e-26	-9.89405e-10	-0.642197	3.50007e-10	-9.89405e-10	-0.619177	1.84625e-08	-9.89405e-10	-0.651512
160221215	chr6:160221215:A:G	2.87197e-26	-9.89405e-10	-1.40365	1.57318e-10	-9.89405e-10	-1.41886	8.59324e-09	-9.89405e-10	-1.41628
160221297	chr6:160221297:T:C	1.11083e-25	-9.89405e-10	-0.0509602	5.76548e-10	-9.89405e-10	-0.120072	3.27925e-08	-9.89405e-10	-0.0770548
160221339	chr6:160221339:T:C	2.87291e-26	-9.89405e-10	-1.40332	1.57366e-10	-9.89405e-10	-1.41855	8.5959e-09	-9.89405e-10	-1.41597
160221496	chr6:160221496:G:A	3.85533e-26	0.377674	-1.48687	1.47483e-11	-2.27757	-1.50844	7.56524e-10	-2.33223	-1.51405
160221596	chr6:160221596:T:C	3.02821e-26	-9.89405e-10	-1.35068	1.72619e-10	-9.89405e-10	-1.32604	9.15382e-09	-9.89405e-10	-1.35308
160221644	chr6:160221644:G:A	2.87451e-26	-9.89405e-10	-1.40277	1.57448e-10	-9.89405e-10	-1.41803	8.60037e-09	-9.89405e-10	-1.41545
160221687	chr6:160221687:C:A	2.1778e-26	-0.165929	-1.51441	1.6943e-11	-2.13427	-1.51301	8.37071e-10	-2.23768	-1.50742
160222009	chr6:160222009:A:G	3.10282e-26	-9.89405e-10	-1.32634	1.70666e-10	-9.89405e-10	-1.33742	9.51269e-09	-9.89405e-10	-1.31463
160222201	chr6:160222201:G:A	2.84654e-26	-9.89405e-10	-1.41255	1.56025e-10	-9.89405e-10	-1.42711	8.52159e-09	-9.89405e-10	-1.42465
160222379	chr6:160222379:G:A	2.87451e-26	-9.89405e-10	-1.40277	1.57448e-10	-9.89405e-10	-1.41803	8.60037e-09	-9.89405e-10	-1.41545
160222613	chr6:160222613:G:A	6.15001e-26	-9.89405e-10	-0.642197	3.50007e-10	-9.89405e-10	-0.619177	1.84625e-08	-9.89405e-10	-0.651512
160222787	chr6:160222787:C:T	4.54228e-26	0.56829	-1.51351	1.89328e-10	0.270339	-1.50399	8.80248e-10	-2.1938	-1.50101
160223125	chr6:160223125:T:C	2.96447e-26	-9.89405e-10	-1.37195	1.62059e-10	-9.89405e-10	-1.38917	8.85525e-09	-9.89405e-10	-1.38625
160223510	chr6:160223510:T:C	3.14478e-26	-9.89405e-10	-1.31291	1.73253e-10	-9.89405e-10	-1.32237	9.80927e-09	-9.89405e-10	-1.28393
160223756	chr6:160223756:A:G	3.91194e-26	-9.89405e-10	-1.09462	2.10869e-10	-9.89405e-10	-1.1259	1.19031e-08	-9.89405e-10	-1.09045
160224072	chr6:160224072:G:C	3.31568e-26	-9.89405e-10	-1.25999	1.88617e-10	-9.89405e-10	-1.23741	1.01883e-08	-9.89405e-10	-1.24601
160224126	chr6:160224126:C:A	3.43844e-26	-9.89405e-10	-1.22363	1.95918e-10	-9.89405e-10	-1.19944	1.05762e-08	-9.89405e-10	-1.20865
160224800	chr6:160224800:C:T	3.30059e-26	-0.463594	-0.800957	3.2768e-11	-2.1747	-0.812982	1.47892e-09	-2.2525	-0.923436
160225141	chr6:160225141:T:G	2.46815e-26	-0.442206	-1.11298	2.34096e-11	-2.16962	-1.15437	1.11749e-09	-2.2557	-1.20047
160225190	chr6:160225190:T:G	1.16733e-26	-2.30393	-9.24033e-10	6.14117e-11	-2.35953	-9.24033e-10	3.54335e-09	-2.30218	-9.24033e-10
160225200	chr6:160225200:T:C	2.35136e-25	2.12645	-1.42752	1.51426e-11	-2.27098	-1.48864	8.61769e-10	-2.22001	-1.49601
160225248	chr6:160225248:T:C	3.49902e-26	-0.415403	-0.790766	3.26376e-11	-2.18882	-0.80284	1.47736e-09	-2.26296	-0.914037
160225333	chr6:160225333:T:A	3.31086e-26	-0.466769	-0.794674	3.30821e-11	-2.17135	-0.806793	1.49137e-09	-2.25003	-0.917524
160225479	chr6:160225479:T:C	2.78608e-26	-9.89405e-10	-1.43401	1.54012e-10	-9.89405e-10	-1.4401	8.59085e-09	-9.89405e-10	-1.41656
160225580	chr6:160225580:C:T	3.97483e-26	-0.556348	-0.522321	4.47151e-11	-2.15501	-0.521804	1.93655e-09	-2.23252	-0.673825
160225627	chr6:160225627:C:A	2.56785e-26	-9.89405e-10	-1.51558	1.42712e-10	-9.89405e-10	-1.5163	7.7825e-09	-9.89405e-10	-1.51538
160225854	chr6:160225854:T:G	2.78957e-26	-9.89405e-10	-1.43276	1.54197e-10	-9.89405e-10	-1.4389	8.60247e-09	-9.89405e-10	-1.41521
160225906	chr6:160225906:CTT:C	7.21154e-26	-9.89405e-10	-0.482968	4.11525e-10	-9.89405e-10	-0.457262	2.16244e-08	-9.89405e-10	-0.493431
160226173	chr6:160226173:T:C	3.75177e-26	-9.89405e-10	-1.13642	2.11704e-10	-9.89405e-10	-1.12194	1.16496e-08	-9.89405e-10	-1.11198
160226503	chr6:160226503:C:T	2.56768e-26	-9.89405e-10	-1.51565	1.42713e-10	-9.89405e-10	-1.51629	7.7819e-09	-9.89405e-10	-1.51545
160226590	chr6:160226590:C:T	2.88506e-26	-9.89405e-10	-1.3991	1.58379e-10	-9.89405e-10	-1.41214	8.71286e-09	-9.89405e-10	-1.40246
160226845	chr6:160226845:G:A	5.90345e-25	-9.89405e-10	1.61947	3.70593e-09	-9.89405e-10	1.74056	1.79267e-07	-9.89405e-10	1.62162
160226854	chr6:160226854:G:C	8.77167e-26	-9.89405e-10	-0.287123	4.69951e-10	-9.89405e-10	-0.324501	2.81803e-08	-9.89405e-10	-0.228633
160226890	chr6:160226890:C:T	2.75112e-26	-9.89405e-10	-1.44664	1.56786e-10	-9.89405e-10	-1.42225	8.27154e-09	-9.89405e-10	-1.45443
160227098	chr6:160227098:G:A	6.88378e-26	-9.89405e-10	-0.529483	3.92592e-10	-9.89405e-10	-0.504358	2.06466e-08	-9.89405e-10	-0.539707
160227235	chr6:160227235:T:G	2.22506e-26	-0.726077	-0.932791	3.17075e-11	-2.05309	-0.967492	1.43166e-09	-2.16126	-1.04717
160227468	chr6:160227468:T:C	2.78608e-26	-9.89405e-10	-1.43401	1.54012e-10	-9.89405e-10	-1.4401	8.59085e-09	-9.89405e-10	-1.41656
160227985	chr6:160227985:T:C	5.19866e-26	-0.543174	-0.267076	5.71104e-11	-2.15068	-0.281466	2.45385e-09	-2.23137	-0.438226
160227992	chr6:160227992:T:C	5.77063e-26	-9.89405e-10	-0.705869	3.37676e-10	-9.89405e-10	-0.655044	1.83254e-08	-9.89405e-10	-0.658969
160228234	chr6:160228234:G:C	2.68331e-26	-9.89405e-10	-1.4716	1.51152e-10	-9.89405e-10	-1.45884	8.15812e-09	-9.89405e-10	-1.46824
160228266	chr6:160228266:G:A	2.7596e-26	-9.89405e-10	-1.44357	1.52573e-10	-9.89405e-10	-1.44949	8.49422e-09	-9.89405e-10	-1.42787
160228694	chr6:160228694:G:A	2.80987e-27	-2.25307	-1.47502	1.44166e-11	-2.35857	-1.45018	8.03916e-10	-2.33396	-1.45155
160228707	chr6:160228707:T:C	2.77307e-26	-9.89405e-10	-1.4387	1.5333e-10	-9.89405e-10	-1.44454	8.54614e-09	-9.89405e-10	-1.42177
160228715	chr6:160228715:T:C	2.72376e-26	-9.89405e-10	-1.45664	1.54966e-10	-9.89405e-10	-1.43392	8.19415e-09	-9.89405e-10	-1.46383
160228727	chr6:160228727:A:G	8.29757e-26	-9.89405e-10	-0.342688	4.74411e-10	-9.89405e-10	-0.315057	2.48554e-08	-9.89405e-10	-0.354178
160228765	chr6:160228765:T:A	9.48682e-25	-9.89405e-10	2.09384	6.01323e-09	-9.89405e-10	2.22459	2.87363e-07	-9.89405e-10	2.09349
160228832	chr6:160228832:C:A	2.90194e-26	-0.652687	-0.740584	3.68556e-11	-2.07463	-0.795491	1.68033e-09	-2.18345	-0.864815
160228992	chr6:160228992:A:C	2.6281e-26	-9.89405e-10	-1.49239	1.44853e-10	-9.89405e-10	-1.50141	7.9794e-09	-9.89405e-10	-1.49039
160228999	chr6:160228999:C:T	2.62976e-26	-9.89405e-10	-1.49176	1.44926e-10	-9.89405e-10	-1.50091	7.98463e-09	-9.89405e-10	-1.48974
160229022	chr6:160229022:G:T	3.21903e-26	-9.89405e-10	-1.28957	1.83222e-10	-9.89405e-10	-1.26643	9.7441e-09	-9.89405e-10	-1.29059
160229144	chr6:160229144:C:T	2.93977e-26	-0.637313	-0.743008	3.65225e-11	-2.07924	-0.799961	1.66531e-09	-2.18807	-0.869171
160229540	chr6:160229540:G:A	2.62713e-26	-9.89405e-10	-1.49276	1.48339e-10	-9.89405e-10	-1.47763	7.92323e-09	-9.89405e-10	-1.49746
160230034	chr6:160230034:T:A	1.18134e-25	-9.89405e-10	0.0105867	7.18724e-10	-9.89405e-10	0.100347	3.53949e-08	-9.89405e-10	-0.000687811
160230077	chr6:160230077:G:A	5.584e-26	-0.418629	-0.320116	5.18743e-11	-2.1901	-0.338205	2.27799e-09	-2.26397	-0.479995
160230643	chr6:160230643:T:C	4.23965e-26	-9.89405e-10	-1.01417	2.40137e-10	-9.89405e-10	-0.99592	1.31997e-08	-9.89405e-10	-0.987061
160230823	chr6:160230823:T:TA	2.74126e-26	-0.634725	-0.815509	3.39454e-11	-2.08253	-0.86985	1.55442e-09	-2.19088	-0.935267
160231054	chr6:160231054:C:T	2.56755e-26	-9.89405e-10	-1.5157	1.4279e-10	-9.89405e-10	-1.51576	7.77727e-09	-9.89405e-10	-1.51605
160231177	chr6:160231177:C:T	5.91176e-26	-0.376978	-0.304728	5.20351e-11	-2.20208	-0.323132	2.29058e-09	-2.27284	-0.465607
160231379	chr6:160231379:C:T	4.27164e-26	-9.89405e-10	-1.00665	2.38755e-10	-9.89405e-10	-1.00169	1.2848e-08	-9.89405e-10	-1.01407
160231441	chr6:160231441:T:C	3.81464e-24	4.81357	-1.3282	2.17396e-11	-2.3314	-1.06659	1.1465e-09	-2.32885	-1.10169
160231646	chr6:160231646:A:G	3.98872e-24	4.89034	-1.36036	2.05704e-11	-2.33612	-1.11716	1.08666e-09	-2.33386	-1.15029
160231826	chr6:160231826:T:C	2.93365e-27	-2.23002	-1.45497	1.48544e-11	-2.35478	-1.42405	8.15935e-10	-2.3435	-1.42717
160231897	chr6:160231897:T:G	3.72992e-24	4.81575	-1.35284	2.09107e-11	-2.33153	-1.10533	1.10464e-09	-2.32904	-1.1387
160232327	chr6:160232327:G:A	5.11344e-26	-9.89405e-10	-0.826778	2.973e-10	-9.89405e-10	-0.782389	1.5383e-08	-9.89405e-10	-0.833992
160232388	chr6:160232388:C:T	6.96438e-26	-9.89405e-10	-0.517842	4.18546e-10	-9.89405e-10	-0.440344	2.06271e-08	-9.89405e-10	-0.540649
160232652	chr6:160232652:C:T	5.58642e-26	-9.89405e-10	-0.738312	3.26712e-10	-9.89405e-10	-0.68805	1.7689e-08	-9.89405e-10	-0.694312
160232895	chr6:160232895:T:G	2.96661e-26	-0.563972	-0.807258	3.3565e-11	-2.1349	-0.828749	1.49986e-09	-2.22351	-0.938372
160232949	chr6:160232949:G:A	3.3417e-26	-0.378742	-0.873429	2.9668e-11	-2.19616	-0.890905	1.35253e-09	-2.26916	-0.99612
160233015	chr6:160233015:CG:C	3.48043e-26	-0.42757	-0.783926	3.28923e-11	-2.18149	-0.802397	1.4807e-09	-2.25819	-0.91655
160233295	chr6:160233295:C:T	5.91195e-26	-9.89405e-10	-0.681674	3.40993e-10	-9.89405e-10	-0.645269	1.78783e-08	-9.89405e-10	-0.68367
160233590	chr6:160233590:T:C	1.10804e-26	-2.35606	-9.24033e-10	6.23839e-11	-2.34382	-9.24033e-10	3.38272e-09	-2.34858	-9.24033e-10
160233627	chr6:160233627:T:G	9.11013e-25	3.48222	-1.4289	1.54716e-11	-2.25761	-1.48051	8.47208e-10	-2.24051	-1.49255
160233863	chr6:160233863:C:T	2.56647e-26	-9.89405e-10	-1.51612	1.42974e-10	-9.89405e-10	-1.51446	7.77545e-09	-9.89405e-10	-1.51628
160233982	chr6:160233982:C:T	3.02525e-26	-0.61764	-0.734018	3.68267e-11	-2.11628	-0.754625	1.61885e-09	-2.20575	-0.879793
160234196	chr6:160234196:C:T	4.41993e-26	-9.89405e-10	-0.972526	2.51033e-10	-9.89405e-10	-0.951545	1.44598e-08	-9.89405e-10	-0.895882
160234299	chr6:160234299:G:C	1.47569e-26	-2.06952	-9.24033e-10	1.02454e-09	0.454871	-9.24033e-10	6.59477e-08	0.621607	-9.24033e-10
160235288	chr6:160235288:T:A	4.37702e-26	-9.89405e-10	-0.982284	2.48487e-10	-9.89405e-10	-0.96174	1.43167e-08	-9.89405e-10	-0.905831
160235458	chr6:160235458:A:G	2.56704e-26	-9.89405e-10	-1.5159	1.43013e-10	-9.89405e-10	-1.5142	7.77565e-09	-9.89405e-10	-1.51626
160236103	chr6:160236103:ATTG:A	5.65418e-24	5.2489	-1.36999	1.99476e-11	-2.35088	-1.13314	1.07663e-09	-2.34983	-1.14359
160236155	chr6:160236155:G:A	3.43771e-26	-9.89405e-10	-1.22385	1.93565e-10	-9.89405e-10	-1.21152	1.07411e-08	-9.89405e-10	-1.19318
160236314	chr6:160236314:A:T	5.98784e-26	-9.89405e-10	-0.668921	3.40754e-10	-9.89405e-10	-0.645969	1.7976e-08	-9.89405e-10	-0.678216
160236557	chr6:160236557:A:T	2.81862e-25	-9.89405e-10	0.880181	1.5341e-09	-9.89405e-10	0.858571	8.99535e-08	-9.89405e-10	0.932037
160236651	chr6:160236651:AC:A	2.89338e-26	-0.602588	-0.793638	3.46846e-11	-2.11863	-0.812201	1.50966e-09	-2.20737	-0.947996
160236671	chr6:160236671:A:G	2.85663e-26	-0.61099	-0.798018	3.46466e-11	-2.11544	-0.816489	1.50781e-09	-2.2047	-0.951898
160236839	chr6:160236839:A:AC	2.93413e-26	-0.565601	-0.816639	3.34788e-11	-2.13131	-0.834902	1.46441e-09	-2.21743	-0.968372
160237098	chr6:160237098:C:T	6.69163e-24	5.34088	-1.2935	2.29144e-11	-2.35239	-0.992974	1.22292e-09	-2.35148	-1.01454
160238467	chr6:160238467:G:A	5.64859e-26	-9.89405e-10	-0.727245	3.30371e-10	-9.89405e-10	-0.676914	1.79217e-08	-9.89405e-10	-0.681244
160238520	chr6:160238520:T:C	8.03501e-26	-9.89405e-10	-0.374842	4.33447e-10	-9.89405e-10	-0.405361	2.56276e-08	-9.89405e-10	-0.323585
160238691	chr6:160238691:C:T	3.4731e-26	-0.435089	-0.778514	3.33266e-11	-2.17494	-0.795832	1.46495e-09	-2.25061	-0.934826
160238920	chr6:160238920:C:T	3.80749e-27	-2.36059	-1.06367	2.34086e-11	-2.302	-1.02202	1.36317e-09	-2.12962	-1.12782
160239084	chr6:160239084:C:G	3.68996e-26	-9.89405e-10	-1.15304	1.98121e-10	-9.89405e-10	-1.18825	1.09163e-08	-9.89405e-10	-1.177
160239089	chr6:160239089:T:C	1.40133e-25	-9.89405e-10	0.181356	8.55209e-10	-9.89405e-10	0.274215	4.20669e-08	-9.89405e-10	0.172007
160239235	chr6:160239235:G:C	1.38772e-25	-9.89405e-10	0.171596	8.47144e-10	-9.89405e-10	0.26474	4.16775e-08	-9.89405e-10	0.162707
160239391	chr6:160239391:A:C	2.70157e-26	-9.89405e-10	-1.46482	1.49703e-10	-9.89405e-10	-1.46847	8.30453e-09	-9.89405e-10	-1.45045
160239520	chr6:160239520:G:A	9.96819e-25	-9.89405e-10	2.14333	5.83725e-09	-9.89405e-10	2.19488	3.12587e-07	-9.89405e-10	2.17763
160239908	chr6:160239908:T:G	2.93315e-26	-9.89405e-10	-1.38257	1.6916e-10	-9.89405e-10	-1.34629	8.83903e-09	-9.89405e-10	-1.38808
160240136	chr6:160240136:T:G	4.22555e-24	4.98685	-1.39918	1.93478e-11	-2.33827	-1.17628	1.04576e-09	-2.33658	-1.18593
160241147	chr6:160241147:G:A	2.70494e-26	-9.89405e-10	-1.46357	1.49884e-10	-9.89405e-10	-1.46727	8.31647e-09	-9.89405e-10	-1.44902
160241316	chr6:160241316:T:C	3.20593e-26	-9.89405e-10	-1.29365	1.84026e-10	-9.89405e-10	-1.26205	9.9305e-09	-9.89405e-10	-1.27164
160241834	chr6:160241834:A:G	3.02367e-26	-9.89405e-10	-1.35218	1.70738e-10	-9.89405e-10	-1.337	9.28596e-09	-9.89405e-10	-1.33875
160241938	chr6:160241938:C:T	3.53518e-26	-0.618819	-0.577067	4.30758e-11	-2.12431	-0.589861	1.87766e-09	-2.20926	-0.727974
160242198	chr6:160242198:T:C	2.43135e-27	-2.36028	-1.51251	1.51173e-11	-2.25553	-1.50576	8.99072e-10	-2.15734	-1.5163
160242388	chr6:160242388:T:G	2.78608e-26	-9.89405e-10	-1.43401	1.54012e-10	-9.89405e-10	-1.4401	8.59085e-09	-9.89405e-10	-1.41656
160242784	chr6:160242784:G:A	2.56964e-26	-9.89405e-10	-1.51489	1.42714e-10	-9.89405e-10	-1.51629	7.78533e-09	-9.89405e-10	-1.51501
160242853	chr6:160242853:C:A	3.1379e-26	-9.89405e-10	-1.3151	1.75744e-10	-9.89405e-10	-1.3081	9.89161e-09	-9.89405e-10	-1.27557
160243151	chr6:160243151:G:A	2.95068e-26	-0.597585	-0.779029	3.51234e-11	-2.11848	-0.799781	1.52643e-09	-2.20722	-0.937099
160243871	chr6:160243871:T:C	6.9599e-25	-9.89405e-10	1.7841	4.05885e-09	-9.89405e-10	1.83152	2.17953e-07	-9.89405e-10	1.81702
160243930	chr6:160243930:T:C	6.00258e-26	-9.89405e-10	-0.666462	3.41606e-10	-9.89405e-10	-0.643471	1.80201e-08	-9.89405e-10	-0.675766
160244429	chr6:160244429:G:A	2.92273e-26	-0.602757	-0.783376	3.50395e-11	-2.11655	-0.804106	1.52291e-09	-2.2057	-0.940926
160244529	chr6:160244529:C:T	6.16808e-26	-9.89405e-10	-0.639263	3.51099e-10	-9.89405e-10	-0.616062	1.85159e-08	-9.89405e-10	-0.648624
160244863	chr6:160244863:G:C	2.97305e-26	-9.89405e-10	-1.36906	1.66672e-10	-9.89405e-10	-1.3611	9.04925e-09	-9.89405e-10	-1.36457
160245324	chr6:160245324:C:G	5.65979e-26	-0.490708	-0.234555	5.79867e-11	-2.16501	-0.251906	2.49931e-09	-2.24185	-0.40939
160245333	chr6:160245333:G:A	9.74029e-27	-1.05127	-1.4337	3.91361e-11	-1.34874	-1.46134	9.85309e-10	-2.28903	-1.29302
160245346	chr6:160245346:C:T	2.56971e-26	-9.89405e-10	-1.51486	1.42722e-10	-9.89405e-10	-1.51623	7.78861e-09	-9.89405e-10	-1.51459
160245768	chr6:160245768:G:A	3.85377e-25	-9.89405e-10	1.19299	2.39946e-09	-9.89405e-10	1.30587	1.16564e-07	-9.89405e-10	1.19118
160245769	chr6:160245769:G:T	4.29631e-24	4.93087	-1.32659	2.23623e-11	-2.33198	-1.03777	1.19736e-09	-2.32984	-1.0573
160245844	chr6:160245844:T:G	2.91826e-26	-9.89405e-10	-1.38766	1.6108e-10	-9.89405e-10	-1.39523	9.03793e-09	-9.89405e-10	-1.36583
160246017	chr6:160246017:G:A	3.0201e-26	-0.562192	-0.791168	3.43449e-11	-2.12909	-0.811592	1.49355e-09	-2.21894	-0.947158
160246112	chr6:160246112:C:T	6.40678e-26	-0.373056	-0.228238	5.63619e-11	-2.20123	-0.244108	2.44388e-09	-2.26967	-0.404002
160246202	chr6:160246202:C:T	2.64086e-26	-9.89405e-10	-1.48755	1.46364e-10	-9.89405e-10	-1.49104	8.08813e-09	-9.89405e-10	-1.47686
160246574	chr6:160246574:C:T	6.57536e-26	-9.89405e-10	-0.575322	3.74536e-10	-9.89405e-10	-0.551441	1.96808e-08	-9.89405e-10	-0.58761
160247009	chr6:160247009:C:T	3.0536e-26	-0.66678	-0.675551	4.11387e-11	-2.03988	-0.720297	1.79708e-09	-2.14383	-0.837262
160247926	chr6:160247926:C:T	3.27634e-26	-9.89405e-10	-1.27192	1.85143e-10	-9.89405e-10	-1.256	9.67693e-09	-9.89405e-10	-1.29751
160248205	chr6:160248205:C:G	6.72805e-26	-9.89405e-10	-0.552366	3.83134e-10	-9.89405e-10	-0.528745	2.01456e-08	-9.89405e-10	-0.56427
160248686	chr6:160248686:T:C	3.7636e-27	-2.2762	-1.15966	1.81268e-11	-2.35754	-1.2222	1.09155e-09	-2.32101	-1.15865
160249052	chr6:160249052:T:A	3.51149e-26	-9.89405e-10	-1.20261	1.9773e-10	-9.89405e-10	-1.19023	1.11652e-08	-9.89405e-10	-1.15445
160249146	chr6:160249146:TAAGG:T	6.90241e-25	-9.89405e-10	1.7758	4.36216e-09	-9.89405e-10	1.90359	2.09018e-07	-9.89405e-10	1.77516
160249250	chr6:160249250:A:C	2.58767e-27	-2.30905	-1.50142	1.3604e-11	-2.35424	-1.51252	7.93725e-10	-2.28703	-1.51124
160249462	chr6:160249462:A:G	1.0734e-26	-0.987937	-1.39988	2.4494e-11	-1.84984	-1.42886	1.12013e-09	-1.99583	-1.45797
160249932	chr6:160249932:A:C	3.04732e-26	-9.89405e-10	-1.34439	1.7761e-10	-9.89405e-10	-1.29754	9.74e-09	-9.89405e-10	-1.29101
160250468	chr6:160250468:T:C	1.02894e-26	-1.18843	-1.24169	3.20714e-11	-1.73278	-1.27638	1.39109e-09	-1.89677	-1.3404
160250473	chr6:160250473:T:C	1.11272e-25	-9.89405e-10	-0.0492602	5.87411e-10	-9.89405e-10	-0.101406	3.39608e-08	-9.89405e-10	-0.042049
160250720	chr6:160250720:A:G	2.60037e-26	-9.89405e-10	-1.503	1.45682e-10	-9.89405e-10	-1.49571	7.89501e-09	-9.89405e-10	-1.50102
160251232	chr6:160251232:C:T	1.41792e-26	-0.808774	-1.30069	2.38919e-11	-1.98344	-1.32015	1.0887e-09	-2.0998	-1.38247
160251347	chr6:160251347:T:C	1.13644e-25	-9.89405e-10	-0.0281676	5.99884e-10	-9.89405e-10	-0.0803947	3.46678e-08	-9.89405e-10	-0.0214433
160251474	chr6:160251474:A:T	9.8814e-27	-1.24368	-1.2269	3.3985e-11	-1.68866	-1.26255	1.46241e-09	-1.85862	-1.32855
160251541	chr6:160251541:C:T	2.73278e-26	-9.89405e-10	-1.45333	1.5006e-10	-9.89405e-10	-1.4661	8.2561e-09	-9.89405e-10	-1.4563
160251593	chr6:160251593:G:A	1.01395e-26	-1.21124	-1.23355	3.30237e-11	-1.71115	-1.26875	1.42268e-09	-1.88083	-1.33389
160252070	chr6:160252070:A:G	7.7302e-26	-9.89405e-10	-0.413516	4.53685e-10	-9.89405e-10	-0.359727	2.82316e-08	-9.89405e-10	-0.226813
160253069	chr6:160253069:G:T	1.2515e-26	-1.19066	-1.04365	3.88416e-11	-1.73276	-1.08487	1.66163e-09	-1.89684	-1.16262
160253380	chr6:160253380:T:G	9.47456e-26	-9.89405e-10	-0.21004	5.02091e-10	-9.89405e-10	-0.25835	2.95652e-08	-9.89405e-10	-0.180659
160253525	chr6:160253525:C:T	1.36037e-26	-2.32734	0.176444	1.04172e-10	-2.15502	0.32394	7.67646e-09	-1.89595	0.366848
160253600	chr6:160253600:G:A	1.58873e-25	1.51036	-1.20349	3.10817e-11	-1.64227	-1.39824	1.73989e-09	-1.62189	-1.39155
160254256	chr6:160254256:C:T	1.19745e-25	-9.89405e-10	0.0241252	7.23144e-10	-9.89405e-10	0.106478	3.67072e-08	-9.89405e-10	0.0357176
160254746	chr6:160254746:TG:T	1.10315e-26	-2.36048	-9.24033e-10	6.40147e-11	-2.31802	-9.24033e-10	3.356e-09	-2.3565	-9.24033e-10
160255284	chr6:160255284:TC:T	2.59514e-26	-0.749958	-0.75505	3.98812e-11	-2.01399	-0.777234	1.72583e-09	-2.12313	-0.898416
160255344	chr6:160255344:G:T	2.12506e-26	-0.792339	-0.912513	3.6085e-11	-1.92816	-0.963091	1.51415e-09	-2.08441	-1.06799
160255376	chr6:160255376:C:T	2.12868e-26	-0.776483	-0.926666	3.53129e-11	-1.93619	-0.976694	1.48604e-09	-2.09102	-1.08012
160255511	chr6:160255511:G:A	3.63331e-26	-9.89405e-10	-1.16851	2.05186e-10	-9.89405e-10	-1.15322	1.16123e-08	-9.89405e-10	-1.11519
160255660	chr6:160255660:T:C	4.11804e-26	-9.89405e-10	-1.04327	2.223e-10	-9.89405e-10	-1.0731	1.26476e-08	-9.89405e-10	-1.02978
160255670	chr6:160255670:T:A	9.37284e-26	-9.89405e-10	-0.220835	4.9679e-10	-9.89405e-10	-0.268964	2.92448e-08	-9.89405e-10	-0.191553
160257503	chr6:160257503:C:T	1.30658e-25	-9.89405e-10	0.111349	7.62741e-10	-9.89405e-10	0.159788	3.92073e-08	-9.89405e-10	0.101608
160257659	chr6:160257659:A:C	2.56613e-26	-9.89405e-10	-1.51625	1.42715e-10	-9.89405e-10	-1.51628	7.77533e-09	-9.89405e-10	-1.5163
160257836	chr6:160257836:G:A	3.09978e-26	-9.89405e-10	-1.32732	1.79407e-10	-9.89405e-10	-1.28747	9.14771e-09	-9.89405e-10	-1.35375
160257857	chr6:160257857:G:C	3.03084e-26	-9.89405e-10	-1.34981	1.71752e-10	-9.89405e-10	-1.33108	9.24508e-09	-9.89405e-10	-1.34316
160258952	chr6:160258952:T:C	4.3305e-26	-9.89405e-10	-0.992968	2.46303e-10	-9.89405e-10	-0.970568	1.356e-08	-9.89405e-10	-0.960134
160259003	chr6:160259003:G:A	4.8186e-26	-9.89405e-10	-0.886168	2.58378e-10	-9.89405e-10	-0.922708	1.44436e-08	-9.89405e-10	-0.897002
160259181	chr6:160259181:C:T	5.49004e-26	-9.89405e-10	-0.755715	2.95832e-10	-9.89405e-10	-0.78734	1.7254e-08	-9.89405e-10	-0.719212
160259706	chr6:160259706:CCTT:C	7.29339e-24	5.43426	-1.30077	1.74511e-11	-2.16891	-1.44882	1.00304e-09	-2.12683	-1.4374
160259946	chr6:160259946:G:A	4.64569e-26	-9.89405e-10	-0.92271	2.64582e-10	-9.89405e-10	-0.898981	1.39695e-08	-9.89405e-10	-0.930378
160259979	chr6:160259979:A:T	4.89563e-26	-9.89405e-10	-0.870308	2.79148e-10	-9.89405e-10	-0.845388	1.47201e-08	-9.89405e-10	-0.878039
160260026	chr6:160260026:CTGAA:C	3.85385e-27	-2.05743	-1.35473	3.19907e-11	-1.67628	-1.33541	2.5682e-09	-1.22629	-1.39775
160260361	chr6:160260361:A:G	3.32683e-24	4.60409	-1.25555	2.11012e-11	-2.00489	-1.42291	1.22525e-09	-1.95468	-1.40943
160260989	chr6:160260989:G:A	3.39751e-26	-9.89405e-10	-1.23561	1.93366e-10	-9.89405e-10	-1.21254	1.06904e-08	-9.89405e-10	-1.19791
160261186	chr6:160261186:A:G	1.35584e-22	6.68917	0.366939	6.47724e-11	-2.35048	0.0442314	3.32587e-09	-2.33331	-0.0322179
160261256	chr6:160261256:ATATAT:A	1.23505e-26	-2.24754	-9.24033e-10	7.20777e-11	-2.19939	-9.24033e-10	3.83894e-09	-2.22206	-9.24033e-10
160261350	chr6:160261350:C:T	2.05409e-25	-9.89405e-10	0.563767	1.25365e-09	-9.89405e-10	0.656686	6.4209e-08	-9.89405e-10	0.594888
160261622	chr6:160261622:G:A	2.45446e-27	-2.36029	-1.50304	1.38661e-11	-2.33313	-1.51456	7.59571e-10	-2.34022	-1.50204
160261667	chr6:160261667:C:T	4.26732e-26	-9.89405e-10	-1.00767	2.27341e-10	-9.89405e-10	-1.05068	1.13453e-08	-9.89405e-10	-1.13845
160261865	chr6:160261865:A:G	4.42326e-27	-2.03296	-1.2414	1.98926e-11	-2.30914	-1.17765	1.25202e-09	-2.10031	-1.24219
160262114	chr6:160262114:G:A	2.56472e-23	6.70827	-1.31732	1.43623e-11	-2.30696	-1.50557	8.00292e-10	-2.28503	-1.505
160262174	chr6:160262174:C:T	1.41109e-26	-2.11429	-9.24033e-10	1.0031e-10	-1.86886	-9.24033e-10	9.19026e-09	-1.34911	-9.24033e-10
160262237	chr6:160262237:A:G	2.66756e-27	-2.31404	-1.46603	1.5679e-11	-2.25177	-1.47304	9.47709e-10	-2.14551	-1.47545
160262239	chr6:160262239:C:T	1.1075e-26	-2.35654	-9.24033e-10	6.29874e-11	-2.3342	-9.24033e-10	5.49874e-09	-1.86274	-9.24033e-10
160262349	chr6:160262349:T:C	7.21593e-25	2.7194	-0.899177	3.53269e-11	-2.31544	-0.597048	1.85844e-09	-2.26944	-0.678078
160262839	chr6:160262839:A:G	2.608e-26	-9.89405e-10	-1.50007	1.44489e-10	-9.89405e-10	-1.50392	7.95545e-09	-9.89405e-10	-1.4934
160263194	chr6:160263194:C:T	3.30869e-26	-9.89405e-10	-1.2621	1.87164e-10	-9.89405e-10	-1.24514	1.03222e-08	-9.89405e-10	-1.23296
160263308	chr6:160263308:C:T	1.72827e-26	-1.91153	-9.24033e-10	7.09405e-11	-2.21529	-9.24033e-10	5.08639e-09	-1.94069	-9.24033e-10
160263338	chr6:160263338:C:T	6.80581e-26	0.950272	-1.49115	1.59128e-11	-2.25169	-1.45832	9.09779e-10	-2.20753	-1.45428
160263417	chr6:160263417:C:T	2.63616e-26	-9.89405e-10	-1.48933	1.49321e-10	-9.89405e-10	-1.47103	8.03601e-09	-9.89405e-10	-1.48332
160263681	chr6:160263681:G:T	3.83469e-26	-9.89405e-10	-1.11456	2.05958e-10	-9.89405e-10	-1.14946	1.03014e-08	-9.89405e-10	-1.23498
160263827	chr6:160263827:A:T	2.42088e-25	0.728065	-9.24033e-10	8.9753e-10	0.322516	-9.24033e-10	3.94874e-08	0.108726	-9.24033e-10
160263835	chr6:160263835:A:T	4.84052e-27	-1.98534	-1.19887	2.06711e-11	-2.25819	-1.1902	1.42928e-09	-2.01444	-1.19565
160263992	chr6:160263992:T:C	2.94094e-26	-0.676066	-0.703856	8.45535e-11	-1.34395	-0.695793	1.19417e-09	-2.36026	-1.02954
160263997	chr6:160263997:C:T	2.51169e-26	-0.8461	-0.691594	7.38332e-11	-1.49209	-0.68323	1.2085e-09	-2.3573	-1.02058
160264001	chr6:160264001:T:A	3.75812e-27	-2.30815	-1.12917	2.20643e-11	-2.24581	-1.13736	1.32628e-09	-2.13634	-1.14853
160264015	chr6:160264015:G:A	4.88495e-27	-1.9762	-1.19887	2.07882e-11	-2.25254	-1.1902	1.44603e-09	-2.00279	-1.19565
160264040	chr6:160264040:C:T	2.93399e-23	6.84664	-1.32117	1.4172e-11	-2.31944	-1.50642	7.88578e-10	-2.29888	-1.5059
160264484	chr6:160264484:T:C	1.12651e-25	-9.89405e-10	-0.0369396	5.879e-10	-9.89405e-10	-0.100574	3.28976e-08	-9.89405e-10	-0.0738552
160264504	chr6:160264504:C:T	3.91752e-27	-2.31058	-1.0852	2.30075e-11	-2.25246	-1.08886	1.39822e-09	-2.14246	-1.0896
160264554	chr6:160264554:A:G	2.8972e-26	-1.3949	-9.24033e-10	1.35359e-10	-1.5692	-9.24033e-10	6.1554e-09	-1.74993	-9.24033e-10
160264753	chr6:160264753:G:T	6.68951e-26	0.947478	-1.50559	1.55373e-11	-2.252	-1.48189	8.8461e-10	-2.21128	-1.47858
160264930	chr6:160264930:G:A	1.14899e-26	-2.31976	-9.24033e-10	6.22443e-11	-2.34606	-9.24033e-10	3.36687e-09	-2.35327	-9.24033e-10
160264951	chr6:160264951:C:T	4.34155e-26	0.518203	-1.50862	1.45004e-11	-2.30095	-1.50201	8.31575e-10	-2.27179	-1.4799
160264953	chr6:160264953:C:T	2.99013e-26	-9.89405e-10	-1.36333	1.72933e-10	-9.89405e-10	-1.32422	9.09027e-09	-9.89405e-10	-1.36005
160265249	chr6:160265249:C:T	3.15496e-26	-9.89405e-10	-1.30968	1.71222e-10	-9.89405e-10	-1.33417	9.45371e-09	-9.89405e-10	-1.32085
160265357	chr6:160265357:G:A	3.61733e-26	-9.89405e-10	-1.17292	2.18856e-10	-9.89405e-10	-1.08871	1.08122e-08	-9.89405e-10	-1.18658
160265636	chr6:160265636:T:C	3.0017e-27	-2.31631	-1.34575	2.10152e-11	-2.06415	-1.36774	1.38448e-09	-1.85307	-1.38887
160265996	chr6:160265996:T:C	3.33638e-27	-2.35796	-1.19839	1.8058e-11	-2.35949	-1.22405	9.93892e-10	-2.35608	-1.2173
160266070	chr6:160266070:G:A	8.91585e-26	-9.89405e-10	-0.27082	4.67824e-10	-9.89405e-10	-0.329038	2.60523e-08	-9.89405e-10	-0.307149
160266574	chr6:160266574:A:G	2.91138e-26	-1.39002	-9.24033e-10	1.14931e-10	-1.7328	-9.24033e-10	8.87487e-09	-1.38403	-9.24033e-10
160266767	chr6:160266767:C:G	2.77933e-26	-9.89405e-10	-1.43644	1.57466e-10	-9.89405e-10	-1.41792	8.55837e-09	-9.89405e-10	-1.42035
160266834	chr6:160266834:T:G	3.34063e-26	0.263551	-1.51604	1.38628e-11	-2.33393	-1.51399	7.79163e-10	-2.31506	-1.50173
160267519	chr6:160267519:A:G	2.61764e-26	-9.89405e-10	-1.49638	1.4458e-10	-9.89405e-10	-1.5033	7.82442e-09	-9.89405e-10	-1.51001
160267832	chr6:160267832:T:C	8.15668e-26	-9.89405e-10	-0.359814	4.86083e-10	-9.89405e-10	-0.290752	2.38065e-08	-9.89405e-10	-0.397296
160267962	chr6:160267962:A:G	2.87674e-26	-9.89405e-10	-1.40199	1.63053e-10	-9.89405e-10	-1.38306	8.92993e-09	-9.89405e-10	-1.37785
160268023	chr6:160268023:A:G	3.45119e-26	-9.89405e-10	-1.21993	1.95502e-10	-9.89405e-10	-1.20156	1.07895e-08	-9.89405e-10	-1.18868
160268225	chr6:160268225:T:C	4.30963e-23	6.40182	-0.491861	2.86942e-11	-2.32541	-0.795026	1.51495e-09	-2.30051	-0.851366
160268526	chr6:160268526:T:G	5.28652e-25	2.65386	-1.14477	2.19201e-11	-2.16986	-1.21987	1.20033e-09	-2.07053	-1.31412
160268567	chr6:160268567:T:C	1.3339e-25	1.52278	-1.39074	2.0236e-11	-2.14654	-1.32313	1.20528e-09	-2.07514	-1.3054
160268698	chr6:160268698:A:G	6.9113e-26	0.396296	-0.921789	2.72141e-11	-2.32518	-0.848214	1.69439e-09	-2.29472	-0.745207
160269686	chr6:160269686:G:A	6.06506e-26	-9.89405e-10	-0.656106	3.55358e-10	-9.89405e-10	-0.604003	1.89782e-08	-9.89405e-10	-0.623966
160269946	chr6:160269946:G:A	2.74654e-26	-9.89405e-10	-1.44831	1.5409e-10	-9.89405e-10	-1.4396	8.27876e-09	-9.89405e-10	-1.45356
160270188	chr6:160270188:G:A	2.60512e-26	-9.89405e-10	-1.50117	1.45493e-10	-9.89405e-10	-1.497	7.85456e-09	-9.89405e-10	-1.50616
160270397	chr6:160270397:T:TGGG	2.73165e-26	-9.89405e-10	-1.45375	1.53353e-10	-9.89405e-10	-1.44439	8.25642e-09	-9.89405e-10	-1.45626
160270606	chr6:160270606:T:G	4.53947e-27	-2.35899	-0.889439	2.73067e-11	-2.2204	-0.949597	1.58759e-09	-2.06706	-1.03798
160270641	chr6:160270641:G:A	1.76093e-26	-1.89281	-9.24033e-10	7.85443e-11	-2.11347	-9.24033e-10	4.46167e-09	-2.07173	-9.24033e-10
160270817	chr6:160270817:C:T	3.40088e-26	-9.89405e-10	-1.23462	1.9021e-10	-9.89405e-10	-1.229	1.00271e-08	-9.89405e-10	-1.26196
160271075	chr6:160271075:C:T	2.99393e-27	-2.32627	-1.33838	1.91042e-11	-2.25013	-1.2771	1.05713e-09	-2.17449	-1.33721
160271115	chr6:160271115:T:C	9.65005e-26	-9.89405e-10	-0.191688	5.09258e-10	-9.89405e-10	-0.244175	2.84708e-08	-9.89405e-10	-0.218376
160271288	chr6:160271288:A:C	2.44509e-27	-2.35957	-1.50759	1.43895e-11	-2.29476	-1.51587	7.77837e-10	-2.30997	-1.50852
160271343	chr6:160271343:G:A	2.12671e-23	6.67702	-1.47334	1.45256e-11	-2.30698	-1.49424	8.08245e-10	-2.28451	-1.49563
160271481	chr6:160271481:G:A	7.59522e-26	-9.89405e-10	-0.431132	4.25364e-10	-9.89405e-10	-0.424185	2.25587e-08	-9.89405e-10	-0.451136
160271547	chr6:160271547:T:G	3.38586e-27	-2.35018	-1.19145	1.81156e-11	-2.3264	-1.25395	1.02964e-09	-2.33499	-1.20306
160271687	chr6:160271687:A:G	3.08379e-27	-2.35102	-1.28406	1.67141e-11	-2.32434	-1.33654	9.42313e-10	-2.33298	-1.29369
160271776	chr6:160271776:T:C	1.34038e-26	-2.15171	-0.013982	5.93763e-11	-2.34277	-0.0504662	3.82419e-09	-2.19232	-0.0335856
160271957	chr6:160271957:T:C	3.02983e-26	-9.89405e-10	-1.35015	1.69122e-10	-9.89405e-10	-1.34651	8.99401e-09	-9.89405e-10	-1.3707
160272075	chr6:160272075:T:C	3.66412e-24	4.74767	-1.30256	1.762e-11	-2.17612	-1.43198	1.01622e-09	-2.10376	-1.4474
160272221	chr6:160272221:G:A	2.60283e-26	-9.89405e-10	-1.50205	1.44257e-10	-9.89405e-10	-1.50553	7.93573e-09	-9.89405e-10	-1.49588
160272614	chr6:160272614:C:T	2.9259e-25	-9.89405e-10	0.917536	1.82327e-09	-9.89405e-10	1.03126	9.11597e-08	-9.89405e-10	0.945358
160272637	chr6:160272637:A:G	8.2662e-27	-2.08259	-0.566476	3.52314e-11	-2.31931	-0.59588	2.35265e-09	-2.12975	-0.58196
160272695	chr6:160272695:A:G	4.95737e-26	0.583794	-1.44157	1.53419e-11	-2.36038	-1.38616	8.79616e-10	-2.35866	-1.33687
160272704	chr6:160272704:G:C	4.98753e-26	0.5898	-1.44151	1.53436e-11	-2.36033	-1.3861	8.7958e-10	-2.3588	-1.33677
160272726	chr6:160272726:A:C	2.92782e-25	-9.89405e-10	0.918194	1.82454e-09	-9.89405e-10	1.03195	9.1219e-08	-9.89405e-10	0.946008
160272874	chr6:160272874:C:T	4.80593e-26	0.540188	-1.42899	1.55936e-11	-2.36059	-1.36968	8.97794e-10	-2.35736	-1.31771
160273049	chr6:160273049:G:A	5.23811e-26	0.619341	-1.42203	1.57438e-11	-2.35996	-1.36073	9.05541e-10	-2.35949	-1.30699
160273161	chr6:160273161:G:A	2.60796e-26	-9.89405e-10	-1.50008	1.44506e-10	-9.89405e-10	-1.50381	7.95439e-09	-9.89405e-10	-1.49353
160273889	chr6:160273889:A:T	4.01924e-26	-9.89405e-10	-1.06756	2.15776e-10	-9.89405e-10	-1.10289	1.06918e-08	-9.89405e-10	-1.19778
160273920	chr6:160273920:C:T	5.12834e-26	0.603214	-1.42708	1.56378e-11	-2.36019	-1.36725	8.98789e-10	-2.35913	-1.31483
160274238	chr6:160274238:A:G	4.94547e-26	0.581127	-1.4413	1.53468e-11	-2.36041	-1.38582	8.80016e-10	-2.35859	-1.33648
160274288	chr6:160274288:A:G	4.78428e-26	0.552235	-1.44555	1.52582e-11	-2.36056	-1.39145	8.74937e-10	-2.35781	-1.34305
160274600	chr6:160274600:G:A	3.48342e-26	-9.89405e-10	-1.21064	1.97352e-10	-9.89405e-10	-1.19214	1.08993e-08	-9.89405e-10	-1.17856
160274710	chr6:160274710:A:G	8.22315e-27	-2.10558	-0.548701	3.55441e-11	-2.32797	-0.578387	2.34494e-09	-2.15066	-0.56434
160274741	chr6:160274741:C:G	4.77586e-26	0.546104	-1.44118	1.53469e-11	-2.36057	-1.38565	8.81188e-10	-2.35772	-1.33602
160274902	chr6:160274902:G:A	2.60469e-26	-9.89405e-10	-1.50134	1.44099e-10	-9.89405e-10	-1.50663	7.88463e-09	-9.89405e-10	-1.50234
160275128	chr6:160275128:T:G	3.14156e-26	-9.89405e-10	-1.31393	1.70491e-10	-9.89405e-10	-1.33845	9.41669e-09	-9.89405e-10	-1.32477
160275286	chr6:160275286:G:T	5.11445e-26	0.614501	-1.44108	1.53572e-11	-2.36002	-1.38553	8.79794e-10	-2.35944	-1.33588
160275304	chr6:160275304:T:C	2.61021e-26	-9.89405e-10	-1.49922	1.44602e-10	-9.89405e-10	-1.50315	7.96327e-09	-9.89405e-10	-1.49241
160275339	chr6:160275339:G:A	1.31703e-25	-9.89405e-10	0.11931	6.87691e-10	-9.89405e-10	0.0562091	3.88705e-08	-9.89405e-10	0.09298
160275352	chr6:160275352:G:GT	5.91685e-26	-9.89405e-10	-0.680846	3.33738e-10	-9.89405e-10	-0.666773	1.78628e-08	-9.89405e-10	-0.684535
160275512	chr6:160275512:T:C	3.16702e-27	-2.34134	-1.26711	2.09921e-11	-2.14209	-1.2909	1.33682e-09	-1.95961	-1.31736
160275796	chr6:160275796:C:T	3.93232e-26	0.426789	-1.51621	1.36085e-11	-2.3596	-1.50684	7.5854e-10	-2.35277	-1.49085
160275887	chr6:160275887:C:T	4.07934e-27	-2.16799	-1.18731	2.35602e-11	-2.3603	-0.957272	1.24482e-09	-2.3603	-0.987968
160276196	chr6:160276196:G:C	4.75843e-26	-9.89405e-10	-0.898734	2.58276e-10	-9.89405e-10	-0.923101	1.49942e-08	-9.89405e-10	-0.85959
160276274	chr6:160276274:G:A	5.03014e-25	0.901638	0.557745	2.9919e-10	-1.14064	0.364585	5.2086e-09	-2.13564	0.2187
160276596	chr6:160276596:G:T	2.81305e-27	-2.31038	-1.41658	3.72771e-11	-1.44065	-1.4181	8.47876e-10	-2.34253	-1.38974
160276730	chr6:160276730:A:G	8.26924e-26	0.104555	-0.450662	1.03338e-10	-1.26251	-0.57662	1.94024e-09	-2.26881	-0.635635
160277079	chr6:160277079:T:A	2.84021e-26	-9.89405e-10	-1.41477	1.56e-10	-9.89405e-10	-1.42728	8.69241e-09	-9.89405e-10	-1.40481
160277114	chr6:160277114:C:T	6.33624e-26	-9.89405e-10	-0.612365	3.53885e-10	-9.89405e-10	-0.608158	1.88787e-08	-9.89405e-10	-0.629222
160277123	chr6:160277123:T:C	8.11811e-24	5.56336	-1.32274	1.61716e-11	-2.24014	-1.45373	9.08493e-10	-2.20012	-1.46311
160277127	chr6:160277127:G:A	4.76438e-26	-9.89405e-10	-0.897484	2.79292e-10	-9.89405e-10	-0.844871	1.51641e-08	-9.89405e-10	-0.848323
160277143	chr6:160277143:C:T	3.45653e-26	-9.89405e-10	-1.21838	1.87438e-10	-9.89405e-10	-1.24368	1.05614e-08	-9.89405e-10	-1.21005
160277145	chr6:160277145:A:G	5.14163e-25	1.06833	0.412976	9.7022e-10	0.0393267	0.361066	6.40469e-09	-1.74946	0.0392406
160277525	chr6:160277525:T:G	3.35973e-26	-9.89405e-10	-1.24679	1.88939e-10	-9.89405e-10	-1.23571	9.89684e-09	-9.89405e-10	-1.27504
160277542	chr6:160277542:G:A	1.52597e-26	-2.03602	-9.24033e-10	7.34462e-11	-2.18058	-9.24033e-10	4.24946e-09	-2.12046	-9.24033e-10
160277614	chr6:160277614:G:A	8.45869e-26	-9.89405e-10	-0.323457	4.47346e-10	-9.89405e-10	-0.373797	2.49898e-08	-9.89405e-10	-0.348789
160277762	chr6:160277762:G:A	3.34025e-27	-2.16925	-1.38594	1.58519e-11	-2.34088	-1.37296	1.00229e-09	-2.19089	-1.37408
160277794	chr6:160277794:C:T	2.26082e-25	-9.89405e-10	0.659663	1.56117e-09	-9.89405e-10	0.876058	7.39525e-08	-9.89405e-10	0.736168
160277863	chr6:160277863:T:C	3.28933e-26	-9.89405e-10	-1.26797	1.8797e-10	-9.89405e-10	-1.24085	1.01857e-08	-9.89405e-10	-1.24627
160277872	chr6:160277872:G:T	3.714e-26	-9.89405e-10	-1.14654	2.20162e-10	-9.89405e-10	-1.08277	1.1584e-08	-9.89405e-10	-1.11763
160277894	chr6:160277894:C:T	2.85608e-26	-9.89405e-10	-1.4092	1.61923e-10	-9.89405e-10	-1.39001	8.71854e-09	-9.89405e-10	-1.4018
160277932	chr6:160277932:A:G	4.96474e-26	-9.89405e-10	-0.856289	2.63571e-10	-9.89405e-10	-0.902806	1.28015e-08	-9.89405e-10	-1.01769
160277991	chr6:160277991:G:A	1.02328e-25	1.16397	-1.29703	1.66503e-10	-0.16978	-1.19233	1.81618e-09	-1.75746	-1.21306
160278084	chr6:160278084:C:G	3.38289e-27	-2.32821	-1.2143	1.83836e-11	-2.31606	-1.24961	1.07294e-09	-2.20868	-1.28817
160278367	chr6:160278367:C:T	3.18358e-25	1.39305	-0.391112	3.16383e-10	-0.204183	-0.515993	4.67835e-09	-1.51471	-0.509602
160278502	chr6:160278502:C:T	4.57381e-25	1.62206	-0.257779	4.26007e-10	-0.0307062	-0.391967	5.94687e-09	-1.40253	-0.38186
160278629	chr6:160278629:C:A	4.68786e-27	-2.29732	-0.918944	2.336e-11	-2.34537	-0.980737	1.29974e-09	-2.25965	-1.04544
160278648	chr6:160278648:G:T	3.33031e-25	1.24506	-0.198064	3.45048e-10	-0.295966	-0.337481	5.23913e-09	-1.58278	-0.32832
160278656	chr6:160278656:A:G	4.19466e-27	-2.0814	-1.24602	1.87991e-11	-2.29974	-1.24358	1.24746e-09	-2.09895	-1.2472
160278666	chr6:160278666:A:G	3.02685e-27	-2.2842	-1.36951	1.90808e-11	-2.34765	-1.1808	9.59715e-10	-2.36059	-1.24779
160279269	chr6:160279269:T:C	2.29697e-26	-0.122343	-1.50472	1.493e-11	-2.25746	-1.5163	7.75839e-10	-2.30478	-1.51628
160279354	chr6:160279354:G:A	4.41598e-27	-2.09728	-1.17872	5.71702e-11	-1.33548	-1.09562	1.38077e-09	-2.14964	-1.09498
160279409	chr6:160279409:T:C	5.92763e-27	-2.148	-0.833613	1.92456e-10	-0.565955	-0.651307	3.21895e-09	-1.74262	-0.655578
160279605	chr6:160279605:T:C	3.54816e-26	-9.89405e-10	-1.19222	2.02436e-10	-9.89405e-10	-1.16671	1.10921e-08	-9.89405e-10	-1.16102
160279679	chr6:160279679:C:T	7.56809e-27	-2.26352	-0.473774	3.40019e-11	-2.36052	-0.590193	2.05568e-09	-2.28778	-0.558872
160279737	chr6:160279737:T:C	2.39732e-25	1.25601	-0.537728	2.27654e-10	-0.342669	-0.706635	3.6275e-09	-1.58873	-0.689978
160279826	chr6:160279826:T:C	2.84943e-25	1.27776	-0.386712	2.65812e-10	-0.32801	-0.566333	4.22663e-09	-1.57893	-0.546914
160279867	chr6:160279867:T:C	8.53094e-27	-2.02415	-0.593389	3.3777e-11	-2.33797	-0.619377	1.63725e-09	-2.36058	-0.713653
160280149	chr6:160280149:G:A	4.43359e-25	1.35089	-0.0177503	3.85877e-10	-0.285025	-0.236585	6.13833e-09	-1.54468	-0.208024
160280303	chr6:160280303:T:C	3.69192e-26	-9.89405e-10	-1.1525	2.10937e-10	-9.89405e-10	-1.12557	1.15643e-08	-9.89405e-10	-1.11933
160280392	chr6:160280392:A:G	6.07592e-27	-2.14627	-0.810635	1.97501e-10	-0.566174	-0.625211	3.31445e-09	-1.73721	-0.631753
160280548	chr6:160280548:C:T	2.85266e-25	1.37784	-0.485649	2.61226e-10	-0.253814	-0.657929	4.02962e-09	-1.53267	-0.640911
160280580	chr6:160280580:C:T	2.65911e-26	-9.89405e-10	-1.48066	1.4642e-10	-9.89405e-10	-1.49065	8.03976e-09	-9.89405e-10	-1.48286
160280631	chr6:160280631:A:T	2.53606e-25	1.30343	-0.528884	2.3779e-10	-0.308491	-0.697251	3.74181e-09	-1.56698	-0.680707
160280709	chr6:160280709:CT:C	2.64042e-25	1.32808	-0.51321	2.45539e-10	-0.29086	-0.682817	3.83674e-09	-1.55628	-0.666353
160280784	chr6:160280784:G:A	1.81859e-25	-9.89405e-10	0.441996	1.11783e-09	-9.89405e-10	0.542018	5.5547e-08	-9.89405e-10	0.449974
160280831	chr6:160280831:A:G	1.81186e-26	-1.8643	-9.24033e-10	8.00143e-11	-2.09493	-9.24033e-10	4.36778e-09	-2.093	-9.24033e-10
160280903	chr6:160280903:C:G	3.32249e-27	-2.19078	-1.36974	1.08041e-10	-0.484766	-1.30985	1.9168e-09	-1.65576	-1.26084
160280936	chr6:160280936:T:C	2.69212e-26	-9.89405e-10	-1.46832	1.48493e-10	-9.89405e-10	-1.47659	8.16255e-09	-9.89405e-10	-1.4677
160281083	chr6:160281083:A:G	2.59316e-26	-9.89405e-10	-1.50577	1.45078e-10	-9.89405e-10	-1.49986	7.86705e-09	-9.89405e-10	-1.50457
160281131	chr6:160281131:T:C	6.33899e-27	-2.14389	-0.770621	2.0365e-10	-0.580325	-0.580404	3.45121e-09	-1.74164	-0.586891
160281137	chr6:160281137:A:G	2.59656e-26	-9.89405e-10	-1.50446	1.43783e-10	-9.89405e-10	-1.50882	7.87237e-09	-9.89405e-10	-1.5039
160281166	chr6:160281166:G:T	5.36906e-26	-9.89405e-10	-0.777998	3.36692e-10	-9.89405e-10	-0.657963	1.53816e-08	-9.89405e-10	-0.83408
160281176	chr6:160281176:T:C	3.44072e-27	-2.19488	-1.33068	1.14354e-10	-0.47391	-1.26393	2.03643e-09	-1.64641	-1.20964
160281300	chr6:160281300:G:A	2.77929e-25	1.37038	-0.504255	2.55503e-10	-0.259176	-0.67472	3.94694e-09	-1.53625	-0.658061
160281390	chr6:160281390:C:T	2.61779e-25	1.32455	-0.518287	2.43564e-10	-0.294205	-0.687547	3.81165e-09	-1.55823	-0.670959
160281444	chr6:160281444:T:C	2.09758e-25	1.15708	-0.572358	2.16595e-10	-0.366568	-0.732533	3.46674e-09	-1.60827	-0.715774
160281469	chr6:160281469:A:AT	3.45319e-25	2.58496	-1.50172	1.35571e-11	-2.36057	-1.50965	7.404e-10	-2.35622	-1.5116
160281513	chr6:160281513:C:T	9.88867e-25	3.02906	-0.89374	4.50402e-11	-2.35387	-0.315703	2.28578e-09	-2.33826	-0.402285
160281620	chr6:160281620:G:A	3.56469e-25	2.61881	-1.5038	1.35794e-11	-2.36045	-1.50812	7.4208e-10	-2.35526	-1.51029
160281653	chr6:160281653:T:C	1.67125e-26	-2.04193	0.0968464	3.94561e-10	-0.840179	0.340822	7.79216e-09	-1.88561	0.371474
160281668	chr6:160281668:A:C	2.55449e-25	1.30807	-0.526288	2.39314e-10	-0.304584	-0.694768	3.76112e-09	-1.56417	-0.678368
160281678	chr6:160281678:A:C	2.51884e-25	1.25947	-0.491743	2.37899e-10	-0.341976	-0.663307	3.79378e-09	-1.58723	-0.646659
160281855	chr6:160281855:C:T	2.96976e-25	1.42353	-0.49111	2.68979e-10	-0.219802	-0.662695	4.0939e-09	-1.51178	-0.645978
160282015	chr6:160282015:T:G	1.86404e-24	1.17151	1.59775	1.86798e-09	-0.35319	1.40868	2.24805e-08	-1.63507	1.18046
160282168	chr6:160282168:GTTTTC:G	8.10695e-27	-2.27211	-0.396403	3.65689e-11	-2.36003	-0.517908	2.1575e-09	-2.30219	-0.496117
160282296	chr6:160282296:C:A	9.89614e-27	-2.2347	-0.234392	4.29186e-11	-2.35601	-0.361813	2.65834e-09	-2.25292	-0.336632
160282323	chr6:160282323:CA:C	6.17406e-27	-2.14438	-0.796502	1.99501e-10	-0.571993	-0.60932	3.3623e-09	-1.73871	-0.615922
160282326	chr6:160282326:A:G	2.43393e-19	16.0647	-1.51571	1.79248e-11	-2.27664	-1.3143	9.32629e-10	-2.32285	-1.31415
160282345	chr6:160282345:G:A	4.09422e-19	16.5852	-1.51614	1.88537e-11	-2.2359	-1.30452	9.67618e-10	-2.29603	-1.30414
160282802	chr6:160282802:C:T	2.76627e-25	1.43077	-0.569338	2.51881e-10	-0.214233	-0.733941	3.82185e-09	-1.50859	-0.717933
160283077	chr6:160283077:TATTG:T	1.54663e-25	-9.89405e-10	0.280013	9.53672e-10	-9.89405e-10	0.383189	4.74782e-08	-9.89405e-10	0.293015
160283880	chr6:160283880:T:C	2.87601e-19	16.2315	-1.51565	1.90422e-11	-2.26222	-1.26825	9.85544e-10	-2.31401	-1.26781
160283973	chr6:160283973:T:C	2.60594e-25	1.31548	-0.513756	2.4418e-10	-0.297097	-0.682128	3.83368e-09	-1.55776	-0.665667
160283989	chr6:160283989:G:A	2.57128e-25	1.33213	-0.543792	2.40542e-10	-0.284715	-0.709522	3.75456e-09	-1.55062	-0.693663
160284016	chr6:160284016:A:G	2.88154e-25	1.34871	-0.446446	2.66947e-10	-0.270542	-0.619537	4.15002e-09	-1.54188	-0.602263
160284059	chr6:160284059:T:TC	6.11192e-27	-2.11206	-0.838931	1.75312e-10	-0.653402	-0.657162	3.04622e-09	-1.78938	-0.663971
160284135	chr6:160284135:A:T	2.50897e-25	1.27231	-0.5085	2.36972e-10	-0.330762	-0.678424	3.75931e-09	-1.58101	-0.662013
160284250	chr6:160284250:A:T	2.48185e-25	1.25788	-0.504943	2.34805e-10	-0.343196	-0.675181	3.7454e-09	-1.58799	-0.658738
160284487	chr6:160284487:A:G	7.09986e-26	-9.89405e-10	-0.498575	4.20357e-10	-9.89405e-10	-0.436026	1.99335e-08	-9.89405e-10	-0.574855
160284698	chr6:160284698:C:T	2.56072e-25	1.28917	-0.504943	2.40521e-10	-0.319141	-0.675181	3.79932e-09	-1.57369	-0.658738
160284755	chr6:160284755:A:G	2.70963e-25	1.34051	-0.499763	2.50938e-10	-0.281467	-0.670456	3.90846e-09	-1.55014	-0.653968
160285185	chr6:160285185:A:C	3.23995e-26	-9.89405e-10	-1.28309	1.83054e-10	-9.89405e-10	-1.26735	9.7554e-09	-9.89405e-10	-1.28943
160285233	chr6:160285233:GT:G	2.6779e-25	1.34985	-0.520879	2.47527e-10	-0.275902	-0.689708	3.8458e-09	-1.54687	-0.673408
160285387	chr6:160285387:C:T	5.39059e-26	-9.89405e-10	-0.773995	3.38143e-10	-9.89405e-10	-0.653661	1.54409e-08	-9.89405e-10	-0.830238
160285612	chr6:160285612:T:G	6.58406e-26	-9.89405e-10	-0.574	3.30243e-10	-9.89405e-10	-0.677301	1.8282e-08	-9.89405e-10	-0.661338
160285615	chr6:160285615:GC:G	3.41223e-25	2.57209	-1.5008	1.35489e-11	-2.36059	-1.51024	7.39521e-10	-2.35686	-1.51215
160285629	chr6:160285629:C:T	3.35113e-25	2.555	-1.50177	1.3558e-11	-2.36056	-1.50959	7.39568e-10	-2.35732	-1.51162
160285686	chr6:160285686:G:A	2.5963e-25	1.32555	-0.527524	2.40486e-10	-0.29808	-0.696388	3.77801e-09	-1.55805	-0.680006
160285815	chr6:160285815:C:T	3.21015e-26	-9.89405e-10	-1.29233	1.84156e-10	-9.89405e-10	-1.26135	9.71386e-09	-9.89405e-10	-1.2937
160285946	chr6:160285946:T:C	1.15394e-26	-2.31547	-9.24033e-10	6.7827e-11	-2.26017	-9.24033e-10	3.59323e-09	-2.2882	-9.24033e-10
160286204	chr6:160286204:A:G	6.97994e-26	-9.89405e-10	-0.515611	4.37296e-10	-9.89405e-10	-0.39652	2.25772e-08	-9.89405e-10	-0.450314
160286215	chr6:160286215:C:T	2.74774e-25	1.34558	-0.490867	2.53424e-10	-0.279693	-0.662374	3.94327e-09	-1.54944	-0.645806
160286236	chr6:160286236:C:T	7.17744e-26	-9.89405e-10	-0.487709	3.86468e-10	-9.89405e-10	-0.520082	2.30033e-08	-9.89405e-10	-0.431615
160286271	chr6:160286271:G:A	2.56313e-25	1.2831	-0.497934	2.40231e-10	-0.326673	-0.668857	3.8053e-09	-1.57857	-0.652294
160286290	chr6:160286290:G:T	2.61073e-26	-9.89405e-10	-1.49902	1.44185e-10	-9.89405e-10	-1.50603	7.92202e-09	-9.89405e-10	-1.49761
160286618	chr6:160286618:T:C	5.87066e-27	-2.13759	-0.853675	1.84456e-10	-0.586	-0.673719	3.11912e-09	-1.74939	-0.680313
160286642	chr6:160286642:C:T	2.8426e-25	1.3896	-0.500947	2.59654e-10	-0.246244	-0.671536	3.99149e-09	-1.52803	-0.655058
160286700	chr6:160286700:C:T	3.079e-26	-9.89405e-10	-1.33405	1.6686e-10	-9.89405e-10	-1.35997	9.53175e-09	-9.89405e-10	-1.31263
160286719	chr6:160286719:C:G	3.27747e-27	-2.20376	-1.37041	1.13489e-10	-0.434751	-1.31068	1.97512e-09	-1.62467	-1.26196
160286954	chr6:160286954:T:C	2.25806e-26	-1.64415	-9.24033e-10	1.00097e-10	-1.87099	-9.24033e-10	6.17108e-09	-1.74738	-9.24033e-10
160287083	chr6:160287083:T:G	2.549e-25	1.35188	-0.57225	2.3573e-10	-0.277882	-0.73656	3.66447e-09	-1.54801	-0.720561
160287105	chr6:160287105:T:C	6.99122e-26	-9.89405e-10	-0.513996	4.38057e-10	-9.89405e-10	-0.39478	2.25644e-08	-9.89405e-10	-0.450882
160287146	chr6:160287146:T:C	2.4924e-25	1.37633	-0.619155	2.30305e-10	-0.258561	-0.779167	3.55041e-09	-1.53635	-0.763839
160287193	chr6:160287193:C:G	2.82511e-25	1.37652	-0.494034	2.5895e-10	-0.255046	-0.66545	3.99141e-09	-1.53426	-0.648848
160287351	chr6:160287351:G:A	3.09715e-26	-9.89405e-10	-1.32817	1.69298e-10	-9.89405e-10	-1.34547	8.66732e-09	-9.89405e-10	-1.4077
160287376	chr6:160287376:G:C	3.079e-26	-9.89405e-10	-1.33405	1.6686e-10	-9.89405e-10	-1.35997	9.53175e-09	-9.89405e-10	-1.31263
160287412	chr6:160287412:C:T	2.49249e-25	1.2597	-0.502484	2.35201e-10	-0.343829	-0.672859	3.74834e-09	-1.58928	-0.656663
160287487	chr6:160287487:C:T	2.29779e-25	1.22891	-0.553027	2.1937e-10	-0.368036	-0.718335	3.52786e-09	-1.60431	-0.702249
160287511	chr6:160287511:G:A	5.96064e-26	-9.89405e-10	-0.673472	3.3511e-10	-9.89405e-10	-0.662673	1.7846e-08	-9.89405e-10	-0.685478
160287819	chr6:160287819:T:C	3.67421e-25	2.64974	-1.50446	1.35869e-11	-2.36027	-1.50776	7.43095e-10	-2.35434	-1.50984
160287893	chr6:160287893:T:C	2.3199e-24	1.31676	1.67128	2.01127e-09	-0.281326	1.41072	2.94656e-08	-1.56914	1.38511
160288301	chr6:160288301:A:G	2.84478e-25	1.37604	-0.486624	2.6026e-10	-0.256895	-0.658555	4.01546e-09	-1.53526	-0.641841
160288420	chr6:160288420:A:G	1.52282e-25	-9.89405e-10	0.264496	9.3859e-10	-9.89405e-10	0.367248	4.67452e-08	-9.89405e-10	0.277457
160288481	chr6:160288481:T:C	9.35811e-27	-1.96441	-0.560585	3.54925e-11	-2.32059	-0.58722	1.69123e-09	-2.35785	-0.683954
160288525	chr6:160288525:C:T	5.85281e-25	-9.89405e-10	1.61086	3.61633e-09	-9.89405e-10	1.71608	1.80557e-07	-9.89405e-10	1.62879
160288539	chr6:160288539:G:A	2.54096e-25	1.2994	-0.522924	2.37843e-10	-0.313962	-0.691557	3.7466e-09	-1.57068	-0.675729
160288763	chr6:160288763:T:C	6.0202e-27	-2.18703	-0.779083	2.34657e-10	-0.434613	-0.584392	3.72518e-09	-1.66079	-0.591352
160288852	chr6:160288852:G:A	3.67247e-26	-9.89405e-10	-1.15779	2.20922e-10	-9.89405e-10	-1.07932	1.15455e-08	-9.89405e-10	-1.12096
160288895	chr6:160288895:G:A	1.42646e-26	-2.10345	-9.24033e-10	6.46426e-11	-2.30826	-9.24033e-10	4.24166e-09	-2.1223	-9.24033e-10
160288969	chr6:160288969:C:T	2.68853e-26	-9.89405e-10	-1.46965	1.47864e-10	-9.89405e-10	-1.48084	8.17519e-09	-9.89405e-10	-1.46615
160288975	chr6:160288975:C:G	7.27554e-26	-9.89405e-10	-0.474133	4.56857e-10	-9.89405e-10	-0.35276	2.35736e-08	-9.89405e-10	-0.407128
160289007	chr6:160289007:C:T	3.00065e-25	1.54937	-0.606613	2.66188e-10	-0.131801	-0.761127	3.87231e-09	-1.46369	-0.749714
160289067	chr6:160289067:G:A	1.52869e-25	1.17877	-0.910425	1.53003e-10	-0.406128	-1.04054	2.48676e-09	-1.62903	-1.02724
160289086	chr6:160289086:A:G	4.80746e-27	-2.00791	-1.18315	9.28509e-11	-0.896596	-1.04954	1.78461e-09	-1.93121	-1.05684
160289384	chr6:160289384:A:G	2.82231e-26	-9.89405e-10	-1.4211	1.54073e-10	-9.89405e-10	-1.4397	8.68019e-09	-9.89405e-10	-1.40621
160289400	chr6:160289400:A:C	2.97617e-26	-9.89405e-10	-1.36801	1.61787e-10	-9.89405e-10	-1.39085	9.19097e-09	-9.89405e-10	-1.34903
160289448	chr6:160289448:G:A	1.18087e-25	0.0101857	-9.24033e-10	4.30219e-10	-0.412835	-9.24033e-10	2.93361e-08	-0.188435	-9.24033e-10
160289499	chr6:160289499:A:G	2.6881e-26	-9.89405e-10	-1.46981	1.51525e-10	-9.89405e-10	-1.45638	8.18616e-09	-9.89405e-10	-1.46481
160289508	chr6:160289508:T:C	5.9807e-26	-9.89405e-10	-0.670112	3.64824e-10	-9.89405e-10	-0.577715	1.90648e-08	-9.89405e-10	-0.619412
160289578	chr6:160289578:T:TA	5.52656e-26	-9.89405e-10	-0.749085	3.27196e-10	-9.89405e-10	-0.686571	1.6794e-08	-9.89405e-10	-0.746235
160289754	chr6:160289754:C:A	2.74702e-26	-9.89405e-10	-1.44813	1.51098e-10	-9.89405e-10	-1.4592	7.9863e-09	-9.89405e-10	-1.48953
160289789	chr6:160289789:C:T	1.63152e-25	1.11541	-0.781968	1.69537e-10	-0.434252	-0.909805	2.64372e-09	-1.65637	-0.938694
160289819	chr6:160289819:C:T	1.3969e-19	15.51	-1.5163	1.77974e-11	-2.30907	-1.28901	9.39207e-10	-2.34447	-1.2855
160289833	chr6:160289833:C:T	1.36646e-25	1.08407	-0.927919	1.35796e-10	-0.492648	-1.07333	2.34033e-09	-1.67441	-1.04255
160289881	chr6:160289881:A:C	6.09546e-26	-9.89405e-10	-0.651106	3.78308e-10	-9.89405e-10	-0.541421	1.96113e-08	-9.89405e-10	-0.591149
160289970	chr6:160289970:G:A	2.26544e-24	1.01872	1.94556	2.31333e-09	-0.478153	1.74747	2.90546e-08	-1.70569	1.50761
160290000	chr6:160290000:T:G	1.93182e-25	-9.89405e-10	0.502399	1.20152e-09	-9.89405e-10	0.614209	5.98256e-08	-9.89405e-10	0.524178
160290121	chr6:160290121:G:C	5.77889e-27	-1.49894	-1.50809	6.49015e-11	-0.819098	-1.48516	1.60792e-09	-1.6395	-1.45282
160290298	chr6:160290298:G:C	8.65612e-26	0.912426	-1.21281	9.23812e-11	-0.630068	-1.32114	1.70907e-09	-1.75183	-1.27947
160290334	chr6:160290334:T:C	5.10192e-26	0.558622	-1.38766	6.27636e-11	-0.883366	-1.45439	1.26919e-09	-1.89845	-1.43042
160290350	chr6:160290350:G:A	1.30793e-25	0.935668	-0.823286	1.28466e-10	-0.621495	-0.999969	2.49869e-09	-1.74016	-0.911328
160290353	chr6:160290353:T:C	6.95085e-27	-1.40875	-1.41362	2.35476e-11	-1.99078	-1.32732	1.85282e-09	-1.5396	-1.41095
160290357	chr6:160290357:C:T	9.63479e-26	1.16826	-1.36153	9.95351e-11	-0.440452	-1.43617	1.68122e-09	-1.63911	-1.40863
160290406	chr6:160290406:T:TA	5.82709e-26	0.45303	-1.14916	7.0245e-11	-0.956106	-1.26904	1.50482e-09	-1.93584	-1.22274
160290481	chr6:160290481:ATTGC:A	9.18452e-26	1.09439	-1.33552	9.5995e-11	-0.496101	-1.41673	1.66914e-09	-1.66838	-1.38656
160290493	chr6:160290493:G:A	7.16911e-26	-9.89405e-10	-0.488869	3.86159e-10	-9.89405e-10	-0.520882	2.29737e-08	-9.89405e-10	-0.432906
160290517	chr6:160290517:G:A	1.67193e-25	-9.89405e-10	0.35791	1.03336e-09	-9.89405e-10	0.463443	5.1326e-08	-9.89405e-10	0.370943
160290667	chr6:160290667:A:G	8.65385e-26	1.0604	-1.36105	9.17481e-11	-0.522798	-1.43529	1.60744e-09	-1.68465	-1.40796
160290759	chr6:160290759:G:C	4.8591e-26	-9.89405e-10	-0.877799	2.85903e-10	-9.89405e-10	-0.821478	1.5328e-08	-9.89405e-10	-0.837576
160290778	chr6:160290778:A:G	7.89604e-26	0.95881	-1.3511	8.58201e-11	-0.596867	-1.42801	1.55047e-09	-1.72935	-1.39934
160290783	chr6:160290783:T:C	1.38447e-24	1.04797	1.42386	1.43523e-09	-0.458405	1.25035	1.87853e-08	-1.69404	1.05986
160290882	chr6:160290882:G:A	8.66154e-26	1.04126	-1.34102	9.18855e-11	-0.535892	-1.4207	1.62347e-09	-1.6915	-1.39119
160290888	chr6:160290888:T:C	6.7682e-26	0.863092	-1.40951	7.69942e-11	-0.664851	-1.46855	1.42493e-09	-1.76565	-1.44748
160291244	chr6:160291244:A:G	8.45426e-27	-2.00245	-0.624119	3.28418e-11	-2.33144	-0.65399	1.57805e-09	-2.36029	-0.750772
160291262	chr6:160291262:C:T	2.56649e-26	-9.89405e-10	-1.51611	1.42978e-10	-9.89405e-10	-1.51444	7.77822e-09	-9.89405e-10	-1.51593
160291358	chr6:160291358:G:A	5.44052e-26	0.523832	-1.28861	6.5804e-11	-0.909523	-1.38093	1.36403e-09	-1.91067	-1.34614
160291384	chr6:160291384:A:T	2.90774e-27	-2.23423	-1.45963	1.40136e-11	-2.35662	-1.48048	8.03054e-10	-2.3119	-1.47469
160291436	chr6:160291436:C:T	5.75588e-26	0.7083	-1.41673	6.85689e-11	-0.775642	-1.47365	1.32341e-09	-1.83388	-1.45316
160291449	chr6:160291449:G:A	1.42214e-26	-2.10649	-9.24033e-10	7.15299e-11	-2.20701	-9.24033e-10	3.54452e-09	-2.30185	-9.24033e-10
160291460	chr6:160291460:C:A	1.55256e-25	-9.89405e-10	0.283837	9.57317e-10	-9.89405e-10	0.387004	4.76679e-08	-9.89405e-10	0.297002
160291484	chr6:160291484:C:T	9.8185e-26	1.21711	-1.39149	1.00607e-10	-0.409095	-1.45681	1.68173e-09	-1.61372	-1.43372
160291489	chr6:160291489:T:C	3.10989e-26	-9.89405e-10	-1.32406	1.59147e-10	-9.89405e-10	-1.4073	8.97492e-09	-9.89405e-10	-1.37282
160291610	chr6:160291610:C:T	6.91851e-26	0.834277	-1.35873	7.79348e-11	-0.687734	-1.43352	1.46004e-09	-1.78292	-1.40587
160291657	chr6:160291657:G:A	2.66649e-26	-9.89405e-10	-1.47789	1.46334e-10	-9.89405e-10	-1.49124	7.93168e-09	-9.89405e-10	-1.49639
160291662	chr6:160291662:T:G	1.13152e-24	0.805013	1.46507	2.20939e-09	-0.230016	1.45336	1.42871e-08	-1.86613	0.958229
160291685	chr6:160291685:G:A	8.96753e-27	-2.25067	-0.316956	3.94009e-11	-2.36057	-0.442769	2.35956e-09	-2.28836	-0.420419
160291759	chr6:160291759:G:A	1.85106e-25	-9.89405e-10	0.459693	1.14875e-09	-9.89405e-10	0.569301	5.72806e-08	-9.89405e-10	0.480707
160291779	chr6:160291779:G:A	1.04135e-20	12.804	-1.40662	1.36497e-11	-2.35843	-1.50498	7.42726e-10	-2.35277	-1.51191
160291861	chr6:160291861:G:A	6.27e-26	0.743215	-1.36609	7.2629e-11	-0.752938	-1.43883	1.3965e-09	-1.8212	-1.41209
160291902	chr6:160291902:G:A	1.10343e-24	0.714556	1.53039	2.18857e-09	-0.304673	1.51855	1.46408e-08	-1.90121	1.01777
160291946	chr6:160291946:G:A	2.58934e-26	-9.89405e-10	-1.50725	1.43344e-10	-9.89405e-10	-1.51188	7.83731e-09	-9.89405e-10	-1.50836
160291969	chr6:160291969:G:A	7.25382e-26	-9.89405e-10	-0.477123	3.9056e-10	-9.89405e-10	-0.509548	2.32507e-08	-9.89405e-10	-0.420918
160292239	chr6:160292239:G:A	7.30459e-26	0.879197	-1.34934	8.20498e-11	-0.643072	-1.42673	1.51177e-09	-1.75602	-1.39795
160292485	chr6:160292485:A:G	2.74888e-27	-2.33335	-1.41669	1.47826e-11	-2.35795	-1.42573	8.18455e-10	-2.3601	-1.4075
160292492	chr6:160292492:G:A	1.1531e-20	12.9072	-1.40793	1.36637e-11	-2.35699	-1.5054	7.40814e-10	-2.35506	-1.5122
160292664	chr6:160292664:T:C	1.02715e-20	12.7956	-1.41195	1.3626e-11	-2.3585	-1.50664	7.42021e-10	-2.35271	-1.51292
160292672	chr6:160292672:C:T	9.34726e-21	12.7013	-1.41195	1.36128e-11	-2.35947	-1.50664	7.43781e-10	-2.35034	-1.51292
160292816	chr6:160292816:G:A	1.11705e-24	0.795603	1.46161	2.18179e-09	-0.239111	1.44988	1.41851e-08	-1.87015	0.955082
160292890	chr6:160292890:T:C	2.63677e-26	-1.4891	-9.24033e-10	1.07064e-10	-1.80371	-9.24033e-10	7.92004e-09	-1.49786	-9.24033e-10
160292969	chr6:160292969:T:C	1.68185e-26	-1.93876	-9.24033e-10	7.5534e-11	-2.15255	-9.24033e-10	4.07596e-09	-2.16215	-9.24033e-10
160293044	chr6:160293044:T:G	8.11862e-26	0.982308	-1.3468	8.76346e-11	-0.579099	-1.42485	1.57321e-09	-1.71832	-1.39582
160293062	chr6:160293062:G:GA	8.5713e-27	-2.25876	-0.354057	3.80406e-11	-2.36052	-0.477953	2.26262e-09	-2.29491	-0.455819
160293087	chr6:160293087:G:A	6.38639e-27	-1.41138	-1.49568	5.93731e-11	-0.929475	-1.46381	1.54014e-09	-1.7117	-1.42368
160293095	chr6:160293095:T:G	1.01443e-20	12.7931	-1.42193	1.35862e-11	-2.35858	-1.5095	7.40971e-10	-2.35253	-1.51452
160293115	chr6:160293115:T:C	6.42377e-27	-1.39564	-1.50559	5.70618e-11	-0.952493	-1.4805	1.48235e-09	-1.7273	-1.44633
160293194	chr6:160293194:G:A	1.29462e-26	-2.20044	-9.24033e-10	6.66319e-11	-2.27795	-9.24033e-10	3.34872e-09	-2.35868	-9.24033e-10
160293241	chr6:160293241:C:T	2.80269e-26	-9.89405e-10	-1.42807	1.56808e-10	-9.89405e-10	-1.42211	8.49227e-09	-9.89405e-10	-1.4281
160293291	chr6:160293291:T:TA	1.11594e-20	12.8878	-1.42121	1.36061e-11	-2.3573	-1.50931	7.39502e-10	-2.35462	-1.51441
160293562	chr6:160293562:G:A	2.56642e-26	-9.89405e-10	-1.51614	1.4296e-10	-9.89405e-10	-1.51457	7.78083e-09	-9.89405e-10	-1.51559
160293571	chr6:160293571:T:C	1.34449e-20	13.1365	-1.48359	1.35988e-11	-2.35298	-1.51417	7.40821e-10	-2.35843	-1.50882
160293757	chr6:160293757:T:C	6.69167e-27	-2.06025	-0.800124	2.71597e-11	-2.34653	-0.828863	1.33843e-09	-2.35934	-0.916421
160293836	chr6:160293836:C:T	1.4782e-26	-2.06783	-9.24033e-10	6.55656e-11	-2.29408	-9.24033e-10	4.35756e-09	-2.09534	-9.24033e-10
160294061	chr6:160294061:C:T	1.08904e-20	12.8486	-1.40648	1.36579e-11	-2.35788	-1.50493	7.42004e-10	-2.35378	-1.51188
160294528	chr6:160294528:T:C	3.33569e-25	2.08963	-1.04101	1.07802e-10	-0.634424	-1.16241	1.77191e-09	-1.85527	-1.13993
160294532	chr6:160294532:G:T	3.38987e-27	-2.14641	-1.39404	9.62721e-11	-0.59551	-1.31444	1.76974e-09	-1.73152	-1.2649
160294543	chr6:160294543:G:A	3.16954e-25	1.97015	-0.972627	1.06257e-10	-0.706157	-1.10511	1.79365e-09	-1.8951	-1.0879
160294646	chr6:160294646:G:T	6.62263e-26	-9.89405e-10	-0.568157	3.695e-10	-9.89405e-10	-0.56498	1.97938e-08	-9.89405e-10	-0.581888
160294703	chr6:160294703:A:G	3.28221e-27	-2.17451	-1.39821	1.039e-10	-0.512691	-1.32101	1.84679e-09	-1.68168	-1.27213
160294729	chr6:160294729:C:T	1.29306e-26	-2.20164	-9.24033e-10	6.65812e-11	-2.27871	-9.24033e-10	3.34901e-09	-2.35859	-9.24033e-10
160294826	chr6:160294826:C:A	4.168e-25	2.16172	-0.890353	1.28428e-10	-0.592056	-1.02971	2.08378e-09	-1.83077	-1.0023
160294907	chr6:160294907:G:A	9.62067e-25	2.47279	-0.364944	2.75542e-10	-0.356487	-0.501904	3.64381e-09	-1.71322	-0.561001
160295028	chr6:160295028:C:G	3.44538e-27	-2.1431	-1.3811	9.67021e-11	-0.607555	-1.29794	1.7891e-09	-1.73869	-1.24685
160295034	chr6:160295034:A:G	1.12696e-20	12.8478	-1.37143	1.38323e-11	-2.35809	-1.49204	7.48918e-10	-2.3535	-1.50288
160295121	chr6:160295121:T:C	1.2773e-20	12.9823	-1.38071	1.38114e-11	-2.35593	-1.49571	7.44786e-10	-2.35628	-1.50564
160295297	chr6:160295297:C:T	1.46988e-25	-9.89405e-10	0.229114	9.0557e-10	-9.89405e-10	0.331435	4.52301e-08	-9.89405e-10	0.244508
160295428	chr6:160295428:T:C	3.50598e-27	-2.11757	-1.3892	8.94087e-11	-0.675648	-1.30826	1.70118e-09	-1.7776	-1.25833
160295448	chr6:160295448:A:G	3.48191e-27	-2.12656	-1.38709	9.1825e-11	-0.651669	-1.30558	1.73057e-09	-1.76346	-1.25534
160295556	chr6:160295556:A:G	3.44646e-27	-2.12332	-1.40056	8.90445e-11	-0.665033	-1.32296	1.68338e-09	-1.77146	-1.27499
160295800	chr6:160295800:T:G	3.76595e-27	-2.10578	-1.32946	1.78104e-11	-2.35833	-1.23902	9.14704e-10	-2.35426	-1.30215
160295900	chr6:160295900:G:T	3.68793e-27	-2.13856	-1.31761	9.83145e-11	-0.640661	-1.2483	1.87929e-09	-1.74997	-1.18639
160295942	chr6:160295942:G:A	2.58934e-26	-9.89405e-10	-1.50725	1.43344e-10	-9.89405e-10	-1.51188	7.83731e-09	-9.89405e-10	-1.50836
160296260	chr6:160296260:G:A	3.65707e-27	-2.14226	-1.32231	9.87259e-11	-0.630881	-1.2539	1.87382e-09	-1.74642	-1.19286
160296440	chr6:160296440:C:T	1.13123e-20	12.8657	-1.38555	1.37626e-11	-2.3576	-1.49757	7.45402e-10	-2.35415	-1.50694
160296679	chr6:160296679:C:T	3.5218e-27	-2.1187	-1.38357	9.02728e-11	-0.673334	-1.30096	1.71609e-09	-1.77721	-1.24999
160296741	chr6:160296741:A:G	3.52425e-25	2.1177	-1.01409	1.12306e-10	-0.616907	-1.13899	1.83309e-09	-1.8458	-1.11546
160296879	chr6:160296879:C:T	3.44821e-27	-2.14004	-1.38334	9.57239e-11	-0.614995	-1.30067	1.77621e-09	-1.74311	-1.24967
160297232	chr6:160297232:A:G	3.66723e-27	-2.08733	-1.37447	8.46417e-11	-0.749317	-1.28939	1.65903e-09	-1.82384	-1.23718
160297270	chr6:160297270:G:C	3.10772e-26	-9.89405e-10	-1.32476	1.83063e-10	-9.89405e-10	-1.2673	9.56859e-09	-9.89405e-10	-1.30877
160297280	chr6:160297280:T:C	3.68971e-27	-2.08682	-1.36887	8.51196e-11	-0.750712	-1.28236	1.67026e-09	-1.82456	-1.22972
160297323	chr6:160297323:A:G	2.56632e-26	-9.89405e-10	-1.51618	1.4298e-10	-9.89405e-10	-1.51443	7.78016e-09	-9.89405e-10	-1.51568
160297325	chr6:160297325:G:T	1.13051e-26	-2.33598	-9.24033e-10	6.15617e-11	-2.35709	-9.24033e-10	3.38164e-09	-2.34889	-9.24033e-10
160297342	chr6:160297342:C:T	3.67374e-27	-2.0822	-1.37782	8.3331e-11	-0.760675	-1.29363	1.64099e-09	-1.83006	-1.2419
160297345	chr6:160297345:C:T	1.21132e-25	-9.89405e-10	0.0356481	7.43261e-10	-9.89405e-10	0.133917	3.69049e-08	-9.89405e-10	0.0410893
160297360	chr6:160297360:A:T	4.35466e-26	-9.89405e-10	-0.987405	2.33939e-10	-9.89405e-10	-1.02207	1.35096e-08	-9.89405e-10	-0.963852
160297434	chr6:160297434:G:GCC	2.91163e-24	1.37578	1.83946	3.24571e-09	-0.181748	1.78971	3.5282e-08	-1.53836	1.53448
160297507	chr6:160297507:C:T	2.91247e-25	1.93021	-1.01728	1.00165e-10	-0.729427	-1.14088	1.71908e-09	-1.90783	-1.11764
160297679	chr6:160297679:C:T	3.66101e-27	-2.09493	-1.36857	8.68709e-11	-0.730756	-1.28195	1.69032e-09	-1.81308	-1.22926
160297732	chr6:160297732:G:T	3.71767e-27	-2.07973	-1.3684	8.37199e-11	-0.767909	-1.28174	1.6547e-09	-1.8346	-1.22903
160298005	chr6:160298005:C:T	2.95283e-25	1.96238	-1.03568	1.00539e-10	-0.70894	-1.15764	1.70811e-09	-1.89714	-1.13473
160298072	chr6:160298072:C:T	3.40752e-26	-9.89405e-10	-1.23267	1.8399e-10	-9.89405e-10	-1.26225	9.31458e-09	-9.89405e-10	-1.33567
160298248	chr6:160298248:C:T	3.65367e-27	-2.05528	-1.41023	7.51459e-11	-0.821963	-1.33574	1.53347e-09	-1.85166	-1.28807
160298459	chr6:160298459:T:C	3.55681e-27	-2.08296	-1.40942	7.98994e-11	-0.761656	-1.33471	1.56915e-09	-1.82951	-1.28721
160298537	chr6:160298537:G:A	3.64564e-27	-2.05662	-1.41109	7.4919e-11	-0.823891	-1.33683	1.51329e-09	-1.86363	-1.28934
160298560	chr6:160298560:C:T	9.75662e-21	12.7318	-1.39962	1.36756e-11	-2.35917	-1.50235	7.45018e-10	-2.3514	-1.51021
160298561	chr6:160298561:A:G	3.56294e-27	-2.08064	-1.41001	7.9363e-11	-0.767737	-1.33536	1.56598e-09	-1.83194	-1.2868
160298709	chr6:160298709:G:A	2.30576e-19	16.0076	-1.51278	1.93233e-11	-2.28308	-1.23274	1.00796e-09	-2.33026	-1.22907
160298877	chr6:160298877:C:T	3.32738e-26	-9.89405e-10	-1.25647	1.97775e-10	-9.89405e-10	-1.19	1.02664e-08	-9.89405e-10	-1.23838
160299026	chr6:160299026:A:G	6.15129e-26	-9.89405e-10	-0.64199	3.82136e-10	-9.89405e-10	-0.531354	1.98051e-08	-9.89405e-10	-0.581316
160299499	chr6:160299499:C:T	3.78972e-27	-2.02204	-1.4069	6.97408e-11	-0.900917	-1.33143	1.45865e-09	-1.90655	-1.28319
160299675	chr6:160299675:G:A	2.57926e-26	-9.89405e-10	-1.51115	1.44992e-10	-9.89405e-10	-1.50045	7.80023e-09	-9.89405e-10	-1.5131
160299677	chr6:160299677:C:G	2.79422e-26	-9.89405e-10	-1.4311	1.5633e-10	-9.89405e-10	-1.42516	8.46608e-09	-9.89405e-10	-1.43119
160299926	chr6:160299926:A:G	2.58543e-26	-9.89405e-10	-1.50876	1.4325e-10	-9.89405e-10	-1.51254	7.82638e-09	-9.89405e-10	-1.50976
160299959	chr6:160299959:A:C	3.90852e-27	-2.00074	-1.39734	6.75896e-11	-0.944556	-1.31912	1.44276e-09	-1.93151	-1.26918
160299965	chr6:160299965:A:G	3.4392e-27	-2.07364	-1.45236	1.48181e-11	-2.3503	-1.43098	8.12802e-10	-2.35857	-1.41595
160300043	chr6:160300043:CA:C	1.39749e-26	-2.20833	0.0843593	6.4186e-11	-2.35472	0.0393703	4.19025e-09	-2.24637	0.111877
160300189	chr6:160300189:A:G	3.73436e-27	-2.03871	-1.40495	7.23378e-11	-0.866899	-1.32889	1.49007e-09	-1.88812	-1.28032
160300344	chr6:160300344:A:T	1.25296e-26	-2.23314	-9.24033e-10	6.43954e-11	-2.31209	-9.24033e-10	3.67124e-09	-2.26673	-9.24033e-10
160300403	chr6:160300403:C:T	6.37169e-26	-9.89405e-10	-0.606786	3.38381e-10	-9.89405e-10	-0.652959	1.98524e-08	-9.89405e-10	-0.578929
160300960	chr6:160300960:C:T	3.52697e-26	-9.89405e-10	-1.19821	1.90089e-10	-9.89405e-10	-1.22964	9.57787e-09	-9.89405e-10	-1.3078
160301065	chr6:160301065:T:G	3.01073e-24	1.00147	2.24724	3.68289e-09	-0.46746	2.20178	4.42467e-08	-1.70831	1.93083
160301068	chr6:160301068:T:G	2.58554e-26	-9.89405e-10	-1.50872	1.42866e-10	-9.89405e-10	-1.51522	7.7857e-09	-9.89405e-10	-1.51497
160301125	chr6:160301125:T:C	6.37169e-26	-9.89405e-10	-0.606786	3.38381e-10	-9.89405e-10	-0.652959	1.98524e-08	-9.89405e-10	-0.578929
160301709	chr6:160301709:A:G	4.42675e-26	-9.89405e-10	-0.970985	2.37682e-10	-9.89405e-10	-1.00619	1.37382e-08	-9.89405e-10	-0.947075
160301973	chr6:160301973:T:C	1.44296e-20	13.1177	-1.39409	1.37789e-11	-2.35327	-1.50072	7.40743e-10	-2.35823	-1.50913
160301988	chr6:160301988:A:G	6.31666e-26	-9.89405e-10	-0.61546	3.93036e-10	-9.89405e-10	-0.503228	2.03562e-08	-9.89405e-10	-0.553871
160302292	chr6:160302292:T:A	3.88809e-27	-1.99862	-1.4047	6.67324e-11	-0.947967	-1.32847	1.42518e-09	-1.9328	-1.28016
160302745	chr6:160302745:C:T	3.83922e-25	-9.89405e-10	1.1892	2.17956e-09	-9.89405e-10	1.20975	1.17655e-07	-9.89405e-10	1.2005
160303154	chr6:160303154:T:C	3.85401e-27	-2.00596	-1.40616	6.75914e-11	-0.933227	-1.33042	1.43416e-09	-1.92443	-1.28224
160303776	chr6:160303776:G:A	3.91215e-27	-1.99112	-1.40603	6.56558e-11	-0.962506	-1.3302	1.41185e-09	-1.94026	-1.28209
160303879	chr6:160303879:C:T	7.09372e-26	-9.89405e-10	-0.499441	3.82117e-10	-9.89405e-10	-0.531402	2.27216e-08	-9.89405e-10	-0.443937
160303895	chr6:160303895:C:G	3.77569e-26	-9.89405e-10	-1.13007	2.30347e-10	-9.89405e-10	-1.03754	1.10065e-08	-9.89405e-10	-1.16877
160303940	chr6:160303940:G:A	3.85959e-27	-2.12961	-1.28106	1.88557e-11	-2.36003	-1.18028	9.66742e-10	-2.34972	-1.25136
160303972	chr6:160303972:T:C	2.58876e-26	-9.89405e-10	-1.50747	1.42937e-10	-9.89405e-10	-1.51473	7.79002e-09	-9.89405e-10	-1.51441
160304221	chr6:160304221:G:A	3.84868e-27	-1.99841	-1.4151	6.55898e-11	-0.95163	-1.34208	1.40297e-09	-1.93343	-1.29523
160304321	chr6:160304321:A:G	1.83768e-25	1.5623	-1.10986	7.33765e-11	-0.959698	-1.22183	1.41189e-09	-2.0219	-1.20043
160304327	chr6:160304327:C:T	4.01488e-27	-1.96531	-1.40592	6.25251e-11	-1.01151	-1.33005	1.37479e-09	-1.96702	-1.28193
160304452	chr6:160304452:G:T	3.07038e-26	-9.89405e-10	-1.33685	1.80528e-10	-9.89405e-10	-1.28125	9.45016e-09	-9.89405e-10	-1.32122
160304528	chr6:160304528:A:C	3.60439e-27	-2.06934	-1.40975	7.68791e-11	-0.799862	-1.33503	1.53761e-09	-1.8495	-1.28752
160304584	chr6:160304584:A:G	2.40158e-25	1.80255	-1.08249	8.67197e-11	-0.816021	-1.19843	1.55488e-09	-1.94994	-1.17591
160304737	chr6:160304737:A:G	4.59765e-19	16.6986	-1.51358	2.02377e-11	-2.23162	-1.23796	1.03947e-09	-2.29358	-1.23496
160304863	chr6:160304863:G:T	1.56988e-20	13.2114	-1.40354	1.37668e-11	-2.35085	-1.50402	7.38333e-10	-2.35935	-1.51126
160304912	chr6:160304912:C:T	3.48092e-26	-9.89405e-10	-1.21135	2.09738e-10	-9.89405e-10	-1.13127	1.02196e-08	-9.89405e-10	-1.24294
160305160	chr6:160305160:A:T	3.5775e-27	-2.08439	-1.40218	8.03184e-11	-0.76595	-1.32518	1.57428e-09	-1.837	-1.27646
160305176	chr6:160305176:A:G	2.92275e-25	2.03137	-1.11491	9.70335e-11	-0.676032	-1.22604	1.61502e-09	-1.88331	-1.2046
160305391	chr6:160305391:AG:A	2.74103e-25	1.90412	-1.05186	9.44588e-11	-0.75662	-1.17235	1.64212e-09	-1.92271	-1.14856
160305400	chr6:160305400:G:A	1.0305e-18	17.5044	-1.51231	2.19795e-11	-2.16079	-1.22623	1.10914e-09	-2.24051	-1.22316
160305503	chr6:160305503:T:G	3.01518e-25	2.0258	-1.07821	9.95261e-11	-0.682026	-1.19468	1.6638e-09	-1.88603	-1.17213
160305673	chr6:160305673:T:C	3.28561e-25	2.09975	-1.06626	1.05328e-10	-0.635609	-1.18444	1.72592e-09	-1.86031	-1.16118
160305848	chr6:160305848:TA:T	2.61368e-26	-9.89405e-10	-1.49789	1.48022e-10	-9.89405e-10	-1.47977	7.89074e-09	-9.89405e-10	-1.50157
160306025	chr6:160306025:G:A	1.38737e-20	13.0975	-1.41322	1.3684e-11	-2.3537	-1.5072	7.37783e-10	-2.35807	-1.51329
160306070	chr6:160306070:T:C	2.8138e-25	2.02694	-1.14847	9.36353e-11	-0.68291	-1.25481	1.5636e-09	-1.88555	-1.23471
160306099	chr6:160306099:G:A	1.51126e-20	13.2035	-1.43373	1.36428e-11	-2.35144	-1.51248	7.35101e-10	-2.35915	-1.51585
160306152	chr6:160306152:A:T	3.09148e-26	-9.89405e-10	-1.33	1.81943e-10	-9.89405e-10	-1.27344	9.51829e-09	-9.89405e-10	-1.31404
160306374	chr6:160306374:G:A	2.3219e-25	1.89	-1.20368	8.24366e-11	-0.764376	-1.30072	1.42792e-09	-1.92859	-1.28244
160306510	chr6:160306510:G:A	1.19376e-20	12.9653	-1.43138	1.3583e-11	-2.35634	-1.51197	7.37598e-10	-2.35594	-1.51567
160306605	chr6:160306605:A:G	2.9041e-25	2.0484	-1.13834	9.60006e-11	-0.667083	-1.24569	1.59184e-09	-1.87709	-1.22527
160306648	chr6:160306648:C:A	2.87526e-25	2.04977	-1.14969	9.5167e-11	-0.666231	-1.25527	1.57682e-09	-1.87664	-1.23521
160306678	chr6:160306678:A:T	2.94296e-26	-9.89405e-10	-1.37924	1.75571e-10	-9.89405e-10	-1.30909	8.73957e-09	-9.89405e-10	-1.39939
160306753	chr6:160306753:C:A	2.84428e-25	2.04838	-1.15913	9.43124e-11	-0.667294	-1.26322	1.56296e-09	-1.87721	-1.24347
160306767	chr6:160306767:A:G	5.78247e-24	3.90135	-9.24033e-10	2.97446e-10	-0.781896	-9.24033e-10	1.41895e-08	-0.91475	-9.24033e-10
160306834	chr6:160306834:A:G	1.64769e-20	13.352	-1.49573	1.37273e-11	-2.34801	-1.50973	7.4745e-10	-2.35918	-1.49916
160306918	chr6:160306918:A:G	1.9747e-20	13.444	-1.40675	1.3815e-11	-2.34638	-1.505	7.37075e-10	-2.36037	-1.51196
160307109	chr6:160307109:A:T	1.82812e-20	13.4053	-1.44515	1.37022e-11	-2.34499	-1.51459	7.33772e-10	-2.36051	-1.5163
160307136	chr6:160307136:A:G	6.50526e-26	-9.89405e-10	-0.58604	3.45291e-10	-9.89405e-10	-0.632743	2.02749e-08	-9.89405e-10	-0.55787
160307243	chr6:160307243:ATTGT:A	3.41037e-27	-2.13264	-1.40178	9.08101e-11	-0.643781	-1.32458	1.69282e-09	-1.76518	-1.27568
160307349	chr6:160307349:T:C	2.75528e-25	2.02834	-1.17089	9.23902e-11	-0.677965	-1.27314	1.5367e-09	-1.88385	-1.25377
160307408	chr6:160307408:T:C	3.44449e-27	-2.12287	-1.40159	8.848e-11	-0.670007	-1.32435	1.66736e-09	-1.78065	-1.27536
160307441	chr6:160307441:C:T	2.92625e-25	2.06609	-1.14843	9.62067e-11	-0.656431	-1.2542	1.58626e-09	-1.87177	-1.2341
160307453	chr6:160307453:C:T	2.69796e-25	1.97799	-1.14156	9.1383e-11	-0.713622	-1.24845	1.55183e-09	-1.89976	-1.22806
160307646	chr6:160307646:C:T	3.44917e-27	-2.12092	-1.40219	8.70094e-11	-0.686006	-1.32511	1.66101e-09	-1.78355	-1.27628
160307729	chr6:160307729:C:A	2.93829e-25	2.0701	-1.14834	9.64699e-11	-0.653778	-1.25412	1.58855e-09	-1.87041	-1.23402
160307739	chr6:160307739:C:T	2.80828e-26	-9.89405e-10	-1.42608	1.58905e-10	-9.89405e-10	-1.40882	8.56207e-09	-9.89405e-10	-1.41991
160307902	chr6:160307902:A:T	3.04438e-25	2.08679	-1.12955	9.9265e-11	-0.641044	-1.23829	1.62625e-09	-1.86346	-1.21752
160307941	chr6:160307941:T:G	2.85213e-25	2.01478	-1.12278	9.53679e-11	-0.686849	-1.23254	1.59611e-09	-1.88811	-1.21157
160307979	chr6:160307979:G:A	2.7306e-25	1.99178	-1.14332	9.22677e-11	-0.702477	-1.24996	1.55457e-09	-1.89636	-1.2297
160308266	chr6:160308266:A:G	1.2857e-20	13.0409	-1.43273	1.35977e-11	-2.35496	-1.51227	7.36626e-10	-2.35716	-1.51577
160308315	chr6:160308315:G:T	3.05663e-25	2.12248	-1.16123	9.87731e-11	-0.619329	-1.26498	1.59921e-09	-1.8524	-1.24535
160308361	chr6:160308361:C:T	1.55961e-25	1.50937	-1.221	1.01969e-10	-0.592357	-1.26011	1.23627e-09	-2.00727	-1.34789
160308444	chr6:160308444:A:T	2.8793e-25	2.0317	-1.13022	9.58238e-11	-0.675742	-1.23888	1.59565e-09	-1.88227	-1.2177
160308673	chr6:160308673:C:G	6.21717e-27	-1.62045	-1.31347	3.89326e-11	-1.59876	-1.21654	1.17903e-09	-2.24883	-1.15373
160309100	chr6:160309100:C:T	3.56731e-27	-2.07848	-1.41095	7.82061e-11	-0.781246	-1.33654	1.54308e-09	-1.84447	-1.289
160309306	chr6:160309306:A:G	4.29126e-26	-9.89405e-10	-1.00207	2.6518e-10	-9.89405e-10	-0.896723	1.24304e-08	-9.89405e-10	-1.04711
160309482	chr6:160309482:A:G	3.21665e-26	-9.89405e-10	-1.29031	1.82191e-10	-9.89405e-10	-1.27207	9.68203e-09	-9.89405e-10	-1.29698
160309742	chr6:160309742:A:G	2.96466e-25	2.08039	-1.14969	9.69614e-11	-0.647551	-1.25527	1.59206e-09	-1.86702	-1.23521
160309773	chr6:160309773:T:A	1.34835e-20	13.0841	-1.42832	1.36241e-11	-2.35404	-1.51125	7.36413e-10	-2.35785	-1.51537
160309836	chr6:160309836:A:G	6.1994e-26	-9.89405e-10	-0.634199	3.29464e-10	-9.89405e-10	-0.679662	1.93075e-08	-9.89405e-10	-0.606763
160309877	chr6:160309877:A:T	2.96793e-25	2.08935	-1.15755	9.68678e-11	-0.641897	-1.26189	1.58584e-09	-1.86406	-1.24208
160310072	chr6:160310072:T:A	4.74135e-19	16.7077	-1.49195	2.30111e-11	-2.2315	-1.10966	1.18424e-09	-2.29331	-1.10484
160310093	chr6:160310093:A:G	2.57189e-26	-9.89405e-10	-1.51401	1.42801e-10	-9.89405e-10	-1.51568	7.79213e-09	-9.89405e-10	-1.51414
160310169	chr6:160310169:C:T	3.38654e-27	-2.12778	-1.41364	8.81312e-11	-0.65824	-1.34006	1.64963e-09	-1.77368	-1.29302
160310212	chr6:160310212:T:C	3.05051e-25	2.11053	-1.15129	9.83974e-11	-0.631484	-1.25663	1.60558e-09	-1.85718	-1.23659
160310324	chr6:160310324:A:C	3.50653e-27	-2.11627	-1.39034	8.82193e-11	-0.687442	-1.30986	1.67755e-09	-1.79069	-1.25923
160310328	chr6:160310328:C:A	3.25927e-25	2.168	-1.14257	1.03297e-10	-0.590181	-1.24934	1.65233e-09	-1.83588	-1.22919
160310418	chr6:160310418:TTTCTC:T	3.25416e-26	-9.89405e-10	-1.27872	1.75884e-10	-9.89405e-10	-1.30731	9.71818e-09	-9.89405e-10	-1.29326
160310436	chr6:160310436:TTTTG:T	2.65722e-25	2.0142	-1.19299	9.00413e-11	-0.685211	-1.29165	1.50187e-09	-1.8876	-1.27294
160310445	chr6:160310445:A:G	1.67884e-20	13.3793	-1.50432	1.3738e-11	-2.35453	-1.50243	7.54499e-10	-2.35889	-1.49007
160310534	chr6:160310534:CA:C	1.38558e-20	13.123	-1.44007	1.36005e-11	-2.35329	-1.51374	7.35449e-10	-2.35833	-1.5162
160310559	chr6:160310559:G:A	3.46639e-27	-2.11506	-1.40306	8.64979e-11	-0.690727	-1.32628	1.64261e-09	-1.79348	-1.27749
160310771	chr6:160310771:C:G	4.3921e-26	-9.89405e-10	-0.978842	2.72121e-10	-9.89405e-10	-0.870883	1.27182e-08	-9.89405e-10	-1.02422
160310848	chr6:160310848:T:C	2.40148e-25	1.88614	-1.16612	8.50342e-11	-0.764755	-1.26932	1.47475e-09	-1.92898	-1.24978
160310854	chr6:160310854:C:A	6.16476e-26	-9.89405e-10	-0.639802	3.82948e-10	-9.89405e-10	-0.529232	1.98574e-08	-9.89405e-10	-0.578679
160310863	chr6:160310863:C:T	5.52635e-19	16.8613	-1.49229	2.32675e-11	-2.219	-1.11107	1.19299e-09	-2.28438	-1.10641
160310941	chr6:160310941:C:A	3.01335e-26	-9.89405e-10	-1.3556	1.80716e-10	-9.89405e-10	-1.2802	8.9344e-09	-9.89405e-10	-1.37735
160311862	chr6:160311862:C:T	2.57459e-26	-9.89405e-10	-1.51296	1.42713e-10	-9.89405e-10	-1.51629	7.7757e-09	-9.89405e-10	-1.51625
160312000	chr6:160312000:C:T	6.14064e-27	-2.00031	-0.946001	2.38695e-11	-2.33193	-0.972598	1.1684e-09	-2.36047	-1.05115
160312242	chr6:160312242:C:T	1.54876e-26	-2.0212	-9.24033e-10	6.71727e-11	-2.26986	-9.24033e-10	4.55109e-09	-2.05189	-9.24033e-10
160312253	chr6:160312253:G:T	1.6959e-25	1.58568	-1.21353	1.08056e-10	-0.541357	-1.25312	1.27307e-09	-1.98358	-1.34224
160312268	chr6:160312268:C:T	3.00649e-26	-9.89405e-10	-1.35788	1.71407e-10	-9.89405e-10	-1.33309	9.28949e-09	-9.89405e-10	-1.33837
160312270	chr6:160312270:G:C	3.57161e-27	-2.09812	-1.3901	8.42535e-11	-0.733721	-1.30958	1.63573e-09	-1.81632	-1.25885
160312322	chr6:160312322:A:G	3.56781e-27	-2.09464	-1.39464	8.30447e-11	-0.742382	-1.31537	1.61481e-09	-1.82239	-1.26565
160312417	chr6:160312417:C:A	2.73357e-25	1.98403	-1.13449	9.25338e-11	-0.707121	-1.24244	1.56327e-09	-1.89861	-1.22186
160312631	chr6:160312631:T:A	3.45194e-27	-2.12155	-1.40075	8.8098e-11	-0.675428	-1.32325	1.66575e-09	-1.78278	-1.2742
160312936	chr6:160312936:A:T	2.89967e-25	2.05902	-1.15049	9.56531e-11	-0.661238	-1.25516	1.5814e-09	-1.87392	-1.23503
160313168	chr6:160313168:TG:T	1.26445e-20	13.0281	-1.43659	1.35848e-11	-2.3551	-1.51308	7.36481e-10	-2.35709	-1.51604
160313259	chr6:160313259:C:A	7.21265e-27	-2.03183	-0.753572	2.89269e-11	-2.33887	-0.77349	1.42491e-09	-2.3604	-0.852742
160313271	chr6:160313271:C:T	2.66457e-26	-9.89405e-10	-1.47861	1.51724e-10	-9.89405e-10	-1.45507	8.10732e-09	-9.89405e-10	-1.47449
160313291	chr6:160313291:T:A	3.44215e-27	-2.12439	-1.40075	8.89386e-11	-0.665931	-1.32325	1.67345e-09	-1.77817	-1.2742
160313345	chr6:160313345:T:A	6.79358e-27	-2.10224	-0.743017	2.9445e-11	-2.32481	-0.769793	2.05135e-09	-2.15515	-0.693608
160313384	chr6:160313384:C:T	2.95585e-25	2.08771	-1.15999	9.66397e-11	-0.642156	-1.26399	1.58304e-09	-1.86369	-1.24422
160313432	chr6:160313432:T:C	2.90875e-25	2.05848	-1.14683	9.61202e-11	-0.658663	-1.25287	1.58714e-09	-1.87264	-1.23268
160313443	chr6:160313443:T:G	2.96761e-25	2.07873	-1.14704	9.70863e-11	-0.648412	-1.25312	1.59445e-09	-1.86731	-1.23342
160313719	chr6:160313719:A:G	3.07516e-25	2.10967	-1.14238	9.94069e-11	-0.628805	-1.2491	1.61854e-09	-1.85694	-1.22879
160313844	chr6:160313844:A:G	3.04356e-25	2.11439	-1.15743	9.83975e-11	-0.626331	-1.26178	1.59955e-09	-1.85556	-1.24197
160313845	chr6:160313845:C:T	2.92701e-25	2.07662	-1.1587	9.60202e-11	-0.649729	-1.26284	1.57805e-09	-1.86797	-1.2431
160313903	chr6:160313903:G:C	3.04873e-25	2.08652	-1.12786	9.88177e-11	-0.647038	-1.23681	1.62557e-09	-1.86536	-1.21603
160314046	chr6:160314046:G:T	2.59659e-26	-9.89405e-10	-1.50445	1.43785e-10	-9.89405e-10	-1.50881	7.87245e-09	-9.89405e-10	-1.50389
160314249	chr6:160314249:T:C	2.4622e-21	11.4273	-1.472	3.56718e-11	-2.29547	-0.607301	1.97556e-09	-2.23008	-0.656322
160314297	chr6:160314297:G:A	3.40887e-26	-9.89405e-10	-1.23227	1.80413e-10	-9.89405e-10	-1.28188	9.67007e-09	-9.89405e-10	-1.29822
160314636	chr6:160314636:G:T	2.84412e-25	2.03888	-1.14969	9.44628e-11	-0.673658	-1.25527	1.5716e-09	-1.87996	-1.23521
160314640	chr6:160314640:G:A	6.37169e-26	-9.89405e-10	-0.606786	3.38381e-10	-9.89405e-10	-0.652959	1.98524e-08	-9.89405e-10	-0.578929
160314666	chr6:160314666:G:A	2.80305e-25	2.02433	-1.14969	9.35973e-11	-0.682863	-1.25527	1.56392e-09	-1.88485	-1.23521
160314679	chr6:160314679:G:A	4.17134e-26	-9.89405e-10	-1.03041	2.57147e-10	-9.89405e-10	-0.927484	1.21036e-08	-9.89405e-10	-1.07375
160315020	chr6:160315020:T:A	2.94679e-25	2.07492	-1.15027	9.66013e-11	-0.650783	-1.25575	1.58884e-09	-1.86853	-1.23572
160315327	chr6:160315327:C:T	2.92999e-25	2.05225	-1.13332	9.67463e-11	-0.663596	-1.24144	1.60188e-09	-1.87525	-1.22083
160315329	chr6:160315329:C:T	1.35688e-26	-2.2302	0.076738	6.34699e-11	-2.35839	0.0318228	4.07672e-09	-2.26617	0.104211
160315406	chr6:160315406:T:TGAA	7.00969e-27	-2.03247	-0.781471	2.78325e-11	-2.34049	-0.810433	1.36131e-09	-2.36028	-0.898526
160315465	chr6:160315465:C:A	7.67882e-27	-1.9871	-0.735672	2.98138e-11	-2.32669	-0.755463	1.44977e-09	-2.36009	-0.835762
160315647	chr6:160315647:C:A	3.25422e-27	-2.1801	-1.40119	1.04088e-10	-0.509489	-1.32241	1.83321e-09	-1.6871	-1.27408
160315771	chr6:160315771:C:A	3.08067e-25	2.11757	-1.14849	9.95305e-11	-0.62242	-1.25425	1.61618e-09	-1.85303	-1.23416
160315857	chr6:160315857:T:G	1.30848e-26	-2.18979	-9.24033e-10	6.81614e-11	-2.25525	-9.24033e-10	3.90278e-09	-2.20557	-9.24033e-10
160315882	chr6:160315882:T:C	2.61163e-26	-9.89405e-10	-1.49868	1.44018e-10	-9.89405e-10	-1.50719	7.82173e-09	-9.89405e-10	-1.51035
160315883	chr6:160315883:T:A	2.16697e-26	-1.68532	-9.24033e-10	9.17651e-11	-1.9579	-9.24033e-10	4.64989e-09	-2.03041	-9.24033e-10
160315908	chr6:160315908:T:C	1.19772e-20	12.9686	-1.43136	1.35835e-11	-2.35616	-1.51211	7.37472e-10	-2.35608	-1.51571
160316090	chr6:160316090:A:G	6.70619e-27	-2.10624	-0.751968	2.91417e-11	-2.32639	-0.77857	2.02542e-09	-2.15889	-0.702591
160316108	chr6:160316108:G:C	2.76664e-25	2.01661	-1.15504	9.27395e-11	-0.687562	-1.25977	1.55168e-09	-1.88803	-1.23989
160316329	chr6:160316329:A:T	2.8119e-25	2.04469	-1.16689	9.36727e-11	-0.667529	-1.26979	1.5518e-09	-1.87759	-1.25025
160316362	chr6:160316362:G:A	2.62679e-26	-9.89405e-10	-1.49289	1.44952e-10	-9.89405e-10	-1.50073	7.94433e-09	-9.89405e-10	-1.4948
160316549	chr6:160316549:C:A	3.49772e-27	-2.10305	-1.40608	8.35628e-11	-0.721316	-1.33022	1.60762e-09	-1.81054	-1.28196
160316903	chr6:160316903:C:A	2.38841e-26	-1.58802	-9.24033e-10	1.57109e-10	-1.42019	-9.24033e-10	7.29169e-09	-1.58052	-9.24033e-10
160316918	chr6:160316918:T:C	2.78227e-25	2.01034	-1.14314	9.33298e-11	-0.691187	-1.2498	1.5647e-09	-1.8901	-1.22946
160316955	chr6:160316955:T:A	3.44715e-27	-2.11189	-1.4118	8.48263e-11	-0.698832	-1.33769	1.61594e-09	-1.79701	-1.29033
160317070	chr6:160317070:T:C	1.52511e-26	-2.03658	-9.24033e-10	6.66383e-11	-2.27785	-9.24033e-10	4.48399e-09	-2.06674	-9.24033e-10
160317341	chr6:160317341:T:C	1.69945e-20	13.328	-1.44079	1.36779e-11	-2.34747	-1.51388	7.34038e-10	-2.36022	-1.51623
160317446	chr6:160317446:A:G	7.19667e-27	-1.99733	-0.790286	2.81515e-11	-2.33006	-0.809472	1.37746e-09	-2.36038	-0.886631
160317460	chr6:160317460:A:G	2.95916e-25	2.08589	-1.15705	9.69498e-11	-0.641427	-1.26151	1.58707e-09	-1.86347	-1.24189
160317696	chr6:160317696:G:A	2.86474e-25	2.04225	-1.14584	9.48652e-11	-0.672487	-1.25219	1.5757e-09	-1.88026	-1.2323
160317698	chr6:160317698:G:A	1.40481e-20	13.1351	-1.43838	1.361e-11	-2.35291	-1.51342	7.35409e-10	-2.35845	-1.51613
160317768	chr6:160317768:T:C	3.42989e-27	-2.11945	-1.40926	8.69974e-11	-0.676909	-1.33434	1.63727e-09	-1.78761	-1.28661
160317798	chr6:160317798:T:C	3.50639e-27	-2.10776	-1.39889	8.53134e-11	-0.709917	-1.32088	1.63657e-09	-1.80281	-1.27184
160317888	chr6:160317888:T:G	3.37631e-27	-2.12601	-1.41845	8.71017e-11	-0.663667	-1.34639	1.63423e-09	-1.77592	-1.30017
160317928	chr6:160317928:A:G	7.34018e-27	-1.97759	-0.790286	2.83103e-11	-2.32443	-0.809472	1.3784e-09	-2.3597	-0.886631
160318157	chr6:160318157:T:C	2.86398e-25	2.05532	-1.15917	9.46674e-11	-0.663448	-1.26331	1.56551e-09	-1.87558	-1.24347
160318231	chr6:160318231:G:A	5.91858e-27	-1.99569	-0.987448	2.29461e-11	-2.33086	-1.01312	1.12552e-09	-2.36039	-1.08862
160318253	chr6:160318253:C:G	2.99111e-25	2.09615	-1.15657	9.74031e-11	-0.637124	-1.26115	1.591e-09	-1.86146	-1.24144
160318473	chr6:160318473:C:T	3.23151e-27	-2.17093	-1.41736	9.89765e-11	-0.53727	-1.34498	1.77262e-09	-1.69628	-1.29851
160318558	chr6:160318558:T:G	8.30655e-27	-1.89735	-0.746838	3.21758e-11	-2.23239	-0.773521	2.46808e-09	-1.96651	-0.697308
160318602	chr6:160318602:T:A	3.02937e-26	-9.89405e-10	-1.3503	1.81866e-10	-9.89405e-10	-1.27386	8.97751e-09	-9.89405e-10	-1.37253
160318712	chr6:160318712:C:A	3.02377e-26	-9.89405e-10	-1.35215	1.77516e-10	-9.89405e-10	-1.29807	9.30979e-09	-9.89405e-10	-1.33619
160318785	chr6:160318785:C:T	1.1876e-26	-1.96991	-0.316804	4.76191e-11	-2.26855	-0.345348	3.60872e-09	-2.03172	-0.252184
160318960	chr6:160318960:TG:T	3.83283e-25	2.37418	-1.18664	1.12164e-10	-0.470934	-1.28623	1.70909e-09	-1.76594	-1.26535
160319151	chr6:160319151:T:A	5.93152e-26	-9.89405e-10	-0.67837	3.78062e-10	-9.89405e-10	-0.542071	1.70594e-08	-9.89405e-10	-0.730555
160319193	chr6:160319193:C:T	3.55931e-26	-9.89405e-10	-1.18908	2.17548e-10	-9.89405e-10	-1.09471	1.0465e-08	-9.89405e-10	-1.21922
160319202	chr6:160319202:C:T	4.43533e-25	2.46585	-1.13232	1.23459e-10	-0.420651	-1.24057	1.84381e-09	-1.7383	-1.21712
160319208	chr6:160319208:T:C	5.16577e-25	2.35077	-0.864777	1.46207e-10	-0.48883	-1.00328	2.25072e-09	-1.7783	-0.977704
160319281	chr6:160319281:A:G	3.98972e-25	2.42187	-1.19421	1.14917e-10	-0.440247	-1.29268	1.73074e-09	-1.74694	-1.27176
160319639	chr6:160319639:A:C	6.13612e-26	-9.89405e-10	-0.644458	3.88878e-10	-9.89405e-10	-0.513866	1.7514e-08	-9.89405e-10	-0.704255
160319977	chr6:160319977:T:C	3.80287e-25	2.30152	-1.12183	1.13601e-10	-0.518296	-1.22614	1.77409e-09	-1.78644	-1.20752
160320074	chr6:160320074:C:T	5.1824e-27	-2.04673	-1.06924	2.0925e-11	-2.34352	-1.09267	1.05165e-09	-2.3599	-1.157
160320862	chr6:160320862:G:A	3.72446e-25	2.27605	-1.11719	1.12928e-10	-0.528209	-1.22217	1.77066e-09	-1.79245	-1.20345
160320900	chr6:160320900:G:A	1.37972e-26	-2.13677	-9.24033e-10	7.36272e-11	-2.17812	-9.24033e-10	3.7561e-09	-2.24388	-9.24033e-10
160320930	chr6:160320930:G:A	1.06004e-25	-0.0977579	-9.24033e-10	8.69249e-10	0.290499	-9.24033e-10	6.11601e-07	2.84883	-9.24033e-10
160321207	chr6:160321207:A:G	3.61375e-27	-2.12737	-1.34912	9.49009e-11	-0.665531	-1.25877	1.82258e-09	-1.76749	-1.19951
160321337	chr6:160321337:C:T	1.25919e-26	-2.22818	-9.24033e-10	6.54713e-11	-2.29552	-9.24033e-10	3.6575e-09	-2.27048	-9.24033e-10
160321481	chr6:160321481:C:T	6.88689e-26	-9.89405e-10	-0.529031	3.65104e-10	-9.89405e-10	-0.576949	2.14683e-08	-9.89405e-10	-0.500678
160321672	chr6:160321672:AG:A	3.61044e-26	-9.89405e-10	-1.17482	1.9376e-10	-9.89405e-10	-1.21051	1.07749e-08	-9.89405e-10	-1.19003
160321682	chr6:160321682:C:T	2.68672e-26	-9.89405e-10	-1.47033	1.46531e-10	-9.89405e-10	-1.48989	8.14316e-09	-9.89405e-10	-1.47008
160321992	chr6:160321992:C:T	2.19256e-25	-9.89405e-10	0.629004	1.36167e-09	-9.89405e-10	0.739334	6.75594e-08	-9.89405e-10	0.645753
160322286	chr6:160322286:G:A	3.05286e-26	-9.89405e-10	-1.34257	1.66457e-10	-9.89405e-10	-1.36239	9.26238e-09	-9.89405e-10	-1.34129
160322414	chr6:160322414:A:G	1.84785e-26	-2.00273	0.158101	7.06338e-11	-2.29082	0.0711981	5.431e-09	-2.06652	0.191387
160322487	chr6:160322487:G:A	2.57509e-26	-9.89405e-10	-1.51277	1.44581e-10	-9.89405e-10	-1.50329	7.79153e-09	-9.89405e-10	-1.51422
160322608	chr6:160322608:TTAAAA:T	1.25983e-26	-2.22767	-9.24033e-10	6.4644e-11	-2.30823	-9.24033e-10	3.67659e-09	-2.26527	-9.24033e-10
160322865	chr6:160322865:G:A	6.94134e-27	-1.63721	-1.18653	1.88772e-11	-2.28536	-1.25382	1.05251e-09	-2.2882	-1.22788
160322907	chr6:160322907:T:C	2.72562e-26	-9.89405e-10	-1.45596	1.49587e-10	-9.89405e-10	-1.46925	8.23458e-09	-9.89405e-10	-1.45891
160323053	chr6:160323053:G:A	6.68216e-26	-9.89405e-10	-0.55921	3.60333e-10	-9.89405e-10	-0.590101	2.13664e-08	-9.89405e-10	-0.505434
160323119	chr6:160323119:A:G	6.57502e-27	-1.74494	-1.13302	1.90394e-11	-2.31742	-1.2132	1.0718e-09	-2.31922	-1.1787
160323244	chr6:160323244:A:C	2.71922e-26	-9.89405e-10	-1.45831	1.49275e-10	-9.89405e-10	-1.47134	8.21615e-09	-9.89405e-10	-1.46115
160323374	chr6:160323374:A:C	7.56406e-27	-1.26633	-1.47149	7.68595e-11	-0.657615	-1.47754	7.17592e-09	-0.105073	-1.49145
160323527	chr6:160323527:C:CTCTTT	7.28434e-27	-2.10399	-0.671522	2.1478e-10	-0.695131	-0.412384	3.91297e-09	-1.79805	-0.404913
160323618	chr6:160323618:C:T	3.54285e-26	-9.89405e-10	-1.19372	2.00902e-10	-9.89405e-10	-1.17431	1.07214e-08	-9.89405e-10	-1.19501
160323623	chr6:160323623:C:T	2.62872e-26	-9.89405e-10	-1.49215	1.45036e-10	-9.89405e-10	-1.50015	7.94981e-09	-9.89405e-10	-1.49411
160324488	chr6:160324488:G:C	5.02856e-26	-9.89405e-10	-0.843517	2.94742e-10	-9.89405e-10	-0.791029	1.4416e-08	-9.89405e-10	-0.89892
160324582	chr6:160324582:C:T	2.63065e-26	-9.89405e-10	-1.49142	1.44912e-10	-9.89405e-10	-1.501	7.99562e-09	-9.89405e-10	-1.48836
160324719	chr6:160324719:A:C	4.50292e-27	-2.1011	-1.15541	1.19142e-10	-0.704163	-0.992648	2.24553e-09	-1.80209	-0.956224
160324822	chr6:160324822:G:A	2.57741e-26	-9.89405e-10	-1.51187	1.43042e-10	-9.89405e-10	-1.51399	7.77934e-09	-9.89405e-10	-1.51578
160326612	chr6:160326612:G:A	9.73394e-24	4.42214	-9.24033e-10	1.15195e-09	0.572085	-9.24033e-10	6.45788e-08	0.60063	-9.24033e-10
160326861	chr6:160326861:T:G	8.45919e-26	-9.89405e-10	-0.323397	5.28639e-10	-9.89405e-10	-0.206824	2.72057e-08	-9.89405e-10	-0.263827
160326870	chr6:160326870:T:C	6.91591e-27	-2.12313	-0.70428	2.18599e-10	-0.640519	-0.449371	3.88543e-09	-1.76925	-0.44077
160326931	chr6:160326931:C:T	4.77195e-27	-2.03013	-1.16835	1.94473e-11	-2.33858	-1.17084	9.75328e-10	-2.36042	-1.23182
160326954	chr6:160326954:A:C	1.1269e-26	-2.33918	-9.24033e-10	6.13515e-11	-2.36051	-9.24033e-10	3.34468e-09	-2.35988	-9.24033e-10
160327036	chr6:160327036:G:A	2.62378e-26	-9.89405e-10	-1.49403	1.46409e-10	-9.89405e-10	-1.49073	7.94732e-09	-9.89405e-10	-1.49442
160327334	chr6:160327334:A:T	7.58334e-26	-9.89405e-10	-0.432696	4.0123e-10	-9.89405e-10	-0.482595	2.36704e-08	-9.89405e-10	-0.403028
160327342	chr6:160327342:T:C	2.60661e-26	-9.89405e-10	-1.5006	1.43903e-10	-9.89405e-10	-1.50799	7.91797e-09	-9.89405e-10	-1.49812
160327548	chr6:160327548:C:T	2.75012e-26	-9.89405e-10	-1.447	1.5075e-10	-9.89405e-10	-1.46151	8.30716e-09	-9.89405e-10	-1.45014
160327571	chr6:160327571:C:T	1.02965e-25	-9.89405e-10	-0.126851	6.48728e-10	-9.89405e-10	-0.00211739	3.31989e-08	-9.89405e-10	-0.0647378
160327637	chr6:160327637:T:G	7.10562e-26	-9.89405e-10	-0.497765	3.82816e-10	-9.89405e-10	-0.529575	2.27558e-08	-9.89405e-10	-0.442436
160327821	chr6:160327821:A:G	5.46334e-27	-2.03803	-1.02515	2.22048e-11	-2.34155	-1.03528	1.09323e-09	-2.36009	-1.11803
160327837	chr6:160327837:G:A	4.06277e-24	0.501578	3.04681	7.79568e-09	-0.499552	2.98375	6.82207e-08	-1.98358	2.63908
160327908	chr6:160327908:A:G	6.6155e-27	-2.12375	-0.748073	2.07074e-10	-0.644265	-0.499788	3.68063e-09	-1.77229	-0.491879
160328488	chr6:160328488:AAAC:A	4.91686e-26	-9.89405e-10	-0.86598	2.6134e-10	-9.89405e-10	-0.911306	1.51649e-08	-9.89405e-10	-0.848271
160328495	chr6:160328495:A:C	4.56752e-27	-2.01464	-1.22762	1.90688e-11	-2.33757	-1.1915	1.05002e-09	-2.36059	-1.15786
160328624	chr6:160328624:G:A	2.56738e-26	-9.89405e-10	-1.51576	1.42716e-10	-9.89405e-10	-1.51627	7.78464e-09	-9.89405e-10	-1.5151
160328756	chr6:160328756:G:C	2.57741e-26	-9.89405e-10	-1.51187	1.43042e-10	-9.89405e-10	-1.51399	7.77934e-09	-9.89405e-10	-1.51578
160328989	chr6:160328989:C:T	2.06419e-24	0.940485	1.93077	3.90275e-09	-0.118389	1.9107	2.3382e-08	-1.80716	1.39188
160329387	chr6:160329387:G:A	7.04375e-26	-9.89405e-10	-0.506511	3.79468e-10	-9.89405e-10	-0.538359	2.25573e-08	-9.89405e-10	-0.451197
160329415	chr6:160329415:T:G	8.13768e-26	-9.89405e-10	-0.362146	5.07593e-10	-9.89405e-10	-0.24745	2.61437e-08	-9.89405e-10	-0.303649
160329437	chr6:160329437:A:C	5.95175e-19	16.9378	-1.49468	2.31522e-11	-2.21401	-1.12104	1.18733e-09	-2.27935	-1.1162
160329513	chr6:160329513:C:T	2.0918e-24	0.953773	1.93077	3.95579e-09	-0.104891	1.9107	2.35137e-08	-1.80155	1.39188
160329523	chr6:160329523:G:A	4.79283e-27	-2.02415	-1.16997	1.94439e-11	-2.33721	-1.17239	9.73746e-10	-2.3605	-1.23335
160329611	chr6:160329611:C:T	5.82143e-19	16.9134	-1.49239	2.33601e-11	-2.21464	-1.11146	1.19812e-09	-2.27994	-1.10657
160329956	chr6:160329956:T:C	1.9837e-25	-9.89405e-10	0.528897	1.22855e-09	-9.89405e-10	0.636456	6.11981e-08	-9.89405e-10	0.54686
160329998	chr6:160329998:G:A	4.13848e-25	-9.89405e-10	1.26426	2.56191e-09	-9.89405e-10	1.37138	1.2884e-07	-9.89405e-10	1.29131
160330091	chr6:160330091:C:A	1.18463e-26	-2.28922	-9.24033e-10	3.6797e-08	4.03604	-9.24033e-10	3.54974e-09	-2.30038	-9.24033e-10
160330499	chr6:160330499:G:T	1.1755e-26	-2.29696	-9.24033e-10	0.876023	21.0215	-9.24033e-10	3.5849e-09	-2.29053	-9.24033e-10
160330825	chr6:160330825:C:T	8.30784e-26	-9.89405e-10	-0.341452	5.18569e-10	-9.89405e-10	-0.226057	2.67048e-08	-9.89405e-10	-0.282412
160331060	chr6:160331060:C:A	1.75018e-24	0.524554	2.18168	3.49614e-09	-0.484569	2.16685	2.42285e-08	-1.99684	1.61711
160331168	chr6:160331168:G:A	2.81442e-26	-9.89405e-10	-1.4239	1.5798e-10	-9.89405e-10	-1.41466	8.4972e-09	-9.89405e-10	-1.42752
160331217	chr6:160331217:G:A	2.61064e-26	-9.89405e-10	-1.49905	1.44064e-10	-9.89405e-10	-1.50687	7.93093e-09	-9.89405e-10	-1.49649
160331446	chr6:160331446:G:A	5.95522e-27	-2.13266	-0.844312	1.92494e-10	-0.607431	-0.609633	3.36171e-09	-1.75214	-0.602667
160331954	chr6:160331954:G:A	1.87445e-25	-9.89405e-10	0.47225	1.06258e-09	-9.89405e-10	0.491323	5.73167e-08	-9.89405e-10	0.481337
160332929	chr6:160332929:GA:G	3.2851e-27	-2.08597	-1.48587	1.44492e-11	-2.306	-1.50049	7.49972e-10	-2.35828	-1.4967
160332951	chr6:160332951:G:A	5.95402e-27	-2.12435	-0.852823	1.86284e-10	-0.630215	-0.619645	3.27907e-09	-1.76588	-0.613818
160333170	chr6:160333170:T:C	5.75949e-27	-2.12659	-0.883799	1.80829e-10	-0.623945	-0.655632	3.17665e-09	-1.76208	-0.649353
160333428	chr6:160333428:C:T	1.19291e-26	-2.28226	-9.24033e-10	6.94746e-11	-2.23617	-9.24033e-10	3.96975e-09	-2.18855	-9.24033e-10
160333441	chr6:160333441:C:T	5.6997e-27	-2.15202	-0.868805	1.97461e-10	-0.553389	-0.638202	3.3715e-09	-1.72003	-0.631863
160333680	chr6:160333680:G:A	5.32563e-20	14.0074	-0.978004	4.90084e-11	-2.34703	-0.23811	2.81133e-09	-2.36054	-0.173062
160333720	chr6:160333720:G:A	5.89306e-27	-2.12279	-0.864673	1.83092e-10	-0.633859	-0.633281	3.22998e-09	-1.76769	-0.627092
160334093	chr6:160334093:T:C	2.11115e-25	-9.89405e-10	0.591165	1.31009e-09	-9.89405e-10	0.700722	6.51224e-08	-9.89405e-10	0.609014
160334395	chr6:160334395:C:G	3.15177e-26	-9.89405e-10	-1.31069	1.86433e-10	-9.89405e-10	-1.24906	9.27483e-09	-9.89405e-10	-1.33995
160334601	chr6:160334601:T:C	6.48218e-26	-9.89405e-10	-0.589594	3.98805e-10	-9.89405e-10	-0.488658	2.06945e-08	-9.89405e-10	-0.537388
160334625	chr6:160334625:T:G	3.85456e-27	-2.10936	-1.30262	9.41703e-11	-0.710144	-1.22188	1.79098e-09	-1.79514	-1.18935
160334730	chr6:160334730:C:T	1.72694e-25	-9.89405e-10	0.390283	1.06614e-09	-9.89405e-10	0.49467	5.31912e-08	-9.89405e-10	0.406638
160334778	chr6:160334778:G:A	6.49673e-26	0.928785	-1.51614	1.11561e-10	-0.249234	-1.51333	1.23592e-09	-1.84361	-1.51183
160335005	chr6:160335005:C:T	3.44931e-27	-2.15137	-1.37169	9.85256e-11	-0.576528	-1.31029	1.92791e-09	-1.66011	-1.25071
160335035	chr6:160335035:GC:G	4.51718e-27	-1.79542	-1.45793	1.44588e-11	-2.32184	-1.48399	7.78929e-10	-2.33197	-1.48512
160335063	chr6:160335063:T:A	3.49056e-26	-1.20859	-9.24033e-10	1.27124e-10	-1.63197	-9.24033e-10	6.5997e-09	-1.68023	-9.24033e-10
160335245	chr6:160335245:G:T	3.97105e-26	-9.89405e-10	-1.07962	2.3747e-10	-9.89405e-10	-1.00709	1.24849e-08	-9.89405e-10	-1.04274
160335403	chr6:160335403:A:G	1.79372e-26	-0.824208	-1.05015	1.46002e-10	-0.861567	-0.631944	2.85436e-09	-1.86854	-0.649865
160335642	chr6:160335642:C:T	2.65743e-26	-9.89405e-10	-1.48129	1.49811e-10	-9.89405e-10	-1.46776	8.07671e-09	-9.89405e-10	-1.47827
160335697	chr6:160335697:T:G	2.33736e-26	-0.671128	-0.938503	9.99868e-11	-1.16638	-0.705716	2.63939e-09	-2.00359	-0.593114
160335898	chr6:160335898:C:T	9.0346e-26	-9.89405e-10	-0.257589	5.63448e-10	-9.89405e-10	-0.143055	2.79618e-08	-9.89405e-10	-0.236416
160336193	chr6:160336193:C:A	3.54943e-25	1.54439	-0.43367	3.38896e-11	-2.35769	-0.596329	1.58773e-09	-2.34551	-0.759443
160336257	chr6:160336257:CCAA:C	7.04656e-24	0.988391	3.11067	1.13564e-08	-0.17931	3.03972	8.48361e-08	-1.74652	2.61999
160336441	chr6:160336441:C:T	3.27414e-26	-9.89405e-10	-1.27259	1.87568e-10	-9.89405e-10	-1.24299	9.99065e-09	-9.89405e-10	-1.26561
160336746	chr6:160336746:G:A	2.96493e-26	-9.89405e-10	-1.3718	1.70914e-10	-9.89405e-10	-1.33597	8.95691e-09	-9.89405e-10	-1.37483
160336895	chr6:160336895:GC:G	1.03981e-25	-9.89405e-10	-0.117032	5.50988e-10	-9.89405e-10	-0.165417	3.04132e-08	-9.89405e-10	-0.15238
160337084	chr6:160337084:G:C	5.74024e-27	-1.81165	-1.20208	1.81076e-11	-2.32398	-1.25682	9.47348e-10	-2.33538	-1.28597
160337613	chr6:160337613:A:G	3.15974e-26	-9.89405e-10	-1.30816	1.80381e-10	-9.89405e-10	-1.28206	9.6332e-09	-9.89405e-10	-1.30204
160337764	chr6:160337764:C:T	4.21115e-26	-9.89405e-10	-1.02092	2.53076e-10	-9.89405e-10	-0.943441	1.32582e-08	-9.89405e-10	-0.982642
160337950	chr6:160337950:A:T	1.46291e-26	-2.07822	-9.24033e-10	6.50034e-11	-2.30269	-9.24033e-10	4.28438e-09	-2.11228	-9.24033e-10
160337954	chr6:160337954:T:C	1.55783e-24	0.739285	1.85053	3.16377e-09	-0.26011	1.8425	2.16721e-08	-1.84863	1.3574
160338023	chr6:160338023:T:C	3.95186e-26	-9.89405e-10	-1.08446	2.29038e-10	-9.89405e-10	-1.04324	1.23996e-08	-9.89405e-10	-1.04959
160338307	chr6:160338307:A:C	1.06548e-25	-9.89405e-10	-0.0926402	6.45532e-10	-9.89405e-10	-0.00705471	3.3377e-08	-9.89405e-10	-0.0593885
160338313	chr6:160338313:G:A	9.09662e-26	-9.89405e-10	-0.250748	4.83394e-10	-9.89405e-10	-0.296298	2.67278e-08	-9.89405e-10	-0.28155
160338473	chr6:160338473:A:T	3.54898e-26	-9.89405e-10	-1.19199	2.10124e-10	-9.89405e-10	-1.12943	1.10898e-08	-9.89405e-10	-1.16123
160338483	chr6:160338483:CTG:C	2.86385e-26	-9.89405e-10	-1.40649	1.64109e-10	-9.89405e-10	-1.3766	8.64968e-09	-9.89405e-10	-1.40973
160338596	chr6:160338596:T:C	1.0254e-25	-9.89405e-10	-0.130981	5.44009e-10	-9.89405e-10	-0.178164	3.00612e-08	-9.89405e-10	-0.164019
160338617	chr6:160338617:C:T	2.82908e-26	-9.89405e-10	-1.4187	1.6211e-10	-9.89405e-10	-1.38885	8.556e-09	-9.89405e-10	-1.42062
160338651	chr6:160338651:G:A	9.01048e-26	-9.89405e-10	-0.260263	4.78439e-10	-9.89405e-10	-0.306602	2.64118e-08	-9.89405e-10	-0.293444
160338808	chr6:160338808:C:T	1.04331e-26	-2.36025	-0.0559974	2.92624e-09	1.577	-0.0726587	1.08683e-08	-1.40853	0.227131
160338866	chr6:160338866:G:A	2.86063e-26	-9.89405e-10	-1.40761	1.64171e-10	-9.89405e-10	-1.37622	8.65079e-09	-9.89405e-10	-1.4096
160339046	chr6:160339046:A:G	6.75907e-25	3.20832	-1.4535	1.38638e-10	-0.0387756	-1.50649	1.90685e-09	-1.42336	-1.49845
160339411	chr6:160339411:C:T	2.86683e-26	-9.89405e-10	-1.40544	1.64574e-10	-9.89405e-10	-1.37377	8.66905e-09	-9.89405e-10	-1.4075
160339412	chr6:160339412:A:G	1.21274e-26	-1.48899	-0.776779	3.95269e-11	-2.24632	-0.553833	2.01656e-09	-2.24384	-0.622021
160339715	chr6:160339715:C:T	2.86683e-26	-9.89405e-10	-1.40544	1.64574e-10	-9.89405e-10	-1.37377	8.66905e-09	-9.89405e-10	-1.4075
160339836	chr6:160339836:G:A	1.36114e-26	-2.15033	-9.24033e-10	6.65178e-11	-2.27966	-9.24033e-10	3.53158e-09	-2.30551	-9.24033e-10
160340059	chr6:160340059:T:TA	9.01374e-26	-9.89405e-10	-0.259901	5.0484e-10	-9.89405e-10	-0.252889	2.70936e-08	-9.89405e-10	-0.267958
160340960	chr6:160340960:A:G	2.85866e-26	-9.89405e-10	-1.4083	1.59722e-10	-9.89405e-10	-1.4037	8.54538e-09	-9.89405e-10	-1.42186
160341249	chr6:160341249:G:T	3.15999e-26	-9.89405e-10	-1.30808	1.84563e-10	-9.89405e-10	-1.25914	9.88719e-09	-9.89405e-10	-1.27601
160341474	chr6:160341474:C:A	1.11297e-26	-2.35162	-9.24033e-10	6.13699e-11	-2.36021	-9.24033e-10	3.35882e-09	-2.35566	-9.24033e-10
160341643	chr6:160341643:T:C	8.91611e-27	-1.58299	-0.990385	2.99394e-11	-2.28013	-0.797824	1.53898e-09	-2.27789	-0.858244
160341648	chr6:160341648:T:C	9.38383e-26	-9.89405e-10	-0.219662	4.9207e-10	-9.89405e-10	-0.278509	2.85398e-08	-9.89405e-10	-0.215956
160341896	chr6:160341896:A:G	4.31252e-25	-9.89405e-10	1.30546	2.69227e-09	-9.89405e-10	1.42101	1.34053e-07	-9.89405e-10	1.33098
160342427	chr6:160342427:G:A	3.24511e-26	-9.89405e-10	-1.2815	1.90068e-10	-9.89405e-10	-1.22975	1.01738e-08	-9.89405e-10	-1.24744
160342562	chr6:160342562:A:C	5.53488e-26	-9.89405e-10	-0.74758	3.28144e-10	-9.89405e-10	-0.683677	1.58942e-08	-9.89405e-10	-0.8013
160342582	chr6:160342582:G:A	2.90757e-26	-9.89405e-10	-1.39133	1.63432e-10	-9.89405e-10	-1.38073	8.76593e-09	-9.89405e-10	-1.39638
160342663	chr6:160342663:A:G	9.07664e-26	-9.89405e-10	-0.252947	4.82343e-10	-9.89405e-10	-0.298474	2.66703e-08	-9.89405e-10	-0.283705
160342750	chr6:160342750:T:C	2.74619e-26	-9.89405e-10	-1.44844	1.50576e-10	-9.89405e-10	-1.46266	8.29433e-09	-9.89405e-10	-1.45168
160343016	chr6:160343016:T:C	2.80856e-26	-9.89405e-10	-1.42598	1.58197e-10	-9.89405e-10	-1.41329	8.54899e-09	-9.89405e-10	-1.42144
160343111	chr6:160343111:T:C	4.01395e-26	-9.89405e-10	-1.06888	2.40865e-10	-9.89405e-10	-0.992892	1.2675e-08	-9.89405e-10	-1.02762
160343465	chr6:160343465:C:T	3.0012e-26	-9.89405e-10	-1.35964	1.69526e-10	-9.89405e-10	-1.34413	9.10434e-09	-9.89405e-10	-1.3585
160343541	chr6:160343541:A:T	1.21078e-26	-2.26738	-9.24033e-10	6.30568e-11	-2.33309	-9.24033e-10	3.85759e-09	-2.21721	-9.24033e-10
160343590	chr6:160343590:C:T	5.97511e-27	-1.75747	-1.21616	2.14644e-11	-2.32137	-1.08937	1.13853e-09	-2.32731	-1.11021
160343682	chr6:160343682:TCTCAAAATGC:T	9.09662e-26	-9.89405e-10	-0.250748	4.83394e-10	-9.89405e-10	-0.296298	2.67278e-08	-9.89405e-10	-0.28155
160343869	chr6:160343869:T:C	5.78974e-25	3.05152	-1.45149	1.2487e-10	-0.143858	-1.506	1.79051e-09	-1.48694	-1.49781
160343997	chr6:160343997:A:G	8.45734e-27	-1.60337	-1.02283	2.87077e-11	-2.28651	-0.83346	1.47638e-09	-2.28432	-0.893345
160344023	chr6:160344023:A:G	1.56775e-25	0.293577	-9.24033e-10	5.48671e-10	-0.169631	-9.24033e-10	3.71341e-08	0.0472805	-9.24033e-10
160344375	chr6:160344375:G:A	6.26075e-27	-1.75447	-1.17247	2.26335e-11	-2.32033	-1.03737	1.19817e-09	-2.32615	-1.06032
160344557	chr6:160344557:A:T	8.66765e-27	-1.5424	-1.05924	2.8039e-11	-2.26658	-0.876955	1.44588e-09	-2.2641	-0.934434
160344696	chr6:160344696:A:G	2.62692e-26	-9.89405e-10	-1.49284	1.4899e-10	-9.89405e-10	-1.47325	8.07796e-09	-9.89405e-10	-1.47812
160344799	chr6:160344799:A:T	3.49981e-25	2.44941	-1.35277	9.605e-11	-0.470989	-1.44127	1.53098e-09	-1.70808	-1.43327
160344972	chr6:160344972:G:A	2.58141e-25	2.19128	-1.39901	8.08323e-11	-0.614561	-1.47019	1.36065e-09	-1.79305	-1.46624
160345151	chr6:160345151:A:T	3.31471e-25	2.41631	-1.37401	9.24909e-11	-0.492802	-1.45722	1.36401e-09	-1.79925	-1.45757
160345703	chr6:160345703:A:C	5.17675e-26	-9.89405e-10	-0.814474	3.23347e-10	-9.89405e-10	-0.698403	1.70169e-08	-9.89405e-10	-0.73305
160345738	chr6:160345738:T:C	2.74051e-24	4.50078	-1.34612	4.98926e-10	0.947235	-1.21191	3.79598e-09	-1.01917	-1.21415
160345910	chr6:160345910:A:G	2.77919e-26	-9.89405e-10	-1.43649	1.55129e-10	-9.89405e-10	-1.43287	8.31886e-09	-9.89405e-10	-1.44873
160345957	chr6:160345957:G:T	3.50859e-26	-9.89405e-10	-1.20344	1.99698e-10	-9.89405e-10	-1.18032	1.06386e-08	-9.89405e-10	-1.20276
160346151	chr6:160346151:C:T	3.0631e-26	-0.836264	-0.502959	5.53469e-11	-1.90563	-0.557877	2.24284e-09	-2.07831	-0.681196
160346411	chr6:160346411:T:C	1.22578e-25	-0.0771866	0.124696	2.32826e-10	-1.05739	0.0305544	3.89395e-09	-2.14362	-0.0642128
160346958	chr6:160346958:A:C	7.55101e-25	1.20214	0.663479	1.47844e-09	0.16094	0.660674	6.24727e-09	-1.93734	0.20223
160347144	chr6:160347144:C:G	3.1207e-26	-9.89405e-10	-1.32059	1.7679e-10	-9.89405e-10	-1.30217	9.46651e-09	-9.89405e-10	-1.3195
160347180	chr6:160347180:T:C	1.94291e-26	-1.79446	-9.24033e-10	8.88199e-11	-1.99052	-9.24033e-10	3.64083e-09	-2.27504	-9.24033e-10
160347257	chr6:160347257:G:A	2.60012e-26	-9.89405e-10	-1.50309	1.45957e-10	-9.89405e-10	-1.49382	8.00042e-09	-9.89405e-10	-1.48776
160347390	chr6:160347390:C:T	3.69898e-26	-9.89405e-10	-1.15059	2.10565e-10	-9.89405e-10	-1.12734	1.12355e-08	-9.89405e-10	-1.14818
160347817	chr6:160347817:CTG:C	8.39815e-25	2.44645	-0.474502	2.71326e-10	-0.259257	-0.61455	3.15036e-09	-1.69424	-0.725494
160348779	chr6:160348779:C:T	7.35147e-25	2.71795	-0.879119	1.65309e-10	-0.268074	-1.10124	2.30627e-09	-1.63422	-1.0974
160349160	chr6:160349160:C:T	2.91726e-26	-9.89405e-10	-1.38801	1.58484e-10	-9.89405e-10	-1.41147	8.79065e-09	-9.89405e-10	-1.39357
160349188	chr6:160349188:G:A	1.18524e-26	-2.01697	-0.271729	5.16296e-11	-2.2416	-0.291436	2.82425e-09	-1.88906	-0.639958
160349280	chr6:160349280:A:G	2.31398e-25	2.03191	-1.34901	7.42031e-11	-0.719884	-1.45044	1.27371e-09	-1.87594	-1.44938
160349328	chr6:160349328:A:G	2.44786e-25	2.08553	-1.34638	7.70009e-11	-0.68448	-1.44883	1.30007e-09	-1.85718	-1.44766
160349511	chr6:160349511:A:G	2.36951e-25	2.04084	-1.33422	7.52364e-11	-0.715413	-1.44108	1.28985e-09	-1.87283	-1.43989
160349520	chr6:160349520:G:A	2.33429e-25	2.02133	-1.32969	7.45594e-11	-0.727377	-1.43816	1.28549e-09	-1.87917	-1.43694
160349743	chr6:160349743:C:T	4.60536e-26	-9.89405e-10	-0.931429	2.76809e-10	-9.89405e-10	-0.853801	1.43114e-08	-9.89405e-10	-0.9062
160349879	chr6:160349879:T:A	2.5824e-26	-9.89405e-10	-1.50993	1.43048e-10	-9.89405e-10	-1.51395	7.79335e-09	-9.89405e-10	-1.51398
160349886	chr6:160349886:T:G	2.27358e-25	1.99627	-1.33098	7.32633e-11	-0.744077	-1.43899	1.27281e-09	-1.88824	-1.43779
160350291	chr6:160350291:G:A	2.84996e-26	-1.41135	-9.24033e-10	1.1598e-10	-1.72371	-9.24033e-10	9.14479e-09	-1.35407	-9.24033e-10
160350475	chr6:160350475:G:C	2.69804e-26	-9.89405e-10	-1.46613	1.53736e-10	-9.89405e-10	-1.44189	8.36509e-09	-9.89405e-10	-1.44319
160350586	chr6:160350586:G:A	9.32038e-25	0.275396	1.80074	2.02415e-09	-0.663579	1.79936	1.76192e-08	-2.00754	1.30928
160350730	chr6:160350730:T:C	2.66228e-26	-9.89405e-10	-1.47947	1.49148e-10	-9.89405e-10	-1.47219	8.08424e-09	-9.89405e-10	-1.47734
160350734	chr6:160350734:G:A	2.35852e-25	2.03851	-1.33654	7.4756e-11	-0.720536	-1.44237	1.28409e-09	-1.87611	-1.44109
160350955	chr6:160350955:C:G	2.14316e-26	-1.69637	-9.24033e-10	1.03912e-10	-1.83359	-9.24033e-10	4.19183e-09	-2.13412	-9.24033e-10
160351810	chr6:160351810:C:T	2.24892e-25	1.98923	-1.33484	7.26432e-11	-0.750296	-1.44127	1.26493e-09	-1.89224	-1.43999
160351868	chr6:160351868:G:A	3.04681e-25	2.10565	-1.14762	1.13151e-10	-0.521641	-1.22677	1.5904e-09	-1.81601	-1.28725
160352129	chr6:160352129:T:A	3.88388e-26	-9.89405e-10	-1.10182	2.06125e-10	-9.89405e-10	-1.14865	1.18845e-08	-9.89405e-10	-1.09202
160352160	chr6:160352160:T:C	3.48113e-26	-9.89405e-10	-1.21129	1.92402e-10	-9.89405e-10	-1.21754	1.05904e-08	-9.89405e-10	-1.20731
160352346	chr6:160352346:G:A	1.27982e-24	0.208024	2.18521	2.78706e-09	-0.71828	2.17389	2.33065e-08	-2.03364	1.61512
160352787	chr6:160352787:T:C	2.30223e-25	2.02606	-1.34825	7.35559e-11	-0.729297	-1.44979	1.26812e-09	-1.88114	-1.44858
160353084	chr6:160353084:G:A	8.77292e-25	0.208094	1.80751	1.93049e-09	-0.716862	1.80526	1.73e-08	-2.0317	1.31516
160353156	chr6:160353156:G:A	2.56928e-26	-9.89405e-10	-1.51503	1.43188e-10	-9.89405e-10	-1.51297	7.78162e-09	-9.89405e-10	-1.51549
160353273	chr6:160353273:A:G	2.63713e-26	-9.89405e-10	-1.48896	1.45826e-10	-9.89405e-10	-1.49472	7.95504e-09	-9.89405e-10	-1.49345
160353427	chr6:160353427:C:T	2.90775e-25	2.14728	-1.23597	9.86725e-11	-0.547863	-1.33746	1.45774e-09	-1.81615	-1.37422
160353806	chr6:160353806:A:G	2.22228e-25	1.97764	-1.33517	7.22282e-11	-0.755852	-1.44145	1.26011e-09	-1.89587	-1.44019
160353896	chr6:160353896:A:G	3.20368e-27	-2.35917	-1.23776	4.33289e-10	0.732893	-1.13862	2.35067e-09	-1.54126	-1.17129
160354176	chr6:160354176:A:G	2.74386e-26	-9.89405e-10	-1.44929	1.56999e-10	-9.89405e-10	-1.42089	8.53636e-09	-9.89405e-10	-1.42292
160354433	chr6:160354433:G:A	3.1298e-26	-9.89405e-10	-1.31768	1.69446e-10	-9.89405e-10	-1.3446	9.58486e-09	-9.89405e-10	-1.30707
160354460	chr6:160354460:T:G	2.57397e-26	-9.89405e-10	-1.5132	1.42862e-10	-9.89405e-10	-1.51525	7.8008e-09	-9.89405e-10	-1.51303
160354546	chr6:160354546:G:T	2.0102e-25	1.87337	-1.3312	6.7398e-11	-0.827642	-1.43887	1.21635e-09	-1.93382	-1.43758
160354620	chr6:160354620:T:G	2.29404e-25	2.06724	-1.39299	7.30922e-11	-0.710277	-1.47513	1.24536e-09	-1.87256	-1.47527
160354985	chr6:160354985:C:A	7.45064e-24	1.83792	2.3169	3.1014e-09	-0.653506	2.21598	3.09598e-08	-1.90512	1.77055
160355293	chr6:160355293:A:G	3.39283e-25	2.33321	-1.26761	8.18361e-11	-0.659752	-1.41266	1.34267e-09	-1.87339	-1.3992
160355315	chr6:160355315:G:A	2.96857e-26	-9.89405e-10	-1.37057	1.70405e-10	-9.89405e-10	-1.33895	9.29602e-09	-9.89405e-10	-1.33767
160355399	chr6:160355399:G:A	1.89422e-25	0.482743	-9.24033e-10	1.63744e-09	0.923761	-9.24033e-10	1.1551e-06	3.48469	-9.24033e-10
160355480	chr6:160355480:G:A	3.2903e-26	-9.89405e-10	-1.26767	1.90468e-10	-9.89405e-10	-1.22765	1.03335e-08	-9.89405e-10	-1.23187
160355500	chr6:160355500:A:G	3.12434e-26	-0.317594	-1.00183	6.2116e-11	-1.23202	-1.1161	1.19573e-09	-2.25488	-1.13362
160355543	chr6:160355543:C:T	2.94444e-26	-9.89405e-10	-1.37873	1.6599e-10	-9.89405e-10	-1.3652	8.72458e-09	-9.89405e-10	-1.40111
160355621	chr6:160355621:G:A	2.84549e-25	2.12626	-1.23659	7.43573e-11	-0.774599	-1.39365	1.28137e-09	-1.93924	-1.38009
160355750	chr6:160355750:C:T	9.61269e-27	-1.57484	-0.923309	2.35774e-11	-2.2713	-1.04554	1.21927e-09	-2.30412	-1.06488
160356069	chr6:160356069:C:T	1.47781e-26	-2.25768	0.189593	1.18042e-10	-2.09202	0.385928	5.10284e-09	-2.1922	0.254739
160356111	chr6:160356111:T:C	2.99659e-26	-9.89405e-10	-1.36118	1.63376e-10	-9.89405e-10	-1.38107	9.02071e-09	-9.89405e-10	-1.36773
160356721	chr6:160356721:A:G	2.65081e-26	-9.89405e-10	-1.48378	1.46505e-10	-9.89405e-10	-1.49007	7.9931e-09	-9.89405e-10	-1.48868
160357361	chr6:160357361:C:T	2.73789e-26	-9.89405e-10	-1.45146	1.56624e-10	-9.89405e-10	-1.42328	8.50404e-09	-9.89405e-10	-1.42671
160357792	chr6:160357792:A:G	2.16564e-26	-2.35434	0.668402	1.62562e-10	-2.28263	0.896559	7.11711e-09	-2.33201	0.727255
160358102	chr6:160358102:G:A	1.80815e-25	1.89735	-1.46111	5.28943e-11	-0.996141	-1.51269	1.02023e-09	-2.0371	-1.51012
160358181	chr6:160358181:G:T	1.37056e-26	-2.14343	-9.24033e-10	7.32214e-11	-2.18364	-9.24033e-10	3.74823e-09	-2.24597	-9.24033e-10
160358912	chr6:160358912:A:G	2.77788e-26	-9.89405e-10	-1.43696	1.51655e-10	-9.89405e-10	-1.45553	8.37988e-09	-9.89405e-10	-1.44142
160359117	chr6:160359117:AG:A	3.86741e-26	-9.89405e-10	-1.10607	2.08266e-10	-9.89405e-10	-1.13831	1.16544e-08	-9.89405e-10	-1.11157
160359225	chr6:160359225:TG:T	5.78961e-26	-9.89405e-10	-0.702585	3.12282e-10	-9.89405e-10	-0.733223	1.82459e-08	-9.89405e-10	-0.663315
160359851	chr6:160359851:AT:A	7.25234e-21	12.5468	-1.51122	2.99907e-11	-2.28519	-0.791055	1.71824e-09	-2.19861	-0.827343
160359879	chr6:160359879:TG:T	2.77832e-26	-9.89405e-10	-1.4368	1.51676e-10	-9.89405e-10	-1.45538	8.38116e-09	-9.89405e-10	-1.44127
160359880	chr6:160359880:G:T	9.53216e-27	-1.34615	-1.16041	2.10788e-11	-2.17935	-1.24951	1.07667e-09	-2.22645	-1.26694
160360255	chr6:160360255:C:T	2.99733e-26	-9.89405e-10	-1.36093	1.63415e-10	-9.89405e-10	-1.38084	9.0229e-09	-9.89405e-10	-1.36749
160360286	chr6:160360286:C:T	2.75039e-26	-9.89405e-10	-1.44691	1.50285e-10	-9.89405e-10	-1.46459	8.29807e-09	-9.89405e-10	-1.45123
160360287	chr6:160360287:G:A	2.78419e-26	-1.09686	-0.337833	7.12608e-11	-1.79619	-0.414594	1.95499e-09	-2.35955	-0.537325
160360634	chr6:160360634:G:A	7.11559e-27	-1.30305	-1.49589	2.08705e-11	-1.9308	-1.50799	7.38344e-10	-2.35707	-1.51353
160360701	chr6:160360701:G:A	9.12404e-27	-1.0876	-1.46272	1.73255e-11	-2.11645	-1.5085	9.29731e-10	-2.14156	-1.49855
160360771	chr6:160360771:G:A	7.27179e-27	-1.26111	-1.51612	2.09391e-11	-1.92354	-1.51197	7.42142e-10	-2.35986	-1.5056
160361040	chr6:160361040:A:G	3.31616e-26	-9.89405e-10	-1.25984	1.79128e-10	-9.89405e-10	-1.28903	1.0162e-08	-9.89405e-10	-1.2486
160361367	chr6:160361367:A:T	1.74483e-26	-1.90199	-9.24033e-10	8.20964e-11	-2.06924	-9.24033e-10	3.50082e-09	-2.31426	-9.24033e-10
160361687	chr6:160361687:T:A	2.68119e-26	-9.89405e-10	-1.47239	1.47283e-10	-9.89405e-10	-1.48478	8.11238e-09	-9.89405e-10	-1.47386
160362095	chr6:160362095:G:T	8.39812e-27	-1.12059	-1.51264	2.27812e-11	-1.83498	-1.51622	7.3476e-10	-2.36	-1.51547
160362297	chr6:160362297:G:C	8.1458e-26	-9.89405e-10	-0.361149	4.62762e-10	-9.89405e-10	-0.339917	2.44837e-08	-9.89405e-10	-0.369249
160362631	chr6:160362631:A:G	1.73394e-26	-1.90826	-9.24033e-10	1.15968e-10	-1.72382	-9.24033e-10	6.55063e-09	-1.68769	-9.24033e-10
160362750	chr6:160362750:C:T	9.47368e-26	-0.210133	-9.24033e-10	3.87548e-10	-0.517291	-9.24033e-10	1.47717e-08	-0.87454	-9.24033e-10
160362843	chr6:160362843:C:T	4.22351e-27	-2.31541	-1.00516	2.48269e-11	-2.36058	-0.904623	1.2741e-09	-2.34919	-0.975821
160362920	chr6:160362920:TCCAGGGACCCACGGATACTTCGTTCCTG:T	3.80437e-26	-9.89405e-10	-1.1225	2.17719e-10	-9.89405e-10	-1.09393	1.183e-08	-9.89405e-10	-1.09661
160363345	chr6:160363345:C:G	1.05683e-24	-9.89405e-10	2.2018	6.69498e-09	-9.89405e-10	2.33198	3.26867e-07	-9.89405e-10	2.2223
160363426	chr6:160363426:G:C	2.58479e-26	-9.89405e-10	-1.50901	1.43233e-10	-9.89405e-10	-1.51266	7.82127e-09	-9.89405e-10	-1.51041
160363468	chr6:160363468:G:A	8.62644e-27	-1.09031	-1.5161	2.3232e-11	-1.81667	-1.51493	7.38804e-10	-2.35938	-1.5106
160363578	chr6:160363578:G:A	2.66255e-26	-9.89405e-10	-1.47937	1.51405e-10	-9.89405e-10	-1.45717	8.22285e-09	-9.89405e-10	-1.46034
160363616	chr6:160363616:C:A	2.69085e-26	-9.89405e-10	-1.46879	1.53394e-10	-9.89405e-10	-1.44412	8.32934e-09	-9.89405e-10	-1.44747
160363642	chr6:160363642:T:C	2.6129e-26	-9.89405e-10	-1.49819	1.43484e-10	-9.89405e-10	-1.51091	7.85855e-09	-9.89405e-10	-1.50565
160363804	chr6:160363804:A:C	8.84583e-27	-1.06888	-1.51241	2.35342e-11	-1.80249	-1.51618	7.35756e-10	-2.3586	-1.51551
160363819	chr6:160363819:G:T	2.70806e-26	-9.89405e-10	-1.46242	1.54601e-10	-9.89405e-10	-1.43628	8.39307e-09	-9.89405e-10	-1.43985
160363823	chr6:160363823:T:G	2.71993e-26	-9.89405e-10	-1.45805	1.55429e-10	-9.89405e-10	-1.43094	8.43676e-09	-9.89405e-10	-1.43466
160363964	chr6:160363964:G:A	2.68434e-26	-9.89405e-10	-1.47122	1.52954e-10	-9.89405e-10	-1.44699	8.3046e-09	-9.89405e-10	-1.45045
160364126	chr6:160364126:C:T	1.24897e-26	-2.23633	-9.24033e-10	6.31855e-11	-2.33106	-9.24033e-10	3.74368e-09	-2.24719	-9.24033e-10
160364315	chr6:160364315:A:T	8.81179e-27	-1.07002	-1.51513	2.35198e-11	-1.80328	-1.51601	7.37473e-10	-2.35865	-1.51313
160364475	chr6:160364475:T:C	4.81857e-27	-1.67257	-1.51619	2.15008e-11	-1.89288	-1.51617	7.35918e-10	-2.36009	-1.5138
160364590	chr6:160364590:G:C	2.70615e-26	-9.89405e-10	-1.46312	1.54464e-10	-9.89405e-10	-1.43717	8.38609e-09	-9.89405e-10	-1.44068
160365035	chr6:160365035:ATAAT:A	1.0594e-24	-9.89405e-10	2.20422	6.71197e-09	-9.89405e-10	2.33452	3.2765e-07	-9.89405e-10	2.22469
160365310	chr6:160365310:G:A	8.21153e-27	-1.1401	-1.5156	2.24514e-11	-1.85009	-1.51569	7.36816e-10	-2.36047	-1.5122
160365654	chr6:160365654:C:A	3.10735e-26	-9.89405e-10	-1.32488	1.68306e-10	-9.89405e-10	-1.35134	9.51606e-09	-9.89405e-10	-1.31427
160365775	chr6:160365775:G:A	1.05683e-24	-9.89405e-10	2.2018	6.69498e-09	-9.89405e-10	2.33198	3.26867e-07	-9.89405e-10	2.2223
160365971	chr6:160365971:G:A	7.25311e-27	-2.35274	-0.427064	4.63643e-11	-2.34619	-0.294409	2.27917e-09	-2.36049	-0.382949
160366049	chr6:160366049:A:G	3.372e-26	-9.89405e-10	-1.24315	1.97131e-10	-9.89405e-10	-1.19326	1.06773e-08	-9.89405e-10	-1.19913
160366146	chr6:160366146:T:G	4.66927e-26	-9.89405e-10	-0.917649	2.8066e-10	-9.89405e-10	-0.839986	1.44756e-08	-9.89405e-10	-0.894788
160366354	chr6:160366354:G:A	3.07464e-26	-9.89405e-10	-1.33546	1.66666e-10	-9.89405e-10	-1.36114	9.41311e-09	-9.89405e-10	-1.32515
160366414	chr6:160366414:G:A	7.89842e-27	-1.20497	-1.4896	2.17758e-11	-1.89225	-1.50408	7.37894e-10	-2.36026	-1.51095
160366782	chr6:160366782:A:G	2.74212e-26	-9.89405e-10	-1.44992	1.49958e-10	-9.89405e-10	-1.46677	8.27475e-09	-9.89405e-10	-1.45405
160367409	chr6:160367409:T:C	2.83024e-26	-9.89405e-10	-1.41829	1.54512e-10	-9.89405e-10	-1.43686	8.63147e-09	-9.89405e-10	-1.41184
160367794	chr6:160367794:C:A	1.81772e-26	-1.04301	-0.818052	4.36276e-11	-1.80936	-0.892084	1.32525e-09	-2.35656	-0.929091
160368509	chr6:160368509:G:C	3.1387e-26	-0.105916	-1.20893	1.86834e-11	-2.28212	-1.26737	1.25801e-09	-2.02606	-1.31166
160368543	chr6:160368543:C:T	2.56743e-26	-9.89405e-10	-1.51574	1.43211e-10	-9.89405e-10	-1.51281	7.78331e-09	-9.89405e-10	-1.51527
160368928	chr6:160368928:A:G	2.5673e-26	-9.89405e-10	-1.51579	1.42735e-10	-9.89405e-10	-1.51614	7.77684e-09	-9.89405e-10	-1.51611
160369119	chr6:160369119:A:G	2.90424e-26	-9.89405e-10	-1.39248	1.66869e-10	-9.89405e-10	-1.35992	8.73462e-09	-9.89405e-10	-1.39996
160369178	chr6:160369178:A:G	7.5413e-26	-9.89405e-10	-0.438256	4.33698e-10	-9.89405e-10	-0.404782	2.2911e-08	-9.89405e-10	-0.43564
160369282	chr6:160369282:T:G	2.56743e-26	-9.89405e-10	-1.51574	1.43211e-10	-9.89405e-10	-1.51281	7.78331e-09	-9.89405e-10	-1.51527
160369320	chr6:160369320:T:C	2.45373e-27	-2.36	-1.50363	1.40553e-11	-2.32052	-1.51361	7.536e-10	-2.34242	-1.50773
160369653	chr6:160369653:C:T	3.04306e-26	-9.89405e-10	-1.34579	1.72856e-10	-9.89405e-10	-1.32467	9.13945e-09	-9.89405e-10	-1.35465
160369709	chr6:160369709:A:AT	2.86401e-26	-9.89405e-10	-1.40643	1.56387e-10	-9.89405e-10	-1.4248	8.7491e-09	-9.89405e-10	-1.3983
160369898	chr6:160369898:A:G	2.45612e-27	-2.35603	-1.50662	1.43419e-11	-2.29913	-1.51482	7.63652e-10	-2.32699	-1.50991
160369989	chr6:160369989:T:C	4.53899e-26	-9.89405e-10	-0.945947	2.43392e-10	-9.89405e-10	-0.982458	1.41043e-08	-9.89405e-10	-0.920775
160370018	chr6:160370018:A:T	2.74018e-26	-9.89405e-10	-1.45063	1.49544e-10	-9.89405e-10	-1.46954	8.32367e-09	-9.89405e-10	-1.44815
160370813	chr6:160370813:C:T	2.56751e-26	-9.89405e-10	-1.51571	1.43223e-10	-9.89405e-10	-1.51273	7.78365e-09	-9.89405e-10	-1.51523
160372040	chr6:160372040:ATTTG:A	2.65923e-26	-9.89405e-10	-1.48061	1.51415e-10	-9.89405e-10	-1.45711	8.01094e-09	-9.89405e-10	-1.48645
160372173	chr6:160372173:T:C	2.68033e-26	-9.89405e-10	-1.47271	1.47418e-10	-9.89405e-10	-1.48386	8.17054e-09	-9.89405e-10	-1.46672
160372919	chr6:160372919:A:AGCTTCCTTG	2.60611e-26	-9.89405e-10	-1.50079	1.47127e-10	-9.89405e-10	-1.48584	7.86294e-09	-9.89405e-10	-1.5051
160373073	chr6:160373073:G:A	2.59519e-26	-9.89405e-10	-1.50499	1.45614e-10	-9.89405e-10	-1.49617	7.8783e-09	-9.89405e-10	-1.50314
160373134	chr6:160373134:C:T	4.22719e-26	-9.89405e-10	-1.01711	2.34298e-10	-9.89405e-10	-1.02053	1.23467e-08	-9.89405e-10	-1.05386
160373247	chr6:160373247:T:C	1.69798e-25	-9.89405e-10	0.373374	1.04466e-09	-9.89405e-10	0.474313	5.14383e-08	-9.89405e-10	0.373127
160373397	chr6:160373397:A:G	1.11037e-25	-0.0513707	-9.24033e-10	3.47556e-10	-0.626203	-9.24033e-10	2.03241e-08	-0.555448	-9.24033e-10
160373543	chr6:160373543:A:T	2.97165e-26	-9.89405e-10	-1.36953	1.64006e-10	-9.89405e-10	-1.37722	9.07832e-09	-9.89405e-10	-1.36137
160373885	chr6:160373885:T:C	2.48193e-27	-2.35565	-1.49655	1.44384e-11	-2.2976	-1.50964	7.71556e-10	-2.32538	-1.50122
160373902	chr6:160373902:G:A	6.40836e-26	-9.89405e-10	-0.601048	3.60174e-10	-9.89405e-10	-0.590542	1.871e-08	-9.89405e-10	-0.638195
160374706	chr6:160374706:A:G	2.57279e-26	-9.89405e-10	-1.51366	1.44184e-10	-9.89405e-10	-1.50604	7.78371e-09	-9.89405e-10	-1.51522
160374917	chr6:160374917:G:C	2.77377e-26	-9.89405e-10	-1.43844	1.55313e-10	-9.89405e-10	-1.43169	8.48767e-09	-9.89405e-10	-1.42864
160375026	chr6:160375026:C:T	1.47455e-26	-0.733506	-1.33679	2.592e-11	-1.99545	-1.22666	1.31545e-09	-2.04048	-1.2526
160375135	chr6:160375135:T:G	6.06388e-26	-9.89405e-10	-0.656301	3.72273e-10	-9.89405e-10	-0.557503	1.90162e-08	-9.89405e-10	-0.621963
160375533	chr6:160375533:G:A	1.64386e-26	-0.773543	-1.18806	2.65329e-11	-1.95429	-1.24445	1.29358e-09	-2.02735	-1.28249
160375831	chr6:160375831:C:T	3.77088e-26	-9.89405e-10	-1.13134	2.03092e-10	-9.89405e-10	-1.16347	1.15504e-08	-9.89405e-10	-1.12053
160376593	chr6:160376593:G:T	1.40691e-25	1.62209	-1.43677	4.94889e-11	-1.26995	-1.30543	1.08743e-09	-2.15108	-1.33236
160377016	chr6:160377016:A:G	3.42104e-27	-2.34546	-1.18583	4.57734e-10	0.859872	-1.21071	2.59172e-09	-1.40147	-1.21346
160377746	chr6:160377746:CA:C	2.82876e-26	-9.89405e-10	-1.41881	1.58531e-10	-9.89405e-10	-1.41118	8.66511e-09	-9.89405e-10	-1.40795
160377812	chr6:160377812:G:A	1.90243e-26	-1.81552	-9.24033e-10	1.25853e-10	-1.64202	-9.24033e-10	6.83279e-09	-1.64552	-9.24033e-10
160378292	chr6:160378292:C:T	2.59551e-26	-9.89405e-10	-1.50487	1.45637e-10	-9.89405e-10	-1.49601	7.87935e-09	-9.89405e-10	-1.50301
160378573	chr6:160378573:C:T	1.52432e-25	1.49198	-1.2265	6.21984e-11	-1.34602	-1.00078	1.40194e-09	-2.18311	-1.04629
160378766	chr6:160378766:G:A	2.59551e-26	-9.89405e-10	-1.50487	1.45637e-10	-9.89405e-10	-1.49601	7.87935e-09	-9.89405e-10	-1.50301
160379400	chr6:160379400:C:G	2.68805e-26	-9.89405e-10	-1.46983	1.48792e-10	-9.89405e-10	-1.47458	8.00627e-09	-9.89405e-10	-1.48703
160379768	chr6:160379768:C:T	2.80331e-26	-9.89405e-10	-1.42785	1.62062e-10	-9.89405e-10	-1.38915	8.49047e-09	-9.89405e-10	-1.42831
160380385	chr6:160380385:T:C	2.85249e-26	-9.89405e-10	-1.41046	1.64002e-10	-9.89405e-10	-1.37725	8.61048e-09	-9.89405e-10	-1.41428
160380448	chr6:160380448:T:C	7.68965e-26	-9.89405e-10	-0.418776	4.42554e-10	-9.89405e-10	-0.384567	2.33349e-08	-9.89405e-10	-0.417304
160380892	chr6:160380892:T:C	2.59619e-26	-9.89405e-10	-1.5046	1.45684e-10	-9.89405e-10	-1.49569	7.88148e-09	-9.89405e-10	-1.50274
160381207	chr6:160381207:C:T	1.6399e-25	1.55973	-1.22116	6.50352e-11	-1.30775	-0.994454	1.43105e-09	-2.16937	-1.03947
160381519	chr6:160381519:A:G	2.44817e-27	-2.35803	-1.50786	1.42209e-11	-2.30716	-1.51526	7.58554e-10	-2.33269	-1.51091
160381557	chr6:160381557:A:G	2.73692e-26	-9.89405e-10	-1.45182	1.5631e-10	-9.89405e-10	-1.42529	8.27225e-09	-9.89405e-10	-1.45435
160381648	chr6:160381648:A:G	3.71378e-26	-9.89405e-10	-1.1466	1.99595e-10	-9.89405e-10	-1.18084	1.13997e-08	-9.89405e-10	-1.13367
160382145	chr6:160382145:G:A	1.66478e-25	0.353626	-9.24033e-10	7.91673e-11	-2.10557	-9.24033e-10	4.77843e-09	-2.00314	-9.24033e-10
160382425	chr6:160382425:A:T	1.42405e-25	1.60036	-1.40292	5.15795e-11	-1.28161	-1.25239	1.13487e-09	-2.15802	-1.28272
160382716	chr6:160382716:G:T	2.30434e-25	-9.89405e-10	0.67873	1.40038e-09	-9.89405e-10	0.767366	6.9259e-08	-9.89405e-10	0.670599
160383058	chr6:160383058:C:A	5.91079e-26	-9.89405e-10	-0.681871	3.62558e-10	-9.89405e-10	-0.583947	1.85315e-08	-9.89405e-10	-0.647784
160383245	chr6:160383245:T:G	2.58176e-26	-9.89405e-10	-1.51018	1.42923e-10	-9.89405e-10	-1.51482	7.79367e-09	-9.89405e-10	-1.51394
160383361	chr6:160383361:A:G	6.84582e-26	-9.89405e-10	-0.535013	3.92898e-10	-9.89405e-10	-0.503581	2.08024e-08	-9.89405e-10	-0.532188
160383376	chr6:160383376:C:T	2.80021e-26	-9.89405e-10	-1.42896	1.61845e-10	-9.89405e-10	-1.39049	8.48111e-09	-9.89405e-10	-1.42941
160383513	chr6:160383513:G:A	3.72795e-26	-9.89405e-10	-1.14279	2.00319e-10	-9.89405e-10	-1.17722	1.14448e-08	-9.89405e-10	-1.12972
160383605	chr6:160383605:A:C	1.2107e-25	-1.50753	1.54267	3.79637e-10	-2.05762	1.5197	9.70634e-09	-2.33288	1.0384
160383804	chr6:160383804:AT:A	3.15696e-26	-9.89405e-10	-1.30904	1.85819e-10	-9.89405e-10	-1.25236	9.57685e-09	-9.89405e-10	-1.30791
160384135	chr6:160384135:G:A	1.54813e-26	-0.831897	-1.18971	2.57519e-11	-1.98293	-1.24569	1.27937e-09	-2.03921	-1.28168
160384493	chr6:160384493:G:A	4.89576e-26	-9.89405e-10	-0.870281	2.71278e-10	-9.89405e-10	-0.873986	1.42242e-08	-9.89405e-10	-0.912312
160384504	chr6:160384504:G:A	2.46921e-27	-2.36053	-1.49681	1.40463e-11	-2.32501	-1.50976	7.56319e-10	-2.34509	-1.50146
160384637	chr6:160384637:C:T	1.13781e-26	-0.950738	-1.37881	2.05001e-11	-2.04191	-1.41479	1.02607e-09	-2.10639	-1.43513
160385012	chr6:160385012:G:T	1.08269e-25	-1.54116	1.46454	3.44324e-10	-2.07742	1.44187	9.09731e-09	-2.32633	0.967051
160385329	chr6:160385329:G:A	2.82737e-26	-9.89405e-10	-1.4193	1.58451e-10	-9.89405e-10	-1.41169	8.66059e-09	-9.89405e-10	-1.40847
160385686	chr6:160385686:C:T	3.77655e-26	-9.89405e-10	-1.12984	2.25099e-10	-9.89405e-10	-1.06059	1.16892e-08	-9.89405e-10	-1.10859
160385700	chr6:160385700:G:A	2.77192e-26	-9.89405e-10	-1.43911	1.59874e-10	-9.89405e-10	-1.40274	8.3957e-09	-9.89405e-10	-1.43954
160385779	chr6:160385779:G:A	2.59551e-26	-9.89405e-10	-1.50487	1.45637e-10	-9.89405e-10	-1.49601	7.87935e-09	-9.89405e-10	-1.50301
160385945	chr6:160385945:G:GA	2.79592e-26	-9.89405e-10	-1.43049	1.61514e-10	-9.89405e-10	-1.39254	8.46724e-09	-9.89405e-10	-1.43105
160385992	chr6:160385992:GT:G	1.55624e-25	1.47824	-1.19203	6.48589e-11	-1.34991	-0.955002	1.45872e-09	-2.18693	-1.00276
160385995	chr6:160385995:A:C	1.58702e-26	-0.800558	-1.19623	2.60679e-11	-1.96515	-1.25127	1.27294e-09	-2.03799	-1.28793
160386129	chr6:160386129:C:T	1.33849e-25	1.465	-1.32953	5.33391e-11	-1.35732	-1.14314	1.21512e-09	-2.18998	-1.18244
160386138	chr6:160386138:T:C	2.77192e-26	-9.89405e-10	-1.43911	1.59874e-10	-9.89405e-10	-1.40274	8.3957e-09	-9.89405e-10	-1.43954
160386371	chr6:160386371:G:A	1.10747e-25	-1.59665	1.54267	3.59882e-10	-2.11106	1.5197	9.89752e-09	-2.31337	1.0384
160386680	chr6:160386680:C:T	2.59551e-26	-9.89405e-10	-1.50487	1.45637e-10	-9.89405e-10	-1.49601	7.87935e-09	-9.89405e-10	-1.50301
160386693	chr6:160386693:A:G	2.7499e-26	-9.89405e-10	-1.44709	1.58331e-10	-9.89405e-10	-1.41244	8.32914e-09	-9.89405e-10	-1.4475
160386921	chr6:160386921:C:T	2.59551e-26	-9.89405e-10	-1.50487	1.45637e-10	-9.89405e-10	-1.49601	7.87935e-09	-9.89405e-10	-1.50301
160387015	chr6:160387015:G:A	2.73692e-26	-9.89405e-10	-1.45182	1.5631e-10	-9.89405e-10	-1.42529	8.27225e-09	-9.89405e-10	-1.45435
160387116	chr6:160387116:C:T	1.55308e-26	-0.796425	-1.22198	2.54769e-11	-1.96444	-1.27492	1.24364e-09	-2.03923	-1.30999
160387160	chr6:160387160:C:T	2.82876e-26	-9.89405e-10	-1.41881	1.58531e-10	-9.89405e-10	-1.41118	8.66511e-09	-9.89405e-10	-1.40795
160387336	chr6:160387336:C:T	1.39262e-25	1.48475	-1.30963	5.54173e-11	-1.34702	-1.11522	1.25298e-09	-2.18572	-1.15601
160387415	chr6:160387415:C:T	4.1235e-27	-2.35915	-0.985388	3.91767e-10	0.592011	-1.09848	2.52587e-09	-1.56022	-1.08045
160387869	chr6:160387869:G:T	2.86334e-25	2.40797	-1.51204	2.68016e-11	-2.0691	-1.11957	1.15643e-09	-2.1901	-1.23182
160388074	chr6:160388074:G:A	1.20613e-26	-2.27124	-9.24033e-10	7.93945e-11	-2.1027	-9.24033e-10	6.58993e-09	-1.68171	-9.24033e-10
160388342	chr6:160388342:G:A	4.18e-25	-9.89405e-10	1.27425	2.5671e-09	-9.89405e-10	1.3734	1.26024e-07	-9.89405e-10	1.26922
160388592	chr6:160388592:G:A	3.60853e-27	-2.10541	-1.37252	6.06501e-11	-0.986662	-1.38535	9.24142e-10	-2.24909	-1.39705
160388671	chr6:160388671:G:T	2.59551e-26	-9.89405e-10	-1.50487	1.45637e-10	-9.89405e-10	-1.49601	7.87935e-09	-9.89405e-10	-1.50301
160389245	chr6:160389245:T:G	3.22457e-26	-9.89405e-10	-1.28785	1.8377e-10	-9.89405e-10	-1.26345	9.67029e-09	-9.89405e-10	-1.2982
160389477	chr6:160389477:A:G	3.24153e-26	-9.89405e-10	-1.28261	1.90645e-10	-9.89405e-10	-1.22672	9.7261e-09	-9.89405e-10	-1.29244
160389688	chr6:160389688:C:T	1.61823e-25	1.49912	-1.17385	6.687e-11	-1.34321	-0.931168	1.50037e-09	-2.18284	-0.978705
160390122	chr6:160390122:G:A	1.53646e-26	-0.76375	-1.26542	2.48461e-11	-1.95033	-1.3141	1.2155e-09	-2.02524	-1.34685
160390337	chr6:160390337:A:G	1.38641e-24	-9.89405e-10	2.47323	8.82355e-09	-9.89405e-10	2.60805	4.30256e-07	-9.89405e-10	2.49713
160390359	chr6:160390359:G:T	2.59554e-26	-9.89405e-10	-1.50486	1.4564e-10	-9.89405e-10	-1.49599	7.87943e-09	-9.89405e-10	-1.503
160391230	chr6:160391230:T:C	5.52124e-27	-1.57266	-1.47997	1.68097e-11	-2.17063	-1.48455	7.62727e-10	-2.32557	-1.51254
160391613	chr6:160391613:G:A	3.19573e-26	-9.89405e-10	-1.29684	1.88811e-10	-9.89405e-10	-1.23638	9.78232e-09	-9.89405e-10	-1.28668
160391748	chr6:160391748:G:T	2.45372e-27	-2.35122	-1.51241	1.45398e-11	-2.28394	-1.5163	7.68934e-10	-2.31566	-1.51435
160391887	chr6:160391887:A:C	3.22965e-26	-9.89405e-10	-1.28628	1.8986e-10	-9.89405e-10	-1.23085	9.69128e-09	-9.89405e-10	-1.29603
160392102	chr6:160392102:C:T	2.3031e-25	-9.89405e-10	0.678191	1.39976e-09	-9.89405e-10	0.766923	6.91994e-08	-9.89405e-10	0.669737
160392284	chr6:160392284:C:T	2.76423e-26	-9.89405e-10	-1.44189	1.59337e-10	-9.89405e-10	-1.40611	8.37244e-09	-9.89405e-10	-1.44231
160392376	chr6:160392376:A:G	1.02936e-25	-1.59249	1.46536	3.34212e-10	-2.10859	1.44324	9.20013e-09	-2.31463	0.966596
160392713	chr6:160392713:A:G	2.73144e-26	-9.89405e-10	-1.45382	1.55938e-10	-9.89405e-10	-1.42767	8.256e-09	-9.89405e-10	-1.45632
160392724	chr6:160392724:A:G	1.18297e-26	-0.8591	-1.43153	2.18885e-11	-2.0539	-1.33726	1.11085e-09	-2.08915	-1.37299
160393205	chr6:160393205:G:T	3.17855e-26	-9.89405e-10	-1.30223	1.87664e-10	-9.89405e-10	-1.24248	9.72854e-09	-9.89405e-10	-1.29219
160393535	chr6:160393535:C:T	3.12219e-26	-9.89405e-10	-1.32011	1.73802e-10	-9.89405e-10	-1.31922	9.24982e-09	-9.89405e-10	-1.34265
160393586	chr6:160393586:A:G	2.59689e-26	-9.89405e-10	-1.50434	1.45741e-10	-9.89405e-10	-1.4953	7.8839e-09	-9.89405e-10	-1.50243
160394031	chr6:160394031:G:A	3.00997e-26	-9.89405e-10	-1.35672	1.72108e-10	-9.89405e-10	-1.32901	9.12218e-09	-9.89405e-10	-1.35655
160394678	chr6:160394678:A:C	3.73535e-27	-2.3449	-1.09849	5.03694e-10	0.871473	-1.12663	2.82851e-09	-1.39811	-1.1294
160394838	chr6:160394838:C:T	3.69068e-26	-9.89405e-10	-1.15284	2.19149e-10	-9.89405e-10	-1.08738	1.13849e-08	-9.89405e-10	-1.13497
160394982	chr6:160394982:A:T	2.44335e-27	-2.35357	-1.51429	1.4433e-11	-2.29153	-1.51608	7.63677e-10	-2.32127	-1.5156
160395029	chr6:160395029:C:T	2.71048e-26	-9.89405e-10	-1.46152	1.545e-10	-9.89405e-10	-1.43694	8.1943e-09	-9.89405e-10	-1.46382
160395192	chr6:160395192:T:A	2.59551e-26	-9.89405e-10	-1.50487	1.45637e-10	-9.89405e-10	-1.49601	7.87935e-09	-9.89405e-10	-1.50301
160395328	chr6:160395328:C:A	2.29468e-25	-9.89405e-10	0.674526	1.39527e-09	-9.89405e-10	0.763712	6.89346e-08	-9.89405e-10	0.665904
160395377	chr6:160395377:T:C	1.19869e-26	-2.27742	-9.24033e-10	1.03749e-08	2.77001	-9.24033e-10	3.60697e-09	-2.28439	-9.24033e-10
160395934	chr6:160395934:A:G	3.09404e-26	-9.89405e-10	-1.32917	1.82036e-10	-9.89405e-10	-1.27292	9.46263e-09	-9.89405e-10	-1.31991
160396001	chr6:160396001:A:C	2.78024e-26	-9.89405e-10	-1.43611	1.53558e-10	-9.89405e-10	-1.44305	8.44114e-09	-9.89405e-10	-1.43414
160396462	chr6:160396462:C:T	2.71048e-26	-9.89405e-10	-1.46152	1.545e-10	-9.89405e-10	-1.43694	8.1943e-09	-9.89405e-10	-1.46382
160396769	chr6:160396769:A:G	1.10174e-25	-1.52772	1.46855	3.48321e-10	-2.07041	1.44641	9.09838e-09	-2.32866	0.9695
160397231	chr6:160397231:C:T	1.42473e-26	-0.801157	-1.30351	2.36391e-11	-1.96589	-1.34834	1.16183e-09	-2.03952	-1.37773
160397602	chr6:160397602:C:T	2.93561e-26	-9.89405e-10	-1.38173	1.6882e-10	-9.89405e-10	-1.3483	8.71376e-09	-9.89405e-10	-1.40235
160397673	chr6:160397673:G:A	3.0477e-24	-9.89405e-10	3.26091	1.97127e-08	-9.89405e-10	3.41189	9.6494e-07	-9.89405e-10	3.30481
160397838	chr6:160397838:C:T	2.57684e-26	-9.89405e-10	-1.51209	1.4416e-10	-9.89405e-10	-1.5062	7.81707e-09	-9.89405e-10	-1.51095
160398384	chr6:160398384:A:G	3.2937e-26	-9.89405e-10	-1.26664	1.91599e-10	-9.89405e-10	-1.22172	9.83277e-09	-9.89405e-10	-1.28153
160399132	chr6:160399132:A:G	2.82879e-26	-9.89405e-10	-1.4188	1.58534e-10	-9.89405e-10	-1.41116	8.66545e-09	-9.89405e-10	-1.40791
160399163	chr6:160399163:C:T	2.45236e-27	-2.35421	-1.50998	1.44077e-11	-2.29349	-1.51588	7.64881e-10	-2.32283	-1.51246
160399439	chr6:160399439:C:A	2.70645e-26	-9.89405e-10	-1.46301	1.54224e-10	-9.89405e-10	-1.43873	8.18236e-09	-9.89405e-10	-1.46527
160399911	chr6:160399911:A:C	2.82676e-26	-9.89405e-10	-1.41952	1.58416e-10	-9.89405e-10	-1.41191	8.65868e-09	-9.89405e-10	-1.40869
160399912	chr6:160399912:G:T	2.82876e-26	-9.89405e-10	-1.41881	1.58531e-10	-9.89405e-10	-1.41118	8.66511e-09	-9.89405e-10	-1.40795
160399946	chr6:160399946:G:A	1.67416e-25	1.5354	-1.17615	6.80538e-11	-1.32272	-0.934115	1.50649e-09	-2.17535	-0.98212
160401364	chr6:160401364:C:T	2.7396e-26	-9.89405e-10	-1.45084	1.56435e-10	-9.89405e-10	-1.42449	8.27864e-09	-9.89405e-10	-1.45358
160401643	chr6:160401643:A:G	2.08967e-25	2.07334	-1.4924	2.51712e-11	-1.91709	-1.33434	1.10753e-09	-2.06455	-1.40058
160401724	chr6:160401724:T:A	2.84741e-26	-1.41224	-9.24033e-10	2.4561e-10	-0.973384	-9.24033e-10	6.07285e-08	0.539159	-9.24033e-10
160401755	chr6:160401755:G:A	3.01439e-26	-9.89405e-10	-1.35525	1.72384e-10	-9.89405e-10	-1.3274	9.15128e-09	-9.89405e-10	-1.35336
160401893	chr6:160401893:A:G	1.6799e-25	1.5466	-1.18393	6.78258e-11	-1.31583	-0.944362	1.49636e-09	-2.17204	-0.99218
160402158	chr6:160402158:C:A	2.71048e-26	-9.89405e-10	-1.46152	1.545e-10	-9.89405e-10	-1.43694	8.1943e-09	-9.89405e-10	-1.46382
160402779	chr6:160402779:C:A	2.67189e-26	-9.89405e-10	-1.47586	1.51787e-10	-9.89405e-10	-1.45465	8.07864e-09	-9.89405e-10	-1.47803
160402887	chr6:160402887:G:T	2.56803e-26	-9.89405e-10	-1.51551	1.42749e-10	-9.89405e-10	-1.51604	7.78556e-09	-9.89405e-10	-1.51498
160402996	chr6:160402996:T:A	1.46944e-26	-1.57435	-0.499423	4.17537e-11	-2.13575	-0.609589	1.76231e-09	-2.31471	-0.685919
160403722	chr6:160403722:C:T	1.04936e-25	-1.58131	1.47342	3.41044e-10	-2.10246	1.45734	9.2178e-09	-2.31701	0.970886
160403779	chr6:160403779:CATCA:C	9.70166e-26	-1.51033	1.32398	3.03041e-10	-2.05997	1.29671	7.94222e-09	-2.33234	0.837281
160404221	chr6:160404221:C:A	2.57114e-26	-9.89405e-10	-1.5143	1.42751e-10	-9.89405e-10	-1.51603	7.81342e-09	-9.89405e-10	-1.51141
160404294	chr6:160404294:A:G	3.72294e-26	-9.89405e-10	-1.14414	2.11344e-10	-9.89405e-10	-1.12364	1.08463e-08	-9.89405e-10	-1.18343
160404477	chr6:160404477:T:C	2.82876e-26	-9.89405e-10	-1.41881	1.58531e-10	-9.89405e-10	-1.41118	8.66511e-09	-9.89405e-10	-1.40795
160404611	chr6:160404611:A:C	2.71048e-26	-9.89405e-10	-1.46152	1.545e-10	-9.89405e-10	-1.43694	8.1943e-09	-9.89405e-10	-1.46382
160404898	chr6:160404898:A:T	3.23637e-26	-1.2842	-9.24033e-10	2.68398e-10	-0.884659	-9.24033e-10	1.18482e-08	-1.09508	-9.24033e-10
160405013	chr6:160405013:A:G	1.36214e-25	1.37524	-1.22226	5.89626e-11	-1.40469	-0.995539	1.37553e-09	-2.20845	-1.03996
160405063	chr6:160405063:T:C	1.5673e-25	1.51904	-1.22576	6.32243e-11	-1.33076	-0.999681	1.41093e-09	-2.17839	-1.04462
160405311	chr6:160405311:A:G	6.93315e-26	-9.89405e-10	-0.522337	3.72566e-10	-9.89405e-10	-0.556715	2.18437e-08	-9.89405e-10	-0.483341
160405746	chr6:160405746:A:C	2.62465e-26	-9.89405e-10	-1.4937	1.47723e-10	-9.89405e-10	-1.48179	7.97372e-09	-9.89405e-10	-1.4911
160406038	chr6:160406038:G:T	2.5711e-26	-9.89405e-10	-1.51432	1.43983e-10	-9.89405e-10	-1.50743	7.78058e-09	-9.89405e-10	-1.51562
160406638	chr6:160406638:C:T	1.64021e-25	1.52128	-1.18252	6.68551e-11	-1.33215	-0.94245	1.48888e-09	-2.17916	-0.990072
160406733	chr6:160406733:C:T	2.57482e-26	-9.89405e-10	-1.51287	1.44393e-10	-9.89405e-10	-1.50459	7.78782e-09	-9.89405e-10	-1.51469
160406781	chr6:160406781:A:G	3.08975e-26	-9.89405e-10	-1.33056	1.75552e-10	-9.89405e-10	-1.30919	9.42447e-09	-9.89405e-10	-1.32395
160407927	chr6:160407927:T:C	6.7912e-26	-9.89405e-10	-0.543024	3.87284e-10	-9.89405e-10	-0.517971	2.04603e-08	-9.89405e-10	-0.54877
160407948	chr6:160407948:G:A	3.14292e-26	-9.89405e-10	-1.3135	1.77468e-10	-9.89405e-10	-1.29834	9.84353e-09	-9.89405e-10	-1.28044
160408486	chr6:160408486:T:C	1.02627e-25	-1.5955	1.46536	3.3359e-10	-2.11045	1.44324	9.20695e-09	-2.31389	0.966596
160408951	chr6:160408951:A:G	2.59368e-26	-9.89405e-10	-1.50557	1.45509e-10	-9.89405e-10	-1.49689	7.87378e-09	-9.89405e-10	-1.50372
160409386	chr6:160409386:G:A	4.17718e-27	-2.36052	-0.97108	3.55392e-10	0.480164	-1.08407	2.4316e-09	-1.61229	-1.06642
160409560	chr6:160409560:T:C	2.77788e-26	-9.89405e-10	-1.43696	1.55568e-10	-9.89405e-10	-1.43005	8.50059e-09	-9.89405e-10	-1.42712
160409591	chr6:160409591:C:T	2.61115e-26	-9.89405e-10	-1.49886	1.44352e-10	-9.89405e-10	-1.50488	7.89148e-09	-9.89405e-10	-1.50147
160409787	chr6:160409787:G:A	2.86145e-25	-9.89405e-10	0.895264	1.63447e-09	-9.89405e-10	0.921946	8.80383e-08	-9.89405e-10	0.910517
160409815	chr6:160409815:T:C	2.71048e-26	-9.89405e-10	-1.46152	1.545e-10	-9.89405e-10	-1.43694	8.1943e-09	-9.89405e-10	-1.46382
160409911	chr6:160409911:G:A	3.20402e-26	-9.89405e-10	-1.29424	1.89397e-10	-9.89405e-10	-1.23328	9.79626e-09	-9.89405e-10	-1.28525
160410157	chr6:160410157:C:T	2.82377e-26	-9.89405e-10	-1.42058	1.58241e-10	-9.89405e-10	-1.41301	8.64897e-09	-9.89405e-10	-1.40982
160410269	chr6:160410269:G:A	2.46764e-27	-2.35005	-1.50792	1.45953e-11	-2.28108	-1.51534	7.7317e-10	-2.31346	-1.51105
160410481	chr6:160410481:G:T	3.18402e-26	-9.89405e-10	-1.30051	1.7329e-10	-9.89405e-10	-1.32216	9.66778e-09	-9.89405e-10	-1.29846
160410858	chr6:160410858:C:T	2.4831e-27	-2.35432	-1.49741	1.44815e-11	-2.29384	-1.51041	7.72414e-10	-2.32309	-1.5024
160410907	chr6:160410907:T:G	2.4568e-27	-2.35944	-1.50294	1.41345e-11	-2.31522	-1.51329	7.57005e-10	-2.33857	-1.50707
160411118	chr6:160411118:C:G	5.85547e-27	-1.57552	-1.41834	1.88762e-11	-2.10203	-1.4372	7.94785e-10	-2.32077	-1.47617
160411434	chr6:160411434:A:G	2.446e-27	-2.35506	-1.51172	1.43615e-11	-2.29631	-1.51627	7.62059e-10	-2.32494	-1.51404
160412305	chr6:160412305:A:G	2.44888e-27	-2.35465	-1.51096	1.43825e-11	-2.29494	-1.51618	7.63277e-10	-2.32391	-1.51348
160412596	chr6:160412596:T:C	1.44237e-25	-9.89405e-10	0.210223	8.78587e-10	-9.89405e-10	0.301185	4.35556e-08	-9.89405e-10	0.206783
160412632	chr6:160412632:C:T	3.70809e-25	2.57387	-1.41942	1.80281e-11	-2.11293	-1.47227	8.55875e-10	-2.22055	-1.50234
160412882	chr6:160412882:G:C	3.15006e-26	-1.31123	-9.24033e-10	2.606e-10	-0.914144	-9.24033e-10	1.15113e-08	-1.12392	-9.24033e-10
160413434	chr6:160413434:C:A	2.45926e-27	-2.35426	-1.50711	1.44168e-11	-2.29366	-1.51507	7.66301e-10	-2.32296	-1.51047
160413483	chr6:160413483:T:C	3.73819e-25	2.56437	-1.40183	1.7803e-11	-2.11321	-1.48455	8.50304e-10	-2.22073	-1.50868
160413506	chr6:160413506:A:G	2.45947e-27	-2.35436	-1.50693	1.44133e-11	-2.29397	-1.515	7.66237e-10	-2.32319	-1.51033
160413796	chr6:160413796:T:C	1.20465e-26	-0.821813	-1.45065	2.65781e-11	-1.68446	-1.51258	7.50067e-10	-2.34215	-1.5127
160414160	chr6:160414160:C:A	4.6004e-25	2.6283	-1.25822	1.70403e-11	-2.12527	-1.51628	8.427e-10	-2.22962	-1.50878
160414411	chr6:160414411:T:C	2.45814e-27	-2.35472	-1.50711	1.43953e-11	-2.29516	-1.51507	7.65449e-10	-2.32408	-1.51047
160414497	chr6:160414497:A:G	1.17984e-25	-1.58936	1.59868	3.80706e-10	-2.10883	1.57372	1.03658e-08	-2.31511	1.08637
160414897	chr6:160414897:G:A	2.65468e-25	-9.89405e-10	0.82026	1.62708e-09	-9.89405e-10	0.917412	8.00402e-08	-9.89405e-10	0.815273
160415225	chr6:160415225:C:T	2.736e-26	-9.89405e-10	-1.45215	1.56254e-10	-9.89405e-10	-1.42565	8.26675e-09	-9.89405e-10	-1.45501
160415374	chr6:160415374:T:C	1.16815e-25	-1.59932	1.59868	3.79159e-10	-2.1129	1.57372	1.03895e-08	-2.31282	1.08637
160415971	chr6:160415971:T:C	2.51444e-27	-2.33225	-1.50694	1.52188e-11	-2.23953	-1.51508	7.99149e-10	-2.28067	-1.51079
160416452	chr6:160416452:TTTAAGGC:T	1.15804e-25	-0.00933611	-9.24033e-10	4.39068e-10	-0.392477	-9.24033e-10	1.87859e-08	-0.634151	-9.24033e-10
160416496	chr6:160416496:A:G	2.34876e-26	-1.60476	-9.24033e-10	1.08725e-10	-1.7883	-9.24033e-10	5.34835e-09	-1.89047	-9.24033e-10
160416535	chr6:160416535:G:A	4.26829e-27	-2.33867	-0.971353	4.54997e-10	0.71948	-1.07632	2.9927e-09	-1.40922	-1.06186
160416555	chr6:160416555:G:A	2.6397e-26	-9.89405e-10	-1.48799	1.45033e-10	-9.89405e-10	-1.50017	8.01073e-09	-9.89405e-10	-1.48647
160416895	chr6:160416895:A:G	2.57889e-26	-9.89405e-10	-1.51129	1.44338e-10	-9.89405e-10	-1.50497	7.82378e-09	-9.89405e-10	-1.51009
160417311	chr6:160417311:G:C	4.27432e-26	-9.89405e-10	-1.00603	2.44392e-10	-9.89405e-10	-0.978355	1.29513e-08	-9.89405e-10	-1.00606
160417350	chr6:160417350:G:A	2.92163e-26	-9.89405e-10	-1.38651	1.66622e-10	-9.89405e-10	-1.3614	8.77239e-09	-9.89405e-10	-1.39565
160417616	chr6:160417616:G:A	1.13858e-25	-1.48654	1.46026	3.65385e-10	-2.04532	1.46914	9.02029e-09	-2.33876	0.970981
160417974	chr6:160417974:T:C	3.25818e-26	-9.89405e-10	-1.27748	1.77015e-10	-9.89405e-10	-1.3009	9.88598e-09	-9.89405e-10	-1.27614
160418179	chr6:160418179:C:A	2.01497e-26	-0.285007	-1.47304	2.27653e-11	-1.85423	-1.49767	1.29694e-09	-1.80902	-1.49823
160418181	chr6:160418181:A:G	3.4081e-26	-9.89405e-10	-1.2325	1.79918e-10	-9.89405e-10	-1.28463	1.00703e-08	-9.89405e-10	-1.25766
160418318	chr6:160418318:C:T	5.99347e-25	1.90644	-0.271832	3.10863e-11	-1.98227	-1.05809	1.54766e-09	-2.18033	-0.950177
160419372	chr6:160419372:T:G	2.97521e-26	-2.21036	0.842028	1.95631e-10	-2.0958	0.894904	1.02377e-08	-2.10461	0.863435
160419388	chr6:160419388:A:G	6.26763e-26	-9.89405e-10	-0.623253	3.29551e-10	-9.89405e-10	-0.679399	1.92196e-08	-9.89405e-10	-0.611326
160419643	chr6:160419643:C:A	5.01369e-26	-9.89405e-10	-0.846478	2.99679e-10	-9.89405e-10	-0.774419	1.54396e-08	-9.89405e-10	-0.83032
160419890	chr6:160419890:A:T	2.62187e-26	-9.89405e-10	-1.49476	1.48585e-10	-9.89405e-10	-1.47598	7.92014e-09	-9.89405e-10	-1.49785
160419898	chr6:160419898:G:A	4.88685e-26	-9.89405e-10	-0.872103	2.56578e-10	-9.89405e-10	-0.929696	1.44647e-08	-9.89405e-10	-0.895542
160420036	chr6:160420036:G:A	2.38153e-26	-2.21183	0.620926	1.56629e-10	-2.09822	0.674968	8.20734e-09	-2.1065	0.644272
160420665	chr6:160420665:G:T	3.95066e-26	-9.89405e-10	-1.08477	2.06011e-10	-9.89405e-10	-1.1492	1.16027e-08	-9.89405e-10	-1.11602
160420897	chr6:160420897:T:C	2.4596e-24	-9.89405e-10	3.04652	1.59075e-08	-9.89405e-10	3.19742	7.66839e-07	-9.89405e-10	3.07502
160420997	chr6:160420997:C:G	1.87723e-25	-9.89405e-10	0.473732	1.08555e-09	-9.89405e-10	0.512716	5.73341e-08	-9.89405e-10	0.48164
160421179	chr6:160421179:C:T	3.02689e-27	-2.30925	-1.34445	9.60169e-10	1.62923	-1.23925	3.51066e-09	-1.05474	-1.25671
160421219	chr6:160421219:C:T	4.43906e-26	-9.89405e-10	-0.968209	2.33677e-10	-9.89405e-10	-1.02319	1.31283e-08	-9.89405e-10	-0.992486
160421428	chr6:160421428:A:G	2.58008e-26	-9.89405e-10	-1.51083	1.42879e-10	-9.89405e-10	-1.51513	7.78147e-09	-9.89405e-10	-1.51551
160421505	chr6:160421505:T:C	1.35022e-25	1.66012	-1.51592	2.73399e-11	-1.90426	-1.26452	1.08357e-09	-2.12988	-1.35712
160421539	chr6:160421539:C:T	1.86504e-26	-1.83537	-9.24033e-10	8.26173e-11	-2.06291	-9.24033e-10	4.6219e-09	-2.03645	-9.24033e-10
160421591	chr6:160421591:G:A	1.66146e-24	-9.89405e-10	2.65421	1.06873e-08	-9.89405e-10	2.79968	5.22421e-07	-9.89405e-10	2.69122
160421675	chr6:160421675:G:A	1.3378e-26	-2.16763	-9.24033e-10	7.88255e-11	-2.10989	-9.24033e-10	4.88017e-09	-1.98208	-9.24033e-10
160421693	chr6:160421693:A:G	6.56383e-27	-1.79539	-1.08427	1.77045e-08	4.4192	-1.11476	1.3122e-08	0.181463	-1.17443
160422623	chr6:160422623:A:G	1.79029e-26	-1.87627	-9.24033e-10	7.55962e-11	-2.15172	-9.24033e-10	3.96473e-09	-2.18982	-9.24033e-10
160422733	chr6:160422733:G:A	3.36483e-26	-9.89405e-10	-1.24527	1.81681e-10	-9.89405e-10	-1.27488	1.00223e-08	-9.89405e-10	-1.26244
160422896	chr6:160422896:T:C	3.81239e-26	-9.89405e-10	-1.12039	1.99809e-10	-9.89405e-10	-1.17977	1.12121e-08	-9.89405e-10	-1.15026
160423056	chr6:160423056:C:T	4.50794e-26	-9.89405e-10	-0.952811	2.37018e-10	-9.89405e-10	-1.00899	1.33204e-08	-9.89405e-10	-0.977958
160423157	chr6:160423157:G:T	4.43131e-26	-9.89405e-10	-0.969956	2.33211e-10	-9.89405e-10	-1.02518	1.3098e-08	-9.89405e-10	-0.994793
160424003	chr6:160424003:G:A	1.61983e-22	8.59687	-1.36286	2.70404e-11	-1.81435	-1.36545	1.58954e-09	-1.70432	-1.39949
160424187	chr6:160424187:T:C	6.17357e-25	-1.17286	2.83707	1.8202e-09	-1.81699	2.84656	3.07143e-08	-2.36045	2.21792
160424258	chr6:160424258:T:G	2.4703e-27	-2.36012	-1.49677	1.39495e-11	-2.34259	-1.4991	7.51594e-10	-2.36041	-1.4924
160424793	chr6:160424793:T:G	5.64704e-26	-9.89405e-10	-0.727518	3.34057e-10	-9.89405e-10	-0.665819	1.79688e-08	-9.89405e-10	-0.678619
160425897	chr6:160425897:C:T	1.18926e-26	-2.28532	-9.24033e-10	7.27021e-11	-2.19076	-9.24033e-10	4.06356e-09	-2.1652	-9.24033e-10
160425937	chr6:160425937:G:A	4.50167e-26	-9.89405e-10	-0.954202	2.50706e-10	-9.89405e-10	-0.952848	1.3537e-08	-9.89405e-10	-0.961827
160426340	chr6:160426340:G:A	8.47526e-27	-1.8961	-0.727983	5.74359e-11	-1.71915	-0.707312	3.08696e-09	-1.71636	-0.723712
160426389	chr6:160426389:C:T	7.56272e-26	-9.89405e-10	-0.43542	4.1167e-10	-9.89405e-10	-0.456907	2.37015e-08	-9.89405e-10	-0.401718
160426726	chr6:160426726:A:G	4.19663e-26	-9.89405e-10	-1.02437	2.36658e-10	-9.89405e-10	-1.01051	1.27984e-08	-9.89405e-10	-1.01793
160426837	chr6:160426837:T:C	2.34531e-26	-1.60623	-9.24033e-10	7.9665e-11	-2.0993	-9.24033e-10	6.49292e-09	-1.69654	-9.24033e-10
160426954	chr6:160426954:T:C	5.70223e-25	-1.13848	2.72327	1.65987e-09	-1.79553	2.7329	2.76445e-08	-2.35982	2.112
160427135	chr6:160427135:A:C	8.26503e-25	2.48037	-0.524398	1.5543e-10	-0.777221	-0.653715	2.54884e-09	-1.85671	-0.774905
160427882	chr6:160427882:T:C	1.59489e-26	-1.99185	-9.24033e-10	1.03403e-10	-1.8385	-9.24033e-10	5.67648e-09	-1.83092	-9.24033e-10
160428108	chr6:160428108:A:T	7.12408e-26	1.02011	-1.51528	3.37979e-11	-1.67848	-1.27825	1.28879e-09	-1.94549	-1.36806
160428809	chr6:160428809:C:T	4.6727e-26	-9.89405e-10	-0.916914	2.46007e-10	-9.89405e-10	-0.97177	1.38614e-08	-9.89405e-10	-0.938148
160429241	chr6:160429241:C:T	1.78952e-25	1.92397	-1.49808	3.24436e-11	-1.96705	-1.03058	1.25848e-09	-2.1624	-1.17495
160429959	chr6:160429959:G:A	1.88428e-24	-9.89405e-10	2.78007	1.21102e-08	-9.89405e-10	2.92467	5.99557e-07	-9.89405e-10	2.82894
160430162	chr6:160430162:G:T	1.97949e-26	-1.77581	-9.24033e-10	8.07704e-11	-2.08552	-9.24033e-10	4.23405e-09	-2.1241	-9.24033e-10
160430209	chr6:160430209:TTAA:T	1.29508e-26	-1.94931	-0.250764	8.54666e-11	-1.79287	-0.236136	4.55382e-09	-1.78836	-0.262933
160430436	chr6:160430436:T:TC	2.85203e-26	-9.89405e-10	-1.41062	1.5393e-10	-9.89405e-10	-1.44064	8.61461e-09	-9.89405e-10	-1.4138
160430690	chr6:160430690:C:A	2.11694e-24	-9.89405e-10	2.89649	1.36267e-08	-9.89405e-10	3.04266	6.70324e-07	-9.89405e-10	2.94051
160430691	chr6:160430691:T:G	3.58069e-24	-9.89405e-10	3.42208	2.32693e-08	-9.89405e-10	3.57776	1.15685e-06	-9.89405e-10	3.4862
160431241	chr6:160431241:CAGCACAGATATAG:C	1.26723e-25	0.0807643	-9.24033e-10	4.83888e-10	-0.295277	-9.24033e-10	2.07379e-08	-0.535292	-9.24033e-10
160431407	chr6:160431407:G:A	8.61509e-26	-9.89405e-10	-0.305136	4.67886e-10	-9.89405e-10	-0.328906	2.71644e-08	-9.89405e-10	-0.265347
160431478	chr6:160431478:C:A	2.08878e-24	-9.89405e-10	2.8831	1.34489e-08	-9.89405e-10	3.02952	6.65302e-07	-9.89405e-10	2.93299
160431727	chr6:160431727:C:T	3.44725e-26	-9.89405e-10	-1.22107	1.89883e-10	-9.89405e-10	-1.23072	1.05836e-08	-9.89405e-10	-1.20795
160432009	chr6:160432009:T:A	3.66218e-26	-9.89405e-10	-1.16059	1.96968e-10	-9.89405e-10	-1.19409	1.08933e-08	-9.89405e-10	-1.17911
160432545	chr6:160432545:AGCC:A	4.3558e-26	-9.89405e-10	-0.987142	2.53076e-10	-9.89405e-10	-0.943441	1.37747e-08	-9.89405e-10	-0.944422
160432897	chr6:160432897:A:G	5.83001e-27	-2.17276	-0.825453	4.03521e-09	2.43927	-0.61359	9.73412e-09	-0.603132	-0.688486
160433095	chr6:160433095:C:T	5.58866e-26	-9.89405e-10	-0.737912	2.96888e-10	-9.89405e-10	-0.783774	1.71774e-08	-9.89405e-10	-0.72366
160433106	chr6:160433106:G:T	3.78653e-25	-0.436296	1.61168	6.9319e-10	-1.48674	1.55092	9.89425e-09	-2.32791	1.05261
160433722	chr6:160433722:A:T	1.34963e-26	-2.15882	-9.24033e-10	6.30257e-11	-2.33359	-9.24033e-10	3.82864e-09	-2.22475	-9.24033e-10
160433989	chr6:160433989:A:T	6.1005e-27	-2.11429	-0.838576	5.25869e-09	2.71794	-0.627429	1.1411e-08	-0.430542	-0.702139
160434131	chr6:160434131:T:C	2.793e-26	-9.89405e-10	-1.43153	1.59165e-10	-9.89405e-10	-1.40719	8.52629e-09	-9.89405e-10	-1.4241
160434169	chr6:160434169:T:C	4.00478e-25	-0.405345	1.63677	7.25615e-10	-1.46569	1.57558	1.01696e-08	-2.3237	1.07585
160434201	chr6:160434201:T:C	5.5798e-27	-1.76898	-1.2731	1.84807e-11	-2.27846	-1.28194	1.01766e-09	-2.21393	-1.33581
160435422	chr6:160435422:T:C	2.78496e-26	-9.89405e-10	-1.43442	1.50979e-10	-9.89405e-10	-1.45999	8.42719e-09	-9.89405e-10	-1.43579
160435811	chr6:160435811:C:T	2.63512e-25	1.94957	-1.1367	1.96825e-11	-2.09406	-1.40334	9.63474e-10	-2.22878	-1.37568
160435974	chr6:160435974:G:A	1.05088e-26	-1.95582	-0.453196	7.11988e-11	-1.78851	-0.42314	3.80266e-09	-1.78628	-0.445278
160436036	chr6:160436036:G:C	1.446e-25	-9.89405e-10	0.212735	8.4069e-10	-9.89405e-10	0.257093	4.42058e-08	-9.89405e-10	0.221602
160436283	chr6:160436283:T:C	1.51823e-25	0.185951	0.0755265	1.16926e-10	-1.63323	-0.0823574	6.43018e-09	-1.5981	-0.108156
160436755	chr6:160436755:A:G	3.16548e-26	-9.89405e-10	-1.30635	1.73913e-10	-9.89405e-10	-1.31858	9.67522e-09	-9.89405e-10	-1.29769
160436917	chr6:160436917:A:C	7.1168e-27	-1.98036	-0.81842	4.89612e-11	-1.80112	-0.784978	2.58657e-09	-1.81231	-0.804616
160437156	chr6:160437156:G:A	6.18764e-26	0.879829	-1.51593	1.68254e-11	-2.28501	-1.36923	9.23495e-10	-2.23625	-1.41059
160437480	chr6:160437480:C:T	4.73821e-24	-9.89405e-10	3.70218	3.08083e-08	-9.89405e-10	3.85841	1.50602e-06	-9.89405e-10	3.74997
160437560	chr6:160437560:T:C	2.64408e-26	-9.89405e-10	-1.48633	1.44566e-10	-9.89405e-10	-1.5034	8.0081e-09	-9.89405e-10	-1.4868
160438005	chr6:160438005:G:C	3.17302e-26	-9.89405e-10	-1.30397	1.68867e-10	-9.89405e-10	-1.34802	9.57977e-09	-9.89405e-10	-1.3076
160438059	chr6:160438059:G:A	2.77192e-26	-9.89405e-10	-1.43911	1.50833e-10	-9.89405e-10	-1.46096	8.3099e-09	-9.89405e-10	-1.44981
160438646	chr6:160438646:T:C	8.43616e-24	-9.89405e-10	4.27905	5.55347e-08	-9.89405e-10	4.44763	2.74325e-06	-9.89405e-10	4.34964
160439064	chr6:160439064:A:T	1.27183e-26	-2.2182	-9.24033e-10	7.48254e-11	-2.16197	-9.24033e-10	4.60594e-09	-2.03991	-9.24033e-10
160439122	chr6:160439122:A:G	7.48125e-26	-0.423698	-0.0225524	8.34342e-11	-1.94127	-0.111797	4.16391e-09	-1.90942	-0.231383
160439398	chr6:160439398:C:T	5.77726e-27	-1.49323	-1.51407	1.40753e-11	-2.34925	-1.48346	7.76867e-10	-2.33159	-1.48815
160439422	chr6:160439422:A:G	2.66317e-26	-9.89405e-10	-1.47913	1.45518e-10	-9.89405e-10	-1.49683	7.98233e-09	-9.89405e-10	-1.49002
160440263	chr6:160440263:G:C	5.48548e-24	-9.89405e-10	3.84862	3.57592e-08	-9.89405e-10	4.00743	1.74648e-06	-9.89405e-10	3.8981
160440266	chr6:160440266:G:A	2.81349e-26	-9.89405e-10	-1.42423	1.5758e-10	-9.89405e-10	-1.4172	8.37709e-09	-9.89405e-10	-1.44175
160440671	chr6:160440671:A:T	5.61744e-27	-1.5227	-1.51266	1.41961e-11	-2.34544	-1.47872	7.84961e-10	-2.32583	-1.48354
160440730	chr6:160440730:A:G	2.57507e-26	-9.89405e-10	-1.51278	1.42717e-10	-9.89405e-10	-1.51627	7.8074e-09	-9.89405e-10	-1.51218
160440852	chr6:160440852:G:A	2.62655e-26	-9.89405e-10	-1.49298	1.46516e-10	-9.89405e-10	-1.49	7.97778e-09	-9.89405e-10	-1.49059
160441302	chr6:160441302:C:G	2.87991e-26	-9.89405e-10	-1.40089	1.53842e-10	-9.89405e-10	-1.4412	8.69006e-09	-9.89405e-10	-1.40507
160441455	chr6:160441455:T:C	3.6207e-27	-2.09377	-1.3808	1.61969e-11	-2.2517	-1.44061	1.02093e-09	-2.16216	-1.38438
160441547	chr6:160441547:T:C	2.75008e-26	-9.89405e-10	-1.44702	1.5596e-10	-9.89405e-10	-1.42753	8.36717e-09	-9.89405e-10	-1.44294
160441938	chr6:160441938:T:A	5.48548e-24	-9.89405e-10	3.84862	3.57592e-08	-9.89405e-10	4.00743	1.74648e-06	-9.89405e-10	3.8981
160441966	chr6:160441966:G:A	5.47965e-24	-9.89405e-10	3.84756	3.57218e-08	-9.89405e-10	4.00639	1.74456e-06	-9.89405e-10	3.897
160442091	chr6:160442091:A:C	3.41619e-27	-2.11331	-1.4194	1.55549e-11	-2.26406	-1.46869	9.65871e-10	-2.17905	-1.42293
160442293	chr6:160442293:G:A	9.70942e-26	-9.89405e-10	-0.185554	5.25287e-10	-9.89405e-10	-0.213185	2.87011e-08	-9.89405e-10	-0.210321
160442300	chr6:160442300:A:G	1.11015e-26	-1.46303	-0.891129	2.8466e-11	-2.17166	-0.956761	1.25849e-09	-2.28944	-1.0479
160442500	chr6:160442500:T:C	7.94568e-26	0.948562	-1.33458	1.46263e-11	-2.28346	-1.51085	8.22975e-10	-2.24727	-1.51481
160442972	chr6:160442972:T:C	1.24302e-23	-9.89405e-10	4.66665	8.16187e-08	-9.89405e-10	4.83268	3.97173e-06	-9.89405e-10	4.7197
160443086	chr6:160443086:T:G	6.0998e-26	-9.89405e-10	-0.650395	3.58169e-10	-9.89405e-10	-0.596125	1.91466e-08	-9.89405e-10	-0.615132
160443158	chr6:160443158:G:C	2.72158e-26	-9.89405e-10	-1.45744	1.48215e-10	-9.89405e-10	-1.47847	8.21015e-09	-9.89405e-10	-1.46188
160443462	chr6:160443462:C:T	2.58486e-26	-9.89405e-10	-1.50898	1.45457e-10	-9.89405e-10	-1.49725	7.83837e-09	-9.89405e-10	-1.50822
160443726	chr6:160443726:A:G	2.61655e-26	-9.89405e-10	-1.49679	1.47895e-10	-9.89405e-10	-1.48063	7.92324e-09	-9.89405e-10	-1.49745
160443964	chr6:160443964:T:G	2.73403e-26	-9.89405e-10	-1.45288	1.48775e-10	-9.89405e-10	-1.4747	8.24689e-09	-9.89405e-10	-1.45742
160444023	chr6:160444023:G:A	1.10351e-24	-0.545868	2.79089	2.03919e-09	-1.56631	2.70949	2.64244e-08	-2.34027	2.0473
160444224	chr6:160444224:A:G	2.58048e-26	-9.89405e-10	-1.51067	1.44961e-10	-9.89405e-10	-1.50067	7.82189e-09	-9.89405e-10	-1.51033
160444354	chr6:160444354:AAAAT:A	2.84337e-26	-9.89405e-10	-1.41366	1.53234e-10	-9.89405e-10	-1.44516	8.40839e-09	-9.89405e-10	-1.43803
160444450	chr6:160444450:G:A	2.72531e-26	-9.89405e-10	-1.45607	1.52688e-10	-9.89405e-10	-1.44874	8.31158e-09	-9.89405e-10	-1.44961
160444587	chr6:160444587:G:C	6.45352e-26	-0.536284	-0.057741	6.73073e-11	-2.03079	-0.237075	3.89247e-09	-1.98674	-0.221469
160444613	chr6:160444613:G:C	8.55136e-26	1.15414	-1.4667	1.63543e-11	-2.25417	-1.42847	8.2419e-10	-2.27579	-1.48482
160445220	chr6:160445220:G:T	1.20339e-23	-9.89405e-10	4.63424	7.89435e-08	-9.89405e-10	4.79936	3.84717e-06	-9.89405e-10	4.68784
160446127	chr6:160446127:G:A	8.979e-26	1.12015	-1.38391	1.51663e-11	-2.25796	-1.5001	8.02539e-10	-2.27122	-1.51601
160446595	chr6:160446595:A:G	3.33641e-26	-9.89405e-10	-1.25376	1.78481e-10	-9.89405e-10	-1.29265	9.99515e-09	-9.89405e-10	-1.26516
160447089	chr6:160447089:G:A	1.14036e-26	-2.32731	-9.24033e-10	7.34565e-11	-2.18044	-9.24033e-10	6.00681e-09	-1.77436	-9.24033e-10
160447437	chr6:160447437:T:C	6.97065e-25	-9.89405e-10	1.78564	3.97909e-09	-9.89405e-10	1.81168	2.1407e-07	-9.89405e-10	1.79905
160447439	chr6:160447439:G:A	3.71936e-26	-9.89405e-10	-1.1451	1.97395e-10	-9.89405e-10	-1.19192	1.1105e-08	-9.89405e-10	-1.15986
160447636	chr6:160447636:A:G	8.59139e-26	1.07775	-1.38564	1.50606e-11	-2.26555	-1.4995	8.08731e-10	-2.26363	-1.51592
160447655	chr6:160447655:GC:G	8.53121e-26	1.0688	-1.38372	1.5027e-11	-2.26709	-1.50019	8.09929e-10	-2.26204	-1.51602
160447669	chr6:160447669:G:A	5.34079e-27	-1.57159	-1.51427	1.3811e-11	-2.34029	-1.51137	7.69211e-10	-2.3161	-1.51354
160447870	chr6:160447870:G:A	2.58722e-26	-9.89405e-10	-1.50807	1.44775e-10	-9.89405e-10	-1.50195	7.87972e-09	-9.89405e-10	-1.50296
160447953	chr6:160447953:A:C	3.3215e-26	-9.89405e-10	-1.25823	1.82837e-10	-9.89405e-10	-1.26853	9.93146e-09	-9.89405e-10	-1.27155
160447996	chr6:160447996:A:G	2.75721e-26	-9.89405e-10	-1.44443	1.48049e-10	-9.89405e-10	-1.47959	8.24036e-09	-9.89405e-10	-1.45821
160448281	chr6:160448281:A:C	2.61695e-26	-9.89405e-10	-1.49664	1.46866e-10	-9.89405e-10	-1.48761	7.99268e-09	-9.89405e-10	-1.48873
160448676	chr6:160448676:ATTCT:A	9.1604e-26	1.23481	-1.47857	1.68911e-11	-2.23751	-1.41283	8.20684e-10	-2.28977	-1.47511
160448747	chr6:160448747:T:C	2.85663e-26	-9.89405e-10	-1.40901	1.52923e-10	-9.89405e-10	-1.4472	8.50576e-09	-9.89405e-10	-1.42651
160449412	chr6:160449412:A:G	3.73923e-27	-2.09975	-1.34261	1.68973e-11	-2.24407	-1.4059	1.02828e-09	-2.17203	-1.36733
160449444	chr6:160449444:A:C	7.79539e-26	-0.557555	0.152438	1.33219e-10	-1.59415	0.00901679	2.85379e-09	-2.34013	-0.178484
160449618	chr6:160449618:C:T	3.8499e-26	-9.89405e-10	-1.1106	1.99061e-10	-9.89405e-10	-1.18352	1.10882e-08	-9.89405e-10	-1.16138
160450438	chr6:160450438:G:C	2.65036e-26	-9.89405e-10	-1.48396	1.49541e-10	-9.89405e-10	-1.46956	8.05867e-09	-9.89405e-10	-1.48051
160450504	chr6:160450504:G:A	6.61905e-27	-1.92044	-0.950843	4.60156e-11	-1.72823	-0.919923	2.42772e-09	-1.74115	-0.939152
160450527	chr6:160450527:G:T	7.89549e-26	-0.528133	0.135774	1.33527e-10	-1.57591	-0.00691271	2.81875e-09	-2.33756	-0.1934
160451119	chr6:160451119:C:T	4.1814e-25	1.20283	0.0717496	3.19252e-11	-2.24083	-0.772905	1.94252e-09	-2.28452	-0.618753
160451301	chr6:160451301:C:T	2.69486e-26	-9.89405e-10	-1.4673	1.50891e-10	-9.89405e-10	-1.46057	8.21388e-09	-9.89405e-10	-1.46143
160451513	chr6:160451513:T:C	5.09062e-26	-9.89405e-10	-0.831252	2.77244e-10	-9.89405e-10	-0.852233	1.58327e-08	-9.89405e-10	-0.80518
160451577	chr6:160451577:C:T	1.4418e-26	-2.09276	-9.24033e-10	1.05993e-10	-1.81375	-9.24033e-10	9.95776e-09	-1.2689	-9.24033e-10
160451616	chr6:160451616:T:C	3.11124e-25	-9.89405e-10	0.978957	1.9131e-09	-9.89405e-10	1.07935	9.93874e-08	-9.89405e-10	1.03177
160451620	chr6:160451620:G:A	1.03707e-25	1.25149	-1.37116	1.54899e-11	-2.23271	-1.50423	7.84813e-10	-2.29326	-1.5163
160451754	chr6:160451754:C:G	6.02082e-27	-1.45019	-1.51583	1.37105e-11	-2.3539	-1.50507	7.53834e-10	-2.33912	-1.51072
160451947	chr6:160451947:G:A	2.63951e-26	-9.89405e-10	-1.48806	1.4845e-10	-9.89405e-10	-1.47688	8.09392e-09	-9.89405e-10	-1.47614
160452133	chr6:160452133:C:T	2.60352e-26	-9.89405e-10	-1.50179	1.46905e-10	-9.89405e-10	-1.48734	7.89344e-09	-9.89405e-10	-1.50122
160452265	chr6:160452265:A:G	6.03841e-27	-1.49711	-1.46599	8.53877e-11	-0.540981	-1.48895	6.69494e-09	-0.187756	-1.47815
160452332	chr6:160452332:C:T	3.05773e-26	-9.89405e-10	-1.34098	1.6211e-10	-9.89405e-10	-1.38886	9.08526e-09	-9.89405e-10	-1.3606
160452553	chr6:160452553:A:AATT	3.03511e-26	-9.89405e-10	-1.3484	1.6108e-10	-9.89405e-10	-1.39523	9.02543e-09	-9.89405e-10	-1.36721
160452850	chr6:160452850:C:T	2.85683e-26	-9.89405e-10	-1.40894	1.57325e-10	-9.89405e-10	-1.41882	8.68888e-09	-9.89405e-10	-1.40521
160453000	chr6:160453000:C:T	7.92177e-26	-0.389036	-9.24033e-10	2.72042e-10	-0.871175	-9.24033e-10	1.63664e-08	-0.772022	-9.24033e-10
160453019	chr6:160453019:T:C	2.8125e-26	-9.89405e-10	-1.42458	1.54957e-10	-9.89405e-10	-1.43398	8.55031e-09	-9.89405e-10	-1.42129
160453178	chr6:160453178:C:T	4.34491e-26	-9.89405e-10	-0.989646	2.41792e-10	-9.89405e-10	-0.989051	1.30223e-08	-9.89405e-10	-1.0006
160453181	chr6:160453181:C:A	1.13558e-26	-1.98573	-0.345774	8.23676e-11	-1.7702	-0.295734	4.06792e-09	-1.80637	-0.35775
160453349	chr6:160453349:T:A	3.71361e-26	-9.89405e-10	-1.14665	1.97108e-10	-9.89405e-10	-1.19338	1.10889e-08	-9.89405e-10	-1.16131
160453509	chr6:160453509:G:A	2.66464e-26	-9.89405e-10	-1.47858	1.49072e-10	-9.89405e-10	-1.4727	8.11299e-09	-9.89405e-10	-1.47379
160453557	chr6:160453557:A:G	4.83009e-26	-9.89405e-10	-0.883785	2.81609e-10	-9.89405e-10	-0.83661	1.5333e-08	-9.89405e-10	-0.837249
160453645	chr6:160453645:C:A	1.50417e-26	-1.9014	-0.149012	1.08582e-10	-1.68025	-0.109369	5.2796e-09	-1.71472	-0.18868
160453705	chr6:160453705:G:A	2.58107e-26	-9.89405e-10	-1.51045	1.45014e-10	-9.89405e-10	-1.5003	7.8237e-09	-9.89405e-10	-1.5101
160453923	chr6:160453923:G:A	3.43127e-26	-9.89405e-10	-1.22572	1.83147e-10	-9.89405e-10	-1.26684	1.02673e-08	-9.89405e-10	-1.23829
160453977	chr6:160453977:G:A	1.25226e-23	-9.89405e-10	4.67405	8.18642e-08	-9.89405e-10	4.83569	3.996e-06	-9.89405e-10	4.72579
160454117	chr6:160454117:C:T	1.31213e-23	-9.89405e-10	4.72075	8.58575e-08	-9.89405e-10	4.88331	4.18575e-06	-9.89405e-10	4.77219
160455258	chr6:160455258:T:C	5.19541e-27	-1.60301	-1.51045	1.38258e-11	-2.33579	-1.5148	7.72695e-10	-2.30926	-1.51586
160455324	chr6:160455324:A:G	5.84342e-27	-2.04123	-0.954687	8.63464e-11	-1.21358	-0.805183	6.05776e-09	-0.916104	-0.84981
160455362	chr6:160455362:T:C	9.42192e-27	-1.1986	-1.3196	2.25672e-11	-2.00147	-1.35916	8.37428e-10	-2.34924	-1.39544
160456109	chr6:160456109:C:T	4.00843e-27	-2.3397	-1.03313	4.31797e-11	-1.80192	-0.909838	3.0576e-09	-1.51885	-0.930771
160456608	chr6:160456608:G:A	3.6186e-27	-1.96004	-1.51511	1.59474e-11	-2.2143	-1.49353	9.32707e-10	-2.1383	-1.49862
160456974	chr6:160456974:T:C	2.48667e-26	-1.54771	-9.24033e-10	1.07396e-10	-1.80061	-9.24033e-10	5.89514e-09	-1.79313	-9.24033e-10
160457046	chr6:160457046:G:A	9.44707e-24	-9.89405e-10	4.39222	6.16547e-08	-9.89405e-10	4.55217	3.02915e-06	-9.89405e-10	4.44878
160457929	chr6:160457929:G:A	2.68956e-26	-9.89405e-10	-1.46927	1.50601e-10	-9.89405e-10	-1.4625	8.18906e-09	-9.89405e-10	-1.46446
160457961	chr6:160457961:T:A	1.0825e-26	-1.81181	-0.56757	8.16471e-11	-1.54812	-0.526608	4.00042e-09	-1.59791	-0.582943
160458565	chr6:160458565:A:G	9.42481e-26	-9.89405e-10	-0.215305	5.42882e-10	-9.89405e-10	-0.180238	2.85854e-08	-9.89405e-10	-0.21436
160458599	chr6:160458599:T:C	7.88849e-26	-0.13	-0.263246	7.2779e-11	-1.81639	-0.373309	4.13207e-09	-1.77803	-0.370443
160458945	chr6:160458945:G:A	2.6103e-26	-9.89405e-10	-1.49919	1.46394e-10	-9.89405e-10	-1.49083	7.96936e-09	-9.89405e-10	-1.49165
160459043	chr6:160459043:G:A	2.87556e-26	-9.89405e-10	-1.4024	1.55649e-10	-9.89405e-10	-1.42953	8.68571e-09	-9.89405e-10	-1.40558
160459462	chr6:160459462:G:A	2.7136e-26	-9.89405e-10	-1.46037	1.52041e-10	-9.89405e-10	-1.45298	8.26541e-09	-9.89405e-10	-1.45518
160459541	chr6:160459541:ACAT:A	1.31616e-23	-9.89405e-10	4.72382	8.61168e-08	-9.89405e-10	4.88633	4.19896e-06	-9.89405e-10	4.77534
160459645	chr6:160459645:T:G	1.1117e-26	-1.81175	-0.541006	8.38949e-11	-1.54807	-0.499497	4.10761e-09	-1.59788	-0.556537
160459975	chr6:160459975:G:A	2.6103e-26	-9.89405e-10	-1.49919	1.46394e-10	-9.89405e-10	-1.49083	7.96936e-09	-9.89405e-10	-1.49165
160460406	chr6:160460406:T:C	1.26766e-23	-9.89405e-10	4.68628	8.29034e-08	-9.89405e-10	4.8483	4.04362e-06	-9.89405e-10	4.73764
160460476	chr6:160460476:G:A	1.39435e-25	-0.395543	0.571908	2.29184e-10	-1.48157	0.438963	4.23684e-09	-2.32239	0.198948
160460679	chr6:160460679:C:T	2.56787e-26	-9.89405e-10	-1.51557	1.442e-10	-9.89405e-10	-1.50593	7.79918e-09	-9.89405e-10	-1.51324
160461017	chr6:160461017:C:T	1.05695e-26	-1.88151	-0.521752	7.87232e-11	-1.6314	-0.479794	3.85365e-09	-1.68068	-0.537554
160461557	chr6:160461557:A:G	7.47411e-27	-1.2888	-1.46099	1.18268e-10	-0.219026	-1.48515	9.4337e-09	0.150663	-1.47363
160462262	chr6:160462262:T:C	8.96163e-26	1.19996	-1.46566	1.65294e-11	-2.23945	-1.43254	8.09881e-10	-2.29032	-1.4878
160462740	chr6:160462740:T:C	1.09432e-26	-1.81059	-0.557928	8.25762e-11	-1.5466	-0.51681	4.04468e-09	-1.5965	-0.573353
160463068	chr6:160463068:G:A	4.40015e-27	-1.94961	-1.32998	6.90467e-11	-1.01757	-1.22477	4.78355e-09	-0.732047	-1.27002
160463243	chr6:160463243:C:T	1.01535e-25	1.16595	-1.30679	1.51796e-11	-2.2418	-1.51538	7.95276e-10	-2.28671	-1.50961
160463272	chr6:160463272:G:A	1.14184e-26	-2.32601	-9.24033e-10	7.38905e-11	-2.17455	-9.24033e-10	6.0571e-09	-1.76602	-9.24033e-10
160464918	chr6:160464918:T:C	2.5734e-26	-9.89405e-10	-1.51342	1.42886e-10	-9.89405e-10	-1.51508	7.78209e-09	-9.89405e-10	-1.51543
160465760	chr6:160465760:C:G	3.8807e-26	-9.89405e-10	-1.10263	2.05405e-10	-9.89405e-10	-1.15215	1.15779e-08	-9.89405e-10	-1.11816
160466055	chr6:160466055:T:C	1.069e-26	-2.00552	-0.386405	7.47298e-11	-1.80683	-0.356419	3.67367e-09	-1.84001	-0.42605
160466212	chr6:160466212:T:G	2.57364e-26	-9.89405e-10	-1.51333	1.42781e-10	-9.89405e-10	-1.51582	7.77988e-09	-9.89405e-10	-1.51571
160466799	chr6:160466799:G:A	1.12134e-26	-1.99519	-0.348939	7.94038e-11	-1.7846	-0.317987	3.88756e-09	-1.81848	-0.390989
160467074	chr6:160467074:T:C	2.61798e-26	-9.89405e-10	-1.49625	1.46923e-10	-9.89405e-10	-1.48722	7.99747e-09	-9.89405e-10	-1.48813
160467352	chr6:160467352:C:T	5.16587e-26	-9.89405e-10	-0.816578	2.79358e-10	-9.89405e-10	-0.844635	1.60537e-08	-9.89405e-10	-0.791317
160467576	chr6:160467576:T:A	4.10233e-26	-9.89405e-10	-1.0471	2.16337e-10	-9.89405e-10	-1.10029	1.22341e-08	-9.89405e-10	-1.06303
160467755	chr6:160467755:G:A	1.24798e-23	-9.89405e-10	4.67063	8.15871e-08	-9.89405e-10	4.8323	3.97568e-06	-9.89405e-10	4.7207
160468603	chr6:160468603:C:T	5.97247e-27	-2.01131	-0.962761	4.07972e-11	-1.83764	-0.930881	2.14917e-09	-1.85158	-0.950593
160468751	chr6:160468751:T:C	4.03275e-27	-1.98974	-1.37705	6.03415e-11	-1.08482	-1.29229	4.20678e-09	-0.806786	-1.32377
160468784	chr6:160468784:T:C	7.67569e-24	-9.89405e-10	4.18458	4.97462e-08	-9.89405e-10	4.33756	2.43573e-06	-9.89405e-10	4.23075
160468859	chr6:160468859:C:G	4.55421e-26	-9.89405e-10	-0.942598	2.40106e-10	-9.89405e-10	-0.996051	1.34681e-08	-9.89405e-10	-0.96693
160468866	chr6:160468866:T:C	7.17292e-24	-9.89405e-10	4.11683	4.64462e-08	-9.89405e-10	4.26892	2.27287e-06	-9.89405e-10	4.16154
160469199	chr6:160469199:C:T	5.93191e-27	-2.1342	-0.846689	4.96927e-11	-2.22449	-0.346779	5.55374e-09	-1.37135	-0.481429
160469810	chr6:160469810:A:T	9.25265e-24	5.74337	-1.37194	1.39942e-11	-2.35909	-1.4794	7.60909e-10	-2.35593	-1.48456
160470199	chr6:160470199:T:C	1.18728e-26	-2.28699	-9.24033e-10	6.38617e-11	-2.32041	-9.24033e-10	3.39449e-09	-2.3451	-9.24033e-10
160470326	chr6:160470326:A:G	2.63984e-26	-9.89405e-10	-1.48793	1.49766e-10	-9.89405e-10	-1.46806	8.01974e-09	-9.89405e-10	-1.48535
160470590	chr6:160470590:T:C	2.30034e-26	-1.74016	0.114565	1.66955e-10	-1.50738	0.147977	8.28397e-09	-1.5291	0.0761726
160470865	chr6:160470865:C:A	1.65405e-25	0.347162	-9.24033e-10	1.34265e-09	0.725272	-9.24033e-10	2.86603e-07	2.09084	-9.24033e-10
160470949	chr6:160470949:A:G	3.23168e-26	-9.89405e-10	-1.28565	1.83195e-10	-9.89405e-10	-1.26658	9.91876e-09	-9.89405e-10	-1.27283
160471016	chr6:160471016:T:C	1.81638e-26	-1.58422	-0.277582	1.34946e-10	-1.33866	-0.233592	6.96426e-09	-1.3531	-0.273361
160471209	chr6:160471209:C:T	9.28325e-24	5.79712	-1.42239	1.37059e-11	-2.35771	-1.5016	7.47099e-10	-2.35384	-1.50498
160471596	chr6:160471596:C:T	2.16036e-26	-1.78652	0.0981472	1.55511e-10	-1.56179	0.13138	7.7244e-09	-1.58283	0.0599616
160471880	chr6:160471880:C:A	4.62208e-26	-9.89405e-10	-0.927807	2.46673e-10	-9.89405e-10	-0.969066	1.3353e-08	-9.89405e-10	-0.975517
160472882	chr6:160472882:TTAAG:T	2.23171e-26	-1.71095	0.0550667	1.62123e-10	-1.47663	0.0878556	8.06173e-09	-1.49735	0.0172194
160472974	chr6:160472974:T:G	6.57042e-27	-1.70532	-1.17334	2.3055e-11	-2.36024	-0.979009	2.25346e-09	-1.77471	-0.980076
160473097	chr6:160473097:C:T	2.62965e-26	-9.89405e-10	-1.4918	1.47061e-10	-9.89405e-10	-1.48628	7.98294e-09	-9.89405e-10	-1.48995
160473242	chr6:160473242:A:G	1.16068e-25	-9.89405e-10	-0.00705827	6.47754e-10	-9.89405e-10	-0.00361886	3.48626e-08	-9.89405e-10	-0.0158419
160473258	chr6:160473258:T:C	5.4124e-26	-9.89405e-10	-0.769958	2.80772e-10	-9.89405e-10	-0.839588	1.6167e-08	-9.89405e-10	-0.784283
160473333	chr6:160473333:T:C	9.27786e-26	0.0845877	-0.315608	5.13653e-11	-2.14585	-0.392322	2.10438e-09	-2.35238	-0.470855
160473416	chr6:160473416:A:G	1.1803e-26	-2.29288	-9.24033e-10	7.11631e-11	-2.21216	-9.24033e-10	3.99648e-09	-2.18184	-9.24033e-10
160473459	chr6:160473459:A:C	4.51163e-26	-9.89405e-10	-0.951992	2.36706e-10	-9.89405e-10	-1.01031	1.38712e-08	-9.89405e-10	-0.937442
160473661	chr6:160473661:T:C	1.60651e-25	0.317998	-9.24033e-10	5.31588e-10	-0.201262	-9.24033e-10	2.16517e-08	-0.492171	-9.24033e-10
160474024	chr6:160474024:TA:T	3.94392e-26	-9.89405e-10	-1.08648	2.27411e-10	-9.89405e-10	-1.05037	1.22719e-08	-9.89405e-10	-1.05994
160474097	chr6:160474097:T:C	2.19494e-25	0.584403	0.0456858	5.98294e-11	-2.35507	-0.0305604	5.2824e-09	-1.82108	-0.0817978
160474429	chr6:160474429:C:T	2.43409e-27	-2.35614	-1.51552	1.76205e-11	-2.09192	-1.51614	1.32252e-09	-1.77173	-1.51599
160474753	chr6:160474753:T:C	2.58963e-26	-9.89405e-10	-1.50714	1.43396e-10	-9.89405e-10	-1.51152	7.82965e-09	-9.89405e-10	-1.50934
160475399	chr6:160475399:A:C	2.52297e-25	0.715346	0.0540241	6.00478e-11	-2.35932	-0.0226732	5.64316e-09	-1.76231	-0.0745042
160475555	chr6:160475555:A:C	7.86294e-24	5.62565	-1.41697	1.37013e-11	-2.36022	-1.49942	7.45174e-10	-2.3583	-1.5031
160476489	chr6:160476489:G:T	2.56721e-26	-9.89405e-10	-1.51583	1.43298e-10	-9.89405e-10	-1.5122	7.81726e-09	-9.89405e-10	-1.51092
160476815	chr6:160476815:A:G	2.59777e-26	-9.89405e-10	-1.504	1.45568e-10	-9.89405e-10	-1.49648	7.92338e-09	-9.89405e-10	-1.49744
160476840	chr6:160476840:C:A	1.04604e-25	-0.325166	0.214109	2.00739e-10	-1.76889	0.593769	5.97133e-09	-2.32116	0.540873
160477099	chr6:160477099:C:T	2.7164e-26	-9.89405e-10	-1.45934	1.52612e-10	-9.89405e-10	-1.44923	8.29183e-09	-9.89405e-10	-1.45198
160477609	chr6:160477609:A:G	7.617e-26	-0.28944	-0.138828	9.81072e-11	-1.51071	-0.380363	2.37357e-09	-2.30484	-0.398014
160477667	chr6:160477667:G:A	2.71153e-26	-9.89405e-10	-1.46114	1.52304e-10	-9.89405e-10	-1.45125	8.27505e-09	-9.89405e-10	-1.45401
160477775	chr6:160477775:A:G	5.88761e-26	-9.89405e-10	-0.6858	3.20439e-10	-9.89405e-10	-0.707439	1.75053e-08	-9.89405e-10	-0.704752
160477799	chr6:160477799:G:A	2.55249e-27	-2.3451	-1.47907	1.9183e-11	-2.03918	-1.48393	1.47651e-09	-1.68132	-1.49626
160477814	chr6:160477814:A:T	1.35554e-26	-2.15445	-9.24033e-10	8.57742e-11	-2.02541	-9.24033e-10	4.85013e-09	-1.98825	-9.24033e-10
160477918	chr6:160477918:T:C	2.81965e-26	-9.89405e-10	-1.42204	1.58596e-10	-9.89405e-10	-1.41077	8.61328e-09	-9.89405e-10	-1.41395
160478017	chr6:160478017:C:CA	2.53633e-27	-2.35567	-1.47485	1.43805e-11	-2.32945	-1.48181	8.65926e-10	-2.25689	-1.45432
160478035	chr6:160478035:T:G	7.0327e-26	-9.89405e-10	-0.50808	3.82006e-10	-9.89405e-10	-0.531694	2.08747e-08	-9.89405e-10	-0.528719
160478106	chr6:160478106:G:A	2.57487e-23	5.3949	-9.24033e-10	3.89264e-07	6.39488	-9.24033e-10	1.32595e-05	5.92521	-9.24033e-10
160478216	chr6:160478216:G:A	2.61975e-26	-9.89405e-10	-1.49557	1.48182e-10	-9.89405e-10	-1.47869	7.95339e-09	-9.89405e-10	-1.49366
160478255	chr6:160478255:A:ACTT	3.0475e-26	-1.68297	0.338643	2.24137e-10	-1.43987	0.374996	1.10218e-08	-1.46329	0.295917
160478595	chr6:160478595:G:A	2.5742e-26	-9.89405e-10	-1.51311	1.43414e-10	-9.89405e-10	-1.5114	7.79833e-09	-9.89405e-10	-1.51335
160478648	chr6:160478648:TC:T	2.58391e-26	-9.89405e-10	-1.50935	1.44715e-10	-9.89405e-10	-1.50237	7.8782e-09	-9.89405e-10	-1.50316
160478684	chr6:160478684:G:T	2.57513e-26	-9.89405e-10	-1.51275	1.44277e-10	-9.89405e-10	-1.5054	7.8803e-09	-9.89405e-10	-1.50289
160480107	chr6:160480107:A:C	2.93084e-26	-9.89405e-10	-1.38336	1.65489e-10	-9.89405e-10	-1.36823	8.97458e-09	-9.89405e-10	-1.37286
160480329	chr6:160480329:T:C	2.83457e-26	-9.89405e-10	-1.41676	1.59736e-10	-9.89405e-10	-1.40361	8.6711e-09	-9.89405e-10	-1.40726
160480379	chr6:160480379:G:A	3.8341e-26	0.0227238	-1.13744	7.22754e-10	1.26115	-1.15522	6.66365e-08	1.82157	-1.18957
160480859	chr6:160480859:G:A	1.34223e-23	-9.89405e-10	4.74344	8.78373e-08	-9.89405e-10	4.90611	4.24841e-06	-9.89405e-10	4.78704
160480896	chr6:160480896:C:T	2.81135e-27	-2.21295	-1.51463	1.41113e-11	-2.32816	-1.50199	7.85552e-10	-2.3005	-1.50812
160481237	chr6:160481237:G:A	2.67526e-27	-2.27975	-1.49744	1.39297e-11	-2.34185	-1.50125	8.18771e-10	-2.25926	-1.50794
160481455	chr6:160481455:C:T	1.3733e-23	-9.89405e-10	4.76632	8.98893e-08	-9.89405e-10	4.9292	4.34627e-06	-9.89405e-10	4.80982
160482109	chr6:160482109:A:T	2.58704e-26	-9.89405e-10	-1.50814	1.43174e-10	-9.89405e-10	-1.51307	7.80187e-09	-9.89405e-10	-1.51289
160482146	chr6:160482146:C:A	2.64735e-27	-2.28551	-1.50217	1.39123e-11	-2.33892	-1.50544	8.21748e-10	-2.2526	-1.51098
160482389	chr6:160482389:G:A	3.22293e-26	-1.28836	-9.24033e-10	1.36358e-10	-1.56185	-9.24033e-10	5.76677e-09	-1.81514	-9.24033e-10
160482590	chr6:160482590:G:A	2.758e-27	-2.28926	-1.45747	1.45203e-11	-2.33657	-1.46501	8.53908e-10	-2.24667	-1.47852
160482749	chr6:160482749:G:C	2.73108e-26	-9.89405e-10	-1.45395	1.53565e-10	-9.89405e-10	-1.443	8.31331e-09	-9.89405e-10	-1.4494
160483037	chr6:160483037:G:A	2.43504e-26	-1.52817	-0.0405141	1.83235e-10	-1.27359	0.00722322	9.39787e-09	-1.29072	-0.0360484
160483224	chr6:160483224:C:G	1.57368e-25	0.969782	-0.672429	2.96468e-11	-2.35999	-0.727786	3.15722e-09	-1.65967	-0.757894
160483665	chr6:160483665:C:T	3.12268e-26	-1.63862	0.318663	2.3379e-10	-1.38776	0.36505	1.14877e-08	-1.41374	0.287763
160484383	chr6:160484383:A:G	6.22528e-26	-0.999103	0.36907	1.25491e-10	-1.86997	0.225074	3.65483e-09	-2.35917	0.0879619
160484603	chr6:160484603:T:C	5.79097e-26	-9.89405e-10	-0.702351	3.40313e-10	-9.89405e-10	-0.647265	1.81494e-08	-9.89405e-10	-0.66862
160484836	chr6:160484836:C:T	3.18023e-27	-2.15575	-1.44854	1.61164e-11	-2.29627	-1.40102	8.91243e-10	-2.26212	-1.42028
160485054	chr6:160485054:G:A	6.00521e-23	7.6291	-1.38737	1.59174e-11	-2.22428	-1.48543	9.0356e-10	-2.17758	-1.49109
160485216	chr6:160485216:A:G	2.6556e-26	-9.89405e-10	-1.48198	1.48643e-10	-9.89405e-10	-1.47558	7.96214e-09	-9.89405e-10	-1.49256
160485408	chr6:160485408:A:G	3.78945e-25	-0.550591	1.72675	7.04803e-10	-1.57462	1.65541	1.07873e-08	-2.34394	1.15505
160485566	chr6:160485566:T:C	9.79652e-26	-9.89405e-10	-0.176624	5.82579e-10	-9.89405e-10	-0.109666	3.06489e-08	-9.89405e-10	-0.144657
160485589	chr6:160485589:C:T	4.17957e-26	-9.89405e-10	-1.02844	2.19162e-10	-9.89405e-10	-1.08732	1.24798e-08	-9.89405e-10	-1.04315
160485883	chr6:160485883:G:T	1.18543e-25	-9.89405e-10	0.0140396	7.08113e-10	-9.89405e-10	0.0854728	3.71686e-08	-9.89405e-10	0.0482089
160485890	chr6:160485890:G:T	3.62739e-26	-1.17014	-9.24033e-10	1.26715e-10	-1.63519	-9.24033e-10	6.51363e-09	-1.69336	-9.24033e-10
160485895	chr6:160485895:G:A	1.17667e-25	-9.89405e-10	0.00661981	7.02808e-10	-9.89405e-10	0.0779535	3.68891e-08	-9.89405e-10	0.0406605
160485948	chr6:160485948:A:G	1.21268e-25	-9.89405e-10	0.0367705	7.24791e-10	-9.89405e-10	0.108753	3.80328e-08	-9.89405e-10	0.0711929
160485977	chr6:160485977:G:GA	9.29584e-26	-9.89405e-10	-0.229083	5.52052e-10	-9.89405e-10	-0.163489	2.90651e-08	-9.89405e-10	-0.197718
160486038	chr6:160486038:C:T	1.06727e-25	-9.89405e-10	-0.09096	6.35986e-10	-9.89405e-10	-0.0219534	3.34254e-08	-9.89405e-10	-0.057939
160486102	chr6:160486102:C:T	6.67903e-23	7.55855	-1.21047	1.77675e-11	-2.22367	-1.37609	1.02412e-09	-2.15485	-1.38857
160486188	chr6:160486188:A:G	1.01793e-25	-9.89405e-10	-0.138297	6.05896e-10	-9.89405e-10	-0.0704226	3.18625e-08	-9.89405e-10	-0.105825
160486313	chr6:160486313:T:C	1.08961e-25	-9.89405e-10	-0.070248	6.49122e-10	-9.89405e-10	-0.00150973	3.41223e-08	-9.89405e-10	-0.0373038
160486384	chr6:160486384:A:C	1.25344e-25	-9.89405e-10	0.0698291	7.49594e-10	-9.89405e-10	0.142401	3.93251e-08	-9.89405e-10	0.104607
160486392	chr6:160486392:T:C	1.24362e-25	-9.89405e-10	0.0619624	7.43597e-10	-9.89405e-10	0.134369	3.90134e-08	-9.89405e-10	0.0966511
160486393	chr6:160486393:G:A	1.25514e-25	-9.89405e-10	0.0711781	7.50609e-10	-9.89405e-10	0.143754	3.938e-08	-9.89405e-10	0.106003
160486434	chr6:160486434:G:A	1.01938e-25	-9.89405e-10	-0.136874	6.06625e-10	-9.89405e-10	-0.0692199	3.19136e-08	-9.89405e-10	-0.104222
160486522	chr6:160486522:G:C	3.53344e-26	-1.59933	0.402952	2.66099e-10	-1.34201	0.448751	1.30366e-08	-1.36745	0.367954
160486687	chr6:160486687:A:G	1.01436e-25	-9.89405e-10	-0.141803	6.03567e-10	-9.89405e-10	-0.0742737	3.17501e-08	-9.89405e-10	-0.109359
160486746	chr6:160486746:A:C	1.23126e-25	-9.89405e-10	0.0519742	7.37961e-10	-9.89405e-10	0.126761	3.86377e-08	-9.89405e-10	0.0869746
160486778	chr6:160486778:C:T	1.45314e-25	-9.89405e-10	0.217661	8.7667e-10	-9.89405e-10	0.299	4.57619e-08	-9.89405e-10	0.256198
160486824	chr6:160486824:A:G	6.38868e-26	-9.89405e-10	-0.604124	3.74965e-10	-9.89405e-10	-0.550297	1.99164e-08	-9.89405e-10	-0.57571
160486990	chr6:160486990:C:T	6.79137e-26	-9.89405e-10	-0.542999	3.99249e-10	-9.89405e-10	-0.487546	2.11948e-08	-9.89405e-10	-0.5135
160487000	chr6:160487000:C:A	6.49219e-26	-9.89405e-10	-0.588051	3.81172e-10	-9.89405e-10	-0.533879	2.02472e-08	-9.89405e-10	-0.559238
160487017	chr6:160487017:T:G	5.87937e-26	-9.89405e-10	-0.687202	3.20264e-10	-9.89405e-10	-0.707984	1.76183e-08	-9.89405e-10	-0.698317
160487042	chr6:160487042:C:T	6.79137e-26	-9.89405e-10	-0.542999	3.99249e-10	-9.89405e-10	-0.487546	2.11948e-08	-9.89405e-10	-0.5135
160487046	chr6:160487046:CT:C	6.79137e-26	-9.89405e-10	-0.542999	3.99249e-10	-9.89405e-10	-0.487546	2.11948e-08	-9.89405e-10	-0.5135
160487052	chr6:160487052:A:G	4.32362e-25	1.38275	-0.0747242	5.27535e-11	-2.35475	-0.156748	3.51612e-09	-2.07341	-0.236484
160487068	chr6:160487068:C:T	6.78558e-26	-9.89405e-10	-0.54385	3.98903e-10	-9.89405e-10	-0.488411	2.11764e-08	-9.89405e-10	-0.51437
160487077	chr6:160487077:A:G	6.79706e-26	-9.89405e-10	-0.54216	3.99597e-10	-9.89405e-10	-0.486674	2.12126e-08	-9.89405e-10	-0.512659
160487290	chr6:160487290:T:C	6.73106e-26	-9.89405e-10	-0.551919	3.95642e-10	-9.89405e-10	-0.496621	2.10013e-08	-9.89405e-10	-0.52267
160487335	chr6:160487335:T:G	2.60359e-26	-9.89405e-10	-1.50176	1.43792e-10	-9.89405e-10	-1.50876	7.83648e-09	-9.89405e-10	-1.50847
160487394	chr6:160487394:G:A	6.79137e-26	-9.89405e-10	-0.542999	3.99249e-10	-9.89405e-10	-0.487546	2.11948e-08	-9.89405e-10	-0.5135
160487486	chr6:160487486:T:C	6.73379e-26	-9.89405e-10	-0.551513	3.95769e-10	-9.89405e-10	-0.4963	2.10124e-08	-9.89405e-10	-0.522143
160487815	chr6:160487815:T:G	6.87021e-26	-9.89405e-10	-0.531456	4.04055e-10	-9.89405e-10	-0.475579	2.14465e-08	-9.89405e-10	-0.501691
160487818	chr6:160487818:T:C	6.87359e-26	-9.89405e-10	-0.530964	4.04264e-10	-9.89405e-10	-0.475063	2.14571e-08	-9.89405e-10	-0.501202
160487821	chr6:160487821:C:T	9.33928e-27	-1.94065	-0.586356	4.40072e-11	-2.13842	-0.554353	2.54318e-09	-2.06921	-0.564636
160488035	chr6:160488035:C:T	6.02809e-26	-9.89405e-10	-0.662221	3.54028e-10	-9.89405e-10	-0.607755	1.88366e-08	-9.89405e-10	-0.631452
160488095	chr6:160488095:A:T	6.08756e-26	-9.89405e-10	-0.652403	3.56902e-10	-9.89405e-10	-0.599668	1.89671e-08	-9.89405e-10	-0.624547
160488671	chr6:160488671:T:C	6.88589e-26	-9.89405e-10	-0.529177	4.05011e-10	-9.89405e-10	-0.473216	2.14962e-08	-9.89405e-10	-0.499377
160488764	chr6:160488764:C:T	6.87021e-26	-9.89405e-10	-0.531456	4.04055e-10	-9.89405e-10	-0.475579	2.14465e-08	-9.89405e-10	-0.501691
160488790	chr6:160488790:T:C	5.61156e-26	-2.12304	1.38921	4.16973e-10	-1.94291	1.4988	1.95867e-08	-1.98819	1.39578
160488816	chr6:160488816:A:C	2.83966e-26	-9.89405e-10	-1.41497	1.55546e-10	-9.89405e-10	-1.43019	8.54402e-09	-9.89405e-10	-1.42202
160488964	chr6:160488964:T:C	3.89456e-26	-1.52209	0.423021	2.97675e-10	-1.24888	0.467756	1.45597e-08	-1.27491	0.38591
160489075	chr6:160489075:T:TTTCC	6.20997e-26	-2.08063	1.44814	4.68013e-10	-1.88745	1.55882	2.1881e-08	-1.93641	1.45478
160489250	chr6:160489250:A:G	1.11402e-26	-2.35068	-9.24033e-10	1.46305e-08	3.11373	-9.24033e-10	4.26887e-09	-2.11591	-9.24033e-10
160489386	chr6:160489386:C:A	2.62913e-26	-9.89405e-10	-1.492	1.45041e-10	-9.89405e-10	-1.50011	7.94976e-09	-9.89405e-10	-1.49411
160489431	chr6:160489431:C:T	6.88071e-26	-9.89405e-10	-0.529929	4.04725e-10	-9.89405e-10	-0.473923	2.14771e-08	-9.89405e-10	-0.500269
160489445	chr6:160489445:A:G	2.78869e-26	-9.89405e-10	-1.43308	1.61502e-10	-9.89405e-10	-1.39262	8.72932e-09	-9.89405e-10	-1.40057
160489485	chr6:160489485:T:A	1.23091e-26	-2.2509	-9.24033e-10	6.13899e-11	-2.35988	-9.24033e-10	3.47794e-09	-2.32082	-9.24033e-10
160489661	chr6:160489661:C:T	7.16495e-26	-9.89405e-10	-0.48945	4.21963e-10	-9.89405e-10	-0.432212	2.2384e-08	-9.89405e-10	-0.45891
160489867	chr6:160489867:C:T	2.69238e-27	-2.26743	-1.50338	1.37787e-11	-2.3482	-1.50581	8.26547e-10	-2.27164	-1.48612
160490021	chr6:160490021:C:T	1.38543e-25	-0.705085	0.87503	2.80161e-10	-1.67324	0.831477	4.6098e-09	-2.35606	0.316993
160490173	chr6:160490173:C:A	4.80092e-26	-9.89405e-10	-0.889843	2.50782e-10	-9.89405e-10	-0.952547	1.43313e-08	-9.89405e-10	-0.904808
160490389	chr6:160490389:A:G	5.81486e-26	-2.08692	1.38869	4.36907e-10	-1.89562	1.49821	2.04591e-08	-1.94413	1.3953
160490443	chr6:160490443:C:T	2.58347e-26	-9.89405e-10	-1.50952	1.43125e-10	-9.89405e-10	-1.51341	7.81976e-09	-9.89405e-10	-1.5106
160490598	chr6:160490598:GAAGA:G	1.36698e-23	-9.89405e-10	4.76171	8.94721e-08	-9.89405e-10	4.92455	4.32617e-06	-9.89405e-10	4.80518
160490650	chr6:160490650:A:G	1.96321e-25	0.701653	-0.183136	6.56762e-11	-2.26396	-0.0284289	3.61071e-09	-2.25959	-0.0237597
160490903	chr6:160490903:T:C	2.97396e-26	-1.42652	0.0577638	2.1934e-10	-1.19339	0.106885	1.11803e-08	-1.21353	0.0604314
160490984	chr6:160490984:G:A	5.20182e-27	-2.18783	-0.924392	3.57826e-11	-2.02789	-0.871777	1.79857e-09	-2.05212	-0.928147
160491014	chr6:160491014:G:A	2.58968e-26	-9.89405e-10	-1.50712	1.43359e-10	-9.89405e-10	-1.51178	7.83712e-09	-9.89405e-10	-1.50838
160491023	chr6:160491023:A:C	5.18313e-27	-2.18823	-0.927593	3.56447e-11	-2.02842	-0.875104	1.79192e-09	-2.05263	-0.931344
160491084	chr6:160491084:CT:C	7.11058e-26	-9.89405e-10	-0.497066	4.18591e-10	-9.89405e-10	-0.440236	2.22083e-08	-9.89405e-10	-0.46679
160491356	chr6:160491356:C:T	6.87021e-26	-9.89405e-10	-0.531456	4.04055e-10	-9.89405e-10	-0.475579	2.14465e-08	-9.89405e-10	-0.501691
160491625	chr6:160491625:C:A	6.80072e-26	-9.89405e-10	-0.541623	3.99858e-10	-9.89405e-10	-0.486021	2.12262e-08	-9.89405e-10	-0.512021
160491663	chr6:160491663:AAAAC:A	6.33988e-26	-9.89405e-10	-0.611792	3.7201e-10	-9.89405e-10	-0.55821	1.97667e-08	-9.89405e-10	-0.583258
160491683	chr6:160491683:G:T	5.2146e-27	-2.18528	-0.924497	3.59031e-11	-2.02414	-0.872168	1.80542e-09	-2.04809	-0.928372
160492050	chr6:160492050:T:G	4.62981e-26	-9.89405e-10	-0.926135	2.42507e-10	-9.89405e-10	-0.9861	1.38393e-08	-9.89405e-10	-0.939739
160492222	chr6:160492222:C:G	3.34373e-25	-9.89405e-10	1.05102	1.8968e-09	-9.89405e-10	1.07079	9.86849e-08	-9.89405e-10	1.02468
160492260	chr6:160492260:G:A	6.87021e-26	-9.89405e-10	-0.531456	4.04055e-10	-9.89405e-10	-0.475579	2.14465e-08	-9.89405e-10	-0.501691
160492491	chr6:160492491:C:T	7.08398e-25	-0.647934	2.4497	1.39412e-09	-1.62967	2.39256	1.8689e-08	-2.35252	1.7132
160492872	chr6:160492872:G:T	2.76718e-26	-9.89405e-10	-1.44082	1.56889e-10	-9.89405e-10	-1.42159	8.43647e-09	-9.89405e-10	-1.43469
160492899	chr6:160492899:C:T	2.57674e-26	-1.47593	-0.0362004	1.96489e-10	-1.20825	0.0117247	1.00547e-08	-1.22529	-0.0339199
160492900	chr6:160492900:G:A	6.86083e-26	-9.89405e-10	-0.532822	4.03492e-10	-9.89405e-10	-0.476974	2.14166e-08	-9.89405e-10	-0.503088
160493061	chr6:160493061:C:T	2.56847e-26	-9.89405e-10	-1.51534	1.42743e-10	-9.89405e-10	-1.51609	7.78135e-09	-9.89405e-10	-1.51553
160493311	chr6:160493311:G:A	1.5908e-26	-2.31345	0.319041	9.55969e-11	-2.31916	0.402166	5.99888e-09	-2.21476	0.439078
160493428	chr6:160493428:A:G	1.23995e-26	-1.00074	-1.24284	2.40975e-11	-2.23038	-1.06465	1.29532e-09	-2.24399	-1.06452
160493540	chr6:160493540:C:T	6.74034e-26	-9.89405e-10	-0.550541	3.96242e-10	-9.89405e-10	-0.495105	2.1065e-08	-9.89405e-10	-0.519643
160493647	chr6:160493647:T:G	6.87021e-26	-9.89405e-10	-0.531456	4.04055e-10	-9.89405e-10	-0.475579	2.14465e-08	-9.89405e-10	-0.501691
160493704	chr6:160493704:A:G	6.98509e-26	-9.89405e-10	-0.514874	4.11079e-10	-9.89405e-10	-0.458344	2.18489e-08	-9.89405e-10	-0.483102
160493842	chr6:160493842:T:C	2.56634e-26	-9.89405e-10	-1.51617	1.43246e-10	-9.89405e-10	-1.51257	7.77545e-09	-9.89405e-10	-1.51628
160494183	chr6:160494183:T:C	6.87021e-26	-9.89405e-10	-0.531456	4.04055e-10	-9.89405e-10	-0.475579	2.14465e-08	-9.89405e-10	-0.501691
160494289	chr6:160494289:A:C	6.87021e-26	-9.89405e-10	-0.531456	4.04055e-10	-9.89405e-10	-0.475579	2.14465e-08	-9.89405e-10	-0.501691
160494444	chr6:160494444:T:C	6.87021e-26	-9.89405e-10	-0.531456	4.04055e-10	-9.89405e-10	-0.475579	2.14465e-08	-9.89405e-10	-0.501691
160494474	chr6:160494474:C:A	1.3733e-23	-9.89405e-10	4.76632	8.98893e-08	-9.89405e-10	4.9292	4.34627e-06	-9.89405e-10	4.80982
160494477	chr6:160494477:C:T	2.81525e-26	-9.89405e-10	-1.4236	1.58571e-10	-9.89405e-10	-1.41093	8.61172e-09	-9.89405e-10	-1.41413
160494503	chr6:160494503:G:A	6.87021e-26	-9.89405e-10	-0.531456	4.04055e-10	-9.89405e-10	-0.475579	2.14465e-08	-9.89405e-10	-0.501691
160494543	chr6:160494543:T:C	6.61809e-26	-9.89405e-10	-0.568844	3.88888e-10	-9.89405e-10	-0.513839	2.06465e-08	-9.89405e-10	-0.539709
160494552	chr6:160494552:G:A	6.32983e-26	-9.89405e-10	-0.613377	3.71742e-10	-9.89405e-10	-0.558931	1.97359e-08	-9.89405e-10	-0.584815
160494553	chr6:160494553:T:C	2.58278e-26	-9.89405e-10	-1.50978	1.4303e-10	-9.89405e-10	-1.51408	7.79379e-09	-9.89405e-10	-1.51393
160494663	chr6:160494663:C:A	2.08852e-26	-1.72219	-9.24033e-10	1.81979e-10	-1.27324	-9.24033e-10	1.47859e-08	-0.873584	-9.24033e-10
160494666	chr6:160494666:G:A	6.85747e-26	-9.89405e-10	-0.533312	4.03289e-10	-9.89405e-10	-0.477478	2.14064e-08	-9.89405e-10	-0.503565
160494718	chr6:160494718:A:AC	6.35057e-26	-9.89405e-10	-0.610106	3.72663e-10	-9.89405e-10	-0.556456	1.9801e-08	-9.89405e-10	-0.581525
160494760	chr6:160494760:C:T	6.43496e-26	-9.89405e-10	-0.596905	3.77772e-10	-9.89405e-10	-0.542839	2.00823e-08	-9.89405e-10	-0.567416
160494762	chr6:160494762:C:T	6.36773e-26	-9.89405e-10	-0.607408	3.73692e-10	-9.89405e-10	-0.553699	1.98549e-08	-9.89405e-10	-0.578806
160494794	chr6:160494794:G:C	2.77903e-26	-9.89405e-10	-1.43655	1.56058e-10	-9.89405e-10	-1.4269	8.45402e-09	-9.89405e-10	-1.43261
160494824	chr6:160494824:G:A	2.1409e-26	-1.69743	-9.24033e-10	1.90317e-10	-1.22844	-9.24033e-10	1.55606e-08	-0.822511	-9.24033e-10
160494845	chr6:160494845:T:C	6.86033e-26	-9.89405e-10	-0.532895	4.03462e-10	-9.89405e-10	-0.477049	2.1415e-08	-9.89405e-10	-0.503162
160494989	chr6:160494989:T:C	2.42895e-25	0.897669	-0.166275	4.8766e-11	-2.36055	-0.229544	4.99508e-09	-1.69064	-0.268159
160495157	chr6:160495157:A:G	6.87021e-26	-9.89405e-10	-0.531456	4.04055e-10	-9.89405e-10	-0.475579	2.14465e-08	-9.89405e-10	-0.501691
160495162	chr6:160495162:T:C	2.80781e-26	-9.89405e-10	-1.42624	1.58125e-10	-9.89405e-10	-1.41374	8.58782e-09	-9.89405e-10	-1.41691
160495206	chr6:160495206:T:C	2.6126e-26	-9.89405e-10	-1.49831	1.46724e-10	-9.89405e-10	-1.48858	7.93517e-09	-9.89405e-10	-1.49595
160495263	chr6:160495263:A:G	6.90812e-26	-9.89405e-10	-0.525953	4.06355e-10	-9.89405e-10	-0.469902	2.15692e-08	-9.89405e-10	-0.495987
160495304	chr6:160495304:T:C	3.98111e-25	1.343	-0.11751	5.08332e-11	-2.35335	-0.195231	3.37678e-09	-2.07818	-0.272149
160495449	chr6:160495449:A:G	6.87021e-26	-9.89405e-10	-0.531456	4.04055e-10	-9.89405e-10	-0.475579	2.14465e-08	-9.89405e-10	-0.501691
160495498	chr6:160495498:G:A	6.97916e-26	-9.89405e-10	-0.515723	4.10642e-10	-9.89405e-10	-0.459408	2.17918e-08	-9.89405e-10	-0.485723
160495524	chr6:160495524:A:G	4.63725e-27	-2.20087	-1.02624	3.1593e-11	-2.04577	-0.978428	1.59875e-09	-2.06836	-1.02967
160495631	chr6:160495631:C:T	6.91817e-26	-9.89405e-10	-0.524499	4.06992e-10	-9.89405e-10	-0.468336	2.15959e-08	-9.89405e-10	-0.494749
160495665	chr6:160495665:G:GT	6.84473e-26	-9.89405e-10	-0.535171	4.02344e-10	-9.89405e-10	-0.479824	2.13594e-08	-9.89405e-10	-0.505763
160495795	chr6:160495795:C:T	6.80856e-23	7.80297	-1.43569	1.60965e-11	-2.19214	-1.50639	9.42935e-10	-2.11715	-1.50886
160495867	chr6:160495867:G:T	7.06549e-26	-9.89405e-10	-0.503428	4.159e-10	-9.89405e-10	-0.446684	2.20674e-08	-9.89405e-10	-0.473155
160495898	chr6:160495898:T:C	2.50801e-26	-1.47032	-0.0688417	1.91122e-10	-1.20251	-0.0217126	9.79672e-09	-1.21891	-0.0662934
160495914	chr6:160495914:T:C	5.76897e-26	-9.89405e-10	-0.706157	3.36198e-10	-9.89405e-10	-0.659429	1.75316e-08	-9.89405e-10	-0.703251
160496036	chr6:160496036:G:A	7.51131e-26	-9.89405e-10	-0.44224	4.42835e-10	-9.89405e-10	-0.383933	2.35153e-08	-9.89405e-10	-0.409602
160496103	chr6:160496103:G:A	2.92066e-27	-2.25473	-1.4347	1.4619e-11	-2.35139	-1.44343	8.39276e-10	-2.28375	-1.45872
160496119	chr6:160496119:G:A	2.65053e-26	-9.89405e-10	-1.48389	1.4795e-10	-9.89405e-10	-1.48026	7.95868e-09	-9.89405e-10	-1.49299
160496127	chr6:160496127:G:A	6.84893e-26	-9.89405e-10	-0.534559	4.02768e-10	-9.89405e-10	-0.478769	2.13791e-08	-9.89405e-10	-0.504841
160496171	chr6:160496171:A:G	2.64929e-26	-9.89405e-10	-1.48436	1.4596e-10	-9.89405e-10	-1.4938	8.00838e-09	-9.89405e-10	-1.48677
160496361	chr6:160496361:T:C	6.15394e-26	-9.89405e-10	-0.641558	3.34887e-10	-9.89405e-10	-0.663338	1.84402e-08	-9.89405e-10	-0.65272
160496453	chr6:160496453:T:C	6.68934e-26	-9.89405e-10	-0.558136	3.93134e-10	-9.89405e-10	-0.50298	2.08733e-08	-9.89405e-10	-0.528784
160496454	chr6:160496454:T:G	6.70955e-26	-9.89405e-10	-0.555119	3.94343e-10	-9.89405e-10	-0.499908	2.09375e-08	-9.89405e-10	-0.525711
160496527	chr6:160496527:C:T	1.40136e-22	8.53082	-1.44169	2.39581e-11	-2.11104	-1.18979	1.40458e-09	-2.01203	-1.21548
160496744	chr6:160496744:G:C	4.7974e-26	-9.89405e-10	-0.890577	2.50797e-10	-9.89405e-10	-0.952485	1.43349e-08	-9.89405e-10	-0.904559
160496818	chr6:160496818:A:G	2.77019e-26	-9.89405e-10	-1.43974	1.55268e-10	-9.89405e-10	-1.43198	8.36608e-09	-9.89405e-10	-1.44307
160496933	chr6:160496933:C:T	7.10042e-26	-9.89405e-10	-0.498497	4.17976e-10	-9.89405e-10	-0.441706	2.2176e-08	-9.89405e-10	-0.468242
160497168	chr6:160497168:T:C	6.87021e-26	-9.89405e-10	-0.531456	4.04055e-10	-9.89405e-10	-0.475579	2.14465e-08	-9.89405e-10	-0.501691
160497194	chr6:160497194:T:C	7.18521e-26	-9.89405e-10	-0.486625	4.23148e-10	-9.89405e-10	-0.429409	2.24421e-08	-9.89405e-10	-0.456315
160497197	chr6:160497197:C:T	6.87021e-26	-9.89405e-10	-0.531456	4.04055e-10	-9.89405e-10	-0.475579	2.14465e-08	-9.89405e-10	-0.501691
160497742	chr6:160497742:G:A	4.42386e-26	-9.89405e-10	-0.971638	2.65589e-10	-9.89405e-10	-0.89518	1.36861e-08	-9.89405e-10	-0.950871
160497807	chr6:160497807:C:G	2.56746e-26	-9.89405e-10	-1.51573	1.42756e-10	-9.89405e-10	-1.516	7.77601e-09	-9.89405e-10	-1.51621
160498062	chr6:160498062:C:T	6.86209e-26	-9.89405e-10	-0.532638	4.03568e-10	-9.89405e-10	-0.476785	2.1421e-08	-9.89405e-10	-0.502881
160498112	chr6:160498112:A:AACATT	6.68816e-27	-2.34661	-0.514289	4.41252e-11	-2.27057	-0.419528	2.14929e-09	-2.29605	-0.506064
160498152	chr6:160498152:C:A	1.87334e-26	-1.83093	-9.24033e-10	1.48779e-10	-1.47467	-9.24033e-10	1.73781e-08	-0.712046	-9.24033e-10
160498339	chr6:160498339:A:C	6.67734e-26	-9.89405e-10	-0.559932	3.92442e-10	-9.89405e-10	-0.504742	2.08361e-08	-9.89405e-10	-0.530567
160498686	chr6:160498686:T:C	6.86505e-26	-9.89405e-10	-0.532208	4.03821e-10	-9.89405e-10	-0.476158	2.14247e-08	-9.89405e-10	-0.502711
160498718	chr6:160498718:G:A	3.49078e-27	-2.19803	-1.31308	2.33978e-11	-2.04035	-1.28413	1.19577e-09	-2.06889	-1.31958
160498763	chr6:160498763:A:G	6.2539e-26	-9.89405e-10	-0.625445	3.66654e-10	-9.89405e-10	-0.572712	1.94942e-08	-9.89405e-10	-0.597138
160498784	chr6:160498784:T:C	5.75695e-26	-9.89405e-10	-0.708243	3.36514e-10	-9.89405e-10	-0.658492	1.78669e-08	-9.89405e-10	-0.684304
160498791	chr6:160498791:C:T	5.75695e-26	-9.89405e-10	-0.708243	3.36514e-10	-9.89405e-10	-0.658492	1.78669e-08	-9.89405e-10	-0.684304
160498806	chr6:160498806:G:A	6.59406e-26	-9.89405e-10	-0.572481	3.86941e-10	-9.89405e-10	-0.518858	2.0507e-08	-9.89405e-10	-0.54649
160499209	chr6:160499209:T:C	8.41251e-27	-1.92564	-0.705872	6.38057e-11	-1.67684	-0.64445	3.07419e-09	-1.72657	-0.717646
160499335	chr6:160499335:A:C	4.2591e-26	-9.89405e-10	-1.00959	2.44919e-10	-9.89405e-10	-0.976202	1.31731e-08	-9.89405e-10	-0.989076
160499372	chr6:160499372:C:T	4.19424e-26	-9.89405e-10	-1.02494	2.41137e-10	-9.89405e-10	-0.991763	1.29711e-08	-9.89405e-10	-1.00453
160499492	chr6:160499492:C:T	4.8834e-26	-0.87281	-9.24033e-10	1.88448e-10	-1.23831	-9.24033e-10	9.24349e-09	-1.34334	-9.24033e-10
160499886	chr6:160499886:T:C	2.5823e-26	-9.89405e-10	-1.50997	1.44567e-10	-9.89405e-10	-1.50339	7.83021e-09	-9.89405e-10	-1.50927
160499907	chr6:160499907:C:CCTAG	4.23617e-26	-9.89405e-10	-1.01499	2.43627e-10	-9.89405e-10	-0.981493	1.31033e-08	-9.89405e-10	-0.994389
160500020	chr6:160500020:A:G	1.19611e-26	-2.21742	-0.062151	8.77043e-11	-2.04801	0.0448467	4.11478e-09	-2.10068	-0.0519948
160500068	chr6:160500068:T:C	4.24677e-26	-9.89405e-10	-1.01249	2.44258e-10	-9.89405e-10	-0.978905	1.31367e-08	-9.89405e-10	-0.991846
160500283	chr6:160500283:T:C	4.23617e-26	-9.89405e-10	-1.01499	2.43627e-10	-9.89405e-10	-0.981493	1.31033e-08	-9.89405e-10	-0.994389
160500405	chr6:160500405:A:G	4.23617e-26	-9.89405e-10	-1.01499	2.43627e-10	-9.89405e-10	-0.981493	1.31033e-08	-9.89405e-10	-0.994389
160500406	chr6:160500406:A:C	4.2477e-26	-9.89405e-10	-1.01227	2.44239e-10	-9.89405e-10	-0.978983	1.31373e-08	-9.89405e-10	-0.991798
160500534	chr6:160500534:T:G	3.69432e-25	1.50383	-0.353097	4.04449e-11	-2.35859	-0.418601	2.79195e-09	-2.03859	-0.501929
160500581	chr6:160500581:C:A	4.23617e-26	-9.89405e-10	-1.01499	2.43627e-10	-9.89405e-10	-0.981493	1.31033e-08	-9.89405e-10	-0.994389
160500614	chr6:160500614:T:C	4.11849e-23	-9.89405e-10	5.86459	2.70271e-07	-9.89405e-10	6.03005	1.42148e-05	-9.89405e-10	5.99479
160500823	chr6:160500823:G:A	4.44659e-26	-9.89405e-10	-0.966514	2.56145e-10	-9.89405e-10	-0.931388	1.37684e-08	-9.89405e-10	-0.944877
160500937	chr6:160500937:G:A	2.04523e-26	-1.74314	-9.24033e-10	9.21313e-11	-1.95392	-9.24033e-10	6.57477e-09	-1.68402	-9.24033e-10
160501035	chr6:160501035:A:G	4.23617e-26	-9.89405e-10	-1.01499	2.43627e-10	-9.89405e-10	-0.981493	1.31033e-08	-9.89405e-10	-0.994389
160501092	chr6:160501092:C:G	4.23617e-26	-9.89405e-10	-1.01499	2.43627e-10	-9.89405e-10	-0.981493	1.31033e-08	-9.89405e-10	-0.994389
160501122	chr6:160501122:G:A	8.00063e-27	-1.96772	-0.713995	6.02182e-11	-1.72974	-0.649418	2.91062e-09	-1.77755	-0.721344
160501252	chr6:160501252:CCATGGGG:C	4.11849e-23	-9.89405e-10	5.86459	2.70271e-07	-9.89405e-10	6.03005	1.42148e-05	-9.89405e-10	5.99479
160501520	chr6:160501520:G:A	4.28863e-26	-9.89405e-10	-1.00268	2.46749e-10	-9.89405e-10	-0.968758	1.32689e-08	-9.89405e-10	-0.981831
160501881	chr6:160501881:G:A	4.23617e-26	-9.89405e-10	-1.01499	2.43627e-10	-9.89405e-10	-0.981493	1.31033e-08	-9.89405e-10	-0.994389
160502021	chr6:160502021:C:A	3.34567e-23	-9.89405e-10	5.65677	2.18977e-07	-9.89405e-10	5.81959	1.15322e-05	-9.89405e-10	5.78565
160502157	chr6:160502157:C:T	2.59762e-26	-1.54025	0.0361893	1.95139e-10	-1.27779	0.0743715	1.01011e-08	-1.29569	0.0410742
160502180	chr6:160502180:T:C	4.23617e-26	-9.89405e-10	-1.01499	2.43627e-10	-9.89405e-10	-0.981493	1.31033e-08	-9.89405e-10	-0.994389
160502303	chr6:160502303:C:T	2.57343e-26	-9.89405e-10	-1.51341	1.43442e-10	-9.89405e-10	-1.5112	7.79626e-09	-9.89405e-10	-1.51361
160502595	chr6:160502595:T:C	1.17932e-25	-9.89405e-10	0.00887186	7.18247e-10	-9.89405e-10	0.0996833	3.77648e-08	-9.89405e-10	0.0641227
160502631	chr6:160502631:G:A	4.23617e-26	-9.89405e-10	-1.01499	2.43627e-10	-9.89405e-10	-0.981493	1.31033e-08	-9.89405e-10	-0.994389
160502821	chr6:160502821:A:G	1.12429e-26	-2.23148	-0.110018	8.20034e-11	-2.06591	-0.00445965	3.85004e-09	-2.11905	-0.100118
160503362	chr6:160503362:A:G	4.24262e-26	-9.89405e-10	-1.01347	2.4402e-10	-9.89405e-10	-0.97988	1.31234e-08	-9.89405e-10	-0.992858
160503561	chr6:160503561:C:T	2.1933e-26	-1.67324	-9.24033e-10	1.14251e-10	-1.73873	-9.24033e-10	6.44507e-09	-1.70394	-9.24033e-10
160503617	chr6:160503617:G:T	4.3034e-26	-9.89405e-10	-0.999245	2.47622e-10	-9.89405e-10	-0.965227	1.33154e-08	-9.89405e-10	-0.978332
160503662	chr6:160503662:T:C	2.57102e-26	-9.89405e-10	-1.51435	1.43591e-10	-9.89405e-10	-1.51016	7.7936e-09	-9.89405e-10	-1.51395
160503790	chr6:160503790:A:C	4.2221e-26	-9.89405e-10	-1.01832	2.42721e-10	-9.89405e-10	-0.985218	1.30561e-08	-9.89405e-10	-0.997996
160503927	chr6:160503927:A:G	4.38013e-26	-9.89405e-10	-0.981572	2.52146e-10	-9.89405e-10	-0.947121	1.35443e-08	-9.89405e-10	-0.961293
160503994	chr6:160503994:C:A	4.23617e-26	-9.89405e-10	-1.01499	2.43627e-10	-9.89405e-10	-0.981493	1.31033e-08	-9.89405e-10	-0.994389
160504357	chr6:160504357:C:T	4.36831e-26	-9.89405e-10	-0.984274	2.51393e-10	-9.89405e-10	-0.950112	1.35009e-08	-9.89405e-10	-0.964495
160504536	chr6:160504536:C:G	6.77073e-26	-9.89405e-10	-0.546042	3.63542e-10	-9.89405e-10	-0.581236	2.06283e-08	-9.89405e-10	-0.540592
160504626	chr6:160504626:A:G	4.37903e-26	-9.89405e-10	-0.981825	2.52114e-10	-9.89405e-10	-0.947247	1.35543e-08	-9.89405e-10	-0.960552
160504661	chr6:160504661:C:T	1.7764e-25	-9.89405e-10	0.418525	1.04324e-09	-9.89405e-10	0.472959	5.54118e-08	-9.89405e-10	0.447538
160504697	chr6:160504697:C:A	2.59082e-26	-9.89405e-10	-1.50668	1.44627e-10	-9.89405e-10	-1.50297	7.84761e-09	-9.89405e-10	-1.50705
160504762	chr6:160504762:T:C	4.23617e-26	-9.89405e-10	-1.01499	2.43627e-10	-9.89405e-10	-0.981493	1.31033e-08	-9.89405e-10	-0.994389
160505050	chr6:160505050:T:C	3.65519e-26	-9.89405e-10	-1.1625	2.00677e-10	-9.89405e-10	-1.17543	1.06127e-08	-9.89405e-10	-1.2052
160505469	chr6:160505469:C:T	1.35049e-26	-2.15818	-9.24033e-10	6.17508e-11	-2.35402	-9.24033e-10	3.59801e-09	-2.28687	-9.24033e-10
160505575	chr6:160505575:T:C	4.23617e-26	-9.89405e-10	-1.01499	2.43627e-10	-9.89405e-10	-0.981493	1.31033e-08	-9.89405e-10	-0.994389
160505842	chr6:160505842:TTTTC:T	2.61976e-26	-9.89405e-10	-1.49557	1.47909e-10	-9.89405e-10	-1.48053	7.91266e-09	-9.89405e-10	-1.49879
160506100	chr6:160506100:T:C	2.77043e-26	-9.89405e-10	-1.43965	1.51863e-10	-9.89405e-10	-1.45415	8.25571e-09	-9.89405e-10	-1.45635
160506469	chr6:160506469:C:T	2.59492e-26	-9.89405e-10	-1.50509	1.44717e-10	-9.89405e-10	-1.50235	7.85163e-09	-9.89405e-10	-1.50653
160506968	chr6:160506968:A:C	1.76055e-25	-9.89405e-10	0.409559	1.03381e-09	-9.89405e-10	0.463877	5.49128e-08	-9.89405e-10	0.438491
160507190	chr6:160507190:T:C	2.74595e-26	-9.89405e-10	-1.44852	1.56765e-10	-9.89405e-10	-1.42238	8.40652e-09	-9.89405e-10	-1.43825
160507271	chr6:160507271:G:A	2.57699e-26	-9.89405e-10	-1.51203	1.44129e-10	-9.89405e-10	-1.50642	7.81315e-09	-9.89405e-10	-1.51145
160507478	chr6:160507478:G:A	2.63865e-26	-9.89405e-10	-1.48838	1.45729e-10	-9.89405e-10	-1.49538	7.82756e-09	-9.89405e-10	-1.5096
160507496	chr6:160507496:G:T	2.58127e-26	-9.89405e-10	-1.51037	1.44483e-10	-9.89405e-10	-1.50397	7.82692e-09	-9.89405e-10	-1.50969
160507643	chr6:160507643:C:T	2.58127e-26	-9.89405e-10	-1.51037	1.44483e-10	-9.89405e-10	-1.50397	7.82692e-09	-9.89405e-10	-1.50969
160507901	chr6:160507901:G:A	2.57181e-26	-9.89405e-10	-1.51404	1.43925e-10	-9.89405e-10	-1.50784	7.85994e-09	-9.89405e-10	-1.50548
160507925	chr6:160507925:T:G	3.33173e-23	-9.89405e-10	5.6526	2.18067e-07	-9.89405e-10	5.81543	1.14839e-05	-9.89405e-10	5.78145
160507939	chr6:160507939:T:C	2.58127e-26	-9.89405e-10	-1.51037	1.44483e-10	-9.89405e-10	-1.50397	7.82692e-09	-9.89405e-10	-1.50969
160508535	chr6:160508535:T:C	2.58275e-26	-9.89405e-10	-1.5098	1.44602e-10	-9.89405e-10	-1.50315	7.83166e-09	-9.89405e-10	-1.50908
160508725	chr6:160508725:A:G	2.58013e-26	-9.89405e-10	-1.51081	1.44392e-10	-9.89405e-10	-1.5046	7.82329e-09	-9.89405e-10	-1.51015
160508780	chr6:160508780:G:C	5.04888e-26	-2.08282	1.24333	3.50246e-10	-1.91091	1.29241	1.68822e-08	-1.94168	1.20069
160508872	chr6:160508872:A:G	3.66169e-26	-9.89405e-10	-1.16073	2.01028e-10	-9.89405e-10	-1.17369	1.06304e-08	-9.89405e-10	-1.20354
160508884	chr6:160508884:T:C	2.58278e-26	-9.89405e-10	-1.50978	1.44604e-10	-9.89405e-10	-1.50313	7.83175e-09	-9.89405e-10	-1.50907
160508953	chr6:160508953:G:A	2.57582e-26	-9.89405e-10	-1.51248	1.44029e-10	-9.89405e-10	-1.50712	7.80937e-09	-9.89405e-10	-1.51193
160508992	chr6:160508992:G:A	2.56787e-26	-9.89405e-10	-1.51557	1.43246e-10	-9.89405e-10	-1.51257	7.78294e-09	-9.89405e-10	-1.51532
160509375	chr6:160509375:G:A	2.59371e-26	-9.89405e-10	-1.50556	1.43666e-10	-9.89405e-10	-1.50964	7.84274e-09	-9.89405e-10	-1.50767
160509519	chr6:160509519:G:A	4.27879e-26	-9.89405e-10	-1.00498	2.22671e-10	-9.89405e-10	-1.07144	1.28167e-08	-9.89405e-10	-1.01651
160510117	chr6:160510117:G:A	3.01906e-26	0.154805	-1.50851	1.45448e-11	-2.30397	-1.49592	1.03624e-09	-2.0297	-1.50196
160510311	chr6:160510311:T:G	2.57912e-26	-9.89405e-10	-1.5112	1.44308e-10	-9.89405e-10	-1.50518	7.82003e-09	-9.89405e-10	-1.51057
160510358	chr6:160510358:A:G	2.58127e-26	-9.89405e-10	-1.51037	1.44483e-10	-9.89405e-10	-1.50397	7.82692e-09	-9.89405e-10	-1.50969
160510443	chr6:160510443:A:G	4.20878e-26	-9.89405e-10	-1.02148	2.19216e-10	-9.89405e-10	-1.08707	1.26107e-08	-9.89405e-10	-1.03271
160510526	chr6:160510526:T:C	2.58613e-26	-9.89405e-10	-1.50849	1.44867e-10	-9.89405e-10	-1.50131	7.84243e-09	-9.89405e-10	-1.50771
160510527	chr6:160510527:G:A	2.58817e-26	-9.89405e-10	-1.5077	1.45024e-10	-9.89405e-10	-1.50023	7.8489e-09	-9.89405e-10	-1.50688
160510662	chr6:160510662:G:A	6.08007e-26	-0.653634	-9.24033e-10	2.28308e-10	-1.04643	-9.24033e-10	1.11563e-08	-1.15525	-9.24033e-10
160510776	chr6:160510776:G:A	2.58053e-26	-9.89405e-10	-1.51066	1.44424e-10	-9.89405e-10	-1.50438	7.82455e-09	-9.89405e-10	-1.50999
160510851	chr6:160510851:T:G	2.58127e-26	-9.89405e-10	-1.51037	1.44483e-10	-9.89405e-10	-1.50397	7.82692e-09	-9.89405e-10	-1.50969
160511802	chr6:160511802:T:C	2.62696e-26	-9.89405e-10	-1.49282	1.45024e-10	-9.89405e-10	-1.50023	7.92122e-09	-9.89405e-10	-1.49771
160512146	chr6:160512146:C:T	2.57824e-26	-9.89405e-10	-1.51154	1.44256e-10	-9.89405e-10	-1.50554	7.81696e-09	-9.89405e-10	-1.51096
160512236	chr6:160512236:A:G	2.57232e-26	-9.89405e-10	-1.51384	1.43713e-10	-9.89405e-10	-1.50931	7.79797e-09	-9.89405e-10	-1.51339
160512738	chr6:160512738:C:T	2.5848e-26	-9.89405e-10	-1.509	1.44764e-10	-9.89405e-10	-1.50203	7.8382e-09	-9.89405e-10	-1.50825
160512779	chr6:160512779:G:T	2.58127e-26	-9.89405e-10	-1.51037	1.44483e-10	-9.89405e-10	-1.50397	7.82692e-09	-9.89405e-10	-1.50969
160512897	chr6:160512897:C:T	2.58127e-26	-9.89405e-10	-1.51037	1.44483e-10	-9.89405e-10	-1.50397	7.82692e-09	-9.89405e-10	-1.50969
160512961	chr6:160512961:T:G	2.57688e-26	-9.89405e-10	-1.51207	1.4412e-10	-9.89405e-10	-1.50648	7.81288e-09	-9.89405e-10	-1.51148
160512999	chr6:160512999:A:T	2.57902e-26	-9.89405e-10	-1.51124	1.44299e-10	-9.89405e-10	-1.50524	7.81976e-09	-9.89405e-10	-1.5106
160513174	chr6:160513174:T:C	2.57798e-26	-9.89405e-10	-1.51164	1.44213e-10	-9.89405e-10	-1.50584	7.81636e-09	-9.89405e-10	-1.51104
160513218	chr6:160513218:T:C	7.80476e-26	-9.89405e-10	-0.403917	4.67503e-10	-9.89405e-10	-0.329725	2.59894e-08	-9.89405e-10	-0.309568
160513242	chr6:160513242:G:C	2.58118e-26	-9.89405e-10	-1.5104	1.44476e-10	-9.89405e-10	-1.50402	7.82665e-09	-9.89405e-10	-1.50972
160513332	chr6:160513332:C:A	2.58127e-26	-9.89405e-10	-1.51037	1.44483e-10	-9.89405e-10	-1.50397	7.82692e-09	-9.89405e-10	-1.50969
160513351	chr6:160513351:G:A	3.1863e-26	-9.89405e-10	-1.29979	1.84183e-10	-9.89405e-10	-1.2612	9.77619e-09	-9.89405e-10	-1.28731
160513379	chr6:160513379:C:T	2.58363e-26	-9.89405e-10	-1.50946	1.44672e-10	-9.89405e-10	-1.50266	7.83446e-09	-9.89405e-10	-1.50872
160513493	chr6:160513493:A:C	3.94955e-26	-9.89405e-10	-1.08505	2.08569e-10	-9.89405e-10	-1.13686	1.18083e-08	-9.89405e-10	-1.09845
160513576	chr6:160513576:T:C	8.79832e-26	-0.903781	0.619691	1.6974e-10	-1.81912	0.476258	4.58101e-09	-2.36055	0.315217
160513658	chr6:160513658:G:C	2.58127e-26	-9.89405e-10	-1.51037	1.44483e-10	-9.89405e-10	-1.50397	7.82692e-09	-9.89405e-10	-1.50969
160513879	chr6:160513879:C:T	2.58127e-26	-9.89405e-10	-1.51037	1.44483e-10	-9.89405e-10	-1.50397	7.82692e-09	-9.89405e-10	-1.50969
160513957	chr6:160513957:A:G	1.74511e-25	-9.89405e-10	0.400752	1.01961e-09	-9.89405e-10	0.450046	5.43905e-08	-9.89405e-10	0.428934
160514024	chr6:160514024:A:G	2.58286e-26	-9.89405e-10	-1.50975	1.44611e-10	-9.89405e-10	-1.50308	7.83198e-09	-9.89405e-10	-1.50904
160514080	chr6:160514080:C:G	2.58237e-26	-9.89405e-10	-1.50994	1.44562e-10	-9.89405e-10	-1.50342	7.8302e-09	-9.89405e-10	-1.50927
160514163	chr6:160514163:T:TA	2.57526e-26	-9.89405e-10	-1.5127	1.43973e-10	-9.89405e-10	-1.50751	7.80678e-09	-9.89405e-10	-1.51226
160514298	chr6:160514298:T:C	2.58492e-26	-9.89405e-10	-1.50896	1.44787e-10	-9.89405e-10	-1.50187	7.83887e-09	-9.89405e-10	-1.50816
160514309	chr6:160514309:CAA:C	2.97272e-26	-9.89405e-10	-1.36917	1.70189e-10	-9.89405e-10	-1.34022	9.25937e-09	-9.89405e-10	-1.34162
160514369	chr6:160514369:G:A	2.58013e-26	-9.89405e-10	-1.51081	1.44392e-10	-9.89405e-10	-1.5046	7.82322e-09	-9.89405e-10	-1.51016
160514394	chr6:160514394:C:G	2.58783e-26	-9.89405e-10	-1.50783	1.44998e-10	-9.89405e-10	-1.50041	7.8478e-09	-9.89405e-10	-1.50702
160514578	chr6:160514578:T:A	2.57897e-26	-9.89405e-10	-1.51126	1.43835e-10	-9.89405e-10	-1.50846	7.81171e-09	-9.89405e-10	-1.51163
160514628	chr6:160514628:C:T	1.65376e-25	0.719088	-0.372103	3.82317e-11	-2.35797	-0.475496	3.78004e-09	-1.77541	-0.46211
160514838	chr6:160514838:G:C	2.58322e-26	-9.89405e-10	-1.50962	1.4464e-10	-9.89405e-10	-1.50289	7.83313e-09	-9.89405e-10	-1.50889
160515162	chr6:160515162:A:G	2.58273e-26	-9.89405e-10	-1.50981	1.446e-10	-9.89405e-10	-1.50316	7.83157e-09	-9.89405e-10	-1.50909
160515199	chr6:160515199:A:T	1.00979e-25	-0.169321	0.0230005	8.61307e-11	-2.23693	0.215663	4.7937e-09	-2.14071	0.140758
160515288	chr6:160515288:T:C	9.45316e-26	-0.0418633	-0.170438	7.08389e-11	-2.26295	0.0462247	4.0528e-09	-2.10231	-0.0655405
160515556	chr6:160515556:G:A	7.52343e-26	-0.227932	-0.212696	6.79613e-11	-2.22373	-0.034459	3.67022e-09	-2.15901	-0.107989
160515824	chr6:160515824:A:G	2.57804e-26	-9.89405e-10	-1.51162	1.44218e-10	-9.89405e-10	-1.5058	7.81655e-09	-9.89405e-10	-1.51101
160515898	chr6:160515898:A:G	2.58127e-26	-9.89405e-10	-1.51037	1.44483e-10	-9.89405e-10	-1.50397	7.82692e-09	-9.89405e-10	-1.50969
160515936	chr6:160515936:T:C	2.58022e-26	-9.89405e-10	-1.51078	1.44399e-10	-9.89405e-10	-1.50455	7.82355e-09	-9.89405e-10	-1.51012
160515957	chr6:160515957:T:G	2.58127e-26	-9.89405e-10	-1.51037	1.44483e-10	-9.89405e-10	-1.50397	7.82692e-09	-9.89405e-10	-1.50969
160516382	chr6:160516382:C:T	2.58127e-26	-9.89405e-10	-1.51037	1.44483e-10	-9.89405e-10	-1.50397	7.82692e-09	-9.89405e-10	-1.50969
160516566	chr6:160516566:A:G	3.56506e-26	-9.89405e-10	-1.18747	1.98799e-10	-9.89405e-10	-1.18483	1.07703e-08	-9.89405e-10	-1.19046
160516631	chr6:160516631:A:C	2.74298e-23	-9.89405e-10	5.45815	1.8044e-07	-9.89405e-10	5.62602	9.45584e-06	-9.89405e-10	5.58713
160516672	chr6:160516672:C:T	2.58042e-26	-9.89405e-10	-1.5107	1.44415e-10	-9.89405e-10	-1.50444	7.82418e-09	-9.89405e-10	-1.51004
160516767	chr6:160516767:C:T	2.61236e-26	-9.89405e-10	-1.4984	1.43573e-10	-9.89405e-10	-1.51029	7.90748e-09	-9.89405e-10	-1.49945
160516858	chr6:160516858:T:C	2.58171e-26	-9.89405e-10	-1.5102	1.44519e-10	-9.89405e-10	-1.50372	7.82843e-09	-9.89405e-10	-1.50949
160516876	chr6:160516876:C:T	2.80575e-26	-9.89405e-10	-1.42698	1.59957e-10	-9.89405e-10	-1.40223	8.75504e-09	-9.89405e-10	-1.39763
160516941	chr6:160516941:C:T	2.57871e-26	-9.89405e-10	-1.51136	1.44275e-10	-9.89405e-10	-1.50541	7.81865e-09	-9.89405e-10	-1.51074
160517015	chr6:160517015:A:G	4.01626e-26	-9.89405e-10	-1.0683	2.1203e-10	-9.89405e-10	-1.1204	1.20285e-08	-9.89405e-10	-1.07997
160517404	chr6:160517404:A:C	2.57946e-26	-9.89405e-10	-1.51107	1.44336e-10	-9.89405e-10	-1.50499	7.8211e-09	-9.89405e-10	-1.51043
160517642	chr6:160517642:G:T	2.56896e-26	-9.89405e-10	-1.51515	1.42712e-10	-9.89405e-10	-1.5163	7.77766e-09	-9.89405e-10	-1.516
160517679	chr6:160517679:T:C	2.57831e-26	-9.89405e-10	-1.51152	1.43788e-10	-9.89405e-10	-1.50879	7.80972e-09	-9.89405e-10	-1.51189
160517702	chr6:160517702:C:T	2.56923e-26	-9.89405e-10	-1.51504	1.42712e-10	-9.89405e-10	-1.5163	7.7781e-09	-9.89405e-10	-1.51594
160517750	chr6:160517750:C:T	2.5822e-26	-9.89405e-10	-1.51001	1.44558e-10	-9.89405e-10	-1.50345	7.82998e-09	-9.89405e-10	-1.5093
160517754	chr6:160517754:C:G	3.45425e-26	-9.89405e-10	-1.21904	1.92605e-10	-9.89405e-10	-1.21649	1.04342e-08	-9.89405e-10	-1.22217
160518130	chr6:160518130:T:C	1.06045e-25	0.803218	-0.900592	3.17165e-11	-2.25839	-0.761904	1.68961e-09	-2.25436	-0.788402
160518174	chr6:160518174:C:T	6.36223e-26	-9.89405e-10	-0.608272	3.78038e-10	-9.89405e-10	-0.542135	1.98089e-08	-9.89405e-10	-0.581124
160518281	chr6:160518281:T:G	1.73359e-26	-1.90846	-9.24033e-10	7.91619e-11	-2.10564	-9.24033e-10	4.4048e-09	-2.08456	-9.24033e-10
160518579	chr6:160518579:T:C	3.40131e-23	-9.89405e-10	5.67327	2.22665e-07	-9.89405e-10	5.83629	1.17255e-05	-9.89405e-10	5.80227
160518669	chr6:160518669:G:C	3.2121e-26	-9.89405e-10	-1.29172	1.86247e-10	-9.89405e-10	-1.25005	9.88446e-09	-9.89405e-10	-1.27629
160518822	chr6:160518822:G:A	2.58372e-26	-9.89405e-10	-1.50942	1.43041e-10	-9.89405e-10	-1.514	7.80896e-09	-9.89405e-10	-1.51198
160518941	chr6:160518941:T:G	2.58761e-26	-9.89405e-10	-1.50792	1.43175e-10	-9.89405e-10	-1.51306	7.81861e-09	-9.89405e-10	-1.51075
160518950	chr6:160518950:T:C	9.67134e-26	-0.189483	-9.24033e-10	2.83606e-10	-0.829546	-9.24033e-10	1.67997e-08	-0.745894	-9.24033e-10
160518956	chr6:160518956:T:C	2.56603e-26	-9.89405e-10	-1.51629	1.42735e-10	-9.89405e-10	-1.51614	7.78206e-09	-9.89405e-10	-1.51543
160519027	chr6:160519027:G:A	5.40233e-26	-9.89405e-10	-0.77182	2.92353e-10	-9.89405e-10	-0.79917	1.6624e-08	-9.89405e-10	-0.756407
160519088	chr6:160519088:A:G	4.70724e-26	-0.241076	-0.668472	4.42617e-11	-2.20601	-0.480997	2.24212e-09	-2.17248	-0.587351
160519443	chr6:160519443:C:T	2.57167e-26	-9.89405e-10	-1.5141	1.43667e-10	-9.89405e-10	-1.50963	7.79709e-09	-9.89405e-10	-1.5135
160519562	chr6:160519562:C:A	2.59433e-26	-9.89405e-10	-1.50532	1.45515e-10	-9.89405e-10	-1.49685	7.87117e-09	-9.89405e-10	-1.50405
160520099	chr6:160520099:T:G	2.58052e-26	-9.89405e-10	-1.51066	1.44443e-10	-9.89405e-10	-1.50424	7.82746e-09	-9.89405e-10	-1.50962
160520221	chr6:160520221:G:A	8.67596e-26	-0.921194	0.623099	1.70409e-10	-1.82127	0.482345	4.60442e-09	-2.36057	0.32033
160520233	chr6:160520233:G:A	2.57114e-26	-9.89405e-10	-1.5143	1.43267e-10	-9.89405e-10	-1.51242	7.78901e-09	-9.89405e-10	-1.51454
160520277	chr6:160520277:C:A	2.56713e-26	-9.89405e-10	-1.51586	1.43067e-10	-9.89405e-10	-1.51382	7.78229e-09	-9.89405e-10	-1.51541
160520362	chr6:160520362:G:A	2.57732e-26	-9.89405e-10	-1.5119	1.43726e-10	-9.89405e-10	-1.50922	7.80687e-09	-9.89405e-10	-1.51225
160520482	chr6:160520482:G:C	2.74612e-26	-9.89405e-10	-1.44846	1.55185e-10	-9.89405e-10	-1.43251	8.3925e-09	-9.89405e-10	-1.43992
160520602	chr6:160520602:G:A	2.59539e-26	-9.89405e-10	-1.50491	1.46243e-10	-9.89405e-10	-1.49186	7.89879e-09	-9.89405e-10	-1.50055
160520708	chr6:160520708:GC:G	2.57489e-26	-9.89405e-10	-1.51284	1.43964e-10	-9.89405e-10	-1.50757	7.80737e-09	-9.89405e-10	-1.51219
160520711	chr6:160520711:C:T	2.57489e-26	-9.89405e-10	-1.51284	1.43964e-10	-9.89405e-10	-1.50757	7.80737e-09	-9.89405e-10	-1.51219
160521126	chr6:160521126:T:C	2.56902e-26	-9.89405e-10	-1.51513	1.42712e-10	-9.89405e-10	-1.5163	7.77751e-09	-9.89405e-10	-1.51602
160521458	chr6:160521458:TCTA:T	1.75174e-26	-1.89804	-9.24033e-10	1.17029e-10	-1.71471	-9.24033e-10	6.45422e-09	-1.70252	-9.24033e-10
160521826	chr6:160521826:T:A	2.59486e-26	-9.89405e-10	-1.50512	1.45718e-10	-9.89405e-10	-1.49546	7.87835e-09	-9.89405e-10	-1.50314
160521859	chr6:160521859:T:A	5.88715e-26	0.248205	-0.934085	3.01965e-11	-2.30543	-0.763971	2.01456e-09	-2.01109	-0.855771
160521894	chr6:160521894:G:A	1.23962e-26	-2.24385	-9.24033e-10	6.20825e-11	-2.34867	-9.24033e-10	3.63685e-09	-2.27614	-9.24033e-10
160522400	chr6:160522400:C:T	4.40363e-23	-9.89405e-10	5.93153	2.89115e-07	-9.89405e-10	6.09745	1.52155e-05	-9.89405e-10	6.06282
160522660	chr6:160522660:G:A	1.79719e-26	-1.87243	-9.24033e-10	1.10802e-10	-1.76939	-9.24033e-10	5.80833e-09	-1.80796	-9.24033e-10
160523017	chr6:160523017:A:G	2.56728e-26	-9.89405e-10	-1.5158	1.42736e-10	-9.89405e-10	-1.51614	7.77549e-09	-9.89405e-10	-1.51628
160523478	chr6:160523478:A:G	3.41816e-26	-9.89405e-10	-1.22955	2.03021e-10	-9.89405e-10	-1.16382	1.08947e-08	-9.89405e-10	-1.17898
160523746	chr6:160523746:G:A	2.57174e-26	-9.89405e-10	-1.51407	1.4332e-10	-9.89405e-10	-1.51205	7.79148e-09	-9.89405e-10	-1.51422
160523843	chr6:160523843:A:G	5.00903e-26	-9.89405e-10	-0.847408	2.65616e-10	-9.89405e-10	-0.895077	1.43437e-08	-9.89405e-10	-0.903948
160524333	chr6:160524333:C:T	4.3118e-25	1.71519	-0.409906	3.99636e-11	-2.32271	-0.466445	4.98213e-09	-1.43055	-0.53085
160524384	chr6:160524384:T:A	2.98792e-23	-9.89405e-10	5.54368	1.96131e-07	-9.89405e-10	5.70941	1.02646e-05	-9.89405e-10	5.6692
160525230	chr6:160525230:C:A	2.56797e-26	-9.89405e-10	-1.51554	1.4272e-10	-9.89405e-10	-1.51624	7.77612e-09	-9.89405e-10	-1.5162
160525417	chr6:160525417:G:T	4.35858e-25	2.01971	-0.703631	3.11684e-11	-2.28643	-0.751297	4.3499e-09	-1.28532	-0.811781
160525588	chr6:160525588:C:G	1.13785e-25	-9.89405e-10	-0.0269243	6.04714e-10	-9.89405e-10	-0.0723747	3.65816e-08	-9.89405e-10	0.0322904
160525995	chr6:160525995:A:G	7.17227e-26	-9.89405e-10	-0.488428	3.84646e-10	-9.89405e-10	-0.524806	2.18599e-08	-9.89405e-10	-0.482603
160526778	chr6:160526778:T:A	1.48535e-25	0.239585	-9.24033e-10	5.89148e-10	-0.0984527	-9.24033e-10	2.07429e-08	-0.535053	-9.24033e-10
160527032	chr6:160527032:TC:T	3.26207e-26	-1.27629	-9.24033e-10	1.32668e-10	-1.58928	-9.24033e-10	8.21728e-09	-1.46102	-9.24033e-10
160527116	chr6:160527116:G:A	2.24101e-25	1.63327	-0.982409	2.72111e-11	-2.33439	-0.839111	1.74271e-09	-2.15477	-0.857044
160527152	chr6:160527152:A:G	4.33857e-23	-9.89405e-10	5.91665	2.84788e-07	-9.89405e-10	6.08237	1.48941e-05	-9.89405e-10	6.04147
160527163	chr6:160527163:A:G	2.56645e-26	-9.89405e-10	-1.51613	1.42712e-10	-9.89405e-10	-1.5163	7.78022e-09	-9.89405e-10	-1.51567
160527371	chr6:160527371:T:G	1.56968e-25	1.61535	-1.32054	1.60013e-11	-2.35618	-1.34828	1.15091e-09	-2.05687	-1.36983
160527845	chr6:160527845:T:C	2.62078e-26	-9.89405e-10	-1.49518	1.47578e-10	-9.89405e-10	-1.48277	7.9603e-09	-9.89405e-10	-1.49279
160527909	chr6:160527909:C:T	2.57382e-26	-9.89405e-10	-1.51326	1.4387e-10	-9.89405e-10	-1.50822	7.80371e-09	-9.89405e-10	-1.51266
160527919	chr6:160527919:C:T	2.81914e-26	-9.89405e-10	-1.42222	1.619e-10	-9.89405e-10	-1.39015	8.50437e-09	-9.89405e-10	-1.42667
160528339	chr6:160528339:C:T	2.61913e-26	-9.89405e-10	-1.49581	1.44814e-10	-9.89405e-10	-1.50168	7.9134e-09	-9.89405e-10	-1.4987
160529298	chr6:160529298:A:G	2.61318e-26	-9.89405e-10	-1.49808	1.47036e-10	-9.89405e-10	-1.48646	7.93574e-09	-9.89405e-10	-1.49588
160529421	chr6:160529421:G:T	3.42209e-26	-9.89405e-10	-1.2284	2.03749e-10	-9.89405e-10	-1.16024	1.09355e-08	-9.89405e-10	-1.17524
160530082	chr6:160530082:A:G	4.90736e-26	0.159538	-1.02745	2.7527e-11	-2.29114	-0.87082	1.76012e-09	-2.04685	-0.955028
160530515	chr6:160530515:C:T	2.74738e-26	-9.89405e-10	-1.448	1.57362e-10	-9.89405e-10	-1.41858	8.30162e-09	-9.89405e-10	-1.4508
160530624	chr6:160530624:T:C	3.81237e-26	-9.89405e-10	-1.1204	2.02086e-10	-9.89405e-10	-1.16844	1.14182e-08	-9.89405e-10	-1.13205
160531458	chr6:160531458:T:G	2.57722e-26	-9.89405e-10	-1.51194	1.42847e-10	-9.89405e-10	-1.51536	7.794e-09	-9.89405e-10	-1.5139
160531760	chr6:160531760:G:T	2.61707e-26	-9.89405e-10	-1.49659	1.45409e-10	-9.89405e-10	-1.49758	8.02044e-09	-9.89405e-10	-1.48526
160531784	chr6:160531784:T:C	3.37676e-26	-1.24173	-9.24033e-10	1.40713e-10	-1.53041	-9.24033e-10	8.12203e-09	-1.47268	-9.24033e-10
160532003	chr6:160532003:A:G	7.94234e-23	8.03434	-1.51303	1.63846e-11	-2.17869	-1.5021	9.71137e-10	-2.09879	-1.49775
160532440	chr6:160532440:C:T	1.77044e-26	-1.88742	-9.24033e-10	8.20202e-11	-2.07016	-9.24033e-10	5.63281e-09	-1.83865	-9.24033e-10
160532443	chr6:160532443:C:T	2.58486e-26	-9.89405e-10	-1.50898	1.43148e-10	-9.89405e-10	-1.51325	7.82354e-09	-9.89405e-10	-1.51012
160532902	chr6:160532902:A:C	1.13369e-26	-2.33317	-9.24033e-10	6.19446e-11	-2.35089	-9.24033e-10	3.3442e-09	-2.36003	-9.24033e-10
160533354	chr6:160533354:C:G	5.95971e-26	-9.89405e-10	-0.673629	3.53552e-10	-9.89405e-10	-0.609099	1.84306e-08	-9.89405e-10	-0.653241
160533473	chr6:160533473:G:A	3.84858e-23	7.3092	-1.51239	1.51852e-11	-2.25297	-1.50384	8.82027e-10	-2.19286	-1.49993
160533568	chr6:160533568:C:T	2.59024e-26	-9.89405e-10	-1.5069	1.43531e-10	-9.89405e-10	-1.51058	7.84926e-09	-9.89405e-10	-1.50684
160533816	chr6:160533816:G:A	2.57336e-26	-9.89405e-10	-1.51344	1.42863e-10	-9.89405e-10	-1.51525	7.79787e-09	-9.89405e-10	-1.5134
160533863	chr6:160533863:T:C	3.57779e-23	-9.89405e-10	5.72385	2.3528e-07	-9.89405e-10	5.8914	1.23145e-05	-9.89405e-10	5.85128
160534097	chr6:160534097:A:ATTTT	1.63623e-26	-1.96625	-9.24033e-10	1.08212e-10	-1.79304	-9.24033e-10	5.95997e-09	-1.78219	-9.24033e-10
160534099	chr6:160534099:TGACA:T	3.56779e-26	-9.89405e-10	-1.1867	2.12838e-10	-9.89405e-10	-1.1166	1.14135e-08	-9.89405e-10	-1.13246
160534104	chr6:160534104:C:T	3.58205e-26	-9.89405e-10	-1.18272	2.13768e-10	-9.89405e-10	-1.11224	1.1463e-08	-9.89405e-10	-1.12813
160534425	chr6:160534425:C:T	4.24682e-26	-9.89405e-10	-1.01248	2.47024e-10	-9.89405e-10	-0.967644	1.30198e-08	-9.89405e-10	-1.00079
160534553	chr6:160534553:G:A	1.82363e-26	-1.85782	-9.24033e-10	8.39511e-11	-2.0469	-9.24033e-10	5.80645e-09	-1.80829	-9.24033e-10
160534885	chr6:160534885:T:G	2.60965e-26	-9.89405e-10	-1.49944	1.44412e-10	-9.89405e-10	-1.50446	7.90923e-09	-9.89405e-10	-1.49922
160534910	chr6:160534910:A:T	2.58702e-26	-9.89405e-10	-1.50814	1.43404e-10	-9.89405e-10	-1.51146	7.84074e-09	-9.89405e-10	-1.50792
160536052	chr6:160536052:G:A	3.0546e-26	-9.89405e-10	-1.342	1.71631e-10	-9.89405e-10	-1.33178	9.20041e-09	-9.89405e-10	-1.34801
160536177	chr6:160536177:C:T	4.62387e-26	-9.89405e-10	-0.927418	2.56996e-10	-9.89405e-10	-0.928069	1.45488e-08	-9.89405e-10	-0.889745
160536226	chr6:160536226:C:A	2.38516e-25	-9.89405e-10	0.713202	1.38457e-09	-9.89405e-10	0.756012	7.34319e-08	-9.89405e-10	0.729104
160536664	chr6:160536664:T:C	1.03176e-25	0.740598	-0.865398	3.23657e-11	-2.34649	-0.653541	2.50292e-09	-1.91325	-0.736544
160536730	chr6:160536730:C:T	1.15984e-25	-0.856258	0.848478	2.48634e-10	-1.75807	0.796921	4.43931e-09	-2.3604	0.283648
160536737	chr6:160536737:C:T	3.96965e-26	-1.05575	-0.0242208	8.40121e-11	-1.90156	-0.144606	2.55005e-09	-2.35651	-0.274638
160537043	chr6:160537043:C:T	7.88062e-26	-9.89405e-10	-0.394244	4.72403e-10	-9.89405e-10	-0.319299	2.45936e-08	-9.89405e-10	-0.36477
160537045	chr6:160537045:G:T	2.5679e-26	-9.89405e-10	-1.51556	1.42722e-10	-9.89405e-10	-1.51623	7.77903e-09	-9.89405e-10	-1.51582
160537443	chr6:160537443:G:A	4.74129e-23	-9.89405e-10	6.00541	3.1145e-07	-9.89405e-10	6.17187	1.62938e-05	-9.89405e-10	6.13129
160537552	chr6:160537552:G:C	2.6158e-26	-9.89405e-10	-1.49708	1.45335e-10	-9.89405e-10	-1.49809	8.01593e-09	-9.89405e-10	-1.48582
160537832	chr6:160537832:G:A	3.23496e-26	-9.89405e-10	-1.28463	1.88561e-10	-9.89405e-10	-1.23771	9.97553e-09	-9.89405e-10	-1.26712
160538219	chr6:160538219:T:C	1.03896e-25	-9.89405e-10	-0.117841	6.19808e-10	-9.89405e-10	-0.047721	3.46402e-08	-9.89405e-10	-0.0222393
160538351	chr6:160538351:A:T	3.62675e-26	-9.89405e-10	-1.17031	2.11523e-10	-9.89405e-10	-1.1228	1.11619e-08	-9.89405e-10	-1.15475
160538401	chr6:160538401:T:C	2.56939e-26	-9.89405e-10	-1.51498	1.42733e-10	-9.89405e-10	-1.51616	7.77557e-09	-9.89405e-10	-1.51627
160538636	chr6:160538636:GA:G	1.47695e-25	-9.89405e-10	0.233913	8.46645e-10	-9.89405e-10	0.264151	4.54902e-08	-9.89405e-10	0.250242
160539327	chr6:160539327:T:C	1.13285e-26	-1.61908	-0.714834	3.4148e-11	-2.222	-0.72443	1.81499e-09	-2.14507	-0.826104
160540790	chr6:160540790:C:A	2.83298e-26	-9.89405e-10	-1.41732	1.55537e-10	-9.89405e-10	-1.43025	8.60994e-09	-9.89405e-10	-1.41434
160540801	chr6:160540801:A:G	2.25561e-25	-9.89405e-10	0.657354	1.30658e-09	-9.89405e-10	0.69804	6.95368e-08	-9.89405e-10	0.674602
160540853	chr6:160540853:A:G	2.65311e-26	-9.89405e-10	-1.48292	1.46661e-10	-9.89405e-10	-1.489	8.06489e-09	-9.89405e-10	-1.47973
160541103	chr6:160541103:G:A	2.63057e-26	-9.89405e-10	-1.49145	1.45541e-10	-9.89405e-10	-1.49667	7.99315e-09	-9.89405e-10	-1.48867
160541203	chr6:160541203:G:A	2.56902e-26	-9.89405e-10	-1.51513	1.42712e-10	-9.89405e-10	-1.5163	7.78189e-09	-9.89405e-10	-1.51546
160541334	chr6:160541334:TC:T	3.18673e-26	-1.29966	-9.24033e-10	1.66185e-10	-1.36403	-9.24033e-10	9.17297e-09	-1.35099	-9.24033e-10
160541471	chr6:160541471:T:C	3.42764e-27	-2.36023	-1.16914	2.33861e-11	-2.19091	-1.13407	1.40261e-09	-1.98403	-1.24488
160541601	chr6:160541601:G:A	2.64579e-26	-9.89405e-10	-1.48568	1.45451e-10	-9.89405e-10	-1.49729	7.97251e-09	-9.89405e-10	-1.49126
160541881	chr6:160541881:G:A	2.61615e-26	-9.89405e-10	-1.49695	1.47853e-10	-9.89405e-10	-1.48091	7.91007e-09	-9.89405e-10	-1.49912
160541978	chr6:160541978:AGAG:A	1.58959e-24	4.12005	-1.51006	1.95116e-10	-0.115602	-1.08793	1.25594e-08	0.0955574	-1.13234
160542198	chr6:160542198:T:C	2.45476e-23	6.84328	-1.49615	1.47032e-10	-0.422124	-1.06436	9.28329e-09	-0.226035	-1.113
160542454	chr6:160542454:A:T	2.64183e-26	-9.89405e-10	-1.48718	1.45281e-10	-9.89405e-10	-1.49846	7.96182e-09	-9.89405e-10	-1.4926
160542494	chr6:160542494:G:A	2.63336e-26	-9.89405e-10	-1.49039	1.4568e-10	-9.89405e-10	-1.49572	8.00191e-09	-9.89405e-10	-1.48758
160542544	chr6:160542544:T:A	2.56717e-26	-9.89405e-10	-1.51585	1.42817e-10	-9.89405e-10	-1.51557	7.77875e-09	-9.89405e-10	-1.51586
160542616	chr6:160542616:G:A	2.76628e-26	-9.89405e-10	-1.44115	1.57024e-10	-9.89405e-10	-1.42073	8.36241e-09	-9.89405e-10	-1.44351
160542739	chr6:160542739:C:A	4.27119e-26	-9.89405e-10	-1.00676	2.22466e-10	-9.89405e-10	-1.07235	1.28065e-08	-9.89405e-10	-1.0173
160542932	chr6:160542932:C:G	1.87283e-26	-1.74092	-0.0902829	1.35712e-10	-1.50637	-0.0602249	7.03416e-09	-1.52114	-0.0953347
160543039	chr6:160543039:T:C	4.80722e-23	-9.89405e-10	6.01922	3.15823e-07	-9.89405e-10	6.18581	1.65226e-05	-9.89405e-10	6.14523
160543103	chr6:160543103:T:C	1.3904e-26	-0.689589	-1.43947	4.81982e-11	-1.1559	-1.44591	2.34109e-09	-1.24906	-1.46758
160543590	chr6:160543590:T:G	4.27065e-26	-9.89405e-10	-1.00688	2.51107e-10	-9.89405e-10	-0.95125	1.31108e-08	-9.89405e-10	-0.99382
160544278	chr6:160544278:G:A	3.56586e-26	-9.89405e-10	-1.18725	2.07745e-10	-9.89405e-10	-1.14082	1.0972e-08	-9.89405e-10	-1.17191
160544586	chr6:160544586:A:G	1.8718e-26	-1.83175	-9.24033e-10	8.71926e-11	-2.00901	-9.24033e-10	6.10043e-09	-1.7589	-9.24033e-10
160544786	chr6:160544786:T:A	2.58033e-26	-9.89405e-10	-1.51073	1.42808e-10	-9.89405e-10	-1.51563	7.78336e-09	-9.89405e-10	-1.51527
160545075	chr6:160545075:A:G	2.93225e-26	-9.89405e-10	-1.38288	1.67472e-10	-9.89405e-10	-1.35631	8.84724e-09	-9.89405e-10	-1.38715
160545159	chr6:160545159:C:T	2.57743e-26	-9.89405e-10	-1.51186	1.44266e-10	-9.89405e-10	-1.50547	7.81642e-09	-9.89405e-10	-1.51103
160545217	chr6:160545217:T:C	2.23564e-25	-9.89405e-10	0.648464	1.29492e-09	-9.89405e-10	0.689074	6.89194e-08	-9.89405e-10	0.665682
160545315	chr6:160545315:G:C	1.17017e-24	3.76322	-1.45955	1.80703e-11	-2.24229	-1.34057	1.17926e-09	-2.04025	-1.36212
160545964	chr6:160545964:G:A	4.58655e-26	-9.89405e-10	-0.935523	2.40526e-10	-9.89405e-10	-0.994301	1.41174e-08	-9.89405e-10	-0.91985
160546398	chr6:160546398:C:T	3.47812e-26	-9.89405e-10	-1.21216	2.02281e-10	-9.89405e-10	-1.16747	1.07011e-08	-9.89405e-10	-1.19691
160546441	chr6:160546441:G:T	7.65714e-23	-9.89405e-10	6.48474	5.05314e-07	-9.89405e-10	6.6558	2.64476e-05	-9.89405e-10	6.61566
160546526	chr6:160546526:T:G	2.25561e-25	-9.89405e-10	0.657354	1.30658e-09	-9.89405e-10	0.69804	6.95368e-08	-9.89405e-10	0.674602
160546698	chr6:160546698:A:G	3.13778e-26	-9.89405e-10	-1.31514	1.79817e-10	-9.89405e-10	-1.28519	9.69014e-09	-9.89405e-10	-1.29615
160546751	chr6:160546751:A:G	3.73534e-26	-9.89405e-10	-1.14081	1.98126e-10	-9.89405e-10	-1.18823	1.07275e-08	-9.89405e-10	-1.19445
160546816	chr6:160546816:C:T	1.16994e-25	-9.89405e-10	0.000890272	6.11355e-10	-9.89405e-10	-0.0614529	3.27534e-08	-9.89405e-10	-0.0782487
160547094	chr6:160547094:A:T	1.48509e-25	-9.89405e-10	0.239407	9.08699e-10	-9.89405e-10	0.334884	5.02294e-08	-9.89405e-10	0.349346
160547146	chr6:160547146:A:G	2.56685e-26	-9.89405e-10	-1.51597	1.42759e-10	-9.89405e-10	-1.51597	7.77662e-09	-9.89405e-10	-1.51613
160547395	chr6:160547395:T:C	2.84304e-26	-9.89405e-10	-1.41378	1.57748e-10	-9.89405e-10	-1.41613	8.55139e-09	-9.89405e-10	-1.42116
160547831	chr6:160547831:C:T	5.94368e-26	-0.676322	-9.24033e-10	2.24537e-10	-1.06309	-9.24033e-10	1.39436e-08	-0.932232	-9.24033e-10
160548043	chr6:160548043:C:T	2.72427e-26	-1.45645	-9.24033e-10	1.39248e-10	-1.54088	-9.24033e-10	7.83647e-09	-1.50847	-9.24033e-10
160548044	chr6:160548044:G:A	5.49303e-26	-9.89405e-10	-0.755171	2.90404e-10	-9.89405e-10	-0.805858	1.57127e-08	-9.89405e-10	-0.812787
160548064	chr6:160548064:C:T	3.09969e-26	-1.32735	-9.24033e-10	1.20341e-10	-1.6868	-9.24033e-10	7.57971e-09	-1.54178	-9.24033e-10
160548314	chr6:160548314:C:T	2.56811e-26	-9.89405e-10	-1.51548	1.43281e-10	-9.89405e-10	-1.51232	7.80589e-09	-9.89405e-10	-1.51238
160548597	chr6:160548597:A:G	5.51731e-25	1.80474	-0.252919	4.70769e-11	-2.31236	-0.312987	6.0698e-09	-1.38319	-0.380737
160549667	chr6:160549667:T:C	2.56603e-26	-9.89405e-10	-1.51629	1.42864e-10	-9.89405e-10	-1.51524	7.7753e-09	-9.89405e-10	-1.5163
160549848	chr6:160549848:C:T	2.57264e-26	-9.89405e-10	-1.51372	1.42741e-10	-9.89405e-10	-1.5161	7.79151e-09	-9.89405e-10	-1.51422
160549931	chr6:160549931:G:A	2.59287e-25	2.03219	-1.23549	1.72046e-11	-2.36041	-1.27155	1.25451e-09	-2.03115	-1.30936
160550050	chr6:160550050:G:A	2.68782e-26	-9.89405e-10	-1.46992	1.51821e-10	-9.89405e-10	-1.45443	8.14424e-09	-9.89405e-10	-1.46994
160550170	chr6:160550170:G:A	2.72277e-26	-9.89405e-10	-1.457	1.4972e-10	-9.89405e-10	-1.46837	8.20624e-09	-9.89405e-10	-1.46236
160550473	chr6:160550473:C:A	2.5681e-26	-9.89405e-10	-1.51548	1.4272e-10	-9.89405e-10	-1.51624	7.77955e-09	-9.89405e-10	-1.51576
160550675	chr6:160550675:CTCAA:C	2.56629e-26	-9.89405e-10	-1.51619	1.42808e-10	-9.89405e-10	-1.51563	7.77561e-09	-9.89405e-10	-1.51626
160550902	chr6:160550902:G:A	9.0034e-23	-9.89405e-10	6.64671	5.95176e-07	-9.89405e-10	6.81948	3.11384e-05	-9.89405e-10	6.77894
160550939	chr6:160550939:T:C	1.70347e-26	-1.30817	-0.617814	4.01631e-11	-2.0508	-0.733385	1.52861e-09	-2.32863	-0.81426
160551087	chr6:160551087:C:T	2.57532e-26	-9.89405e-10	-1.51268	1.43471e-10	-9.89405e-10	-1.51099	7.78197e-09	-9.89405e-10	-1.51545
160551112	chr6:160551112:A:G	2.05796e-26	-1.7037	-0.0332338	1.50354e-10	-1.4615	-0.00264001	7.78115e-09	-1.47587	-0.0396861
160551454	chr6:160551454:G:T	2.566e-26	-9.89405e-10	-1.5163	1.42925e-10	-9.89405e-10	-1.51481	7.7757e-09	-9.89405e-10	-1.51625
160551754	chr6:160551754:A:G	2.56614e-26	-9.89405e-10	-1.51625	1.42989e-10	-9.89405e-10	-1.51436	7.77655e-09	-9.89405e-10	-1.51614
160551910	chr6:160551910:A:G	1.65071e-25	-9.89405e-10	0.345137	9.44148e-10	-9.89405e-10	0.373153	5.0325e-08	-9.89405e-10	0.351247
160551997	chr6:160551997:T:TAG	4.67345e-23	-9.89405e-10	5.991	3.08527e-07	-9.89405e-10	6.16244	1.6136e-05	-9.89405e-10	6.12155
160552104	chr6:160552104:G:T	5.00213e-23	-9.89405e-10	6.05897	3.30025e-07	-9.89405e-10	6.22979	1.72854e-05	-9.89405e-10	6.19036
160552218	chr6:160552218:A:C	6.2932e-26	-9.89405e-10	-0.619181	3.42624e-10	-9.89405e-10	-0.640496	1.88524e-08	-9.89405e-10	-0.630613
160552473	chr6:160552473:A:G	2.71095e-26	-9.89405e-10	-1.46135	1.48663e-10	-9.89405e-10	-1.47545	8.18583e-09	-9.89405e-10	-1.46485
160552484	chr6:160552484:G:T	4.20059e-26	-9.89405e-10	-1.02343	2.50058e-10	-9.89405e-10	-0.955436	1.28065e-08	-9.89405e-10	-1.0173
160553153	chr6:160553153:C:T	2.56655e-26	-9.89405e-10	-1.51609	1.42778e-10	-9.89405e-10	-1.51584	7.77601e-09	-9.89405e-10	-1.51621
160553255	chr6:160553255:G:C	3.26494e-26	-9.89405e-10	-1.27541	1.77305e-10	-9.89405e-10	-1.29926	9.91094e-09	-9.89405e-10	-1.27362
160553396	chr6:160553396:G:C	1.50196e-21	9.86838	-0.407338	1.14086e-10	-2.00467	0.264499	6.52362e-09	-1.92994	0.238111
160553401	chr6:160553401:T:C	1.76565e-25	-9.89405e-10	0.412455	1.02062e-09	-9.89405e-10	0.45103	5.43585e-08	-9.89405e-10	0.428345
160554128	chr6:160554128:T:C	5.50341e-26	-9.89405e-10	-0.753283	2.90893e-10	-9.89405e-10	-0.804175	1.57402e-08	-9.89405e-10	-0.811036
160554130	chr6:160554130:C:T	3.58373e-26	-9.89405e-10	-1.18225	1.90734e-10	-9.89405e-10	-1.22625	1.03306e-08	-9.89405e-10	-1.23215
160554597	chr6:160554597:G:A	1.10307e-26	-2.36056	-9.24033e-10	6.18165e-11	-2.35296	-9.24033e-10	3.6416e-09	-2.27483	-9.24033e-10
160554612	chr6:160554612:G:A	2.6268e-26	-9.89405e-10	-1.49288	1.46253e-10	-9.89405e-10	-1.49179	8.03443e-09	-9.89405e-10	-1.48352
160555077	chr6:160555077:T:A	7.8988e-23	-9.89405e-10	6.51582	5.21438e-07	-9.89405e-10	6.68722	2.72764e-05	-9.89405e-10	6.64652
160555116	chr6:160555116:A:G	2.5183e-27	-2.34451	-1.49314	1.50381e-11	-2.26935	-1.4972	9.42924e-10	-2.12072	-1.5053
160555357	chr6:160555357:A:G	2.60945e-26	-9.89405e-10	-1.49951	1.45013e-10	-9.89405e-10	-1.5003	7.9944e-09	-9.89405e-10	-1.48851
160555588	chr6:160555588:C:T	7.16992e-26	-0.908123	0.419366	1.57191e-10	-1.79201	0.372343	3.08464e-09	-2.36058	-0.0802427
160556027	chr6:160556027:A:C	3.50014e-26	-9.89405e-10	-1.20585	1.88781e-10	-9.89405e-10	-1.23654	1.05288e-08	-9.89405e-10	-1.21314
160556343	chr6:160556343:A:G	1.37018e-26	-1.59208	-0.551628	4.06409e-11	-2.21045	-0.561902	2.14552e-09	-2.13105	-0.672819
160556784	chr6:160556784:C:T	5.08904e-26	-9.89405e-10	-0.831562	2.69887e-10	-9.89405e-10	-0.879129	1.46082e-08	-9.89405e-10	-0.885673
160557069	chr6:160557069:G:C	2.59241e-26	-9.89405e-10	-1.50606	1.43735e-10	-9.89405e-10	-1.50916	7.86404e-09	-9.89405e-10	-1.50496
160557249	chr6:160557249:A:G	2.53855e-22	-9.89405e-10	7.68328	1.71263e-06	-9.89405e-10	7.87641	9.0579e-05	-9.89405e-10	7.84672
160557410	chr6:160557410:A:G	3.68239e-26	-9.89405e-10	-1.15509	1.95475e-10	-9.89405e-10	-1.2017	1.05898e-08	-9.89405e-10	-1.20737
160557606	chr6:160557606:C:T	5.08398e-26	-9.89405e-10	-0.832557	2.69424e-10	-9.89405e-10	-0.880843	1.45894e-08	-9.89405e-10	-0.88696
160557752	chr6:160557752:T:C	3.96157e-26	-9.89405e-10	-1.08201	2.1202e-10	-9.89405e-10	-1.12045	1.14992e-08	-9.89405e-10	-1.12498
160557936	chr6:160557936:T:G	2.68018e-26	-9.89405e-10	-1.47277	1.50342e-10	-9.89405e-10	-1.46421	8.10488e-09	-9.89405e-10	-1.47479
160558039	chr6:160558039:T:C	2.57832e-26	-9.89405e-10	-1.51151	1.43892e-10	-9.89405e-10	-1.50807	7.8359e-09	-9.89405e-10	-1.50854
160558638	chr6:160558638:A:C	2.70977e-26	-9.89405e-10	-1.46179	1.54613e-10	-9.89405e-10	-1.43621	8.21775e-09	-9.89405e-10	-1.46096
160558909	chr6:160558909:GC:G	3.09504e-26	-9.89405e-10	-1.32885	1.77872e-10	-9.89405e-10	-1.29607	9.62658e-09	-9.89405e-10	-1.30273
160559298	chr6:160559298:T:C	3.59863e-21	10.8591	-0.524278	1.39852e-10	-0.674499	-0.862043	1.179e-08	-0.295032	-0.804972
160559949	chr6:160559949:T:A	3.20376e-24	-9.89405e-10	3.31084	2.15387e-08	-9.89405e-10	3.50048	1.1481e-06	-9.89405e-10	3.47861
160560533	chr6:160560533:T:C	2.56741e-26	-9.89405e-10	-1.51575	1.43151e-10	-9.89405e-10	-1.51323	7.78662e-09	-9.89405e-10	-1.51485
160560692	chr6:160560692:T:A	2.57172e-26	-9.89405e-10	-1.51407	1.42885e-10	-9.89405e-10	-1.51509	7.8014e-09	-9.89405e-10	-1.51295
160560704	chr6:160560704:C:A	4.4463e-26	0.472834	-1.43941	2.61173e-11	-1.86703	-1.34751	8.91287e-10	-2.32443	-1.35791
160561019	chr6:160561019:C:T	3.65889e-26	-0.00632274	-1.15517	3.41953e-11	-1.70772	-1.23732	1.79524e-09	-1.77555	-1.20657
160562330	chr6:160562330:C:T	5.55263e-27	-1.53199	-1.51498	1.62616e-11	-2.17218	-1.51614	7.91069e-10	-2.30474	-1.49689
160563638	chr6:160563638:C:T	1.37815e-25	-9.89405e-10	0.164673	7.88902e-10	-9.89405e-10	0.193512	4.0987e-08	-9.89405e-10	0.146
160563717	chr6:160563717:T:C	2.72714e-26	-9.89405e-10	-1.4554	1.5865e-10	-9.89405e-10	-1.41043	8.39756e-09	-9.89405e-10	-1.43931
160564003	chr6:160564003:C:A	8.01891e-23	4.25839	2.27252	1.02204e-09	-1.70842	2.16084	2.52553e-07	-0.0610341	2.0254
160564075	chr6:160564075:A:G	5.45029e-27	-1.56364	-1.50193	1.61739e-11	-2.18679	-1.50694	7.88468e-10	-2.29181	-1.51311
160564142	chr6:160564142:G:A	5.45602e-26	-9.89405e-10	-0.761932	2.72225e-10	-9.89405e-10	-0.870502	1.53957e-08	-9.89405e-10	-0.833169
160564237	chr6:160564237:G:A	6.42819e-26	-9.89405e-10	-0.597957	3.81473e-10	-9.89405e-10	-0.533089	1.98843e-08	-9.89405e-10	-0.577325
160564406	chr6:160564406:C:T	6.52833e-27	-1.38033	-1.50476	1.76081e-11	-2.0996	-1.50918	7.58138e-10	-2.3325	-1.51165
160564469	chr6:160564469:T:C	3.63744e-26	-1.16737	-9.24033e-10	1.55633e-10	-1.42963	-9.24033e-10	8.4531e-09	-1.43272	-9.24033e-10
160564534	chr6:160564534:T:C	3.0597e-26	-9.89405e-10	-1.34034	1.66677e-10	-9.89405e-10	-1.36107	9.14405e-09	-9.89405e-10	-1.35415
160564641	chr6:160564641:C:T	5.01113e-26	-0.106984	-0.740005	4.76458e-11	-1.76271	-0.850626	2.50908e-09	-1.8298	-0.817539
160564829	chr6:160564829:C:T	2.56947e-26	-9.89405e-10	-1.51495	1.43396e-10	-9.89405e-10	-1.51152	7.79744e-09	-9.89405e-10	-1.51346
160564830	chr6:160564830:G:A	6.39795e-26	-9.89405e-10	-0.602673	3.79793e-10	-9.89405e-10	-0.537504	1.97993e-08	-9.89405e-10	-0.58161
160565248	chr6:160565248:G:A	1.69433e-22	-9.89405e-10	7.27897	1.13808e-06	-9.89405e-10	7.46773	5.97966e-05	-9.89405e-10	7.43145
160565289	chr6:160565289:C:T	5.08157e-26	-9.89405e-10	-0.83303	2.54965e-10	-9.89405e-10	-0.936004	1.43894e-08	-9.89405e-10	-0.900767
160565755	chr6:160565755:C:T	4.5453e-26	0.571052	-1.51561	2.46551e-11	-1.76812	-1.50402	8.03341e-10	-2.28695	-1.49928
160565883	chr6:160565883:A:C	2.10038e-26	-0.637109	-1.07942	3.19309e-11	-1.92124	-1.09232	1.80495e-09	-1.79548	-1.18125
160566028	chr6:160566028:A:G	1.13341e-26	-2.33342	-9.24033e-10	6.13656e-11	-2.36028	-9.24033e-10	3.34232e-09	-2.36059	-9.24033e-10
160566455	chr6:160566455:AC:A	1.37233e-25	-9.89405e-10	0.160444	7.85526e-10	-9.89405e-10	0.189223	4.08161e-08	-9.89405e-10	0.14182
160566507	chr6:160566507:G:A	6.55876e-27	-1.43885	-1.44158	1.80904e-11	-2.12884	-1.45291	7.68557e-10	-2.32302	-1.50747
160566515	chr6:160566515:C:T	6.20529e-27	-1.42336	-1.51247	1.71389e-11	-2.12101	-1.51477	7.69454e-10	-2.32613	-1.5032
160566655	chr6:160566655:T:G	1.2573e-25	-9.89405e-10	0.0729	7.19276e-10	-9.89405e-10	0.101114	3.74216e-08	-9.89405e-10	0.0549927
160566981	chr6:160566981:T:C	4.15251e-26	-9.89405e-10	-1.03494	2.49482e-10	-9.89405e-10	-0.957745	1.27523e-08	-9.89405e-10	-1.02155
160567211	chr6:160567211:G:A	6.1395e-27	-1.43809	-1.5084	1.70556e-11	-2.1287	-1.51195	7.67595e-10	-2.32306	-1.50869
160567558	chr6:160567558:G:C	6.46721e-26	-9.89405e-10	-0.591905	3.84065e-10	-9.89405e-10	-0.526319	2.00049e-08	-9.89405e-10	-0.571277
160567913	chr6:160567913:T:C	1.37233e-25	-9.89405e-10	0.160444	7.85526e-10	-9.89405e-10	0.189223	4.08161e-08	-9.89405e-10	0.14182
160567925	chr6:160567925:C:A	4.50336e-26	0.558396	-1.51222	2.4728e-11	-1.77492	-1.49428	8.10743e-10	-2.28895	-1.48811
160568166	chr6:160568166:T:G	1.64982e-26	-0.516368	-1.44161	1.56923e-11	-2.21616	-1.5078	7.51444e-10	-2.35315	-1.49986
160568527	chr6:160568527:A:G	6.58299e-26	-9.89405e-10	-0.574161	3.91178e-10	-9.89405e-10	-0.507968	2.03672e-08	-9.89405e-10	-0.553328
160569323	chr6:160569323:T:C	2.65554e-26	-9.89405e-10	-1.482	1.45567e-10	-9.89405e-10	-1.49649	7.96035e-09	-9.89405e-10	-1.49278
160569358	chr6:160569358:C:T	3.17415e-26	-9.89405e-10	-1.30361	1.73986e-10	-9.89405e-10	-1.31816	9.21988e-09	-9.89405e-10	-1.34589
160569877	chr6:160569877:T:A	2.70698e-26	-9.89405e-10	-1.46282	1.47803e-10	-9.89405e-10	-1.48125	8.09367e-09	-9.89405e-10	-1.47617
160570034	chr6:160570034:G:C	4.76399e-26	-9.89405e-10	-0.897564	2.506e-10	-9.89405e-10	-0.953273	1.39663e-08	-9.89405e-10	-0.930609
160570274	chr6:160570274:G:A	7.78049e-26	-9.89405e-10	-0.407032	4.28558e-10	-9.89405e-10	-0.416704	2.17211e-08	-9.89405e-10	-0.488971
160570393	chr6:160570393:C:T	2.72658e-26	-9.89405e-10	-1.4556	1.58556e-10	-9.89405e-10	-1.41103	8.39326e-09	-9.89405e-10	-1.43983
160570402	chr6:160570402:G:A	4.94279e-26	-9.89405e-10	-0.860721	2.48553e-10	-9.89405e-10	-0.961475	1.40143e-08	-9.89405e-10	-0.927178
160570766	chr6:160570766:C:T	3.53527e-26	0.099716	-1.29558	2.97382e-11	-1.77761	-1.30709	1.28943e-09	-1.91616	-1.39689
160570944	chr6:160570944:G:A	2.79439e-25	-9.89405e-10	0.871548	1.54986e-09	-9.89405e-10	0.868789	8.96021e-08	-9.89405e-10	0.928124
160571658	chr6:160571658:G:A	2.71005e-26	-9.89405e-10	-1.46168	1.57304e-10	-9.89405e-10	-1.41895	8.33938e-09	-9.89405e-10	-1.44627
160571709	chr6:160571709:G:A	4.39935e-26	-9.89405e-10	-0.977194	2.32311e-10	-9.89405e-10	-1.02905	1.29235e-08	-9.89405e-10	-1.00821
160571710	chr6:160571710:T:C	9.86508e-26	-9.89405e-10	-0.169649	5.14155e-10	-9.89405e-10	-0.234605	3.04852e-08	-9.89405e-10	-0.150013
160572425	chr6:160572425:A:G	2.74834e-26	-9.89405e-10	-1.44765	1.50471e-10	-9.89405e-10	-1.46336	8.21904e-09	-9.89405e-10	-1.4608
160572625	chr6:160572625:T:C	4.87442e-26	-9.89405e-10	-0.87465	2.95194e-10	-9.89405e-10	-0.789496	1.4987e-08	-9.89405e-10	-0.860075
160572716	chr6:160572716:G:A	1.38623e-26	-1.01698	-1.11508	2.49202e-11	-2.11266	-1.14879	1.22188e-09	-2.1433	-1.22356
160573111	chr6:160573111:A:G	1.66469e-26	-0.467908	-1.48111	1.58029e-11	-2.20064	-1.5163	7.38636e-10	-2.35588	-1.51433
160574167	chr6:160574167:G:A	2.12001e-26	-0.316007	-1.39122	1.70607e-11	-2.15461	-1.48574	7.67139e-10	-2.36042	-1.47192
160574182	chr6:160574182:A:G	2.10138e-26	-0.706508	-1.00955	2.852e-11	-2.01794	-1.10859	1.58899e-09	-2.04308	-1.06108
160574237	chr6:160574237:C:T	3.21167e-26	-9.89405e-10	-1.29186	1.74204e-10	-9.89405e-10	-1.3169	9.79721e-09	-9.89405e-10	-1.28516
160574511	chr6:160574511:A:G	5.31591e-27	-1.57665	-1.51389	1.59221e-11	-2.1938	-1.51562	8.00349e-10	-2.28997	-1.5
160574660	chr6:160574660:C:A	7.75492e-25	-9.89405e-10	1.89226	4.538e-09	-9.89405e-10	1.94311	2.33163e-07	-9.89405e-10	1.88448
160574674	chr6:160574674:G:C	1.48082e-25	-9.89405e-10	0.236533	8.37099e-10	-9.89405e-10	0.252812	4.34382e-08	-9.89405e-10	0.204083
160574899	chr6:160574899:A:G	4.79952e-26	-9.89405e-10	-0.890134	2.41973e-10	-9.89405e-10	-0.988304	1.36413e-08	-9.89405e-10	-0.954151
160574924	chr6:160574924:C:T	2.94878e-22	9.21052	-1.37744	4.13856e-11	-1.25286	-1.50133	3.07507e-09	-0.959162	-1.48477
160575130	chr6:160575130:C:T	2.62646e-26	-9.89405e-10	-1.49302	1.49016e-10	-9.89405e-10	-1.47307	7.94809e-09	-9.89405e-10	-1.49432
160575519	chr6:160575519:A:G	3.57303e-26	-9.89405e-10	-1.18524	2.13688e-10	-9.89405e-10	-1.11261	1.10188e-08	-9.89405e-10	-1.16765
160575610	chr6:160575610:A:G	2.94968e-24	-9.89405e-10	3.22822	1.97958e-08	-9.89405e-10	3.41609	1.05472e-06	-9.89405e-10	3.39377
160575663	chr6:160575663:G:T	2.87669e-26	-9.89405e-10	-1.40201	1.57371e-10	-9.89405e-10	-1.41853	8.61911e-09	-9.89405e-10	-1.41327
160575727	chr6:160575727:T:C	3.73841e-26	-9.89405e-10	-1.13999	2.08127e-10	-9.89405e-10	-1.13898	1.15531e-08	-9.89405e-10	-1.1203
160575765	chr6:160575765:A:G	1.91721e-26	-0.420697	-1.38709	1.65319e-11	-2.18699	-1.48485	7.71863e-10	-2.35783	-1.46837
160576132	chr6:160576132:T:C	1.4887e-26	-2.06075	-9.24033e-10	9.8983e-11	-1.88218	-9.24033e-10	4.9407e-09	-1.96975	-9.24033e-10
160576204	chr6:160576204:C:T	4.83951e-27	-1.67277	-1.51166	1.52844e-11	-2.23604	-1.51426	8.23422e-10	-2.2571	-1.50444
160576571	chr6:160576571:A:G	4.86071e-26	0.601888	-1.47935	2.46631e-11	-1.7663	-1.50552	7.9678e-10	-2.28563	-1.50881
160576707	chr6:160576707:T:C	1.52494e-26	-0.934851	-1.10184	2.33832e-11	-2.13048	-1.19463	1.30348e-09	-2.14981	-1.1524
160577116	chr6:160577116:G:T	2.21954e-26	-0.603999	-1.05735	2.86182e-11	-1.97143	-1.15166	1.5973e-09	-1.99185	-1.10709
160577465	chr6:160577465:T:C	6.3679e-26	-9.89405e-10	-0.60738	3.74736e-10	-9.89405e-10	-0.550908	2.07359e-08	-9.89405e-10	-0.535389
160577488	chr6:160577488:T:G	3.06404e-26	-9.89405e-10	-1.33892	1.67802e-10	-9.89405e-10	-1.35435	9.25044e-09	-9.89405e-10	-1.34258
160578008	chr6:160578008:G:A	1.12578e-26	-0.914837	-1.42533	1.83857e-11	-2.1058	-1.45976	9.80583e-10	-2.1336	-1.45326
160578122	chr6:160578122:T:G	7.92657e-25	-9.89405e-10	1.91415	5.48443e-09	-9.89405e-10	2.13254	2.36293e-07	-9.89405e-10	1.89782
160578159	chr6:160578159:T:C	2.15392e-26	-0.304745	-1.38662	1.7132e-11	-2.15155	-1.48463	7.70057e-10	-2.36045	-1.4681
160579395	chr6:160579395:T:C	1.91937e-24	-9.89405e-10	2.79852	1.25587e-08	-9.89405e-10	2.96104	6.43865e-07	-9.89405e-10	2.90023
160579442	chr6:160579442:A:T	7.12212e-26	-9.89405e-10	-0.495445	4.24306e-10	-9.89405e-10	-0.426676	2.21024e-08	-9.89405e-10	-0.471568
160579506	chr6:160579506:G:C	2.94736e-26	-9.89405e-10	-1.37774	1.63606e-10	-9.89405e-10	-1.37967	9.07454e-09	-9.89405e-10	-1.36178
160579591	chr6:160579591:G:C	4.44177e-26	-9.89405e-10	-0.967598	2.68028e-10	-9.89405e-10	-0.88604	1.36275e-08	-9.89405e-10	-0.955163
160580106	chr6:160580106:T:C	2.77133e-26	-9.89405e-10	-1.43932	1.52147e-10	-9.89405e-10	-1.45228	8.48656e-09	-9.89405e-10	-1.42877
160580175	chr6:160580175:T:C	2.39634e-26	-0.223165	-1.36154	1.78252e-11	-2.1248	-1.47171	7.82236e-10	-2.36029	-1.45257
160580198	chr6:160580198:A:T	1.48082e-25	-9.89405e-10	0.236533	8.37099e-10	-9.89405e-10	0.252812	4.34382e-08	-9.89405e-10	0.204083
160580327	chr6:160580327:ATAG:A	3.69934e-26	-9.89405e-10	-1.1505	1.90886e-10	-9.89405e-10	-1.22546	1.06787e-08	-9.89405e-10	-1.19901
160580543	chr6:160580543:G:A	3.71203e-26	-9.89405e-10	-1.14707	1.91462e-10	-9.89405e-10	-1.22244	1.07071e-08	-9.89405e-10	-1.19635
160581603	chr6:160581603:A:G	7.73223e-26	-9.89405e-10	-0.413253	4.61927e-10	-9.89405e-10	-0.341723	2.40147e-08	-9.89405e-10	-0.388588
160581717	chr6:160581717:T:C	5.03091e-27	-1.63378	-1.51186	1.55112e-11	-2.22118	-1.51439	8.13795e-10	-2.26919	-1.50412
160581785	chr6:160581785:A:G	2.30746e-26	-0.274899	-1.3476	1.76124e-11	-2.14438	-1.46415	7.89004e-10	-2.36058	-1.44366
160581814	chr6:160581814:T:C	2.94779e-26	-9.89405e-10	-1.37759	1.6363e-10	-9.89405e-10	-1.37952	9.07595e-09	-9.89405e-10	-1.36163
160582159	chr6:160582159:T:G	4.80846e-26	-9.89405e-10	-0.888273	2.42328e-10	-9.89405e-10	-0.986837	1.36646e-08	-9.89405e-10	-0.952448
160582317	chr6:160582317:T:C	9.56813e-26	-9.89405e-10	-0.200213	5.75683e-10	-9.89405e-10	-0.121573	2.98815e-08	-9.89405e-10	-0.170014
160582378	chr6:160582378:T:C	9.89874e-26	-9.89405e-10	-0.166244	5.96153e-10	-9.89405e-10	-0.0866325	3.0926e-08	-9.89405e-10	-0.135658
160582804	chr6:160582804:T:C	2.20222e-26	-0.322606	-1.34658	1.73519e-11	-2.15994	-1.46349	7.8991e-10	-2.36019	-1.4429
160582899	chr6:160582899:G:A	2.58544e-26	-9.89405e-10	-1.50875	1.45499e-10	-9.89405e-10	-1.49696	7.82433e-09	-9.89405e-10	-1.51002
160584071	chr6:160584071:CT:C	1.1367e-25	-9.89405e-10	-0.0279325	6.13544e-10	-9.89405e-10	-0.0578791	3.54507e-08	-9.89405e-10	0.000888101
160584578	chr6:160584578:C:T	0.00575948	51.545	0.706702	1.36097e-11	-2.35232	-1.51403	7.58086e-10	-2.33116	-1.51305
160584771	chr6:160584771:A:G	4.83918e-26	-9.89405e-10	-0.881906	2.43611e-10	-9.89405e-10	-0.981559	1.37422e-08	-9.89405e-10	-0.946786
160585073	chr6:160585073:C:T	3.05649e-27	-2.34356	-1.30041	1.7758e-11	-2.3584	-1.2419	8.97932e-10	-2.3595	-1.31541
160585423	chr6:160585423:A:G	2.7474e-26	-9.89405e-10	-1.448	1.60185e-10	-9.89405e-10	-1.4008	8.46778e-09	-9.89405e-10	-1.43099
160585541	chr6:160585541:C:G	2.72771e-26	-9.89405e-10	-1.45519	1.49703e-10	-9.89405e-10	-1.46848	8.19969e-09	-9.89405e-10	-1.46316
160585628	chr6:160585628:A:C	4.41318e-26	-9.89405e-10	-0.974056	2.33003e-10	-9.89405e-10	-1.02608	1.2963e-08	-9.89405e-10	-1.00515
160585956	chr6:160585956:T:C	2.2167e-26	-0.285954	-1.37668	1.73233e-11	-2.14551	-1.47957	7.74681e-10	-2.36056	-1.462
160586328	chr6:160586328:C:T	1.20278e-26	-0.85037	-1.42365	1.89261e-11	-2.07815	-1.45844	1.0084e-09	-2.10704	-1.45185
160586464	chr6:160586464:G:C	1.98084e-26	-0.260248	-1.51488	1.71849e-11	-2.13878	-1.49432	7.41963e-10	-2.36058	-1.50514
160586506	chr6:160586506:G:C	2.24716e-26	-0.263561	-1.38542	1.7385e-11	-2.13748	-1.48404	7.70518e-10	-2.36058	-1.46737
160586531	chr6:160586531:C:T	3.70572e-26	-9.89405e-10	-1.14877	1.98218e-10	-9.89405e-10	-1.18776	1.13008e-08	-9.89405e-10	-1.14238
160586765	chr6:160586765:A:G	4.66435e-26	-9.89405e-10	-0.918702	2.35532e-10	-9.89405e-10	-1.01528	1.32715e-08	-9.89405e-10	-0.981634
160587041	chr6:160587041:A:G	8.84184e-25	-9.89405e-10	2.02343	5.18212e-09	-9.89405e-10	2.07584	2.65907e-07	-9.89405e-10	2.01589
160587082	chr6:160587082:G:A	3.67211e-26	-9.89405e-10	-1.15788	2.00592e-10	-9.89405e-10	-1.17586	1.02442e-08	-9.89405e-10	-1.24054
160587083	chr6:160587083:C:G	2.19293e-26	-0.288525	-1.38489	1.72382e-11	-2.14623	-1.48378	7.70793e-10	-2.36055	-1.46704
160587265	chr6:160587265:A:T	4.04221e-26	-9.89405e-10	-1.06186	2.15556e-10	-9.89405e-10	-1.10391	1.23692e-08	-9.89405e-10	-1.05204
160587600	chr6:160587600:A:G	2.71217e-26	-9.89405e-10	-1.4609	1.57486e-10	-9.89405e-10	-1.4178	8.34599e-09	-9.89405e-10	-1.44547
160587610	chr6:160587610:T:C	6.04949e-26	-9.89405e-10	-0.658676	3.27041e-10	-9.89405e-10	-0.687044	1.86436e-08	-9.89405e-10	-0.641751
160588041	chr6:160588041:AAC:A	7.57152e-27	-1.27762	-1.45922	6.04432e-11	-0.874504	-1.50092	2.62333e-09	-1.11979	-1.48303
160588089	chr6:160588089:A:G	2.68636e-26	-9.89405e-10	-1.47046	1.55193e-10	-9.89405e-10	-1.43246	8.2444e-09	-9.89405e-10	-1.45772
160588093	chr6:160588093:TA:T	7.75883e-26	-9.89405e-10	-0.409819	4.63576e-10	-9.89405e-10	-0.33816	2.40978e-08	-9.89405e-10	-0.385135
160588436	chr6:160588436:G:A	3.77843e-26	-9.89405e-10	-1.12934	2.01896e-10	-9.89405e-10	-1.16938	1.15244e-08	-9.89405e-10	-1.12278
160588550	chr6:160588550:T:C	2.68078e-26	-9.89405e-10	-1.47254	1.46636e-10	-9.89405e-10	-1.48918	8.02519e-09	-9.89405e-10	-1.48467
160589086	chr6:160589086:A:G	0.962786	56.5391	0.831548	1.35611e-11	-2.35912	-1.51081	7.4076e-10	-2.35788	-1.50946
160589119	chr6:160589119:G:A	9.64405e-23	-9.89405e-10	6.71545	6.44019e-07	-9.89405e-10	6.89835	3.37926e-05	-9.89405e-10	6.86074
160589522	chr6:160589522:G:C	2.2646e-26	-0.248533	-1.39272	1.7398e-11	-2.13315	-1.48763	7.67166e-10	-2.36053	-1.47177
160589734	chr6:160589734:A:T	2.22784e-26	-0.261097	-1.39652	1.72903e-11	-2.13754	-1.48944	7.65379e-10	-2.36058	-1.47406
160590105	chr6:160590105:C:T	1.31187e-26	-2.1872	-9.24033e-10	8.04609e-11	-2.08936	-9.24033e-10	4.71842e-09	-2.01578	-9.24033e-10
160590123	chr6:160590123:T:A	3.00042e-26	-9.89405e-10	-1.3599	1.64858e-10	-9.89405e-10	-1.37205	9.12529e-09	-9.89405e-10	-1.35621
160590875	chr6:160590875:C:T	1.24148e-26	-2.24235	-9.24033e-10	7.60761e-11	-2.1454	-9.24033e-10	4.0481e-09	-2.16901	-9.24033e-10
160591166	chr6:160591166:T:C	3.85515e-26	-9.89405e-10	-1.10924	2.05778e-10	-9.89405e-10	-1.15033	1.17604e-08	-9.89405e-10	-1.10252
160591238	chr6:160591238:C:T	7.80681e-27	-1.2458	-1.46044	6.26775e-11	-0.837578	-1.50155	2.71154e-09	-1.0858	-1.48394
160591411	chr6:160591411:G:A	4.94552e-26	-9.89405e-10	-0.860169	2.4855e-10	-9.89405e-10	-0.961486	1.40265e-08	-9.89405e-10	-0.926306
160591717	chr6:160591717:C:T	2.16941e-26	-0.298119	-1.38608	1.71691e-11	-2.14963	-1.48439	7.70293e-10	-2.3605	-1.46774
160591773	chr6:160591773:T:C	2.2915e-26	-0.262943	-1.3665	1.75398e-11	-2.13832	-1.47434	7.79817e-10	-2.36058	-1.45537
160591820	chr6:160591820:TG:T	2.27807e-26	-0.248137	-1.38718	1.74429e-11	-2.13326	-1.48494	7.69759e-10	-2.36052	-1.46841
160591987	chr6:160591987:A:G	2.1188e-26	-0.260108	-1.44769	1.69381e-11	-2.13762	-1.50995	7.44602e-10	-2.36058	-1.50158
160592076	chr6:160592076:T:C	7.12212e-26	-9.89405e-10	-0.495445	4.24306e-10	-9.89405e-10	-0.426676	2.21024e-08	-9.89405e-10	-0.471568
160592080	chr6:160592080:T:C	7.17191e-26	-9.89405e-10	-0.488478	4.09154e-10	-9.89405e-10	-0.46304	2.08659e-08	-9.89405e-10	-0.529138
160592247	chr6:160592247:G:C	4.7215e-26	-9.89405e-10	-0.906523	2.38175e-10	-9.89405e-10	-1.00413	1.34253e-08	-9.89405e-10	-0.970112
160592794	chr6:160592794:C:T	1.12018e-26	-2.34516	-9.24033e-10	6.14521e-11	-2.35887	-9.24033e-10	3.34752e-09	-2.35903	-9.24033e-10
160592938	chr6:160592938:T:C	5.20943e-26	-9.89405e-10	-0.80818	2.93762e-10	-9.89405e-10	-0.79436	1.64612e-08	-9.89405e-10	-0.766252
160593075	chr6:160593075:C:T	5.74535e-23	3.85758	2.33991	9.62159e-10	-1.8254	2.21745	2.12136e-07	-0.292452	2.08243
160593115	chr6:160593115:G:A	1.34505e-26	-2.16222	-9.24033e-10	6.60183e-11	-2.2872	-9.24033e-10	3.46284e-09	-2.32517	-9.24033e-10
160593652	chr6:160593652:G:T	6.37281e-26	-9.89405e-10	-0.60661	3.78131e-10	-9.89405e-10	-0.54189	1.97216e-08	-9.89405e-10	-0.585542
160593719	chr6:160593719:T:C	1.16828e-26	-0.874612	-1.42851	1.86626e-11	-2.08834	-1.46226	9.94611e-10	-2.11683	-1.45583
160593729	chr6:160593729:C:T	4.08013e-24	-9.89405e-10	3.55265	2.75307e-08	-9.89405e-10	3.74593	1.46897e-06	-9.89405e-10	3.72506
160593744	chr6:160593744:T:C	3.05761e-26	-9.89405e-10	-1.34102	1.645e-10	-9.89405e-10	-1.37422	9.22353e-09	-9.89405e-10	-1.3455
160594140	chr6:160594140:C:A	2.7884e-26	-9.89405e-10	-1.43318	1.52394e-10	-9.89405e-10	-1.45066	8.47568e-09	-9.89405e-10	-1.43005
160594269	chr6:160594269:A:G	6.24364e-26	-0.627087	-9.24033e-10	2.10618e-10	-1.12709	-9.24033e-10	9.28667e-09	-1.33868	-9.24033e-10
160594730	chr6:160594730:G:A	2.21685e-26	-0.282847	-1.37972	1.74274e-11	-2.1369	-1.48218	7.70954e-10	-2.36059	-1.46679
160594959	chr6:160594959:G:A	8.31128e-26	-9.89405e-10	-0.341037	4.58417e-10	-9.89405e-10	-0.34935	2.31067e-08	-9.89405e-10	-0.427132
160594977	chr6:160594977:T:C	9.46951e-26	-9.89405e-10	-0.210573	4.56718e-10	-9.89405e-10	-0.353063	2.52106e-08	-9.89405e-10	-0.339991
160595342	chr6:160595342:T:C	4.9413e-26	-9.89405e-10	-0.861023	2.58292e-10	-9.89405e-10	-0.923041	1.42216e-08	-9.89405e-10	-0.912492
160595527	chr6:160595527:G:C	2.56824e-26	-9.89405e-10	-1.51543	1.43439e-10	-9.89405e-10	-1.51122	7.84247e-09	-9.89405e-10	-1.5077
160596331	chr6:160596331:G:A	3.5109e-21	11.6997	-1.38956	0.000211566	14.0996	-1.40666	0.0123422	14.1729	-1.41161
160596696	chr6:160596696:TC:T	3.69545e-26	-9.89405e-10	-1.15155	1.96916e-10	-9.89405e-10	-1.19435	1.09158e-08	-9.89405e-10	-1.17704
160597142	chr6:160597142:C:T	3.64458e-21	11.2049	-0.857341	9.41103e-11	-0.706914	-1.22575	7.23231e-09	-0.419146	-1.16955
160597807	chr6:160597807:A:G	3.49356e-26	-9.89405e-10	-1.20773	1.87894e-10	-9.89405e-10	-1.24125	1.06755e-08	-9.89405e-10	-1.1993
160597953	chr6:160597953:G:A	1.40653e-26	-2.11753	-9.24033e-10	9.36866e-11	-1.93718	-9.24033e-10	9.23475e-09	-1.34428	-9.24033e-10
160598106	chr6:160598106:T:C	1.12152e-25	0.328177	-0.369554	9.44802e-11	-1.50634	-0.422396	4.39076e-09	-1.53169	-0.556068
160598175	chr6:160598175:G:C	2.89557e-26	-9.89405e-10	-1.39547	1.58872e-10	-9.89405e-10	-1.40903	8.92104e-09	-9.89405e-10	-1.37884
160598408	chr6:160598408:A:C	1.78431e-24	-9.89405e-10	2.72555	1.14322e-08	-9.89405e-10	2.86706	5.88188e-07	-9.89405e-10	2.80979
160599275	chr6:160599275:G:A	2.08691e-25	-9.89405e-10	0.579619	1.0833e-09	-9.89405e-10	0.51064	6.57767e-08	-9.89405e-10	0.619011
160599356	chr6:160599356:C:A	8.447e-26	-9.89405e-10	-0.324839	4.09205e-10	-9.89405e-10	-0.462913	2.26556e-08	-9.89405e-10	-0.446848
160599372	chr6:160599372:T:G	9.03365e-26	-9.89405e-10	-0.257694	4.35871e-10	-9.89405e-10	-0.399784	2.41465e-08	-9.89405e-10	-0.383117
160599385	chr6:160599385:T:C	3.15703e-26	-9.89405e-10	-1.30902	1.69173e-10	-9.89405e-10	-1.34621	9.30174e-09	-9.89405e-10	-1.33705
160599473	chr6:160599473:C:T	3.49356e-26	-9.89405e-10	-1.20773	1.87894e-10	-9.89405e-10	-1.24125	1.06755e-08	-9.89405e-10	-1.1993
160599494	chr6:160599494:A:G	2.96106e-27	-2.16014	-1.51555	1.45647e-11	-2.28919	-1.50934	7.9684e-10	-2.27817	-1.51619
160599881	chr6:160599881:A:C	1.75058e-25	-9.89405e-10	0.40388	9.25473e-10	-9.89405e-10	0.353174	5.24382e-08	-9.89405e-10	0.392381
160600457	chr6:160600457:G:C	7.08145e-26	-9.89405e-10	-0.501172	4.01501e-10	-9.89405e-10	-0.481919	2.13285e-08	-9.89405e-10	-0.507212
160601137	chr6:160601137:T:C	1.42342e-24	-9.89405e-10	2.49958	8.35766e-09	-9.89405e-10	2.5538	4.29729e-07	-9.89405e-10	2.4959
160601166	chr6:160601166:TACA:T	3.70048e-26	-9.89405e-10	-1.15019	1.97151e-10	-9.89405e-10	-1.19316	1.09297e-08	-9.89405e-10	-1.17577
160601463	chr6:160601463:G:A	1.11478e-26	-2.34999	-9.24033e-10	6.86166e-11	-2.2486	-9.24033e-10	3.75655e-09	-2.24375	-9.24033e-10
160601691	chr6:160601691:G:A	2.92707e-27	-2.17208	-1.51515	1.44767e-11	-2.2964	-1.5082	7.91037e-10	-2.28565	-1.51601
160601705	chr6:160601705:T:A	3.8288e-26	-9.89405e-10	-1.1161	2.03566e-10	-9.89405e-10	-1.16114	1.12972e-08	-9.89405e-10	-1.1427
160601827	chr6:160601827:C:T	4.35088e-26	-9.89405e-10	-0.988272	2.70335e-10	-9.89405e-10	-0.877468	1.38722e-08	-9.89405e-10	-0.937371
160602177	chr6:160602177:T:A	8.30769e-26	0.0494126	-0.390881	4.26143e-11	-2.04149	-0.683448	1.66224e-09	-2.35215	-0.706942
160602313	chr6:160602313:T:C	2.77401e-27	-2.22703	-1.51391	1.36693e-11	-2.3517	-1.51028	1.47094e-09	-1.71095	-1.4704
160602459	chr6:160602459:G:T	2.722e-23	4.01485	1.43562	4.35652e-10	-1.71985	1.31956	9.8378e-08	-0.180153	1.20171
160602841	chr6:160602841:C:T	3.00615e-26	-9.89405e-10	-1.35799	1.67874e-10	-9.89405e-10	-1.35392	9.02881e-09	-9.89405e-10	-1.36683
160603123	chr6:160603123:A:G	6.54159e-26	-9.89405e-10	-0.580471	3.217e-10	-9.89405e-10	-0.703512	1.78065e-08	-9.89405e-10	-0.687692
160603513	chr6:160603513:G:A	2.66639e-26	-9.89405e-10	-1.47793	1.46662e-10	-9.89405e-10	-1.489	8.03461e-09	-9.89405e-10	-1.4835
160603716	chr6:160603716:C:G	2.69868e-26	-9.89405e-10	-1.46589	1.54161e-10	-9.89405e-10	-1.43913	8.14941e-09	-9.89405e-10	-1.46931
160603816	chr6:160603816:C:T	8.68416e-26	0.103569	-0.400719	4.30894e-11	-2.02187	-0.691988	1.6547e-09	-2.34862	-0.715017
160604010	chr6:160604010:G:T	2.98384e-26	-9.89405e-10	-1.36544	1.61974e-10	-9.89405e-10	-1.3897	8.86101e-09	-9.89405e-10	-1.38559
160604075	chr6:160604075:G:A	3.12656e-26	-9.89405e-10	-1.31872	1.69905e-10	-9.89405e-10	-1.34189	9.54085e-09	-9.89405e-10	-1.31167
160604110	chr6:160604110:G:A	2.52666e-24	-9.89405e-10	3.07342	1.75786e-08	-9.89405e-10	3.29731	7.48255e-07	-9.89405e-10	3.05049
160604256	chr6:160604256:G:A	8.04991e-26	0.0611173	-0.434107	4.12302e-11	-2.03731	-0.720652	1.60379e-09	-2.35161	-0.743275
160604326	chr6:160604326:CT:C	3.70048e-26	-9.89405e-10	-1.15019	1.97151e-10	-9.89405e-10	-1.19316	1.09297e-08	-9.89405e-10	-1.17577
160604515	chr6:160604515:T:C	4.27395e-26	-9.89405e-10	-1.00611	2.65109e-10	-9.89405e-10	-0.896987	1.36142e-08	-9.89405e-10	-0.956139
160604680	chr6:160604680:C:T	2.8869e-26	-9.89405e-10	-1.39847	1.57871e-10	-9.89405e-10	-1.41535	8.65062e-09	-9.89405e-10	-1.40962
160604709	chr6:160604709:A:G	2.78817e-26	-9.89405e-10	-1.43326	1.6033e-10	-9.89405e-10	-1.3999	8.42701e-09	-9.89405e-10	-1.43581
160604765	chr6:160604765:T:C	3.14414e-27	-2.22374	-1.39195	1.4919e-11	-2.35247	-1.42202	1.4445e-09	-1.72458	-1.47491
160605165	chr6:160605165:G:A	1.14717e-26	-2.32136	-9.24033e-10	6.15609e-11	-2.3571	-9.24033e-10	3.64529e-09	-2.27382	-9.24033e-10
160605423	chr6:160605423:C:T	8.51477e-26	0.131431	-0.448279	4.17528e-11	-2.0124	-0.732962	1.59247e-09	-2.3468	-0.755166
160605483	chr6:160605483:A:G	2.64201e-25	-0.0117759	0.827251	1.19424e-10	-2.0684	0.373949	4.78708e-09	-2.35559	0.354258
160605587	chr6:160605587:G:A	3.15703e-26	-9.89405e-10	-1.30902	1.69173e-10	-9.89405e-10	-1.34621	9.30174e-09	-9.89405e-10	-1.33705
160605732	chr6:160605732:G:A	1.11097e-25	0.318719	-0.369554	9.37761e-11	-1.51382	-0.422396	4.35904e-09	-1.53893	-0.556068
160605972	chr6:160605972:A:G	2.98508e-26	-9.89405e-10	-1.36503	1.62131e-10	-9.89405e-10	-1.38873	9.08575e-09	-9.89405e-10	-1.36055
160606165	chr6:160606165:C:T	3.49356e-26	-9.89405e-10	-1.20773	1.87894e-10	-9.89405e-10	-1.24125	1.06755e-08	-9.89405e-10	-1.1993
160606214	chr6:160606214:C:A	3.12973e-26	-9.89405e-10	-1.31771	1.67832e-10	-9.89405e-10	-1.35417	9.21688e-09	-9.89405e-10	-1.34622
160606446	chr6:160606446:A:G	3.66994e-26	-9.89405e-10	-1.15848	1.95569e-10	-9.89405e-10	-1.20122	1.08444e-08	-9.89405e-10	-1.1836
160606789	chr6:160606789:A:T	5.36408e-26	-9.89405e-10	-0.778926	2.94161e-10	-9.89405e-10	-0.793004	1.69712e-08	-9.89405e-10	-0.735739
160607518	chr6:160607518:G:A	2.83826e-26	-9.89405e-10	-1.41546	1.63723e-10	-9.89405e-10	-1.37895	8.57589e-09	-9.89405e-10	-1.4183
160607635	chr6:160607635:A:G	4.29446e-26	-9.89405e-10	-1.00133	2.66918e-10	-9.89405e-10	-0.890189	1.3673e-08	-9.89405e-10	-0.951834
160607876	chr6:160607876:C:G	2.21194e-25	0.696999	-0.0591945	1.49788e-10	-1.30837	-0.15954	7.79765e-09	-1.3194	-0.194034
160608323	chr6:160608323:G:A	4.12487e-26	-9.89405e-10	-1.04162	2.47478e-10	-9.89405e-10	-0.96581	1.26642e-08	-9.89405e-10	-1.02848
160608696	chr6:160608696:T:C	2.11179e-25	0.655429	-0.0639599	1.45511e-10	-1.33274	-0.164138	7.57968e-09	-1.34325	-0.198536
160609098	chr6:160609098:T:A	4.65239e-26	-9.89405e-10	-0.921269	2.91493e-10	-9.89405e-10	-0.802114	1.4891e-08	-9.89405e-10	-0.866499
160609155	chr6:160609155:T:C	3.78024e-26	-9.89405e-10	-1.12886	2.04609e-10	-9.89405e-10	-1.15603	1.06543e-08	-9.89405e-10	-1.2013
160609170	chr6:160609170:C:T	4.76511e-26	-9.89405e-10	-0.89733	2.87058e-10	-9.89405e-10	-0.817446	1.45855e-08	-9.89405e-10	-0.887226
160609199	chr6:160609199:C:A	2.71797e-27	-2.2491	-1.51225	1.37998e-11	-2.34476	-1.50772	1.55928e-09	-1.65949	-1.46354
160609376	chr6:160609376:T:C	2.96192e-27	-2.1615	-1.51389	1.46125e-11	-2.28999	-1.50527	7.969e-10	-2.27902	-1.51526
160609437	chr6:160609437:T:C	8.25767e-26	0.0671054	-0.414614	4.19253e-11	-2.0348	-0.70644	1.62788e-09	-2.35083	-0.729145
160609450	chr6:160609450:G:A	1.90558e-25	-9.89405e-10	0.488721	1.00754e-09	-9.89405e-10	0.438137	5.71231e-08	-9.89405e-10	0.477954
160609461	chr6:160609461:C:G	9.03312e-26	-9.89405e-10	-0.257753	4.97852e-10	-9.89405e-10	-0.266828	2.5063e-08	-9.89405e-10	-0.345862
160610140	chr6:160610140:T:C	9.17786e-26	0.113119	-0.354975	4.48919e-11	-2.01763	-0.655245	1.7174e-09	-2.34786	-0.678587
160610221	chr6:160610221:C:T	2.17141e-25	0.633915	-0.0146029	9.58336e-11	-1.75181	-0.16271	2.6263e-09	-2.28093	-0.320753
160610410	chr6:160610410:C:T	5.5549e-26	-9.89405e-10	-0.74397	3.06551e-10	-9.89405e-10	-0.751747	1.63314e-08	-9.89405e-10	-0.774164
160610545	chr6:160610545:G:A	2.93439e-27	-2.26846	-1.41627	1.4846e-11	-2.33634	-1.44305	1.58874e-09	-1.61568	-1.48863
160610686	chr6:160610686:A:T	8.22591e-26	0.0592028	-0.410565	4.19169e-11	-2.0382	-0.703243	1.6314e-09	-2.35152	-0.726291
160611057	chr6:160611057:T:C	8.48372e-26	0.0804228	-0.400925	4.54141e-11	-1.97574	-0.685563	1.68143e-09	-2.33879	-0.708818
160611446	chr6:160611446:T:C	3.52374e-26	-9.89405e-10	-1.19913	1.88329e-10	-9.89405e-10	-1.23894	1.04287e-08	-9.89405e-10	-1.22269
160611465	chr6:160611465:A:G	1.10857e-26	-2.35558	-9.24033e-10	6.13609e-11	-2.36036	-9.24033e-10	3.34232e-09	-2.36059	-9.24033e-10
160611539	chr6:160611539:T:A	3.51952e-26	-9.89405e-10	-1.20033	1.88144e-10	-9.89405e-10	-1.23992	1.04185e-08	-9.89405e-10	-1.22367
160634377	chr6:160634377:G:A	3.46942e-26	-9.89405e-10	-1.21466	1.86999e-10	-9.89405e-10	-1.24603	1.06157e-08	-9.89405e-10	-1.20492
160634550	chr6:160634550:A:C	6.44901e-26	-9.89405e-10	-0.594724	3.62076e-10	-9.89405e-10	-0.585276	1.94065e-08	-9.89405e-10	-0.601649
160634979	chr6:160634979:A:G	1.13845e-26	-2.32898	-9.24033e-10	6.22305e-11	-2.34629	-9.24033e-10	6.20465e-09	-1.74196	-9.24033e-10
160646971	chr6:160646971:T:G	2.88687e-26	-9.89405e-10	-1.39848	1.57253e-10	-9.89405e-10	-1.41928	8.78225e-09	-9.89405e-10	-1.39452
160647032	chr6:160647032:G:C	6.43297e-26	-0.107676	-0.489538	3.70927e-11	-2.09607	-0.767637	1.51533e-09	-2.3593	-0.792316
160647076	chr6:160647076:A:G	1.2353e-26	-2.24734	-9.24033e-10	6.27752e-11	-2.33757	-9.24033e-10	3.57893e-09	-2.29219	-9.24033e-10
160647082	chr6:160647082:G:T	1.12192e-26	-2.34361	-9.24033e-10	6.13536e-11	-2.36048	-9.24033e-10	3.34792e-09	-2.35892	-9.24033e-10
160647083	chr6:160647083:T:G	1.12162e-26	-2.34388	-9.24033e-10	6.13523e-11	-2.3605	-9.24033e-10	3.34764e-09	-2.359	-9.24033e-10
160647144	chr6:160647144:T:G	6.75245e-26	-0.0441888	-0.504557	3.74511e-11	-2.07383	-0.780267	1.50239e-09	-2.35703	-0.803171
160647160	chr6:160647160:A:G	2.68336e-27	-2.26648	-1.50768	1.39877e-11	-2.33744	-1.50151	1.64832e-09	-1.61779	-1.44971
160647288	chr6:160647288:C:G	2.67441e-20	10.8151	1.5255	6.28978e-10	-0.830239	0.797205	4.68897e-08	-0.559942	0.840484
160647293	chr6:160647293:G:T	2.84532e-26	-9.89405e-10	-1.41297	1.55681e-10	-9.89405e-10	-1.42932	8.52589e-09	-9.89405e-10	-1.42415
160647575	chr6:160647575:T:C	2.72164e-27	-2.28288	-1.47713	1.42329e-11	-2.32832	-1.49325	1.61202e-09	-1.57579	-1.51398
160647759	chr6:160647759:A:T	9.51672e-26	-9.89405e-10	-0.2056	4.57902e-10	-9.89405e-10	-0.350474	2.53794e-08	-9.89405e-10	-0.333319
160647994	chr6:160647994:C:T	2.63494e-26	-9.89405e-10	-1.48979	1.4951e-10	-9.89405e-10	-1.46977	7.96468e-09	-9.89405e-10	-1.49224
160648487	chr6:160648487:T:C	2.88747e-27	-2.18544	-1.51542	1.43549e-11	-2.30409	-1.50894	7.84293e-10	-2.29409	-1.51613
160648869	chr6:160648869:A:C	9.3152e-26	-9.89405e-10	-0.227003	4.48721e-10	-9.89405e-10	-0.370728	2.48795e-08	-9.89405e-10	-0.353211
160648909	chr6:160648909:G:A	4.19122e-26	0.00799367	-1.03365	2.40582e-11	-2.06365	-1.23301	9.78495e-10	-2.35501	-1.23398
160648986	chr6:160648986:G:A	3.76324e-26	-9.89405e-10	-1.13337	2.01882e-10	-9.89405e-10	-1.16945	1.15378e-08	-9.89405e-10	-1.12162
160649134	chr6:160649134:C:T	1.6589e-25	-9.89405e-10	0.350087	8.78219e-10	-9.89405e-10	0.300766	4.96895e-08	-9.89405e-10	0.338539
160649423	chr6:160649423:C:T	2.72504e-27	-2.25763	-1.50112	1.38539e-11	-2.34139	-1.50718	1.51128e-09	-1.64001	-1.51429
160649497	chr6:160649497:C:T	1.01943e-25	-9.89405e-10	-0.136823	4.88857e-10	-9.89405e-10	-0.28506	2.7096e-08	-9.89405e-10	-0.267867
160649621	chr6:160649621:C:A	1.18744e-26	-2.28685	-9.24033e-10	6.27695e-11	-2.33766	-9.24033e-10	3.52649e-09	-2.30695	-9.24033e-10
160649799	chr6:160649799:C:T	2.95967e-27	-2.16034	-1.51582	1.455e-11	-2.28932	-1.51022	7.96652e-10	-2.27832	-1.51628
160649958	chr6:160649958:G:A	2.84868e-27	-2.30211	-1.41227	1.52456e-11	-2.31322	-1.43961	1.77603e-09	-1.5067	-1.48617
160650180	chr6:160650180:T:A	6.85678e-26	-0.0390532	-0.494359	3.78161e-11	-2.07216	-0.772239	1.5146e-09	-2.35683	-0.795279
160650324	chr6:160650324:G:A	2.79072e-26	-9.89405e-10	-1.43235	1.60503e-10	-9.89405e-10	-1.39882	8.43457e-09	-9.89405e-10	-1.43492
160651013	chr6:160651013:T:A	3.29511e-26	-9.89405e-10	-1.26621	1.77766e-10	-9.89405e-10	-1.29666	9.7451e-09	-9.89405e-10	-1.29049
160651299	chr6:160651299:G:A	7.45342e-26	-0.00167541	-0.448302	3.98595e-11	-2.05924	-0.732527	1.57702e-09	-2.35524	-0.756485
160651318	chr6:160651318:CTG:C	1.42342e-24	-9.89405e-10	2.49958	8.35766e-09	-9.89405e-10	2.5538	4.29729e-07	-9.89405e-10	2.4959
160651321	chr6:160651321:T:C	1.42342e-24	-9.89405e-10	2.49958	8.35766e-09	-9.89405e-10	2.5538	4.29729e-07	-9.89405e-10	2.4959
160651414	chr6:160651414:T:C	2.89936e-27	-2.18055	-1.5162	1.43203e-11	-2.30128	-1.51417	7.87228e-10	-2.29092	-1.51557
160651693	chr6:160651693:A:G	2.88254e-27	-2.18632	-1.51624	1.43011e-11	-2.30461	-1.51219	7.83807e-10	-2.29462	-1.51623
160651726	chr6:160651726:T:C	9.64445e-26	-9.89405e-10	-0.192269	4.63902e-10	-9.89405e-10	-0.337456	2.57034e-08	-9.89405e-10	-0.32063
160652432	chr6:160652432:T:C	2.78357e-27	-2.23585	-1.50165	1.39306e-11	-2.34919	-1.49385	1.55366e-09	-1.69237	-1.43427
160653111	chr6:160653111:T:G	2.04763e-26	-0.356777	-1.38519	2.21234e-11	-1.9895	-1.39099	1.02538e-09	-2.07984	-1.46235
160653408	chr6:160653408:C:A	1.02406e-25	0.271156	-0.403443	8.86252e-11	-1.53696	-0.455756	4.08773e-09	-1.56908	-0.590184
160653500	chr6:160653500:ATAATGAG:A	3.62343e-26	-0.208385	-0.962844	1.48099e-10	-0.680581	-0.798667	7.30043e-09	-0.673181	-0.906141
160653708	chr6:160653708:A:C	2.63268e-26	-9.89405e-10	-1.49065	1.48065e-10	-9.89405e-10	-1.47948	8.09193e-09	-9.89405e-10	-1.47639
160654517	chr6:160654517:C:G	4.22258e-26	-9.89405e-10	-1.0182	2.61595e-10	-9.89405e-10	-0.910333	1.34413e-08	-9.89405e-10	-0.968923
160655215	chr6:160655215:A:G	6.4512e-26	0.0330249	-0.627409	3.42759e-11	-2.05759	-0.885103	1.35783e-09	-2.3535	-0.907862
160655272	chr6:160655272:G:A	2.10647e-25	-9.89405e-10	0.588946	1.09308e-09	-9.89405e-10	0.519625	6.65321e-08	-9.89405e-10	0.630429
160655484	chr6:160655484:T:C	4.23377e-26	-0.00215752	-1.0134	2.43121e-11	-2.06727	-1.21889	9.91023e-10	-2.35556	-1.22071
160655495	chr6:160655495:C:T	5.40447e-26	0.249583	-1.02101	2.47247e-11	-2.0142	-1.25513	1.00006e-09	-2.34483	-1.22237
160655557	chr6:160655557:G:T	3.78646e-26	-9.89405e-10	-1.12722	2.01491e-10	-9.89405e-10	-1.17138	1.11716e-08	-9.89405e-10	-1.15388
160655567	chr6:160655567:C:A	1.10435e-26	-2.35939	-9.24033e-10	6.244e-11	-2.34292	-9.24033e-10	3.3955e-09	-2.3448	-9.24033e-10
160656310	chr6:160656310:G:T	7.15802e-26	0.0876857	-0.578103	3.67597e-11	-2.02716	-0.845572	1.41604e-09	-2.35045	-0.868941
160656555	chr6:160656555:G:A	2.76569e-26	-9.89405e-10	-1.44136	1.51331e-10	-9.89405e-10	-1.45766	8.40638e-09	-9.89405e-10	-1.43826
160656989	chr6:160656989:G:T	6.74659e-26	-0.0180677	-0.531546	3.68629e-11	-2.06477	-0.805155	1.46469e-09	-2.35617	-0.829439
160657946	chr6:160657946:G:A	3.67417e-26	-9.89405e-10	-1.15732	1.96986e-10	-9.89405e-10	-1.194	1.12317e-08	-9.89405e-10	-1.14851
160657971	chr6:160657971:T:A	2.75574e-27	-2.26119	-1.48636	1.43176e-11	-2.34005	-1.47559	1.70923e-09	-1.63032	-1.40089
160658009	chr6:160658009:G:A	3.70048e-26	-9.89405e-10	-1.15019	1.97151e-10	-9.89405e-10	-1.19316	1.09297e-08	-9.89405e-10	-1.17577
160658158	chr6:160658158:G:A	4.41644e-26	-9.89405e-10	-0.973316	2.74828e-10	-9.89405e-10	-0.860985	1.40891e-08	-9.89405e-10	-0.921851
160658564	chr6:160658564:T:G	4.49496e-26	-9.89405e-10	-0.955694	2.36933e-10	-9.89405e-10	-1.00935	1.31718e-08	-9.89405e-10	-0.98918
160658567	chr6:160658567:A:C	3.31036e-22	-9.89405e-10	7.94875	2.19936e-06	-9.89405e-10	8.12655	0.000115295	-9.89405e-10	8.088
160658867	chr6:160658867:TAGG:T	3.37469e-26	-0.428168	-0.814179	2.51776e-11	-2.21951	-1.03166	1.16752e-09	-2.35083	-1.06155
160659732	chr6:160659732:G:T	8.16341e-26	-9.89405e-10	-0.358989	3.96155e-10	-9.89405e-10	-0.495324	2.18871e-08	-9.89405e-10	-0.481356
160660299	chr6:160660299:A:G	2.79945e-25	-0.0905963	0.963953	1.31176e-10	-2.09416	0.49357	5.35359e-09	-2.3589	0.469414
160661663	chr6:160661663:T:C	6.44319e-26	0.74321	-1.33884	4.55621e-11	-1.46978	-1.18827	1.1782e-09	-2.21582	-1.18745
160661767	chr6:160661767:C:T	1.15656e-24	2.28123	0.0107415	7.24558e-10	0.219019	-0.110588	2.79512e-08	-0.0451914	-0.191605
160661815	chr6:160661815:G:A	6.41212e-26	0.733232	-1.33369	4.54625e-11	-1.47927	-1.18098	1.18367e-09	-2.21811	-1.18053
160661993	chr6:160661993:G:A	2.64179e-27	-2.2782	-1.51158	1.40104e-11	-2.33058	-1.50675	1.68909e-09	-1.58038	-1.46268
160662240	chr6:160662240:T:C	7.64681e-22	9.89512	-1.10914	1.12035e-10	-0.462601	-1.29572	6.78242e-09	-0.334137	-1.31878
160662449	chr6:160662449:T:C	7.5884e-22	9.88077	-1.10246	1.11866e-10	-0.469425	-1.29041	6.75214e-09	-0.342156	-1.31524
160662499	chr6:160662499:C:G	3.57514e-22	9.45246	-1.42677	7.4619e-11	-0.65842	-1.50632	4.70085e-09	-0.512903	-1.50661
160662601	chr6:160662601:T:C	5.80845e-22	9.77384	-1.26284	9.57893e-11	-0.512255	-1.40272	5.8199e-09	-0.386399	-1.41957
160663085	chr6:160663085:G:C	4.44839e-26	-9.89405e-10	-0.966108	2.67753e-10	-9.89405e-10	-0.887064	1.33646e-08	-9.89405e-10	-0.974643
160663124	chr6:160663124:A:G	2.81875e-24	3.02382	0.158989	1.6458e-09	0.83043	0.0984201	5.55572e-08	0.526118	-0.075959
160663387	chr6:160663387:G:A	4.58616e-25	-9.89405e-10	1.36698	2.7221e-09	-9.89405e-10	1.43203	1.39109e-07	-9.89405e-10	1.368
160663572	chr6:160663572:T:C	4.73314e-25	-9.89405e-10	1.39852	2.80812e-09	-9.89405e-10	1.46314	1.43567e-07	-9.89405e-10	1.39955
160663610	chr6:160663610:C:T	2.84702e-22	9.2844	-1.48644	6.96727e-11	-0.717804	-1.51552	4.33296e-09	-0.585593	-1.51541
160663611	chr6:160663611:G:A	2.56691e-26	-9.89405e-10	-1.51595	1.4307e-10	-9.89405e-10	-1.5138	7.80166e-09	-9.89405e-10	-1.51292
160663868	chr6:160663868:T:C	3.25464e-26	-9.89405e-10	-1.27857	1.74229e-10	-9.89405e-10	-1.31676	9.84434e-09	-9.89405e-10	-1.28036
160664235	chr6:160664235:C:T	2.79718e-25	1.82596	-0.95341	2.14948e-11	-2.26195	-1.14737	2.96395e-09	-1.37543	-1.1053
160664263	chr6:160664263:A:G	2.57954e-24	3.00634	0.0877925	1.52126e-09	0.81522	0.0349468	5.21452e-08	0.515851	-0.129074
160664952	chr6:160664952:A:G	3.9175e-26	-9.89405e-10	-1.0932	2.06339e-10	-9.89405e-10	-1.14761	1.13496e-08	-9.89405e-10	-1.13808
160665079	chr6:160665079:A:G	3.12166e-26	-9.89405e-10	-1.32029	1.73851e-10	-9.89405e-10	-1.31893	9.69913e-09	-9.89405e-10	-1.29522
160665787	chr6:160665787:G:A	2.99055e-26	-9.89405e-10	-1.36319	1.64185e-10	-9.89405e-10	-1.37613	9.21097e-09	-9.89405e-10	-1.34686
160665823	chr6:160665823:T:C	4.24022e-26	-9.89405e-10	-1.01404	2.54006e-10	-9.89405e-10	-0.939771	1.27293e-08	-9.89405e-10	-1.02335
160665886	chr6:160665886:C:T	3.07443e-26	-9.89405e-10	-1.33553	1.67376e-10	-9.89405e-10	-1.35688	9.19152e-09	-9.89405e-10	-1.34897
160665985	chr6:160665985:G:A	4.1851e-26	-9.89405e-10	-1.02712	2.50501e-10	-9.89405e-10	-0.953668	1.25626e-08	-9.89405e-10	-1.03653
160666408	chr6:160666408:G:A	4.31673e-24	-9.89405e-10	3.60902	2.77565e-08	-9.89405e-10	3.75409	1.41645e-06	-9.89405e-10	3.68865
160666620	chr6:160666620:T:G	1.34164e-26	-2.16476	-9.24033e-10	6.64255e-11	-2.28105	-9.24033e-10	3.90592e-09	-2.20476	-9.24033e-10
160666831	chr6:160666831:T:C	4.41938e-26	-2.16856	1.1959	5.03183e-10	-1.64814	1.39197	2.0277e-08	-1.78682	1.22905
160666837	chr6:160666837:A:T	1.31098e-24	2.28737	0.129926	8.31377e-10	0.238848	0.00710584	3.2054e-08	-0.0213691	-0.078465
160667218	chr6:160667218:C:T	2.83825e-26	-9.89405e-10	-1.41546	1.58508e-10	-9.89405e-10	-1.41133	8.58796e-09	-9.89405e-10	-1.41689
160667367	chr6:160667367:G:T	2.54674e-27	-2.31032	-1.5161	1.42637e-11	-2.30501	-1.5144	1.84846e-09	-1.46851	-1.48439
160667385	chr6:160667385:G:T	3.93613e-26	-9.89405e-10	-1.08845	2.09072e-10	-9.89405e-10	-1.13445	1.16403e-08	-9.89405e-10	-1.11279
160667611	chr6:160667611:T:C	4.1851e-26	-9.89405e-10	-1.02712	2.50501e-10	-9.89405e-10	-0.953668	1.25626e-08	-9.89405e-10	-1.03653
160667886	chr6:160667886:C:A	2.71802e-24	2.94816	0.19826	7.88073e-11	-2.02821	-0.0819158	1.57713e-08	-0.793368	-0.0156949
160667986	chr6:160667986:G:A	2.80417e-26	-9.89405e-10	-1.42754	1.54322e-10	-9.89405e-10	-1.43809	8.47054e-09	-9.89405e-10	-1.43066
160668275	chr6:160668275:C:T	1.47279e-09	38.4648	-1.39231	1.17032e-09	2.10124	-1.51334	7.49948e-08	2.26557	-1.5154
160668433	chr6:160668433:C:T	1.54132e-26	-2.02601	-9.24033e-10	9.67286e-11	-1.90522	-9.24033e-10	5.82284e-09	-1.80547	-9.24033e-10
160668612	chr6:160668612:T:C	8.75439e-26	-9.89405e-10	-0.289095	4.15207e-10	-9.89405e-10	-0.448352	2.35567e-08	-9.89405e-10	-0.407844
160669096	chr6:160669096:T:C	3.00514e-26	-9.89405e-10	-1.35833	1.75393e-10	-9.89405e-10	-1.3101	9.10052e-09	-9.89405e-10	-1.35892
160669315	chr6:160669315:T:C	3.13699e-26	-9.89405e-10	-1.31539	1.75359e-10	-9.89405e-10	-1.31029	9.42471e-09	-9.89405e-10	-1.32392
160669488	chr6:160669488:G:T	5.01257e-27	-2.18953	-0.959761	2.57551e-11	-2.35885	-0.869647	2.5466e-09	-1.83317	-0.79932
160669538	chr6:160669538:C:G	5.0299e-27	-2.23687	-0.908969	2.90963e-11	-2.34579	-0.760727	2.86434e-09	-1.74365	-0.771268
160670014	chr6:160670014:A:ATGACTT	3.52685e-25	-9.89405e-10	1.10434	2.05014e-09	-9.89405e-10	1.14853	1.05722e-07	-9.89405e-10	1.09356
160670136	chr6:160670136:A:G	3.30693e-27	-2.04891	-1.51631	1.36584e-11	-2.34732	-1.51545	1.05678e-09	-2.02234	-1.48969
160670305	chr6:160670305:C:G	3.29596e-26	-9.89405e-10	-1.26595	1.76272e-10	-9.89405e-10	-1.3051	9.93338e-09	-9.89405e-10	-1.27135
160670508	chr6:160670508:C:T	6.0785e-26	-9.89405e-10	-0.653893	3.24424e-10	-9.89405e-10	-0.695079	1.56772e-08	-9.89405e-10	-0.815048
160670561	chr6:160670561:C:T	1.31576e-23	4.85942	-0.135907	4.67382e-11	-2.01483	-0.617742	2.45899e-09	-2.0662	-0.601301
160670920	chr6:160670920:C:T	3.15671e-27	-2.32474	-1.28697	1.85959e-11	-2.31003	-1.24416	9.2209e-10	-2.35784	-1.29053
160671406	chr6:160671406:C:T	2.59142e-25	0.225988	0.570154	4.99265e-10	-0.809146	0.545152	2.81323e-08	-0.678708	0.448371
160671851	chr6:160671851:G:GA	2.56391e-27	-2.3433	-1.4764	1.38525e-11	-2.35419	-1.49447	7.57906e-10	-2.36052	-1.48394
160671937	chr6:160671937:A:T	2.45541e-27	-2.35159	-1.51135	1.36328e-11	-2.34868	-1.51598	7.36283e-10	-2.35984	-1.51355
160672338	chr6:160672338:T:C	2.61622e-26	-9.89405e-10	-1.49692	1.43786e-10	-9.89405e-10	-1.50881	7.82406e-09	-9.89405e-10	-1.51005
160672619	chr6:160672619:G:A	3.30409e-26	-9.89405e-10	-1.26349	1.88137e-10	-9.89405e-10	-1.23996	9.97484e-09	-9.89405e-10	-1.26719
160673237	chr6:160673237:G:T	3.81994e-27	-2.01376	-1.40725	1.50824e-11	-2.34081	-1.4228	9.79406e-10	-2.09743	-1.49064
160673764	chr6:160673764:C:T	3.51811e-27	-2.01007	-1.49324	1.39884e-11	-2.33992	-1.49898	9.49889e-10	-2.10239	-1.51627
160673772	chr6:160673772:G:A	2.64349e-26	-9.89405e-10	-1.48655	1.44777e-10	-9.89405e-10	-1.50193	7.87391e-09	-9.89405e-10	-1.5037
160673936	chr6:160673936:C:T	2.47191e-27	-2.35566	-1.50058	1.37626e-11	-2.34423	-1.51094	7.4403e-10	-2.35818	-1.50475
160674057	chr6:160674057:A:G	4.02325e-26	-9.89405e-10	-1.06656	2.20349e-10	-9.89405e-10	-1.08192	1.20006e-08	-9.89405e-10	-1.0823
160674460	chr6:160674460:C:T	2.48285e-27	-2.34749	-1.50434	1.36181e-11	-2.35269	-1.51304	7.39918e-10	-2.36054	-1.50793
160674749	chr6:160674749:C:G	1.52814e-25	-9.89405e-10	0.267985	8.71235e-10	-9.89405e-10	0.292781	4.63202e-08	-9.89405e-10	0.268324
160674805	chr6:160674805:T:C	8.38351e-26	0.244102	-0.576486	3.09048e-11	-2.33012	-0.716101	1.56065e-09	-2.31521	-0.806944
160674814	chr6:160674814:A:G	2.51288e-27	-2.33718	-1.50263	1.3558e-11	-2.35805	-1.51211	7.41746e-10	-2.35961	-1.50639
160675348	chr6:160675348:G:A	1.4501e-26	-1.37341	-0.713607	9.41421e-11	-1.07148	-0.860845	5.04815e-09	-1.20577	-0.742461
160675414	chr6:160675414:T:C	6.60745e-27	-1.70052	-1.17252	9.90113e-11	-0.695252	-1.18664	7.76267e-09	-0.260922	-1.25701
160675447	chr6:160675447:T:C	2.48147e-27	-2.34738	-1.505	1.36129e-11	-2.35278	-1.51333	7.39605e-10	-2.36054	-1.50835
160675451	chr6:160675451:C:A	3.20649e-25	0.692336	0.316775	5.72511e-11	-2.24722	-0.182463	3.15415e-09	-2.21872	-0.199815
160675726	chr6:160675726:T:C	3.32283e-25	0.775274	0.269478	5.40322e-11	-2.26382	-0.223727	2.97444e-09	-2.23683	-0.240375
160675770	chr6:160675770:A:T	3.70703e-27	-2.00804	-1.44297	1.46129e-11	-2.33931	-1.45592	9.58288e-10	-2.10406	-1.5058
160676186	chr6:160676186:A:C	3.02225e-27	-2.24187	-1.41337	1.44852e-11	-2.33163	-1.47237	1.35518e-09	-1.8041	-1.45922
160676196	chr6:160676196:AAAG:A	3.98507e-27	-2.29258	-1.0861	1.93846e-11	-2.31288	-1.19977	2.03393e-09	-1.67325	-1.18404
160676833	chr6:160676833:G:A	3.10497e-27	-2.19644	-1.43179	1.41265e-11	-2.34711	-1.48197	1.22226e-09	-1.897	-1.46955
160676839	chr6:160676839:A:G	2.48613e-27	-2.34526	-1.50525	1.69635e-10	0.125935	-1.46941	3.24889e-09	-0.905881	-1.48306
160678077	chr6:160678077:T:C	4.5487e-26	-9.89405e-10	-0.943809	2.69113e-10	-9.89405e-10	-0.882001	1.36667e-08	-9.89405e-10	-0.952294
160678222	chr6:160678222:C:T	2.57262e-26	-9.89405e-10	-1.51373	1.44194e-10	-9.89405e-10	-1.50597	7.86636e-09	-9.89405e-10	-1.50466
160678258	chr6:160678258:T:C	3.72696e-27	-2.35003	-1.09562	1.37468e-10	-0.55021	-1.00353	3.2582e-09	-1.41001	-0.976069
160678471	chr6:160678471:G:A	4.03141e-27	-2.34452	-1.0226	1.39857e-10	-0.613598	-0.922909	3.38891e-09	-1.45378	-0.892972
160678927	chr6:160678927:T:A	3.973e-27	-2.34513	-1.03659	1.38515e-10	-0.607913	-0.938241	3.35654e-09	-1.44763	-0.908718
160679287	chr6:160679287:C:T	2.83766e-26	-9.89405e-10	-1.41567	1.56452e-10	-9.89405e-10	-1.42438	8.70649e-09	-9.89405e-10	-1.40319
160679306	chr6:160679306:C:T	8.08579e-25	3.42486	-1.49082	1.48386e-11	-2.26579	-1.5141	7.98935e-10	-2.27665	-1.51508
160679441	chr6:160679441:C:A	2.63745e-26	-9.89405e-10	-1.48884	1.45065e-10	-9.89405e-10	-1.49995	7.99835e-09	-9.89405e-10	-1.48802
160679480	chr6:160679480:C:T	7.98138e-25	3.35594	-1.4349	1.48664e-11	-2.2676	-1.51043	8.00045e-10	-2.28108	-1.50927
160679526	chr6:160679526:C:T	7.73921e-25	3.09188	-1.20165	1.63766e-11	-2.3008	-1.38048	8.84466e-10	-2.31133	-1.3787
160679753	chr6:160679753:A:G	2.73309e-27	-2.24367	-1.51213	4.56811e-11	-1.13916	-1.51629	1.25294e-09	-1.82547	-1.51629
160679965	chr6:160679965:G:T	5.67543e-26	-9.89405e-10	-0.722504	3.18646e-10	-9.89405e-10	-0.713048	1.71995e-08	-9.89405e-10	-0.722376
160679966	chr6:160679966:T:C	3.08059e-27	-2.15042	-1.48569	3.71799e-11	-1.35586	-1.50551	1.10226e-09	-1.96452	-1.50537
160680567	chr6:160680567:G:C	2.5683e-26	-9.89405e-10	-1.51541	1.43208e-10	-9.89405e-10	-1.51283	7.79183e-09	-9.89405e-10	-1.51418
160680814	chr6:160680814:G:T	1.24097e-26	-2.24275	-9.24033e-10	8.3409e-11	-2.05337	-9.24033e-10	4.88635e-09	-1.98081	-9.24033e-10
160680816	chr6:160680816:A:G	2.5756e-26	-9.89405e-10	-1.51257	1.42991e-10	-9.89405e-10	-1.51435	7.80168e-09	-9.89405e-10	-1.51292
160680990	chr6:160680990:G:A	1.82755e-24	3.79804	-1.04854	2.2173e-11	-2.18156	-1.19669	1.12243e-09	-2.21141	-1.24034
160681272	chr6:160681272:G:C	2.56655e-26	-9.89405e-10	-1.51609	1.43328e-10	-9.89405e-10	-1.512	7.81442e-09	-9.89405e-10	-1.51128
160681341	chr6:160681341:T:C	5.63903e-26	-9.89405e-10	-0.72894	2.99071e-10	-9.89405e-10	-0.776449	1.6991e-08	-9.89405e-10	-0.734574
160681381	chr6:160681381:G:A	1.80701e-24	3.80131	-1.06311	2.19171e-11	-2.18121	-1.20865	1.11148e-09	-2.21007	-1.25149
160681611	chr6:160681611:A:G	1.56869e-24	3.36055	-0.763786	1.45092e-10	-0.614697	-0.885068	3.45061e-09	-1.36339	-0.965311
160681799	chr6:160681799:C:T	2.61643e-27	-2.31778	-1.48164	6.23995e-11	-0.872809	-1.47076	1.75888e-09	-1.61074	-1.39184
160681976	chr6:160681976:T:C	3.52889e-27	-2.15766	-1.34259	2.15833e-11	-2.00823	-1.39698	1.15676e-09	-2.0735	-1.34813
160681981	chr6:160681981:A:G	2.64233e-26	-1.48699	-9.24033e-10	1.16716e-10	-1.71739	-9.24033e-10	6.01814e-09	-1.77248	-9.24033e-10
160682276	chr6:160682276:G:A	1.11347e-26	-2.35117	-9.24033e-10	6.44855e-11	-2.31069	-9.24033e-10	3.53922e-09	-2.30335	-9.24033e-10
160682373	chr6:160682373:G:A	6.23675e-25	2.83673	-1.16234	1.78029e-11	-2.31181	-1.28596	9.21894e-10	-2.32666	-1.32192
160682427	chr6:160682427:A:C	4.15592e-27	-2.35544	-0.981266	2.72467e-11	-2.11877	-1.05342	1.40343e-09	-2.24053	-0.987798
160682536	chr6:160682536:G:A	1.78903e-24	3.75352	-1.02533	2.24167e-11	-2.18985	-1.17748	1.13463e-09	-2.21805	-1.2229
160682592	chr6:160682592:G:A	4.718e-26	-9.89405e-10	-0.907265	2.47757e-10	-9.89405e-10	-0.964682	1.46429e-08	-9.89405e-10	-0.883302
160682773	chr6:160682773:T:A	0.0313657	52.3173	1.62919	4.39604e-11	-1.50968	-1.18416	2.41623e-09	-1.54796	-1.13708
160683159	chr6:160683159:G:A	2.6186e-26	-9.89405e-10	-1.49601	1.44383e-10	-9.89405e-10	-1.50466	7.87919e-09	-9.89405e-10	-1.50303
160683503	chr6:160683503:T:G	3.20467e-26	-9.89405e-10	-1.29404	1.84735e-10	-9.89405e-10	-1.25821	9.85162e-09	-9.89405e-10	-1.27962
160683938	chr6:160683938:A:G	2.79044e-27	-2.22674	-1.50829	4.28318e-11	-1.20386	-1.51599	1.2025e-09	-1.86696	-1.5159
160684123	chr6:160684123:G:A	3.27933e-27	-2.17063	-1.40297	2.0198e-11	-2.02558	-1.44597	1.0714e-09	-2.09088	-1.40741
160684168	chr6:160684168:A:G	2.83976e-27	-2.20784	-1.50967	4.06503e-11	-1.25591	-1.51621	1.15965e-09	-1.90299	-1.51615
160684228	chr6:160684228:G:C	1.67255e-24	3.38959	-0.728726	1.52544e-10	-0.596383	-0.853297	3.60352e-09	-1.34987	-0.935477
160684416	chr6:160684416:C:T	2.66303e-27	-2.2935	-1.48827	5.43233e-11	-1.00348	-1.4787	1.58263e-09	-1.70306	-1.40511
160684872	chr6:160684872:T:C	6.11232e-26	-9.89405e-10	-0.648344	3.43604e-10	-9.89405e-10	-0.637642	1.85163e-08	-9.89405e-10	-0.648602
160684882	chr6:160684882:C:T	2.61251e-26	-9.89405e-10	-1.49834	1.47742e-10	-9.89405e-10	-1.48166	8.06245e-09	-9.89405e-10	-1.48004
160685416	chr6:160685416:T:C	3.2501e-27	-2.21023	-1.37232	1.96275e-11	-2.07876	-1.42143	1.05478e-09	-2.13678	-1.37715
160685476	chr6:160685476:G:T	2.59193e-27	-2.2939	-1.51493	5.44471e-11	-0.964893	-1.51501	1.4074e-09	-1.71046	-1.51505
160685571	chr6:160685571:C:A	3.65327e-27	-2.24863	-1.21699	1.76855e-11	-2.33891	-1.26548	1.0596e-09	-2.30393	-1.20543
160685986	chr6:160685986:G:A	2.8076e-27	-2.28474	-1.44417	5.32365e-11	-1.03688	-1.4655	1.40839e-09	-1.73026	-1.49455
160686090	chr6:160686090:A:G	3.77271e-26	-9.89405e-10	-1.13086	1.97474e-10	-9.89405e-10	-1.19152	1.15908e-08	-9.89405e-10	-1.11704
160686157	chr6:160686157:G:A	8.90798e-25	-9.89405e-10	2.03088	5.45123e-09	-9.89405e-10	2.12647	2.77048e-07	-9.89405e-10	2.05693
160686364	chr6:160686364:G:A	3.42716e-27	-2.1655	-1.36401	2.09885e-11	-2.01859	-1.41456	1.12397e-09	-2.08119	-1.3692
160687043	chr6:160687043:A:G	5.97092e-26	-9.89405e-10	-0.671749	3.35555e-10	-9.89405e-10	-0.661344	1.80841e-08	-9.89405e-10	-0.672224
160687913	chr6:160687913:A:T	3.4701e-27	-2.18827	-1.32878	2.11084e-11	-2.04254	-1.38492	1.13731e-09	-2.10274	-1.33585
160687990	chr6:160687990:A:G	3.97256e-26	-9.89405e-10	-1.07924	2.38312e-10	-9.89405e-10	-1.00355	1.29742e-08	-9.89405e-10	-1.00429
160688210	chr6:160688210:C:T	6.21398e-27	-2.28371	-0.650722	2.99728e-11	-2.35234	-0.724498	1.86769e-09	-2.32756	-0.614996
160688354	chr6:160688354:T:A	4.15538e-27	-2.06128	-1.27556	2.6213e-11	-1.87053	-1.34034	1.39667e-09	-1.94757	-1.28559
160688820	chr6:160688820:C:T	1.986e-25	0.530056	-9.24033e-10	7.37623e-10	0.126303	-9.24033e-10	5.20451e-08	0.384856	-9.24033e-10
160689241	chr6:160689241:C:T	1.63964e-24	3.954	-1.31301	2.53038e-11	-2.31581	-0.93036	1.27397e-09	-2.2824	-1.04272
160689658	chr6:160689658:G:T	6.17795e-26	-9.89405e-10	-0.637664	3.67215e-10	-9.89405e-10	-0.571184	1.83625e-08	-9.89405e-10	-0.656947
160689715	chr6:160689715:T:C	3.29017e-26	-9.89405e-10	-1.26771	1.77308e-10	-9.89405e-10	-1.29924	9.93913e-09	-9.89405e-10	-1.27078
160689769	chr6:160689769:G:A	2.56876e-26	-9.89405e-10	-1.51523	1.42713e-10	-9.89405e-10	-1.51629	7.77685e-09	-9.89405e-10	-1.5161
160690081	chr6:160690081:A:G	1.25436e-26	-2.23543	0.0034054	3.37308e-10	-1.00781	0.35168	7.57987e-09	-1.78467	0.242909
160690380	chr6:160690380:A:G	2.56802e-26	-9.89405e-10	-1.51552	1.42712e-10	-9.89405e-10	-1.5163	7.77598e-09	-9.89405e-10	-1.51622
160690420	chr6:160690420:AAC:A	9.84036e-26	-9.89405e-10	-0.172158	5.8381e-10	-9.89405e-10	-0.107555	3.10488e-08	-9.89405e-10	-0.131694
160690530	chr6:160690530:G:T	6.09827e-26	-9.89405e-10	-0.650645	3.46984e-10	-9.89405e-10	-0.627851	1.86083e-08	-9.89405e-10	-0.643646
160690724	chr6:160690724:C:T	1.66286e-26	-1.95011	-9.24033e-10	1.17463e-10	-1.71101	-9.24033e-10	6.68943e-09	-1.66673	-9.24033e-10
160690887	chr6:160690887:C:T	1.01355e-25	-9.89405e-10	-0.142609	6.01816e-10	-9.89405e-10	-0.0771787	3.19952e-08	-9.89405e-10	-0.10167
160690924	chr6:160690924:AC:A	1.19596e-24	3.73346	-1.40799	2.05106e-11	-2.33222	-1.12397	1.06734e-09	-2.30511	-1.19698
160691298	chr6:160691298:A:T	3.11089e-26	-9.89405e-10	-1.32374	1.68129e-10	-9.89405e-10	-1.3524	9.38921e-09	-9.89405e-10	-1.32769
160691554	chr6:160691554:C:T	1.27068e-25	-9.89405e-10	0.0834876	7.56208e-10	-9.89405e-10	0.151186	3.91986e-08	-9.89405e-10	0.101385
160691664	chr6:160691664:CTG:C	3.57709e-27	-2.08155	-1.40514	2.28216e-11	-1.90224	-1.44718	1.19906e-09	-1.97461	-1.41111
160691773	chr6:160691773:A:G	1.32438e-26	-2.17771	-9.24033e-10	6.76573e-11	-2.26268	-9.24033e-10	3.74861e-09	-2.24587	-9.24033e-10
160691838	chr6:160691838:C:T	6.5178e-26	-9.89405e-10	-0.584113	3.30929e-10	-9.89405e-10	-0.675228	2.02304e-08	-9.89405e-10	-0.560071
160691977	chr6:160691977:C:T	1.26857e-25	-9.89405e-10	0.0818249	7.5492e-10	-9.89405e-10	0.149481	3.91333e-08	-9.89405e-10	0.0997182
160692178	chr6:160692178:A:C	4.00233e-27	-2.06582	-1.30854	4.1846e-11	-1.42829	-1.31485	3.21326e-09	-1.03777	-1.3622
160692368	chr6:160692368:G:A	2.80523e-26	-9.89405e-10	-1.42717	1.51876e-10	-9.89405e-10	-1.45407	8.38409e-09	-9.89405e-10	-1.44092
160692666	chr6:160692666:C:T	3.02729e-26	-9.89405e-10	-1.35098	1.6748e-10	-9.89405e-10	-1.35627	9.34176e-09	-9.89405e-10	-1.33276
160693393	chr6:160693393:A:C	9.56614e-26	-9.89405e-10	-0.200421	5.66125e-10	-9.89405e-10	-0.138315	2.94323e-08	-9.89405e-10	-0.185163
160693521	chr6:160693521:A:G	2.62222e-26	-9.89405e-10	-1.49463	1.4634e-10	-9.89405e-10	-1.4912	7.89535e-09	-9.89405e-10	-1.50098
160693764	chr6:160693764:T:A	6.53824e-26	-9.89405e-10	-0.580983	3.81157e-10	-9.89405e-10	-0.533919	2.04197e-08	-9.89405e-10	-0.550754
160695054	chr6:160695054:C:A	3.02289e-26	-9.89405e-10	-1.35244	1.67239e-10	-9.89405e-10	-1.3577	9.32755e-09	-9.89405e-10	-1.33428
160695095	chr6:160695095:T:TA	1.05779e-24	3.2921	-1.0894	1.08462e-10	-0.614344	-1.17639	2.7623e-09	-1.31891	-1.23228
160695133	chr6:160695133:A:G	1.23665e-25	-9.89405e-10	0.056337	7.36051e-10	-9.89405e-10	0.124169	3.8077e-08	-9.89405e-10	0.0723558
160695191	chr6:160695191:CT:C	3.17003e-26	-9.89405e-10	-1.30491	1.73935e-10	-9.89405e-10	-1.31845	9.5217e-09	-9.89405e-10	-1.31368
160695384	chr6:160695384:C:T	2.62398e-27	-2.28255	-1.51399	5.00472e-11	-1.05576	-1.50841	1.43876e-09	-1.71621	-1.48726
160695636	chr6:160695636:C:T	1.59994e-26	-1.98868	-9.24033e-10	9.76906e-11	-1.89532	-9.24033e-10	5.89711e-09	-1.79279	-9.24033e-10
160695714	chr6:160695714:C:G	5.0818e-26	-9.89405e-10	-0.832985	2.93137e-10	-9.89405e-10	-0.79649	1.51831e-08	-9.89405e-10	-0.84707
160696332	chr6:160696332:A:G	3.80077e-26	-9.89405e-10	-1.12345	2.27075e-10	-9.89405e-10	-1.05185	1.23776e-08	-9.89405e-10	-1.05137
160696881	chr6:160696881:G:A	1.59115e-24	3.94528	-1.33431	2.0803e-11	-2.29865	-1.14338	1.16812e-09	-2.27051	-1.14135
160697114	chr6:160697114:CAGAAACT:C	2.5165e-20	8.1732	4.10653	1.89724e-06	3.974	4.00478	3.72716e-05	3.27378	3.68495
160697129	chr6:160697129:A:G	4.05703e-26	-9.89405e-10	-1.0582	2.1763e-10	-9.89405e-10	-1.09434	1.22641e-08	-9.89405e-10	-1.06057
160697545	chr6:160697545:A:G	1.33948e-26	-2.28341	0.117035	3.69161e-10	-0.884249	0.318351	9.41138e-09	-1.66291	0.337578
160697760	chr6:160697760:G:A	8.98545e-27	-2.15332	-0.412308	7.55716e-11	-1.70577	-0.446277	4.21684e-09	-1.70089	-0.427283
160698207	chr6:160698207:C:T	6.74551e-24	3.08969	0.965704	7.5976e-10	-0.658195	0.814068	1.58494e-08	-1.38193	0.577809
160698399	chr6:160698399:C:T	2.70595e-27	-2.24952	-1.51626	4.39034e-11	-1.18001	-1.51512	1.33135e-09	-1.79479	-1.48627
160698462	chr6:160698462:G:A	1.53762e-26	-2.02841	-9.24033e-10	9.37324e-11	-1.93669	-9.24033e-10	5.62595e-09	-1.83987	-9.24033e-10
160698546	chr6:160698546:T:C	3.86261e-27	-2.23117	-1.17872	6.0365e-11	-1.23644	-1.14028	2.10098e-09	-1.83425	-0.990605
160698861	chr6:160698861:T:C	1.60494e-26	-1.98556	-9.24033e-10	9.7073e-11	-1.90167	-9.24033e-10	5.81354e-09	-1.80707	-9.24033e-10
160698869	chr6:160698869:G:A	9.09454e-25	3.50655	-1.45494	1.76329e-11	-2.34353	-1.26383	9.36079e-10	-2.32395	-1.30936
160699226	chr6:160699226:T:C	4.40317e-26	-9.89405e-10	-0.976325	2.2699e-10	-9.89405e-10	-1.05222	1.32227e-08	-9.89405e-10	-0.985318
160699531	chr6:160699531:G:A	2.6889e-27	-2.25676	-1.51535	4.50522e-11	-1.1564	-1.51291	1.36417e-09	-1.77946	-1.47724
160699616	chr6:160699616:G:A	1.52066e-24	3.98277	-1.41711	1.82133e-11	-2.29262	-1.28236	1.02802e-09	-2.26482	-1.2748
160700129	chr6:160700129:G:C	4.17348e-26	-9.89405e-10	-1.0299	2.2413e-10	-9.89405e-10	-1.0649	1.31592e-08	-9.89405e-10	-0.990134
160700152	chr6:160700152:G:A	7.2589e-24	-9.89405e-10	4.12875	4.84146e-08	-9.89405e-10	4.31043	2.57666e-06	-9.89405e-10	4.28699
160700178	chr6:160700178:G:A	1.03988e-24	3.61628	-1.43066	1.85025e-11	-2.33724	-1.22199	9.82342e-10	-2.31525	-1.26982
160700219	chr6:160700219:A:C	8.85757e-26	-9.89405e-10	-0.277379	5.92062e-10	-9.89405e-10	-0.0935194	3.04394e-08	-9.89405e-10	-0.151517
160700271	chr6:160700271:C:T	3.0393e-26	0.00765684	-1.35468	2.49279e-11	-2.09751	-1.16363	1.30415e-09	-2.11281	-1.1889
160700481	chr6:160700481:G:A	2.58495e-26	-9.89405e-10	-1.50894	1.43151e-10	-9.89405e-10	-1.51323	7.8726e-09	-9.89405e-10	-1.50387
160700482	chr6:160700482:C:T	4.12788e-26	-9.89405e-10	-1.04089	2.22554e-10	-9.89405e-10	-1.07196	1.30608e-08	-9.89405e-10	-0.997642
160700625	chr6:160700625:T:C	2.62969e-26	-9.89405e-10	-1.49179	1.44692e-10	-9.89405e-10	-1.50252	7.98328e-09	-9.89405e-10	-1.48991
160700683	chr6:160700683:A:G	5.20099e-26	0.267739	-1.07754	3.71073e-11	-2.16574	-0.697573	1.79491e-09	-2.18967	-0.792632
160700926	chr6:160700926:G:A	1.06197e-25	0.66064	-0.756578	5.32549e-11	-1.66236	-0.839677	1.61016e-09	-2.13936	-0.951557
160701052	chr6:160701052:T:C	9.87321e-26	0.573679	-0.742505	5.18259e-11	-1.70391	-0.825333	1.59768e-09	-2.16081	-0.937892
160701088	chr6:160701088:A:G	3.58674e-26	-9.89405e-10	-1.18141	1.96031e-10	-9.89405e-10	-1.19886	1.09644e-08	-9.89405e-10	-1.1726
160701184	chr6:160701184:T:C	2.80353e-27	-2.22585	-1.50451	4.15603e-11	-1.25216	-1.49783	1.3249e-09	-1.84541	-1.44051
160701242	chr6:160701242:A:G	2.82004e-27	-2.33034	-1.39414	6.91628e-11	-0.807848	-1.43282	1.81868e-09	-1.51491	-1.45423
160701493	chr6:160701493:C:T	1.60119e-25	-9.89405e-10	0.314683	9.91688e-10	-9.89405e-10	0.422278	4.7731e-08	-9.89405e-10	0.298325
160701494	chr6:160701494:G:A	6.29418e-27	-2.35923	-0.562378	4.80496e-11	-2.16822	-0.436675	2.15777e-09	-2.27499	-0.523194
160701675	chr6:160701675:G:A	3.52627e-26	0.149751	-1.34816	2.41356e-11	-2.14315	-1.15029	1.258e-09	-2.15784	-1.17989
160701802	chr6:160701802:G:A	3.25611e-26	-9.89405e-10	-1.27812	1.72057e-10	-9.89405e-10	-1.32931	9.79237e-09	-9.89405e-10	-1.28565
160701868	chr6:160701868:G:C	3.59851e-26	-9.89405e-10	-1.17813	1.94908e-10	-9.89405e-10	-1.2046	1.09325e-08	-9.89405e-10	-1.17552
160701899	chr6:160701899:G:A	3.21599e-26	0.060317	-1.35083	2.4774e-11	-2.11545	-1.15189	1.28809e-09	-2.1312	-1.18289
160702270	chr6:160702270:G:A	3.52884e-26	-9.89405e-10	-1.19768	1.87446e-10	-9.89405e-10	-1.24364	1.09001e-08	-9.89405e-10	-1.17848
160702381	chr6:160702381:G:T	6.42684e-25	3.2204	-1.51598	1.42079e-11	-2.3532	-1.47013	7.76932e-10	-2.34324	-1.47642
160702386	chr6:160702386:AT:A	2.704e-26	-9.89405e-10	-1.46392	1.52858e-10	-9.89405e-10	-1.44762	8.23896e-09	-9.89405e-10	-1.45838
160702419	chr6:160702419:T:C	8.87832e-05	47.5887	0.490552	2.83441e-11	-1.78311	-1.3496	1.54348e-09	-1.80952	-1.3237
160702509	chr6:160702509:A:G	3.47395e-26	-9.89405e-10	-1.21336	1.88394e-10	-9.89405e-10	-1.2386	1.05347e-08	-9.89405e-10	-1.21258
160702555	chr6:160702555:G:A	3.50264e-26	-9.89405e-10	-1.20514	1.90207e-10	-9.89405e-10	-1.22902	1.06248e-08	-9.89405e-10	-1.20406
160702739	chr6:160702739:T:C	5.82162e-26	0.47894	-1.17601	2.7462e-11	-2.23072	-0.933606	1.4545e-09	-2.23918	-0.953412
160702879	chr6:160702879:G:A	8.55765e-26	-9.89405e-10	-0.311825	5.69627e-10	-9.89405e-10	-0.132149	2.93845e-08	-9.89405e-10	-0.186787
160703014	chr6:160703014:T:A	3.38565e-26	-9.89405e-10	-1.2391	1.83692e-10	-9.89405e-10	-1.26387	1.02919e-08	-9.89405e-10	-1.23589
160703033	chr6:160703033:TA:T	2.70719e-26	-9.89405e-10	-1.46274	1.53916e-10	-9.89405e-10	-1.44072	8.2193e-09	-9.89405e-10	-1.46077
160703111	chr6:160703111:G:T	1.3441e-26	-2.16293	-9.24033e-10	7.86661e-11	-2.11192	-9.24033e-10	4.04462e-09	-2.16987	-9.24033e-10
160703139	chr6:160703139:A:C	2.70732e-26	-9.89405e-10	-1.46269	1.5392e-10	-9.89405e-10	-1.4407	8.21977e-09	-9.89405e-10	-1.46071
160703309	chr6:160703309:A:G	3.2887e-26	-9.89405e-10	-1.26816	1.73546e-10	-9.89405e-10	-1.32069	9.88686e-09	-9.89405e-10	-1.27605
160703842	chr6:160703842:C:G	2.63538e-26	-9.89405e-10	-1.48962	1.48338e-10	-9.89405e-10	-1.47764	8.01771e-09	-9.89405e-10	-1.4856
160703902	chr6:160703902:A:G	2.63369e-26	-9.89405e-10	-1.49026	1.48224e-10	-9.89405e-10	-1.47841	8.01221e-09	-9.89405e-10	-1.48629
160704168	chr6:160704168:C:T	5.09308e-26	-9.89405e-10	-0.830768	2.73711e-10	-9.89405e-10	-0.865057	1.55564e-08	-9.89405e-10	-0.822786
160704387	chr6:160704387:T:C	4.11431e-25	2.62171	-1.3633	1.4439e-11	-2.32	-1.4872	7.76001e-10	-2.34224	-1.47862
160704422	chr6:160704422:T:C	2.22872e-26	-0.792062	-0.865162	6.47154e-11	-1.42283	-0.884299	3.25333e-09	-1.44578	-0.941791
160704524	chr6:160704524:T:C	4.07952e-26	-9.89405e-10	-1.05267	2.18742e-10	-9.89405e-10	-1.08924	1.28149e-08	-9.89405e-10	-1.01665
160705042	chr6:160705042:C:T	3.40342e-26	0.0178769	-1.25175	1.2147e-10	-0.406398	-1.27106	3.4588e-09	-1.06259	-1.26374
160705086	chr6:160705086:C:T	2.86737e-26	-9.89405e-10	-1.40526	1.59785e-10	-9.89405e-10	-1.4033	8.83993e-09	-9.89405e-10	-1.38798
160705102	chr6:160705102:G:C	3.58555e-26	-9.89405e-10	-1.18174	2.11078e-10	-9.89405e-10	-1.1249	1.10233e-08	-9.89405e-10	-1.16725
160705267	chr6:160705267:T:C	4.27673e-26	-9.89405e-10	-1.00546	2.39522e-10	-9.89405e-10	-0.998487	1.27303e-08	-9.89405e-10	-1.02327
160705434	chr6:160705434:C:T	6.23836e-26	-9.89405e-10	-0.627933	3.70367e-10	-9.89405e-10	-0.562636	1.88606e-08	-9.89405e-10	-0.630179
160705711	chr6:160705711:A:T	2.72152e-26	-9.89405e-10	-1.45746	1.54829e-10	-9.89405e-10	-1.43481	8.1829e-09	-9.89405e-10	-1.46521
160706203	chr6:160706203:T:C	2.56606e-26	-9.89405e-10	-1.51628	1.42904e-10	-9.89405e-10	-1.51496	7.78008e-09	-9.89405e-10	-1.51569
160706294	chr6:160706294:CAG:C	1.35942e-26	-1.17353	-0.978064	5.98743e-11	-1.42111	-0.963772	1.9876e-09	-1.90236	-0.977963
160706526	chr6:160706526:G:A	4.1105e-25	-9.89405e-10	1.25748	2.13473e-09	-9.89405e-10	1.18896	1.30623e-07	-9.89405e-10	1.30506
160707209	chr6:160707209:G:A	3.52905e-26	-9.89405e-10	-1.19762	2.03573e-10	-9.89405e-10	-1.16111	1.12541e-08	-9.89405e-10	-1.14652
160707232	chr6:160707232:A:T	6.58654e-27	-2.31199	-0.564222	6.63619e-11	-1.88675	-0.395259	3.35419e-09	-1.89002	-0.467023
160707499	chr6:160707499:G:A	2.66753e-26	-9.89405e-10	-1.4775	1.50804e-10	-9.89405e-10	-1.46115	8.14349e-09	-9.89405e-10	-1.47004
160707585	chr6:160707585:G:A	2.51579e-27	-2.35129	-1.48736	2.43949e-11	-1.79587	-1.48689	1.06186e-09	-2.03956	-1.46767
160707890	chr6:160707890:A:G	7.64114e-27	-2.32956	-0.398127	7.39897e-11	-1.94883	-0.22437	3.72199e-09	-1.95107	-0.301929
160707913	chr6:160707913:T:C	1.88235e-26	-1.82613	-9.24033e-10	7.57086e-11	-2.15024	-9.24033e-10	3.43121e-09	-2.33434	-9.24033e-10
160707935	chr6:160707935:G:A	3.01317e-26	-9.89405e-10	-1.35566	1.62907e-10	-9.89405e-10	-1.38395	8.91837e-09	-9.89405e-10	-1.37914
160707981	chr6:160707981:G:A	4.13169e-27	-2.35939	-0.983158	3.45729e-11	-2.0999	-0.834158	1.76056e-09	-2.11049	-0.891131
160708199	chr6:160708199:T:TAG	1.10908e-26	-2.35512	-9.24033e-10	6.22628e-11	-2.34577	-9.24033e-10	3.51152e-09	-2.31121	-9.24033e-10
160708204	chr6:160708204:A:C	1.10783e-26	-2.35625	-9.24033e-10	6.21419e-11	-2.34771	-9.24033e-10	3.49913e-09	-2.31474	-9.24033e-10
160708362	chr6:160708362:CT:C	1.61655e-23	-9.89405e-10	4.9294	1.24164e-07	-9.89405e-10	5.25223	5.775e-06	-9.89405e-10	5.09404
160708593	chr6:160708593:A:G	1.63765e-23	-9.89405e-10	4.94237	1.25841e-07	-9.89405e-10	5.26564	5.85106e-06	-9.89405e-10	5.10712
160709898	chr6:160709898:T:C	7.27594e-27	-2.35189	-0.42477	7.61874e-11	-1.99186	-0.152078	3.87379e-09	-1.98909	-0.223928
160710343	chr6:160710343:G:T	2.59346e-26	-9.89405e-10	-1.50566	1.43251e-10	-9.89405e-10	-1.51253	7.83797e-09	-9.89405e-10	-1.50828
160710451	chr6:160710451:G:T	1.4518e-23	-9.89405e-10	4.82191	1.11212e-07	-9.89405e-10	5.14206	5.17933e-06	-9.89405e-10	4.98518
160710548	chr6:160710548:A:G	3.1491e-26	-9.89405e-10	-1.31153	1.84152e-10	-9.89405e-10	-1.26137	9.5734e-09	-9.89405e-10	-1.30827
160710914	chr6:160710914:C:T	3.58071e-26	-9.89405e-10	-1.18309	1.98826e-10	-9.89405e-10	-1.1847	1.05276e-08	-9.89405e-10	-1.21326
160711005	chr6:160711005:G:A	3.27697e-26	-9.89405e-10	-1.27173	1.89138e-10	-9.89405e-10	-1.23465	1.00116e-08	-9.89405e-10	-1.26351
160711114	chr6:160711114:C:T	6.39734e-27	-2.35997	-0.545378	6.1601e-11	-2.07037	-0.286085	3.14355e-09	-2.06688	-0.355022
160711385	chr6:160711385:T:G	6.2548e-27	-2.35741	-0.570477	6.21848e-11	-2.03133	-0.315691	3.18326e-09	-2.02604	-0.383313
160711685	chr6:160711685:C:T	1.7874e-23	-9.89405e-10	5.02986	1.37649e-07	-9.89405e-10	5.35533	6.39561e-06	-9.89405e-10	5.19611
160711772	chr6:160711772:T:C	5.81357e-27	-2.35726	-0.643779	5.73538e-11	-2.03188	-0.396012	2.93993e-09	-2.02667	-0.462202
160711838	chr6:160711838:CA:C	2.83793e-26	-9.89405e-10	-1.41558	1.54027e-10	-9.89405e-10	-1.44	8.44973e-09	-9.89405e-10	-1.43312
160712014	chr6:160712014:C:T	5.78514e-27	-2.35938	-0.646562	5.57608e-11	-2.05623	-0.39983	2.85941e-09	-2.05172	-0.464917
160712093	chr6:160712093:G:C	6.30546e-27	-2.35933	-0.560494	6.16172e-11	-2.0549	-0.301294	3.1492e-09	-2.05031	-0.369801
160712303	chr6:160712303:T:C	2.51362e-27	-2.35592	-1.48359	2.75715e-11	-1.67667	-1.48368	1.18843e-09	-1.89233	-1.50229
160712311	chr6:160712311:T:A	4.48874e-26	-9.89405e-10	-0.957078	2.6575e-10	-9.89405e-10	-0.894575	1.38192e-08	-9.89405e-10	-0.941196
160712512	chr6:160712512:A:T	3.58933e-27	-2.2914	-1.19187	1.87516e-11	-2.32614	-1.2197	1.00751e-09	-2.32385	-1.23592
160712527	chr6:160712527:A:G	8.24185e-26	-1.35786	1.00843	1.21345e-09	-0.770966	1.39506	5.48795e-08	-0.790001	1.22789
160712619	chr6:160712619:G:A	2.6114e-27	-2.35432	-1.44703	2.79892e-11	-1.7007	-1.44461	1.19919e-09	-1.91038	-1.47523
160712653	chr6:160712653:A:G	3.63179e-27	-2.28626	-1.18525	1.87559e-11	-2.32962	-1.216	1.00931e-09	-2.32752	-1.23047
160712677	chr6:160712677:G:C	1.81271e-23	-9.89405e-10	5.04393	1.39636e-07	-9.89405e-10	5.36967	6.48773e-06	-9.89405e-10	5.21041
160712906	chr6:160712906:G:A	1.96557e-23	-9.89405e-10	5.12488	1.51757e-07	-9.89405e-10	5.4529	7.04121e-06	-9.89405e-10	5.29228
160713255	chr6:160713255:AC:A	2.78545e-26	-9.89405e-10	-1.43424	1.51668e-10	-9.89405e-10	-1.45543	8.30088e-09	-9.89405e-10	-1.45089
160713535	chr6:160713535:C:T	1.81271e-23	-9.89405e-10	5.04393	1.39636e-07	-9.89405e-10	5.36967	6.48773e-06	-9.89405e-10	5.21041
160713700	chr6:160713700:A:G	5.58635e-27	-2.35632	-0.684588	5.52958e-11	-2.02252	-0.441914	2.83575e-09	-2.01858	-0.506369
160713773	chr6:160713773:T:C	2.82272e-27	-2.35909	-1.36445	1.94954e-11	-2.15061	-1.35635	1.05385e-09	-2.12713	-1.38768
160713879	chr6:160713879:A:T	1.83638e-23	-9.89405e-10	5.0569	1.44388e-07	-9.89405e-10	5.40313	6.69756e-06	-9.89405e-10	5.24224
160713908	chr6:160713908:G:A	5.66855e-27	-2.36057	-0.665735	5.27031e-11	-2.09124	-0.421218	2.70346e-09	-2.08756	-0.485162
160714079	chr6:160714079:C:T	2.51898e-27	-2.34514	-1.49224	2.48612e-11	-1.77154	-1.49228	1.0932e-09	-1.97049	-1.50766
160714113	chr6:160714113:G:A	2.56647e-26	-9.89405e-10	-1.51612	1.42714e-10	-9.89405e-10	-1.51629	7.7758e-09	-9.89405e-10	-1.51624
160714170	chr6:160714170:C:T	2.54831e-27	-2.34469	-1.48112	1.46782e-11	-2.31535	-1.47542	1.33721e-09	-1.85724	-1.41943
160714445	chr6:160714445:C:T	3.51863e-26	-9.89405e-10	-1.20058	2.03077e-10	-9.89405e-10	-1.16355	1.12256e-08	-9.89405e-10	-1.14905
160714474	chr6:160714474:G:GA	1.75404e-26	-2.35986	0.463132	1.26634e-10	-2.19918	0.56335	7.24054e-09	-2.187	0.599438
160714635	chr6:160714635:CTTATTGCCAATT:C	2.83368e-27	-2.35787	-1.36179	1.97802e-11	-2.13882	-1.35363	1.06933e-09	-2.11499	-1.38523
160714660	chr6:160714660:G:A	3.13123e-26	-9.89405e-10	-1.31723	1.68041e-10	-9.89405e-10	-1.35292	9.25584e-09	-9.89405e-10	-1.342
160714676	chr6:160714676:A:G	2.77232e-27	-2.33536	-1.40619	1.77634e-11	-2.23091	-1.36908	1.0259e-09	-2.17576	-1.36593
160714714	chr6:160714714:T:G	2.24386e-24	2.95472	-9.24033e-10	8.85816e-10	0.309379	-9.24033e-10	4.16501e-08	0.162048	-9.24033e-10
160714722	chr6:160714722:T:C	2.60409e-26	-9.89405e-10	-1.50157	1.43609e-10	-9.89405e-10	-1.51003	7.8564e-09	-9.89405e-10	-1.50593
160715026	chr6:160715026:T:A	2.52447e-27	-2.33566	-1.49954	2.34818e-11	-1.82112	-1.49979	1.04819e-09	-2.00838	-1.51181
160715453	chr6:160715453:G:A	6.57435e-27	-2.34005	-0.538008	1.46074e-10	-1.00786	-0.485152	6.80994e-09	-1.29732	-0.351555
160715549	chr6:160715549:G:A	3.71604e-26	-9.89405e-10	-1.14599	2.13502e-10	-9.89405e-10	-1.11348	1.17981e-08	-9.89405e-10	-1.09932
160716123	chr6:160716123:T:C	3.47175e-26	-9.89405e-10	-1.21399	1.97379e-10	-9.89405e-10	-1.192	1.05509e-08	-9.89405e-10	-1.21104
160716226	chr6:160716226:A:G	2.42648e-27	-2.36038	-1.51442	1.45316e-11	-2.30263	-1.49817	7.76166e-10	-2.31351	-1.50713
160716486	chr6:160716486:T:C	2.83535e-27	-2.35609	-1.36298	2.0023e-11	-2.12546	-1.35479	1.08304e-09	-2.10114	-1.38635
160716631	chr6:160716631:T:G	1.83728e-26	-2.35998	0.509619	1.33061e-10	-2.19763	0.611309	7.59523e-09	-2.18717	0.647439
160716747	chr6:160716747:T:C	2.45501e-27	-2.34976	-1.51335	2.86479e-11	-1.60648	-1.51558	1.23597e-09	-1.84114	-1.51426
160716958	chr6:160716958:G:A	1.51262e-26	-1.14279	-0.902018	3.93816e-11	-1.92888	-0.874949	1.63945e-09	-2.15441	-0.918484
160717321	chr6:160717321:G:T	2.86622e-26	-9.89405e-10	-1.40566	1.55374e-10	-9.89405e-10	-1.4313	8.52624e-09	-9.89405e-10	-1.42411
160717816	chr6:160717816:C:G	2.72619e-26	-0.372355	-1.08339	1.19242e-10	-0.628609	-1.06736	3.81933e-09	-1.16511	-1.06207
160717885	chr6:160717885:A:G	6.90215e-27	-2.3529	-0.476505	3.03146e-10	-0.541153	-0.221763	1.22163e-08	-0.91159	-0.152893
160718246	chr6:160718246:G:A	1.6189e-23	-9.89405e-10	4.93085	1.24514e-07	-9.89405e-10	5.25505	5.80783e-06	-9.89405e-10	5.09971
160718448	chr6:160718448:C:T	2.53206e-27	-2.34496	-1.48724	2.50794e-11	-1.76828	-1.48681	1.10175e-09	-1.9662	-1.50415
160718825	chr6:160718825:A:G	2.46692e-26	-2.36055	0.804869	1.82874e-10	-2.18313	0.914799	1.04925e-08	-2.17161	0.955015
160719104	chr6:160719104:G:A	3.56538e-26	-9.89405e-10	-1.18738	1.9354e-10	-9.89405e-10	-1.21165	1.07741e-08	-9.89405e-10	-1.19011
160719866	chr6:160719866:AT:A	2.71164e-26	-9.89405e-10	-1.4611	1.55028e-10	-9.89405e-10	-1.43353	8.20566e-09	-9.89405e-10	-1.46243
160719873	chr6:160719873:C:G	2.7121e-26	-9.89405e-10	-1.46093	1.55077e-10	-9.89405e-10	-1.43321	8.20782e-09	-9.89405e-10	-1.46217
160720126	chr6:160720126:T:C	2.59141e-27	-2.35689	-1.45214	2.89177e-11	-1.66125	-1.45143	1.22683e-09	-1.88365	-1.47916
160720152	chr6:160720152:C:T	6.13661e-27	-2.35388	-0.593079	2.91539e-10	-0.493356	-0.308599	1.13378e-08	-0.886349	-0.252762
160720970	chr6:160720970:A:G	2.66365e-26	-9.89405e-10	-1.47895	1.46262e-10	-9.89405e-10	-1.49173	7.99369e-09	-9.89405e-10	-1.4886
160721792	chr6:160721792:C:A	2.63816e-26	-9.89405e-10	-1.48857	1.44924e-10	-9.89405e-10	-1.50092	7.94512e-09	-9.89405e-10	-1.4947
160722158	chr6:160722158:T:C	1.1275e-26	-2.35154	0.0128909	1.12917e-10	-2.03677	0.286294	5.70422e-09	-2.03086	0.204812
160722167	chr6:160722167:A:G	3.18016e-26	-9.89405e-10	-1.30172	1.73853e-10	-9.89405e-10	-1.31892	9.78823e-09	-9.89405e-10	-1.28607
160722201	chr6:160722201:A:C	2.77689e-27	-2.35737	-1.38253	1.80443e-11	-2.26673	-1.31757	9.45998e-10	-2.27586	-1.34691
160722344	chr6:160722344:A:G	3.18252e-27	-2.35196	-1.2516	2.22553e-11	-2.14102	-1.23353	1.18328e-09	-2.12362	-1.27534
160722533	chr6:160722533:C:T	5.19853e-26	-9.89405e-10	-0.810274	2.76598e-10	-9.89405e-10	-0.854563	1.58971e-08	-9.89405e-10	-0.80112
160722576	chr6:160722576:T:C	1.8406e-26	-2.35986	0.511302	1.33064e-10	-2.18816	0.601866	7.45192e-09	-2.18172	0.622933
160722602	chr6:160722602:A:G	2.68577e-27	-2.35197	-1.42129	1.7605e-11	-2.24331	-1.36564	9.25432e-10	-2.2535	-1.39125
160723304	chr6:160723304:A:G	2.74683e-27	-2.35262	-1.39817	1.80788e-11	-2.24565	-1.33675	9.48278e-10	-2.2558	-1.36456
160723697	chr6:160723697:G:A	2.78148e-27	-2.35181	-1.38644	1.8393e-11	-2.24278	-1.32238	9.6358e-10	-2.25302	-1.35133
160723747	chr6:160723747:T:C	2.79701e-27	-2.35193	-1.38075	1.85145e-11	-2.24313	-1.31545	9.69447e-10	-2.25335	-1.34493
160723768	chr6:160723768:A:G	3.22604e-27	-2.35161	-1.23837	2.26571e-11	-2.13689	-1.21977	1.20205e-09	-2.12069	-1.26253
160723906	chr6:160723906:A:G	3.13643e-26	-9.89405e-10	-1.31557	1.69237e-10	-9.89405e-10	-1.34583	9.35582e-09	-9.89405e-10	-1.33126
160723916	chr6:160723916:C:T	2.78734e-27	-2.35237	-1.38378	1.84158e-11	-2.24479	-1.31913	9.64609e-10	-2.25495	-1.34834
160724144	chr6:160724144:A:T	1.65537e-26	-2.35381	0.399187	1.62179e-10	-2.05631	0.667883	8.24188e-09	-2.05417	0.59614
160724202	chr6:160724202:T:C	1.12139e-26	-2.34408	-9.24033e-10	6.15911e-11	-2.35661	-9.24033e-10	3.34519e-09	-2.35973	-9.24033e-10
160724214	chr6:160724214:A:C	5.02697e-26	-0.843834	-9.24033e-10	6.99077e-11	-2.22996	-9.24033e-10	3.57147e-09	-2.29428	-9.24033e-10
160724265	chr6:160724265:A:G	2.72769e-27	-2.35643	-1.40135	1.77173e-11	-2.2619	-1.34069	9.30364e-10	-2.27126	-1.36818
160725144	chr6:160725144:G:C	1.12799e-26	-2.33821	-9.24033e-10	6.13473e-11	-2.36058	-9.24033e-10	3.37455e-09	-2.35099	-9.24033e-10
160725186	chr6:160725186:A:G	8.74762e-27	-2.36058	-0.23187	3.52244e-10	-0.708025	0.0952191	9.91213e-09	-1.38211	0.108609
160725602	chr6:160725602:A:G	2.71018e-27	-2.35375	-1.41047	1.77122e-11	-2.25053	-1.35235	9.3098e-10	-2.26014	-1.37863
160725672	chr6:160725672:A:G	1.58812e-26	-2.35956	0.363459	1.48278e-10	-2.10819	0.63015	7.5265e-09	-2.1074	0.558573
160725739	chr6:160725739:A:G	2.83737e-26	-9.89405e-10	-1.41577	1.56281e-10	-9.89405e-10	-1.42547	8.58795e-09	-9.89405e-10	-1.4169
160725771	chr6:160725771:A:G	2.73787e-27	-2.35276	-1.40129	1.7998e-11	-2.24626	-1.34061	9.44373e-10	-2.25637	-1.36812
160726070	chr6:160726070:A:C	2.81938e-26	-9.89405e-10	-1.42213	1.53301e-10	-9.89405e-10	-1.44473	8.38509e-09	-9.89405e-10	-1.4408
160726336	chr6:160726336:A:T	3.21114e-27	-2.35761	-1.237	2.18727e-11	-2.17372	-1.21817	1.15894e-09	-2.15847	-1.26128
160726413	chr6:160726413:T:C	2.66737e-26	-9.89405e-10	-1.47756	1.46156e-10	-9.89405e-10	-1.49246	8.02308e-09	-9.89405e-10	-1.48493
160726939	chr6:160726939:A:G	4.63827e-26	-9.89405e-10	-0.924309	2.7247e-10	-9.89405e-10	-0.869601	1.49943e-08	-9.89405e-10	-0.859585
160727064	chr6:160727064:C:T	2.78891e-26	-9.89405e-10	-1.433	1.60279e-10	-9.89405e-10	-1.40021	8.43249e-09	-9.89405e-10	-1.43516
160727115	chr6:160727115:T:C	2.74575e-27	-2.35187	-1.39931	1.80971e-11	-2.24299	-1.33839	9.49585e-10	-2.25321	-1.36577
160727272	chr6:160727272:CAT:C	2.64283e-26	-9.89405e-10	-1.4868	1.4512e-10	-9.89405e-10	-1.49957	7.95692e-09	-9.89405e-10	-1.49321
160727367	chr6:160727367:G:T	8.42556e-27	-2.36012	-0.269841	3.55644e-10	-0.653967	0.0507674	9.87273e-09	-1.33937	0.0618888
160727730	chr6:160727730:T:C	2.72717e-27	-2.35517	-1.4028	1.77851e-11	-2.2561	-1.34267	9.33995e-10	-2.26579	-1.36975
160727905	chr6:160727905:T:G	2.75353e-26	-9.89405e-10	-1.44577	1.55218e-10	-9.89405e-10	-1.4323	8.3907e-09	-9.89405e-10	-1.44013
160728290	chr6:160728290:G:T	2.00706e-26	-0.518217	-1.24376	6.22659e-11	-0.829685	-1.51603	4.43151e-09	-0.564852	-1.51366
160728292	chr6:160728292:A:G	2.48381e-27	-2.33931	-1.51214	1.75066e-11	-2.15827	-1.45629	1.06677e-09	-2.04283	-1.45979
160728560	chr6:160728560:C:T	4.81971e-26	-9.89405e-10	-0.885938	2.83595e-10	-9.89405e-10	-0.829582	1.56137e-08	-9.89405e-10	-0.819105
160728886	chr6:160728886:A:G	2.72263e-27	-2.34046	-1.41917	1.83234e-11	-2.20615	-1.36281	9.60776e-10	-2.21871	-1.38856
160729145	chr6:160729145:G:GA	3.21938e-27	-2.3505	-1.24155	2.26832e-11	-2.13257	-1.22294	1.20474e-09	-2.11537	-1.26562
160729291	chr6:160729291:G:A	5.15833e-26	-9.89405e-10	-0.818037	3.05947e-10	-9.89405e-10	-0.753718	1.58399e-08	-9.89405e-10	-0.804725
160729500	chr6:160729500:T:C	2.72242e-23	-9.89405e-10	5.45063	2.08926e-07	-9.89405e-10	5.7726	9.60126e-06	-9.89405e-10	5.60239
160730116	chr6:160730116:A:G	2.77098e-26	-9.89405e-10	-1.43945	1.51553e-10	-9.89405e-10	-1.45619	8.37046e-09	-9.89405e-10	-1.44255
160730679	chr6:160730679:C:A	2.58239e-26	-9.89405e-10	-1.50994	1.43494e-10	-9.89405e-10	-1.51084	7.83195e-09	-9.89405e-10	-1.50904
160730936	chr6:160730936:T:C	3.70289e-26	0.300309	-1.44985	4.48109e-10	1.04867	-1.42077	3.08792e-08	1.30743	-1.4446
160731174	chr6:160731174:T:A	2.6809e-26	-9.89405e-10	-1.4725	1.52244e-10	-9.89405e-10	-1.45165	8.07889e-09	-9.89405e-10	-1.478
160731208	chr6:160731208:G:A	2.05517e-26	-2.35924	0.620948	1.41902e-10	-2.23677	0.714777	7.93414e-09	-2.23208	0.736001
160731360	chr6:160731360:G:A	2.71133e-26	-9.89405e-10	-1.46121	1.48203e-10	-9.89405e-10	-1.47855	8.11335e-09	-9.89405e-10	-1.47374
160731416	chr6:160731416:C:T	2.73469e-26	-9.89405e-10	-1.45263	1.56567e-10	-9.89405e-10	-1.42365	8.27103e-09	-9.89405e-10	-1.4545
160731873	chr6:160731873:C:T	1.13143e-26	-2.33517	-9.24033e-10	6.48198e-11	-2.30552	-9.24033e-10	3.51437e-09	-2.3104	-9.24033e-10
160732048	chr6:160732048:A:C	2.74409e-27	-2.35842	-1.39337	1.83918e-11	-2.18228	-1.38294	9.89577e-10	-2.16767	-1.41006
160732256	chr6:160732256:GA:G	2.96055e-26	-9.89405e-10	-1.37327	1.60075e-10	-9.89405e-10	-1.40149	8.76488e-09	-9.89405e-10	-1.3965
160732325	chr6:160732325:T:G	1.06727e-25	-9.89405e-10	-0.0909651	5.51673e-10	-9.89405e-10	-0.164175	3.24448e-08	-9.89405e-10	-0.0877144
160732495	chr6:160732495:T:C	2.74514e-27	-2.35769	-1.39371	1.84906e-11	-2.17663	-1.38324	9.94423e-10	-2.16244	-1.41041
160732529	chr6:160732529:T:C	2.72951e-27	-2.35635	-1.40077	1.85298e-11	-2.16718	-1.39057	9.9766e-10	-2.15263	-1.41697
160732663	chr6:160732663:G:C	1.20233e-26	-1.00746	-1.26693	4.80501e-11	-1.2981	-1.30679	3.13769e-09	-1.13492	-1.28885
160732958	chr6:160732958:G:A	3.79074e-26	-0.138007	-0.988082	1.65942e-10	-0.394934	-0.97056	4.92249e-09	-1.00716	-0.966281
160733205	chr6:160733205:G:A	2.67475e-26	-9.89405e-10	-1.47479	1.46576e-10	-9.89405e-10	-1.48959	8.01764e-09	-9.89405e-10	-1.48561
160733713	chr6:160733713:G:A	4.32984e-26	-0.993119	-9.24033e-10	5.89076e-10	-0.0985748	-9.24033e-10	3.96315e-08	0.112368	-9.24033e-10
160733775	chr6:160733775:T:C	2.60433e-26	-9.89405e-10	-1.50147	1.4432e-10	-9.89405e-10	-1.5051	7.93266e-09	-9.89405e-10	-1.49627
160734790	chr6:160734790:C:T	4.93954e-26	-9.89405e-10	-0.861378	2.94208e-10	-9.89405e-10	-0.792842	1.52465e-08	-9.89405e-10	-0.842902
160735008	chr6:160735008:C:CTGCCCAGCTTCGCAT	1.18782e-26	-0.880561	-1.40597	4.73077e-11	-1.18935	-1.43111	3.09827e-09	-1.01782	-1.41859
160735383	chr6:160735383:G:A	2.57971e-26	-9.89405e-10	-1.51098	1.43271e-10	-9.89405e-10	-1.51239	7.82563e-09	-9.89405e-10	-1.50985
160735435	chr6:160735435:G:C	3.43777e-26	-9.89405e-10	-1.22383	1.88033e-10	-9.89405e-10	-1.24051	1.06355e-08	-9.89405e-10	-1.20306
160735635	chr6:160735635:G:A	2.97947e-27	-2.35151	-1.31798	2.08465e-11	-2.13761	-1.30233	1.11331e-09	-2.1213	-1.33862
160735897	chr6:160735897:T:A	3.5305e-27	-2.35178	-1.14802	1.63915e-10	-0.45249	-0.925291	4.13684e-09	-1.20244	-0.944887
160736138	chr6:160736138:C:T	1.11246e-25	-9.89405e-10	-0.0494952	5.75077e-10	-9.89405e-10	-0.122626	3.38784e-08	-9.89405e-10	-0.0444788
160736271	chr6:160736271:A:AC	3.05819e-23	-9.89405e-10	5.56693	2.13072e-07	-9.89405e-10	5.79226	1.08015e-05	-9.89405e-10	5.72019
160737105	chr6:160737105:C:T	2.6107e-26	-9.89405e-10	-1.49903	1.43902e-10	-9.89405e-10	-1.508	7.85782e-09	-9.89405e-10	-1.50575
160737169	chr6:160737169:T:C	1.48833e-25	-9.89405e-10	0.241589	7.98872e-10	-9.89405e-10	0.206071	4.40354e-08	-9.89405e-10	0.21774
160737173	chr6:160737173:TA:T	5.66816e-26	-9.89405e-10	-0.723786	3.35667e-10	-9.89405e-10	-0.661012	1.85121e-08	-9.89405e-10	-0.648828
160737465	chr6:160737465:T:C	2.7997e-26	-9.89405e-10	-1.42914	1.52306e-10	-9.89405e-10	-1.45124	8.33068e-09	-9.89405e-10	-1.44731
160737702	chr6:160737702:T:C	3.22558e-27	-2.35254	-1.23758	1.5116e-10	-0.421008	-1.03778	3.9061e-09	-1.15086	-1.05386
160737966	chr6:160737966:C:CA	1.10478e-26	-2.35901	-9.24033e-10	7.39517e-11	-2.17372	-9.24033e-10	4.05353e-09	-2.16767	-9.24033e-10
160737969	chr6:160737969:T:A	1.10712e-26	-2.35689	-9.24033e-10	7.54569e-11	-2.15357	-9.24033e-10	4.13344e-09	-2.14815	-9.24033e-10
160737970	chr6:160737970:A:AC	3.08916e-27	-2.31878	-1.31456	1.88409e-11	-2.13572	-1.40538	1.03309e-09	-2.17276	-1.36194
160737984	chr6:160737984:A:G	3.78772e-27	-2.34028	-1.08919	3.69197e-11	-1.97481	-0.893578	1.83939e-09	-1.98502	-0.972804
160738391	chr6:160738391:T:C	2.60381e-26	-9.89405e-10	-1.50167	1.4446e-10	-9.89405e-10	-1.50413	7.90457e-09	-9.89405e-10	-1.49981
160738627	chr6:160738627:C:A	2.75877e-26	-9.89405e-10	-1.44386	1.50254e-10	-9.89405e-10	-1.46481	8.23731e-09	-9.89405e-10	-1.45858
160739051	chr6:160739051:G:A	3.50246e-27	-2.33061	-1.17716	2.01961e-10	-0.208502	-0.960553	5.06627e-09	-0.966971	-0.97768
160739508	chr6:160739508:C:T	2.6414e-26	-9.89405e-10	-1.48734	1.4469e-10	-9.89405e-10	-1.50254	7.91773e-09	-9.89405e-10	-1.49815
160739509	chr6:160739509:G:A	2.69173e-26	-9.89405e-10	-1.46847	1.47402e-10	-9.89405e-10	-1.48397	8.06396e-09	-9.89405e-10	-1.47985
160739608	chr6:160739608:G:C	2.70595e-26	-9.89405e-10	-1.4632	1.47875e-10	-9.89405e-10	-1.48076	8.09736e-09	-9.89405e-10	-1.47572
160739727	chr6:160739727:TTC:T	2.90482e-27	-2.34968	-1.34518	3.86988e-11	-1.48701	-1.33431	1.29067e-09	-1.93151	-1.38058
160740186	chr6:160740186:G:A	2.83944e-26	-9.89405e-10	-1.41504	1.54099e-10	-9.89405e-10	-1.43953	8.4556e-09	-9.89405e-10	-1.43243
160740323	chr6:160740323:T:C	5.67909e-26	-9.89405e-10	-0.72186	3.36242e-10	-9.89405e-10	-0.659299	1.86453e-08	-9.89405e-10	-0.64166
160740463	chr6:160740463:C:T	5.60727e-26	-9.89405e-10	-0.734587	3.30978e-10	-9.89405e-10	-0.675079	1.83525e-08	-9.89405e-10	-0.657489
160741179	chr6:160741179:T:C	1.3301e-25	-9.89405e-10	0.129187	6.51864e-10	-9.89405e-10	0.00270511	3.98438e-08	-9.89405e-10	0.117713
160741258	chr6:160741258:A:G	2.14923e-26	-1.69354	-9.24033e-10	1.51965e-10	-1.45348	-9.24033e-10	1.31068e-08	-0.994127	-9.24033e-10
160741374	chr6:160741374:T:C	2.80644e-27	-2.26418	-1.46514	1.78241e-11	-2.24864	-1.34793	1.04045e-09	-2.1708	-1.35681
160741521	chr6:160741521:T:A	1.07578e-25	-9.89405e-10	-0.0830238	6.40275e-10	-9.89405e-10	-0.0152331	3.37496e-08	-9.89405e-10	-0.048286
160741522	chr6:160741522:G:A	1.10545e-25	-9.89405e-10	-0.0558087	6.58522e-10	-9.89405e-10	0.012867	3.46665e-08	-9.89405e-10	-0.0214803
160741739	chr6:160741739:G:A	2.6601e-26	-9.89405e-10	-1.48029	1.45865e-10	-9.89405e-10	-1.49445	7.97508e-09	-9.89405e-10	-1.49093
160741851	chr6:160741851:T:A	1.37713e-26	-2.13865	-9.24033e-10	9.53897e-11	-1.91916	-9.24033e-10	8.56529e-09	-1.41954	-9.24033e-10
160742042	chr6:160742042:A:T	1.27931e-26	-1.40425	-0.808085	3.72999e-11	-1.72496	-1.13318	1.8617e-09	-1.89062	-1.05514
160742069	chr6:160742069:T:G	2.6146e-26	-9.89405e-10	-1.49754	1.43989e-10	-9.89405e-10	-1.50739	7.86508e-09	-9.89405e-10	-1.50482
160742217	chr6:160742217:G:T	1.63662e-26	-1.96602	-9.24033e-10	6.99862e-11	-2.22883	-9.24033e-10	3.37742e-09	-2.35014	-9.24033e-10
160742742	chr6:160742742:G:A	2.70126e-26	-9.89405e-10	-1.46493	1.5252e-10	-9.89405e-10	-1.44983	8.21034e-09	-9.89405e-10	-1.46186
160742745	chr6:160742745:A:G	1.02715e-26	-1.5415	-0.890372	3.30606e-11	-2.28741	-0.691375	1.66143e-09	-2.32934	-0.730237
160743792	chr6:160743792:G:A	2.6601e-26	-9.89405e-10	-1.48029	1.45865e-10	-9.89405e-10	-1.49445	7.97508e-09	-9.89405e-10	-1.49093
160743945	chr6:160743945:AT:A	5.46386e-25	-9.89405e-10	1.54209	2.77351e-09	-9.89405e-10	1.45074	1.7399e-07	-9.89405e-10	1.59174
160744029	chr6:160744029:G:A	4.94495e-24	-9.89405e-10	3.74489	3.68361e-08	-9.89405e-10	4.0371	1.73251e-06	-9.89405e-10	3.89007
160744399	chr6:160744399:T:C	3.9515e-24	-9.89405e-10	3.52061	2.91856e-08	-9.89405e-10	3.8043	1.38276e-06	-9.89405e-10	3.66458
160744517	chr6:160744517:A:G	1.17298e-25	-9.89405e-10	0.00348452	5.76909e-10	-9.89405e-10	-0.119446	3.54332e-08	-9.89405e-10	0.000394312
160745391	chr6:160745391:C:CCCTTT	2.78582e-27	-2.34177	-1.39493	1.98903e-11	-2.10231	-1.38458	1.06269e-09	-2.10506	-1.40139
160745468	chr6:160745468:C:T	3.86399e-26	-9.89405e-10	-1.10695	2.11314e-10	-9.89405e-10	-1.12378	1.19992e-08	-9.89405e-10	-1.08242
160745470	chr6:160745470:C:T	2.69978e-27	-2.25258	-1.51549	1.93499e-11	-1.99839	-1.51605	9.00444e-10	-2.15629	-1.51584
160745523	chr6:160745523:A:G	4.32198e-24	-9.89405e-10	3.61023	3.19765e-08	-9.89405e-10	3.89562	1.51808e-06	-9.89405e-10	3.75795
160746420	chr6:160746420:A:G	2.92224e-27	-2.18173	-1.50715	1.78479e-11	-2.09871	-1.49654	8.51133e-10	-2.2335	-1.49495
160746624	chr6:160746624:C:G	4.37564e-24	-9.89405e-10	3.62257	3.24989e-08	-9.89405e-10	3.91183	1.53536e-06	-9.89405e-10	3.76926
160746983	chr6:160746983:G:A	4.01351e-24	-9.89405e-10	3.53619	2.96647e-08	-9.89405e-10	3.82058	1.40912e-06	-9.89405e-10	3.68347
160747278	chr6:160747278:C:T	4.58481e-24	-9.89405e-10	3.66927	3.40965e-08	-9.89405e-10	3.95982	1.60982e-06	-9.89405e-10	3.81662
160747365	chr6:160747365:A:T	4.91619e-27	-2.33059	-0.838114	5.5473e-11	-1.95735	-0.503881	2.6858e-09	-1.97497	-0.604305
160747420	chr6:160747420:G:C	4.58481e-24	-9.89405e-10	3.66927	3.40965e-08	-9.89405e-10	3.95982	1.60982e-06	-9.89405e-10	3.81662
160747516	chr6:160747516:G:A	9.26188e-27	-1.31082	-1.22451	1.81497e-11	-2.33882	-1.23966	1.00233e-09	-2.31074	-1.25419
160747571	chr6:160747571:A:C	2.79484e-26	-9.89405e-10	-1.43087	1.58679e-10	-9.89405e-10	-1.41025	8.5881e-09	-9.89405e-10	-1.41688
160747727	chr6:160747727:T:C	7.22325e-26	-0.48446	0.00311404	4.9974e-11	-2.20395	-0.36168	2.74694e-09	-2.28709	-0.269674
160747778	chr6:160747778:T:C	2.80055e-26	-9.89405e-10	-1.42883	1.5899e-10	-9.89405e-10	-1.40829	8.60193e-09	-9.89405e-10	-1.41527
160747929	chr6:160747929:G:T	9.2259e-27	-1.33236	-1.20686	1.84036e-11	-2.34188	-1.22271	1.01468e-09	-2.31528	-1.23739
160747938	chr6:160747938:A:G	2.58407e-26	-9.89405e-10	-1.50928	1.44598e-10	-9.89405e-10	-1.50317	7.83636e-09	-9.89405e-10	-1.50848
160748028	chr6:160748028:T:C	1.12164e-26	-2.34386	-9.24033e-10	6.43128e-11	-2.31337	-9.24033e-10	3.47315e-09	-2.32219	-9.24033e-10
160748032	chr6:160748032:T:C	1.1203e-26	-2.34506	-9.24033e-10	6.41757e-11	-2.31551	-9.24033e-10	3.46618e-09	-2.3242	-9.24033e-10
160748035	chr6:160748035:A:G	1.14522e-26	-2.32306	-9.24033e-10	6.63707e-11	-2.28188	-9.24033e-10	3.57424e-09	-2.2935	-9.24033e-10
160748237	chr6:160748237:G:A	2.91569e-26	-9.89405e-10	-1.38854	1.64433e-10	-9.89405e-10	-1.37463	8.99374e-09	-9.89405e-10	-1.37073
160748707	chr6:160748707:C:T	9.57523e-27	-1.27903	-1.22303	1.98256e-11	-2.33821	-1.15194	1.10871e-09	-2.30538	-1.15867
160748783	chr6:160748783:C:T	9.19618e-27	-1.31763	-1.22482	1.96831e-11	-2.34343	-1.15394	1.09733e-09	-2.31372	-1.16065
160748795	chr6:160748795:T:C	6.30209e-25	-9.89405e-10	1.68481	4.65057e-09	-9.89405e-10	1.96762	2.25063e-07	-9.89405e-10	1.84912
160748803	chr6:160748803:C:T	2.80519e-26	-9.89405e-10	-1.42718	1.52506e-10	-9.89405e-10	-1.44993	8.36573e-09	-9.89405e-10	-1.44311
160748891	chr6:160748891:C:T	2.58323e-26	-9.89405e-10	-1.50961	1.42945e-10	-9.89405e-10	-1.51467	7.79548e-09	-9.89405e-10	-1.51371
160749093	chr6:160749093:C:T	4.50856e-25	-9.89405e-10	1.34991	2.29397e-09	-9.89405e-10	1.26091	1.43664e-07	-9.89405e-10	1.40022
160749369	chr6:160749369:C:A	5.36855e-25	-9.89405e-10	1.52449	3.92088e-09	-9.89405e-10	1.79694	1.90668e-07	-9.89405e-10	1.68328
160749396	chr6:160749396:C:T	5.97684e-25	-9.89405e-10	1.63183	4.40861e-09	-9.89405e-10	1.91419	2.13702e-07	-9.89405e-10	1.79733
160749571	chr6:160749571:C:T	4.1994e-24	-9.89405e-10	3.58146	3.10962e-08	-9.89405e-10	3.86771	1.47519e-06	-9.89405e-10	3.72929
160749656	chr6:160749656:TCAC:T	4.81617e-26	-9.89405e-10	-0.886671	2.5216e-10	-9.89405e-10	-0.947067	1.38759e-08	-9.89405e-10	-0.937102
160749823	chr6:160749823:A:G	1.15554e-26	-1.86253	-0.451553	4.93307e-11	-2.16126	-0.417322	3.04564e-09	-2.04275	-0.410792
160750331	chr6:160750331:T:C	5.89096e-25	-9.89405e-10	1.61735	4.32789e-09	-9.89405e-10	1.89571	2.10178e-07	-9.89405e-10	1.7807
160750534	chr6:160750534:A:G	2.63428e-26	-9.89405e-10	-1.49004	1.44645e-10	-9.89405e-10	-1.50285	7.93193e-09	-9.89405e-10	-1.49636
160750650	chr6:160750650:T:A	2.57839e-27	-2.35377	-1.4603	1.74101e-11	-2.16485	-1.45523	9.44878e-10	-2.15936	-1.46459
160750825	chr6:160750825:T:C	1.00521e-26	-0.94725	-1.5062	5.67666e-11	-0.922432	-1.51575	6.45385e-09	-0.193476	-1.5091
160750887	chr6:160750887:C:T	9.44781e-27	-1.36245	-1.153	1.92311e-11	-2.34936	-1.17124	1.05837e-09	-2.32421	-1.18631
160750982	chr6:160750982:TCA:T	7.57691e-27	-1.91495	-0.821176	3.1545e-11	-2.14059	-0.885122	1.71479e-09	-2.16335	-0.86462
160750985	chr6:160750985:C:G	7.68504e-27	-1.90078	-0.821176	3.18584e-11	-2.13071	-0.885122	1.73119e-09	-2.15382	-0.86462
160750987	chr6:160750987:C:A	7.57504e-27	-1.9152	-0.821176	3.154e-11	-2.14075	-0.885122	1.7145e-09	-2.16351	-0.86462
160750989	chr6:160750989:C:T	7.58082e-27	-1.91444	-0.821176	3.15567e-11	-2.14022	-0.885122	1.71537e-09	-2.163	-0.86462
160751243	chr6:160751243:G:GTTT	3.86399e-26	-9.89405e-10	-1.10695	2.11314e-10	-9.89405e-10	-1.12378	1.19992e-08	-9.89405e-10	-1.08242
160751526	chr6:160751526:A:T	4.20872e-25	-9.89405e-10	1.28109	2.14414e-09	-9.89405e-10	1.19337	1.33652e-07	-9.89405e-10	1.32798
160752060	chr6:160752060:C:G	2.64649e-26	-9.89405e-10	-1.48541	1.48978e-10	-9.89405e-10	-1.47333	8.03838e-09	-9.89405e-10	-1.48303
160752248	chr6:160752248:T:C	2.57793e-26	-9.89405e-10	-1.51166	1.44114e-10	-9.89405e-10	-1.50652	7.81678e-09	-9.89405e-10	-1.51098
160752317	chr6:160752317:C:T	2.72619e-26	-1.45575	-9.24033e-10	1.14576e-10	-1.73589	-9.24033e-10	5.3618e-09	-1.88796	-9.24033e-10
160752578	chr6:160752578:A:G	1.00298e-26	-1.2752	-1.18047	2.037e-11	-2.34141	-1.12166	1.14823e-09	-2.30643	-1.1226
160752914	chr6:160752914:T:G	1.03105e-26	-1.14174	-1.28633	1.83885e-11	-2.32649	-1.23891	1.03321e-09	-2.29832	-1.23626
160753345	chr6:160753345:AT:A	9.94427e-27	-1.26059	-1.20365	1.99004e-11	-2.33952	-1.14687	1.1229e-09	-2.30355	-1.14779
160753547	chr6:160753547:T:C	9.59394e-27	-1.38982	-1.11029	2.00382e-11	-2.35188	-1.12761	1.09355e-09	-2.32908	-1.14875
160753562	chr6:160753562:A:G	1.00531e-26	-1.25987	-1.19348	2.01271e-11	-2.33921	-1.13586	1.13611e-09	-2.30285	-1.1368
160753626	chr6:160753626:G:A	6.88214e-26	-0.514002	-0.0157189	4.74364e-11	-2.18287	-0.434873	2.63198e-09	-2.26834	-0.331177
160753836	chr6:160753836:G:A	4.80219e-26	-9.89405e-10	-0.889579	2.51857e-10	-9.89405e-10	-0.94827	1.37926e-08	-9.89405e-10	-0.943125
160753842	chr6:160753842:A:G	2.64605e-26	-9.89405e-10	-1.48558	1.45116e-10	-9.89405e-10	-1.4996	7.95962e-09	-9.89405e-10	-1.49287
160753972	chr6:160753972:C:T	2.54803e-27	-2.3312	-1.49471	1.83354e-11	-2.07854	-1.48976	1.00642e-09	-2.0635	-1.49736
160754047	chr6:160754047:T:C	4.01087e-26	-9.89405e-10	-1.06964	2.30959e-10	-9.89405e-10	-1.03489	1.25114e-08	-9.89405e-10	-1.04062
160754151	chr6:160754151:G:A	1.1901e-26	-2.28461	-9.24033e-10	6.81415e-11	-2.25554	-9.24033e-10	3.82668e-09	-2.22526	-9.24033e-10
160755307	chr6:160755307:C:G	4.2547e-26	-9.89405e-10	-1.01063	2.24575e-10	-9.89405e-10	-1.06292	1.23462e-08	-9.89405e-10	-1.05391
160756205	chr6:160756205:A:G	6.23382e-27	-1.63085	-1.3004	1.43286e-10	0.00384998	-1.51614	1.03655e-08	0.286898	-1.51567
160756365	chr6:160756365:T:G	9.48746e-23	-9.89405e-10	6.69908	6.94138e-07	-9.89405e-10	6.9733	3.60097e-05	-9.89405e-10	6.92429
160756411	chr6:160756411:C:T	6.23743e-26	-0.628082	-9.24033e-10	3.11189e-10	-0.736731	-9.24033e-10	2.00037e-08	-0.571335	-9.24033e-10
160756481	chr6:160756481:A:G	3.08541e-26	-9.89405e-10	-1.33197	1.76441e-10	-9.89405e-10	-1.30414	9.36651e-09	-9.89405e-10	-1.33011
160756810	chr6:160756810:A:C	1.12249e-26	-0.84812	-1.49498	1.46679e-11	-2.28987	-1.5016	8.33416e-10	-2.2448	-1.50468
160757108	chr6:160757108:C:T	4.24099e-26	-9.89405e-10	-1.01385	2.23892e-10	-9.89405e-10	-1.06596	1.23081e-08	-9.89405e-10	-1.057
160757389	chr6:160757389:T:C	1.61587e-26	-1.97878	-9.24033e-10	7.6707e-11	-2.13714	-9.24033e-10	3.51357e-09	-2.31062	-9.24033e-10
160757668	chr6:160757668:C:T	2.97275e-26	-9.89405e-10	-1.36916	1.65497e-10	-9.89405e-10	-1.36818	9.0271e-09	-9.89405e-10	-1.36702
160758003	chr6:160758003:C:A	6.79578e-25	-9.89405e-10	1.76024	3.40198e-09	-9.89405e-10	1.65498	2.14387e-07	-9.89405e-10	1.80053
160758765	chr6:160758765:T:A	4.26727e-24	-9.89405e-10	3.59749	3.16712e-08	-9.89405e-10	3.88603	1.53138e-06	-9.89405e-10	3.76667
160759013	chr6:160759013:G:A	8.47015e-25	-9.89405e-10	1.98048	4.22579e-09	-9.89405e-10	1.87183	2.67637e-07	-9.89405e-10	2.02238
160759196	chr6:160759196:C:A	2.95271e-26	-9.89405e-10	-1.37593	1.61989e-10	-9.89405e-10	-1.3896	8.93557e-09	-9.89405e-10	-1.37721
160759445	chr6:160759445:G:A	9.19843e-27	-1.25128	-1.29092	1.70832e-11	-2.33472	-1.30432	9.54055e-10	-2.30064	-1.31365
160759461	chr6:160759461:T:C	4.57711e-24	-9.89405e-10	3.66759	3.38917e-08	-9.89405e-10	3.9538	1.61755e-06	-9.89405e-10	3.82141
160759501	chr6:160759501:C:T	4.24099e-26	-9.89405e-10	-1.01385	2.23892e-10	-9.89405e-10	-1.06596	1.23081e-08	-9.89405e-10	-1.057
160759543	chr6:160759543:G:A	2.36982e-26	-1.59584	-9.24033e-10	1.15795e-10	-1.72531	-9.24033e-10	5.77092e-09	-1.81442	-9.24033e-10
160759749	chr6:160759749:C:A	4.18696e-26	-9.89405e-10	-1.02668	2.34503e-10	-9.89405e-10	-1.01966	1.25044e-08	-9.89405e-10	-1.04117
160760076	chr6:160760076:G:A	4.52103e-24	-9.89405e-10	3.65526	3.35016e-08	-9.89405e-10	3.94222	1.5984e-06	-9.89405e-10	3.80951
160760083	chr6:160760083:G:T	4.52103e-24	-9.89405e-10	3.65526	3.35016e-08	-9.89405e-10	3.94222	1.5984e-06	-9.89405e-10	3.80951
160760239	chr6:160760239:A:G	6.35647e-27	-1.63172	-1.28005	1.42886e-10	0.00113879	-1.51622	1.03916e-08	0.287829	-1.51409
160760886	chr6:160760886:C:T	7.73188e-23	-9.89405e-10	6.49446	5.69671e-07	-9.89405e-10	6.77568	2.92618e-05	-9.89405e-10	6.71678
160760891	chr6:160760891:C:T	9.14388e-27	-1.24505	-1.3031	1.68766e-11	-2.3341	-1.3171	9.42563e-10	-2.29944	-1.32697
160760892	chr6:160760892:G:A	4.67303e-24	-9.89405e-10	3.68833	3.46543e-08	-9.89405e-10	3.97605	1.65336e-06	-9.89405e-10	3.84331
160760947	chr6:160760947:C:T	8.5599e-25	-9.89405e-10	1.99102	4.26979e-09	-9.89405e-10	1.88219	2.7048e-07	-9.89405e-10	2.03294
160760975	chr6:160760975:C:T	2.60829e-26	-9.89405e-10	-1.49996	1.43775e-10	-9.89405e-10	-1.50888	7.86124e-09	-9.89405e-10	-1.50531
160760987	chr6:160760987:C:T	2.89299e-26	-9.89405e-10	-1.39636	1.57211e-10	-9.89405e-10	-1.41954	8.73106e-09	-9.89405e-10	-1.40037
160761005	chr6:160761005:G:A	8.47738e-27	-1.62296	-1.00087	2.46177e-11	-2.23155	-1.04211	1.08409e-09	-2.25357	-1.23295
160761432	chr6:160761432:C:A	1.59512e-25	-9.89405e-10	0.310885	7.3967e-10	-9.89405e-10	0.129074	4.60085e-08	-9.89405e-10	0.26157
160761447	chr6:160761447:A:G	3.69131e-26	-9.89405e-10	-1.15267	1.97056e-10	-9.89405e-10	-1.19364	1.08394e-08	-9.89405e-10	-1.18407
160761626	chr6:160761626:T:C	4.493e-24	-9.89405e-10	3.64904	3.32884e-08	-9.89405e-10	3.93584	1.58934e-06	-9.89405e-10	3.80382
160761922	chr6:160761922:A:G	8.9651e-27	-1.23752	-1.33038	1.64333e-11	-2.33387	-1.34395	9.20233e-10	-2.298	-1.35238
160761990	chr6:160761990:AAG:A	3.80605e-26	-9.89405e-10	-1.12206	2.0683e-10	-9.89405e-10	-1.14523	1.15567e-08	-9.89405e-10	-1.11999
160762392	chr6:160762392:A:C	2.72923e-27	-2.24101	-1.5162	1.98103e-11	-1.97551	-1.51542	9.84921e-10	-2.06823	-1.51422
160762423	chr6:160762423:G:A	2.59183e-27	-2.34464	-1.46423	1.81039e-11	-2.12399	-1.45701	9.88351e-10	-2.10974	-1.46923
160762490	chr6:160762490:C:A	2.68931e-26	-9.89405e-10	-1.46937	1.51813e-10	-9.89405e-10	-1.45448	8.1844e-09	-9.89405e-10	-1.46503
160762494	chr6:160762494:G:A	7.66674e-27	-1.66192	-1.06243	2.28258e-11	-2.2483	-1.10094	1.05415e-09	-2.23807	-1.27645
160762633	chr6:160762633:A:G	4.16226e-26	-0.386344	-0.646249	2.77308e-11	-2.22346	-0.931129	1.51312e-09	-2.29774	-0.855342
160762650	chr6:160762650:A:G	8.07412e-27	-1.81249	-0.860086	3.84613e-11	-2.09108	-0.7364	1.99817e-09	-2.08442	-0.790606
160762690	chr6:160762690:C:T	5.17281e-26	-0.436116	-0.379117	3.53783e-11	-2.21428	-0.696753	1.94802e-09	-2.2903	-0.610146
160762767	chr6:160762767:G:GAC	3.49854e-27	-2.33976	-1.16913	1.87296e-11	-2.35902	-1.18801	1.05179e-09	-2.34943	-1.16733
160763448	chr6:160763448:T:C	1.11134e-26	-2.35308	-9.24033e-10	6.13959e-11	-2.35979	-9.24033e-10	3.34522e-09	-2.35972	-9.24033e-10
160763906	chr6:160763906:G:A	7.56174e-26	-9.89405e-10	-0.435549	4.33766e-10	-9.89405e-10	-0.404626	2.28569e-08	-9.89405e-10	-0.438
160764293	chr6:160764293:G:A	9.54752e-27	-1.21512	-1.28983	1.72129e-11	-2.32911	-1.30236	9.64628e-10	-2.29188	-1.31139
160764348	chr6:160764348:C:T	2.5633e-27	-2.33199	-1.48795	1.84163e-11	-2.08153	-1.48237	1.009e-09	-2.06662	-1.49167
160764682	chr6:160764682:G:T	4.09618e-26	-9.89405e-10	-1.0486	2.22077e-10	-9.89405e-10	-1.07411	1.26653e-08	-9.89405e-10	-1.02839
160765152	chr6:160765152:T:G	7.23231e-26	-9.89405e-10	-0.480092	3.7571e-10	-9.89405e-10	-0.548313	2.10894e-08	-9.89405e-10	-0.518486
160765270	chr6:160765270:A:G	4.31741e-26	-0.995994	-9.24033e-10	3.26626e-10	-0.688314	-9.24033e-10	3.49518e-08	-0.0132849	-9.24033e-10
160765505	chr6:160765505:A:G	7.34905e-27	-1.6101	-1.15656	4.8401e-11	-1.48478	-1.11283	2.68077e-09	-1.47004	-1.11111
160765566	chr6:160765566:G:A	1.34726e-26	-2.16058	-9.24033e-10	6.93487e-11	-2.23798	-9.24033e-10	3.8644e-09	-2.21545	-9.24033e-10
160765609	chr6:160765609:A:G	3.96065e-26	-0.589987	-0.492255	3.23605e-11	-2.17363	-0.826564	1.77056e-09	-2.26316	-0.732802
160765857	chr6:160765857:G:T	2.76254e-27	-2.22919	-1.5159	1.93786e-11	-1.99698	-1.51598	9.65839e-10	-2.08688	-1.51514
160765887	chr6:160765887:C:T	8.41297e-27	-1.82963	-0.801833	4.05932e-11	-2.10293	-0.670603	2.10497e-09	-2.09655	-0.726406
160766012	chr6:160766012:G:A	2.06366e-26	-1.89858	0.164407	1.59328e-10	-1.77056	0.364392	8.01229e-09	-1.77501	0.288735
160766048	chr6:160766048:T:C	1.34117e-26	-0.700693	-1.46442	1.64147e-11	-2.25531	-1.42365	9.45197e-10	-2.19157	-1.43204
160766253	chr6:160766253:G:A	6.50111e-25	-9.89405e-10	1.71591	3.25433e-09	-9.89405e-10	1.61061	2.04931e-07	-9.89405e-10	1.75542
160766303	chr6:160766303:C:T	1.39893e-26	-0.65354	-1.4694	1.65222e-11	-2.24214	-1.43029	9.54751e-10	-2.17515	-1.43841
160766485	chr6:160766485:T:C	9.79655e-27	-1.19565	-1.28356	1.73908e-11	-2.32437	-1.29681	9.75217e-10	-2.28491	-1.30744
160766539	chr6:160766539:ACAT:A	2.56994e-27	-2.33863	-1.47872	1.82424e-11	-2.09864	-1.47474	9.98671e-10	-2.08587	-1.48272
160766586	chr6:160766586:T:C	3.08492e-26	-9.89405e-10	-1.33212	1.77491e-10	-9.89405e-10	-1.29821	9.42082e-09	-9.89405e-10	-1.32433
160766712	chr6:160766712:G:T	9.62153e-27	-1.22906	-1.26817	1.75434e-11	-2.32907	-1.28338	9.82352e-10	-2.2912	-1.29386
160766903	chr6:160766903:G:A	3.08492e-26	-9.89405e-10	-1.33212	1.77491e-10	-9.89405e-10	-1.29821	9.42082e-09	-9.89405e-10	-1.32433
160767071	chr6:160767071:A:G	1.00816e-26	-1.07696	-1.37356	1.52485e-11	-2.3208	-1.43185	8.73101e-10	-2.28355	-1.41941
160767100	chr6:160767100:A:AG	6.62154e-27	-1.46425	-1.40666	1.42971e-11	-2.36048	-1.45659	7.96017e-10	-2.35026	-1.44513
160767298	chr6:160767298:G:T	2.7128e-26	-9.89405e-10	-1.46067	1.47087e-10	-9.89405e-10	-1.48611	8.10359e-09	-9.89405e-10	-1.47495
160767986	chr6:160767986:A:C	2.03652e-26	-0.673146	-1.07426	2.66206e-11	-2.20167	-0.993775	1.59781e-09	-2.11742	-0.981202
160768039	chr6:160768039:G:A	8.01746e-27	-1.49884	-1.18078	2.19659e-11	-2.17416	-1.21348	9.11925e-10	-2.29864	-1.36081
160768231	chr6:160768231:T:C	3.47146e-26	-9.89405e-10	-1.21407	1.92087e-10	-9.89405e-10	-1.21918	1.02211e-08	-9.89405e-10	-1.2428
160768638	chr6:160768638:A:G	1.18563e-26	-1.07261	-1.21577	1.91172e-11	-2.296	-1.23054	1.07245e-09	-2.25095	-1.24636
160769018	chr6:160769018:T:C	1.34605e-24	-9.89405e-10	2.44369	9.56508e-09	-9.89405e-10	2.68874	4.66697e-07	-9.89405e-10	2.57843
160769216	chr6:160769216:C:A	2.73586e-26	-9.89405e-10	-1.45221	1.49013e-10	-9.89405e-10	-1.4731	8.20026e-09	-9.89405e-10	-1.46309
160769484	chr6:160769484:G:A	1.7634e-26	-1.89141	-9.24033e-10	8.37099e-11	-2.04977	-9.24033e-10	4.4336e-09	-2.07804	-9.24033e-10
160769579	chr6:160769579:C:T	2.73618e-26	-9.89405e-10	-1.45209	1.49028e-10	-9.89405e-10	-1.473	8.20117e-09	-9.89405e-10	-1.46298
160769819	chr6:160769819:T:G	2.6921e-26	-1.95857	0.490244	2.15637e-10	-1.82549	0.721958	1.05678e-08	-1.83315	0.623711
160770099	chr6:160770099:GAGT:G	3.24307e-27	-2.0721	-1.51262	1.61003e-11	-2.18249	-1.5158	8.28184e-10	-2.23948	-1.5163
160770119	chr6:160770119:G:A	9.63504e-26	-9.89405e-10	-0.193244	4.92677e-10	-9.89405e-10	-0.277276	2.7639e-08	-9.89405e-10	-0.248026
160770826	chr6:160770826:AG:A	8.21264e-27	-1.62818	-1.02738	5.58344e-11	-1.47749	-0.977248	3.07538e-09	-1.46312	-0.980701
160771029	chr6:160771029:T:C	2.50322e-26	-1.54107	-9.24033e-10	1.14303e-10	-1.73827	-9.24033e-10	6.00916e-09	-1.77397	-9.24033e-10
160771033	chr6:160771033:A:G	2.95444e-26	-9.89405e-10	-1.37534	1.69989e-10	-9.89405e-10	-1.3414	8.86362e-09	-9.89405e-10	-1.3853
160771071	chr6:160771071:G:GTGA	2.62121e-26	-0.634632	-0.860384	2.31905e-11	-2.23589	-1.09749	1.23577e-09	-2.29562	-1.05994
160771157	chr6:160771157:C:T	2.50327e-26	-0.663016	-0.878037	2.30409e-11	-2.22811	-1.11175	1.22479e-09	-2.28993	-1.07456
160771285	chr6:160771285:T:C	2.65258e-26	-9.89405e-10	-1.48312	1.45587e-10	-9.89405e-10	-1.49636	7.973e-09	-9.89405e-10	-1.49119
160771613	chr6:160771613:GCTC:G	2.4491e-26	-1.56293	-9.24033e-10	1.13061e-10	-1.7492	-9.24033e-10	5.87279e-09	-1.79693	-9.24033e-10
160772195	chr6:160772195:C:T	2.58856e-26	-9.89405e-10	-1.50755	1.44678e-10	-9.89405e-10	-1.50262	7.83295e-09	-9.89405e-10	-1.50892
160772206	chr6:160772206:A:G	5.68666e-27	-1.87723	-1.14588	4.85762e-11	-1.53994	-1.05405	2.94042e-09	-1.37881	-1.1099
160772315	chr6:160772315:C:T	2.62712e-26	-9.89405e-10	-1.49276	1.47607e-10	-9.89405e-10	-1.48258	8.09299e-09	-9.89405e-10	-1.47626
160772514	chr6:160772514:A:G	2.61957e-26	-9.89405e-10	-1.49564	1.47097e-10	-9.89405e-10	-1.48604	8.0624e-09	-9.89405e-10	-1.48004
160772652	chr6:160772652:T:G	3.38928e-26	-9.89405e-10	-1.23803	1.91031e-10	-9.89405e-10	-1.2247	1.04304e-08	-9.89405e-10	-1.22253
160772659	chr6:160772659:CAG:C	2.68424e-26	-9.89405e-10	-1.47125	1.51179e-10	-9.89405e-10	-1.45866	8.21688e-09	-9.89405e-10	-1.46106
160772927	chr6:160772927:C:G	7.28987e-27	-1.78731	-0.987438	4.47171e-11	-1.67406	-1.00271	2.5452e-09	-1.65202	-0.98103
160773222	chr6:160773222:G:A	1.10309e-26	-2.36054	-9.24033e-10	6.19213e-11	-2.35127	-9.24033e-10	3.80382e-09	-2.23125	-9.24033e-10
160773592	chr6:160773592:T:C	3.19338e-26	-9.89405e-10	-1.29757	1.8423e-10	-9.89405e-10	-1.26095	9.75768e-09	-9.89405e-10	-1.2892
160773782	chr6:160773782:T:C	3.15437e-27	-2.12743	-1.48501	1.72554e-11	-2.13162	-1.49739	8.73954e-10	-2.19929	-1.5027
160773819	chr6:160773819:C:T	2.76416e-26	-9.89405e-10	-1.44191	1.4927e-10	-9.89405e-10	-1.47137	8.23542e-09	-9.89405e-10	-1.45881
160774471	chr6:160774471:C:A	1.08665e-24	-9.89405e-10	2.22962	7.65474e-09	-9.89405e-10	2.46595	3.74108e-07	-9.89405e-10	2.35729
160774509	chr6:160774509:CTGAG:C	9.56456e-26	-9.89405e-10	-0.200586	5.04581e-10	-9.89405e-10	-0.253402	2.93425e-08	-9.89405e-10	-0.188218
160774529	chr6:160774529:G:A	1.14202e-24	-9.89405e-10	2.27932	8.05734e-09	-9.89405e-10	2.51721	3.94659e-07	-9.89405e-10	2.41077
160774768	chr6:160774768:T:A	3.3775e-26	-2.35989	1.11837	2.08055e-10	-2.2737	1.13437	1.01321e-08	-2.23568	0.984129
160774769	chr6:160774769:C:T	3.08233e-27	-2.14346	-1.49209	1.74382e-11	-2.11568	-1.50279	8.81925e-10	-2.18567	-1.50723
160774834	chr6:160774834:C:A	1.11131e-26	-2.12306	-0.230056	5.01779e-11	-2.30895	-0.252602	2.79044e-09	-2.30734	-0.23372
160774863	chr6:160774863:A:G	3.09483e-27	-2.14078	-1.49072	1.7401e-11	-2.11884	-1.50176	8.80401e-10	-2.18825	-1.50638
160775130	chr6:160775130:A:G	1.13909e-26	-2.10899	-0.219437	5.10133e-11	-2.3016	-0.243444	2.8376e-09	-2.30039	-0.223901
160775184	chr6:160775184:A:G	3.01288e-26	-9.89405e-10	-1.35575	1.72108e-10	-9.89405e-10	-1.32901	9.36272e-09	-9.89405e-10	-1.33052
160775265	chr6:160775265:T:C	9.1983e-27	-1.74419	-0.798023	2.92637e-11	-2.23583	-0.864947	1.64774e-09	-2.24177	-0.826084
160775444	chr6:160775444:G:T	3.03261e-26	-0.607936	-0.741293	2.53533e-11	-2.2443	-0.999925	1.35392e-09	-2.30257	-0.961678
160775530	chr6:160775530:T:C	3.94278e-27	-2.35405	-1.0353	2.64728e-11	-2.16508	-1.03594	1.43764e-09	-2.16067	-1.04358
160775686	chr6:160775686:A:G	2.76325e-26	-9.89405e-10	-1.44224	1.50554e-10	-9.89405e-10	-1.46281	8.27091e-09	-9.89405e-10	-1.45451
160776055	chr6:160776055:A:G	7.42432e-27	-1.41805	-1.33842	1.49478e-11	-2.35895	-1.41361	8.27771e-10	-2.34804	-1.40823
160776271	chr6:160776271:C:T	9.75865e-23	-9.89405e-10	6.72726	7.14522e-07	-9.89405e-10	7.00224	3.71194e-05	-9.89405e-10	6.95464
160776366	chr6:160776366:G:A	2.75394e-26	-9.89405e-10	-1.44562	1.50126e-10	-9.89405e-10	-1.46565	8.24497e-09	-9.89405e-10	-1.45765
160776526	chr6:160776526:T:C	7.73e-27	-1.27672	-1.43941	1.41686e-11	-2.34773	-1.47838	7.88271e-10	-2.3272	-1.47797
160776813	chr6:160776813:A:G	7.50485e-27	-1.30196	-1.44373	1.40926e-11	-2.35007	-1.48141	7.8296e-10	-2.33093	-1.481
160776833	chr6:160776833:G:A	3.37239e-26	-9.89405e-10	-1.24303	1.80568e-10	-9.89405e-10	-1.28103	1.00066e-08	-9.89405e-10	-1.26401
160776850	chr6:160776850:G:A	8.60455e-27	-1.65456	-0.95438	6.11335e-11	-1.46173	-0.902345	3.21691e-09	-1.45952	-0.939317
160776853	chr6:160776853:G:A	1.18158e-26	-1.02761	-1.26418	1.84313e-11	-2.28361	-1.27947	1.01958e-09	-2.23444	-1.31343
160776872	chr6:160776872:C:T	3.46809e-26	-9.89405e-10	-1.21505	1.98527e-10	-9.89405e-10	-1.1862	1.11922e-08	-9.89405e-10	-1.15204
160776991	chr6:160776991:G:A	2.90892e-26	-9.89405e-10	-1.39087	1.61994e-10	-9.89405e-10	-1.38957	8.81889e-09	-9.89405e-10	-1.39036
160777051	chr6:160777051:G:T	8.18597e-27	-1.70515	-0.953668	5.55889e-11	-1.55463	-0.90452	2.91614e-09	-1.55545	-0.941547
160777258	chr6:160777258:T:C	8.6365e-27	-1.64907	-0.956173	5.88705e-11	-1.49465	-0.907145	3.09009e-09	-1.49498	-0.94407
160777437	chr6:160777437:G:A	2.65328e-26	-9.89405e-10	-1.48285	1.45841e-10	-9.89405e-10	-1.49461	7.97334e-09	-9.89405e-10	-1.49115
160777456	chr6:160777456:C:T	8.59408e-27	-1.65649	-0.953668	5.86391e-11	-1.50121	-0.90452	3.07464e-09	-1.50252	-0.941547
160777457	chr6:160777457:G:A	3.97073e-25	-9.89405e-10	1.22288	2.0147e-09	-9.89405e-10	1.1311	1.26453e-07	-9.89405e-10	1.27261
160777534	chr6:160777534:GC:G	8.54565e-27	-1.66942	-0.946391	5.8241e-11	-1.51561	-0.896932	3.05473e-09	-1.51637	-0.934192
160777786	chr6:160777786:C:T	2.65218e-26	-9.89405e-10	-1.48327	1.45792e-10	-9.89405e-10	-1.49495	7.97048e-09	-9.89405e-10	-1.49151
160777982	chr6:160777982:T:C	9.15745e-26	0.018203	-0.262286	3.38661e-11	-2.32483	-0.629883	1.94569e-09	-2.35467	-0.546968
160778168	chr6:160778168:C:A	7.72243e-27	-1.66233	-1.05478	5.26054e-11	-1.50469	-1.00962	2.76423e-09	-1.50755	-1.04294
160778181	chr6:160778181:G:T	8.52978e-27	-1.63949	-0.978186	5.82857e-11	-1.48166	-0.930109	3.06067e-09	-1.48248	-0.966141
160778362	chr6:160778362:G:A	8.9782e-27	-1.59302	-0.973416	6.16394e-11	-1.43059	-0.925234	3.23369e-09	-1.43222	-0.961408
160778704	chr6:160778704:C:T	2.47524e-27	-2.36056	-1.49434	1.56821e-11	-2.22338	-1.50123	8.53617e-10	-2.22748	-1.49805
160778771	chr6:160778771:C:G	2.70402e-26	-9.89405e-10	-1.46391	1.47641e-10	-9.89405e-10	-1.48235	8.11218e-09	-9.89405e-10	-1.47389
160778855	chr6:160778855:G:A	1.1082e-26	-1.49133	-0.864589	7.7458e-11	-1.3219	-0.805494	3.95508e-09	-1.33615	-0.856104
160778868	chr6:160778868:T:C	9.69619e-27	-1.62091	-0.868597	6.71406e-11	-1.46073	-0.809615	3.47306e-09	-1.46203	-0.860193
160778901	chr6:160778901:C:T	2.82747e-27	-2.21591	-1.50594	3.74708e-11	-1.33988	-1.51369	1.74923e-09	-1.49194	-1.51614
160779026	chr6:160779026:T:C	9.69749e-27	-1.62927	-0.860101	6.71462e-11	-1.46973	-0.80053	3.47683e-09	-1.47009	-0.851044
160779159	chr6:160779159:G:A	2.52456e-26	-1.90203	0.369444	2.03962e-10	-1.75395	0.59475	9.93326e-09	-1.77156	0.500195
160779166	chr6:160779166:G:A	2.85535e-26	-9.89405e-10	-1.40946	1.55817e-10	-9.89405e-10	-1.42845	8.61861e-09	-9.89405e-10	-1.41333
160779178	chr6:160779178:A:C	2.85934e-26	-9.89405e-10	-1.40806	1.59207e-10	-9.89405e-10	-1.40692	8.66891e-09	-9.89405e-10	-1.40751
160779301	chr6:160779301:TA:T	5.58835e-27	-1.91436	-1.12619	2.34976e-11	-2.19533	-1.1249	1.27509e-09	-2.19178	-1.13245
160779548	chr6:160779548:C:T	5.19934e-26	-9.89405e-10	-0.810119	2.78269e-10	-9.89405e-10	-0.848543	1.58746e-08	-9.89405e-10	-0.802536
160779600	chr6:160779600:G:A	2.8517e-26	-0.647183	-0.763552	2.51832e-11	-2.23346	-1.01749	1.3408e-09	-2.29364	-0.980352
160780080	chr6:160780080:G:A	2.71028e-27	-2.25688	-1.50731	2.15573e-11	-1.89057	-1.51585	1.07287e-09	-1.98062	-1.51629
160780180	chr6:160780180:C:T	2.86469e-26	-9.89405e-10	-1.40619	1.60063e-10	-9.89405e-10	-1.40156	8.7396e-09	-9.89405e-10	-1.39939
160780324	chr6:160780324:T:C	2.69595e-27	-2.26209	-1.5074	2.17978e-11	-1.8795	-1.51583	1.08343e-09	-1.97083	-1.51629
160780559	chr6:160780559:A:G	3.41577e-27	-2.01692	-1.51591	2.62242e-11	-1.70875	-1.50169	1.50223e-09	-1.64822	-1.51209
160780619	chr6:160780619:G:A	2.78409e-27	-2.23139	-1.50592	2.05034e-11	-1.94044	-1.5161	1.02653e-09	-2.02489	-1.51618
160780751	chr6:160780751:A:G	2.73293e-27	-2.24838	-1.50748	2.11543e-11	-1.90948	-1.51581	1.0552e-09	-1.99723	-1.5163
160780810	chr6:160780810:A:T	2.71904e-27	-2.25356	-1.5074	2.1398e-11	-1.89801	-1.51583	1.06572e-09	-1.98732	-1.51629
160780880	chr6:160780880:C:T	2.75009e-26	-9.89405e-10	-1.44702	1.53522e-10	-9.89405e-10	-1.44329	8.3401e-09	-9.89405e-10	-1.44618
160780928	chr6:160780928:T:C	2.69634e-27	-2.26206	-1.50728	2.17747e-11	-1.88053	-1.51585	1.08275e-09	-1.97146	-1.51629
160781104	chr6:160781104:AGTGTTTTGCTTAATTTTT:A	3.47479e-26	-9.89405e-10	-1.21312	1.94253e-10	-9.89405e-10	-1.20797	1.06254e-08	-9.89405e-10	-1.204
160781251	chr6:160781251:C:T	4.21289e-26	-9.89405e-10	-1.0205	2.39263e-10	-9.89405e-10	-0.999568	1.30685e-08	-9.89405e-10	-0.997049
160781387	chr6:160781387:A:G	2.74236e-27	-2.24853	-1.50389	2.11717e-11	-1.90818	-1.51628	1.05637e-09	-1.99654	-1.51588
160781553	chr6:160781553:G:A	3.95166e-26	-9.89405e-10	-1.08451	2.14341e-10	-9.89405e-10	-1.10956	1.22208e-08	-9.89405e-10	-1.06412
160781650	chr6:160781650:G:T	2.86181e-25	-9.89405e-10	0.895388	1.45586e-09	-9.89405e-10	0.806223	8.76677e-08	-9.89405e-10	0.906299
160781825	chr6:160781825:C:T	3.4698e-26	-9.89405e-10	-1.21455	1.93971e-10	-9.89405e-10	-1.20942	1.06099e-08	-9.89405e-10	-1.20547
160781994	chr6:160781994:A:G	2.7229e-27	-2.25385	-1.50569	2.14099e-11	-1.89715	-1.51613	1.0665e-09	-1.98672	-1.51616
160782104	chr6:160782104:C:T	3.36017e-26	-0.669799	-0.576862	2.98126e-11	-2.23145	-0.850747	1.59766e-09	-2.29101	-0.807709
160782106	chr6:160782106:T:A	2.73326e-27	-2.25231	-1.50343	2.13256e-11	-1.90093	-1.5163	1.0632e-09	-1.99018	-1.51579
160782110	chr6:160782110:T:C	2.74008e-27	-2.24836	-1.50489	2.11637e-11	-1.90863	-1.51622	1.05561e-09	-1.99709	-1.51605
160782116	chr6:160782116:G:C	2.73552e-27	-2.25003	-1.50489	2.12431e-11	-1.90488	-1.51622	1.05928e-09	-1.99362	-1.51605
160782127	chr6:160782127:C:T	2.71497e-27	-2.25574	-1.50672	2.14904e-11	-1.89357	-1.51595	1.06985e-09	-1.98347	-1.51626
160782148	chr6:160782148:A:G	4.06483e-27	-1.84592	-1.51295	3.3396e-11	-1.47773	-1.49096	1.9207e-09	-1.40886	-1.50571
160782150	chr6:160782150:C:T	2.75422e-27	-2.23984	-1.50826	2.08321e-11	-1.92504	-1.5156	1.04005e-09	-2.01169	-1.5163
160782422	chr6:160782422:T:C	2.51786e-26	-1.867	0.331762	2.03793e-10	-1.71473	0.5547	9.92757e-09	-1.73323	0.461289
160782434	chr6:160782434:C:A	2.76743e-27	-2.23365	-1.50966	2.05894e-11	-1.93726	-1.5151	1.029e-09	-2.02245	-1.51622
160782737	chr6:160782737:C:T	2.70425e-27	-2.25902	-1.50739	2.16488e-11	-1.88638	-1.5158	1.07671e-09	-1.97705	-1.51629
160783279	chr6:160783279:T:A	2.726e-27	-2.24747	-1.51093	2.11325e-11	-1.91186	-1.51445	1.05285e-09	-1.99976	-1.516
160783456	chr6:160783456:G:A	2.75091e-27	-2.24781	-1.5015	2.11053e-11	-1.91133	-1.51628	1.05454e-09	-1.9988	-1.51535
160783636	chr6:160783636:A:AAAG	2.85603e-26	-9.89405e-10	-1.40922	1.64234e-10	-9.89405e-10	-1.37584	8.80506e-09	-9.89405e-10	-1.39193
160783751	chr6:160783751:G:T	2.74161e-27	-2.23961	-1.51308	2.08698e-11	-1.92578	-1.51304	1.04142e-09	-2.01146	-1.5152
160783779	chr6:160783779:T:TGA	3.6909e-27	-2.34993	-1.10544	2.52902e-11	-2.14206	-1.10465	1.3692e-09	-2.13881	-1.11422
160783824	chr6:160783824:C:T	3.53783e-26	-0.682091	-0.513046	3.16443e-11	-2.22795	-0.794626	1.69473e-09	-2.28819	-0.751534
160783963	chr6:160783963:G:A	3.16456e-27	-2.11695	-1.49227	1.70013e-11	-2.14113	-1.50271	8.6236e-10	-2.20816	-1.50718
160784113	chr6:160784113:C:T	1.05108e-24	-9.89405e-10	2.19634	6.83802e-09	-9.89405e-10	2.35312	3.70322e-07	-9.89405e-10	2.34712
160784251	chr6:160784251:T:C	3.73158e-26	-1.14182	-9.24033e-10	1.67103e-10	-1.35852	-9.24033e-10	8.81818e-09	-1.39044	-9.24033e-10
160784424	chr6:160784424:C:T	2.78354e-26	-0.77031	-0.664618	2.81878e-11	-2.20292	-0.935326	1.49398e-09	-2.26905	-0.896768
160784917	chr6:160784917:G:A	3.21671e-26	-0.611528	-0.678762	2.67783e-11	-2.24263	-0.94691	1.43166e-09	-2.29977	-0.908647
160785172	chr6:160785172:TC:T	2.41145e-26	-1.57842	-9.24033e-10	1.10818e-10	-1.76924	-9.24033e-10	5.84374e-09	-1.80188	-9.24033e-10
160785174	chr6:160785174:T:A	2.30399e-26	-1.62401	-9.24033e-10	1.0652e-10	-1.8088	-9.24033e-10	5.62341e-09	-1.84032	-9.24033e-10
160785181	chr6:160785181:C:T	2.76008e-27	-2.24694	-1.49903	2.10807e-11	-1.9127	-1.51608	1.05326e-09	-2.00072	-1.51464
160785302	chr6:160785302:C:T	1.00933e-24	-9.89405e-10	2.15581	5.84759e-09	-9.89405e-10	2.19666	2.86256e-07	-9.89405e-10	2.08963
160785317	chr6:160785317:A:G	2.70134e-27	-2.26451	-1.50297	2.19163e-11	-1.8736	-1.5163	1.08934e-09	-1.96599	-1.51569
160785343	chr6:160785343:T:G	2.93709e-26	-9.89405e-10	-1.38123	1.63599e-10	-9.89405e-10	-1.37971	8.90314e-09	-9.89405e-10	-1.38085
160785355	chr6:160785355:A:G	2.75691e-27	-2.24508	-1.50205	2.10495e-11	-1.91396	-1.5163	1.05e-09	-2.00299	-1.51548
160785580	chr6:160785580:A:G	2.57214e-26	-9.89405e-10	-1.51391	1.43858e-10	-9.89405e-10	-1.50831	7.80221e-09	-9.89405e-10	-1.51285
160785618	chr6:160785618:C:A	8.68456e-27	-1.69665	-0.903037	5.54388e-11	-1.60197	-0.859881	2.93324e-09	-1.59941	-0.891735
160786283	chr6:160786283:G:A	9.95491e-27	-1.59469	-0.868478	6.85087e-11	-1.43536	-0.814813	3.5817e-09	-1.43653	-0.854888
160786611	chr6:160786611:G:A	1.02297e-26	-2.27842	-0.157522	7.13504e-11	-1.8563	-0.353223	3.67091e-09	-1.93772	-0.329096
160786688	chr6:160786688:G:A	8.35966e-26	-9.89405e-10	-0.335233	4.67945e-10	-9.89405e-10	-0.328779	2.42869e-08	-9.89405e-10	-0.377316
160786783	chr6:160786783:C:T	8.58623e-26	-9.89405e-10	-0.308491	4.80797e-10	-9.89405e-10	-0.301684	2.49369e-08	-9.89405e-10	-0.350907
160786860	chr6:160786860:G:A	9.8308e-27	-2.29496	-0.180759	7.29678e-11	-1.81226	-0.374855	3.74029e-09	-1.89742	-0.35067
160786960	chr6:160786960:A:G	9.726e-27	-2.28651	-0.199924	7.00072e-11	-1.83595	-0.392585	3.59233e-09	-1.9199	-0.368558
160786975	chr6:160786975:C:T	1.00346e-26	-2.28423	-0.170963	7.16228e-11	-1.83997	-0.365745	3.67496e-09	-1.92409	-0.341625
160787026	chr6:160787026:G:T	3.50716e-26	-9.89405e-10	-1.20384	1.8661e-10	-9.89405e-10	-1.24811	1.03533e-08	-9.89405e-10	-1.22995
160787030	chr6:160787030:G:A	4.12637e-25	-9.89405e-10	1.26133	2.09237e-09	-9.89405e-10	1.16892	1.31652e-07	-9.89405e-10	1.3129
160787265	chr6:160787265:T:C	7.59675e-27	-1.6096	-1.12392	5.1534e-11	-1.45096	-1.08392	2.71882e-09	-1.45064	-1.11642
160787354	chr6:160787354:C:T	7.03662e-25	-0.710541	2.5056	5.77527e-10	-2.23337	2.11499	3.02954e-08	-2.28603	2.12977
160787552	chr6:160787552:C:T	1.05638e-26	-2.32545	-0.0783566	8.61708e-11	-1.75504	-0.26576	4.41009e-09	-1.84242	-0.240936
160787623	chr6:160787623:C:T	7.74661e-25	-0.756212	2.6474	6.42338e-10	-2.22936	2.21735	3.29736e-08	-2.28288	2.21133
160787733	chr6:160787733:A:G	1.04583e-26	-2.28958	-0.12426	7.58495e-11	-1.82479	-0.323588	3.88826e-09	-1.91089	-0.298399
160787829	chr6:160787829:C:T	2.88152e-25	-9.89405e-10	0.902254	1.45798e-09	-9.89405e-10	0.807678	8.79997e-08	-9.89405e-10	0.910078
160787836	chr6:160787836:A:G	9.48552e-27	-2.2856	-0.225871	6.86584e-11	-1.83337	-0.414617	3.51349e-09	-1.91975	-0.390894
160787870	chr6:160787870:G:A	2.67299e-25	-9.89405e-10	0.827131	1.35591e-09	-9.89405e-10	0.735101	8.1819e-08	-9.89405e-10	0.837254
160787988	chr6:160787988:A:G	1.02817e-26	-2.28959	-0.141281	7.49108e-11	-1.82282	-0.338009	3.83596e-09	-1.90909	-0.313747
160788044	chr6:160788044:G:A	1.93908e-26	-1.79644	-9.24033e-10	8.93784e-11	-1.98425	-9.24033e-10	4.70168e-09	-2.01934	-9.24033e-10
160788213	chr6:160788213:A:C	9.88899e-27	-2.28405	-0.185769	7.06862e-11	-1.83972	-0.379164	3.6191e-09	-1.92503	-0.356
160788684	chr6:160788684:C:T	1.02355e-26	-2.2752	-0.160168	7.08039e-11	-1.8617	-0.355521	3.6297e-09	-1.94587	-0.332235
160788685	chr6:160788685:A:G	9.81221e-27	-2.27657	-0.201038	6.8426e-11	-1.85786	-0.393514	3.5063e-09	-1.94229	-0.370406
160788704	chr6:160788704:G:C	2.93315e-26	-9.89405e-10	-1.38257	1.63378e-10	-9.89405e-10	-1.38107	8.89122e-09	-9.89405e-10	-1.38219
160789034	chr6:160789034:C:G	2.93309e-26	-9.89405e-10	-1.38259	1.63374e-10	-9.89405e-10	-1.38109	8.89103e-09	-9.89405e-10	-1.38221
160789087	chr6:160789087:G:A	1.47782e-26	-2.16969	0.101606	7.719e-11	-2.05766	-0.073204	3.86819e-09	-2.1171	-0.0973678
160789423	chr6:160789423:A:G	2.20524e-26	-1.66782	-9.24033e-10	6.25242e-11	-2.34158	-9.24033e-10	3.37355e-09	-2.35129	-9.24033e-10
160789709	chr6:160789709:T:C	9.31114e-27	-2.20182	-0.328203	5.28001e-11	-2.02824	-0.482376	2.69342e-09	-2.07616	-0.500285
160790315	chr6:160790315:A:G	2.65019e-26	-9.89405e-10	-1.48402	1.45e-10	-9.89405e-10	-1.50039	8.03268e-09	-9.89405e-10	-1.48374
160790702	chr6:160790702:G:A	2.5934e-26	-9.89405e-10	-1.50568	1.43367e-10	-9.89405e-10	-1.51172	7.82258e-09	-9.89405e-10	-1.51024
160790851	chr6:160790851:T:A	5.41178e-27	-2.34003	-0.73263	4.037e-11	-2.21005	-0.568991	2.00152e-09	-2.19742	-0.675924
160790965	chr6:160790965:G:A	6.06787e-27	-2.14683	-0.811399	3.86219e-11	-2.06022	-0.763091	2.1463e-09	-2.05519	-0.748319
160791025	chr6:160791025:G:A	1.14461e-26	-2.32359	-9.24033e-10	6.41248e-11	-2.3163	-9.24033e-10	3.54649e-09	-2.3013	-9.24033e-10
160791102	chr6:160791102:T:C	5.39038e-26	-9.89405e-10	-0.774036	2.83351e-10	-9.89405e-10	-0.830444	1.66717e-08	-9.89405e-10	-0.75354
160791108	chr6:160791108:T:G	5.42188e-26	-9.89405e-10	-0.768209	2.84996e-10	-9.89405e-10	-0.824654	1.67682e-08	-9.89405e-10	-0.747772
160791426	chr6:160791426:GCTTT:G	2.59297e-26	-9.89405e-10	-1.50585	1.43352e-10	-9.89405e-10	-1.51183	7.82166e-09	-9.89405e-10	-1.51036
160791629	chr6:160791629:T:G	4.17914e-26	-9.89405e-10	-1.02855	2.1921e-10	-9.89405e-10	-1.0871	1.22533e-08	-9.89405e-10	-1.06146
160791693	chr6:160791693:C:CT	4.2245e-26	-9.89405e-10	-1.01775	2.48998e-10	-9.89405e-10	-0.959686	1.3009e-08	-9.89405e-10	-1.00161
160791761	chr6:160791761:G:A	4.85377e-26	-9.89405e-10	-0.878896	2.56246e-10	-9.89405e-10	-0.930994	1.49901e-08	-9.89405e-10	-0.859867
160791808	chr6:160791808:C:T	4.78743e-26	-9.89405e-10	-0.892657	2.52593e-10	-9.89405e-10	-0.945351	1.47861e-08	-9.89405e-10	-0.873568
160791964	chr6:160791964:A:G	1.74075e-26	-1.90433	-9.24033e-10	1.11666e-10	-1.76162	-9.24033e-10	6.52095e-09	-1.69224	-9.24033e-10
160792015	chr6:160792015:T:C	4.89865e-27	-1.93767	-1.2346	1.86339e-11	-2.26814	-1.28401	9.55707e-10	-2.29995	-1.31261
160792395	chr6:160792395:T:C	9.0043e-27	-1.91876	-0.644778	3.10383e-11	-2.27411	-0.767803	1.62369e-09	-2.30795	-0.774609
160792604	chr6:160792604:T:C	4.72261e-27	-1.92974	-1.27914	1.78171e-11	-2.27271	-1.32426	9.1805e-10	-2.30266	-1.3501
160792611	chr6:160792611:G:A	3.02947e-26	-9.89405e-10	-1.35026	1.68757e-10	-9.89405e-10	-1.34867	9.18402e-09	-9.89405e-10	-1.34979
160792853	chr6:160792853:C:T	4.87896e-26	-9.89405e-10	-0.873719	2.57513e-10	-9.89405e-10	-0.92606	1.50677e-08	-9.89405e-10	-0.8547
160793542	chr6:160793542:C:T	2.60137e-26	-9.89405e-10	-1.50261	1.46044e-10	-9.89405e-10	-1.49322	7.88896e-09	-9.89405e-10	-1.50179
160793931	chr6:160793931:C:A	4.66008e-26	-9.89405e-10	-0.919618	2.46427e-10	-9.89405e-10	-0.970066	1.43824e-08	-9.89405e-10	-0.901252
160794097	chr6:160794097:C:A	4.87621e-26	-9.89405e-10	-0.874282	2.57355e-10	-9.89405e-10	-0.926675	1.50597e-08	-9.89405e-10	-0.855232
160794220	chr6:160794220:A:G	4.73435e-27	-1.8733	-1.3331	1.66479e-11	-2.2949	-1.36995	8.65036e-10	-2.32024	-1.392
160794724	chr6:160794724:T:G	3.11664e-26	-9.89405e-10	-1.3219	1.7888e-10	-9.89405e-10	-1.29042	9.64356e-09	-9.89405e-10	-1.30097
160794907	chr6:160794907:T:A	6.39448e-26	-9.89405e-10	-0.603216	3.37321e-10	-9.89405e-10	-0.656097	1.94275e-08	-9.89405e-10	-0.600565
160794991	chr6:160794991:G:A	4.00903e-27	-1.97164	-1.40105	1.63199e-11	-2.25009	-1.43466	8.46581e-10	-2.28532	-1.44848
160795218	chr6:160795218:G:A	5.59584e-24	-9.89405e-10	3.86854	3.36142e-08	-9.89405e-10	3.94557	1.59243e-06	-9.89405e-10	3.80576
160795405	chr6:160795405:C:T	4.64657e-26	-9.89405e-10	-0.922521	2.43785e-10	-9.89405e-10	-0.980845	1.42628e-08	-9.89405e-10	-0.9096
160795576	chr6:160795576:G:A	2.44469e-26	-1.94932	0.384591	1.57718e-10	-2.1533	0.736978	7.42531e-09	-2.13511	0.572752
160795592	chr6:160795592:A:G	4.97832e-26	-9.89405e-10	-0.853559	2.61754e-10	-9.89405e-10	-0.909725	1.53978e-08	-9.89405e-10	-0.833033
160795964	chr6:160795964:A:G	5.68701e-26	-9.89405e-10	-0.720466	2.97506e-10	-9.89405e-10	-0.781697	1.76194e-08	-9.89405e-10	-0.698253
160796030	chr6:160796030:T:C	3.86802e-24	-9.89405e-10	3.49926	2.64563e-08	-9.89405e-10	3.70612	1.41633e-06	-9.89405e-10	3.68857
160796374	chr6:160796374:A:G	2.85643e-26	-9.89405e-10	-1.40908	1.6238e-10	-9.89405e-10	-1.38719	8.86765e-09	-9.89405e-10	-1.38485
160796462	chr6:160796462:T:C	1.33146e-25	-9.89405e-10	0.130207	6.98031e-10	-9.89405e-10	0.0711329	4.0862e-08	-9.89405e-10	0.142946
160796512	chr6:160796512:A:C	1.74384e-26	-1.90256	-9.24033e-10	8.48288e-11	-2.0365	-9.24033e-10	4.42135e-09	-2.08081	-9.24033e-10
160796998	chr6:160796998:G:A	3.47903e-26	-9.89405e-10	-1.2119	2.06525e-10	-9.89405e-10	-1.14671	1.07006e-08	-9.89405e-10	-1.19696
160797057	chr6:160797057:A:G	2.56719e-26	-9.89405e-10	-1.51584	1.42746e-10	-9.89405e-10	-1.51606	7.77866e-09	-9.89405e-10	-1.51587
160797126	chr6:160797126:G:A	2.87425e-26	-9.89405e-10	-1.40286	1.63524e-10	-9.89405e-10	-1.38017	8.93241e-09	-9.89405e-10	-1.37757
160797619	chr6:160797619:A:G	3.44639e-26	-0.323033	-0.898289	2.29285e-11	-2.20527	-1.13948	1.24667e-09	-2.23778	-1.109
160797642	chr6:160797642:C:T	7.07253e-26	-9.89405e-10	-0.502432	3.71235e-10	-9.89405e-10	-0.560296	2.06432e-08	-9.89405e-10	-0.539867
160798525	chr6:160798525:C:A	2.62109e-26	-9.89405e-10	-1.49506	1.45144e-10	-9.89405e-10	-1.49941	7.97779e-09	-9.89405e-10	-1.49059
160798703	chr6:160798703:G:T	7.12507e-26	-9.89405e-10	-0.495031	3.99006e-10	-9.89405e-10	-0.488154	2.0764e-08	-9.89405e-10	-0.534034
160798734	chr6:160798734:T:G	3.2346e-26	-9.89405e-10	-1.28475	1.86239e-10	-9.89405e-10	-1.2501	9.82533e-09	-9.89405e-10	-1.28229
160798811	chr6:160798811:A:T	9.51408e-26	-9.89405e-10	-0.205878	4.98643e-10	-9.89405e-10	-0.26524	2.7479e-08	-9.89405e-10	-0.253834
160799103	chr6:160799103:G:T	7.97776e-26	-9.89405e-10	-0.381993	4.46822e-10	-9.89405e-10	-0.374971	2.32027e-08	-9.89405e-10	-0.422986
160799681	chr6:160799681:T:C	2.82302e-26	-9.89405e-10	-1.42084	1.57166e-10	-9.89405e-10	-1.41983	8.55586e-09	-9.89405e-10	-1.42064
160800317	chr6:160800317:T:C	1.12381e-24	-9.89405e-10	2.26324	7.84856e-09	-9.89405e-10	2.49096	3.83058e-07	-9.89405e-10	2.38093
160800319	chr6:160800319:C:T	2.10722e-25	-9.89405e-10	0.589306	1.08046e-09	-9.89405e-10	0.508008	6.64904e-08	-9.89405e-10	0.629802
160800348	chr6:160800348:G:C	4.31505e-26	-0.996541	-9.24033e-10	3.71473e-10	-0.559654	-9.24033e-10	2.87696e-08	-0.207937	-9.24033e-10
160800385	chr6:160800385:C:G	3.95569e-27	-1.87331	-1.51278	1.41463e-11	-2.31367	-1.514	7.50416e-10	-2.3381	-1.51628
160800493	chr6:160800493:C:A	8.59103e-26	-9.89405e-10	-0.307933	4.51671e-10	-9.89405e-10	-0.364176	2.60157e-08	-9.89405e-10	-0.308553
160801458	chr6:160801458:A:G	8.58793e-27	-2.17833	-0.432548	5.52085e-11	-2.11232	-0.353692	3.00614e-09	-2.11737	-0.349229
160801529	chr6:160801529:G:C	2.61582e-26	-9.89405e-10	-1.49707	1.44769e-10	-9.89405e-10	-1.50199	7.96633e-09	-9.89405e-10	-1.49203
160801690	chr6:160801690:A:G	3.59041e-26	-9.89405e-10	-1.18038	1.90257e-10	-9.89405e-10	-1.22875	1.05927e-08	-9.89405e-10	-1.20709
160802661	chr6:160802661:GT:G	1.804e-24	-9.89405e-10	2.73653	1.05864e-08	-9.89405e-10	2.79019	5.08195e-07	-9.89405e-10	2.66361
160802681	chr6:160802681:C:T	2.57208e-26	-9.89405e-10	-1.51393	1.43644e-10	-9.89405e-10	-1.50979	7.81547e-09	-9.89405e-10	-1.51115
160802733	chr6:160802733:G:A	2.79931e-26	-9.89405e-10	-1.42928	1.58555e-10	-9.89405e-10	-1.41103	8.73328e-09	-9.89405e-10	-1.40011
160802741	chr6:160802741:A:G	5.7815e-27	-2.02217	-0.984399	2.47168e-11	-2.25077	-1.01888	1.23993e-09	-2.29216	-1.06004
160803030	chr6:160803030:G:A	2.68267e-26	-9.89405e-10	-1.47184	1.46706e-10	-9.89405e-10	-1.4887	8.05194e-09	-9.89405e-10	-1.48134
160803065	chr6:160803065:C:G	6.24408e-26	-9.89405e-10	-0.627017	3.26557e-10	-9.89405e-10	-0.688526	1.93462e-08	-9.89405e-10	-0.604758
160803497	chr6:160803497:C:T	2.71241e-26	-9.89405e-10	-1.46081	1.47998e-10	-9.89405e-10	-1.47993	8.13321e-09	-9.89405e-10	-1.4713
160803563	chr6:160803563:A:G	8.75152e-26	-9.89405e-10	-0.289424	4.59379e-10	-9.89405e-10	-0.347255	2.65292e-08	-9.89405e-10	-0.28901
160803698	chr6:160803698:A:G	2.82232e-26	-9.89405e-10	-1.42109	1.57127e-10	-9.89405e-10	-1.42008	8.55374e-09	-9.89405e-10	-1.42089
160803915	chr6:160803915:G:A	2.56977e-26	-9.89405e-10	-1.51484	1.42713e-10	-9.89405e-10	-1.5163	7.77664e-09	-9.89405e-10	-1.51613
160803961	chr6:160803961:A:G	2.62051e-26	-9.89405e-10	-1.49528	1.45e-10	-9.89405e-10	-1.5004	7.98225e-09	-9.89405e-10	-1.49003
160804015	chr6:160804015:G:A	2.82382e-26	-9.89405e-10	-1.42056	1.57239e-10	-9.89405e-10	-1.41936	8.55954e-09	-9.89405e-10	-1.42021
160804691	chr6:160804691:A:G	2.68044e-26	-9.89405e-10	-1.47267	1.53073e-10	-9.89405e-10	-1.44621	8.19618e-09	-9.89405e-10	-1.46359
160804707	chr6:160804707:G:A	2.648e-26	-9.89405e-10	-1.48485	1.46344e-10	-9.89405e-10	-1.49117	8.07472e-09	-9.89405e-10	-1.47852
160804753	chr6:160804753:C:T	4.16196e-26	-9.89405e-10	-1.03266	2.3104e-10	-9.89405e-10	-1.03454	1.29213e-08	-9.89405e-10	-1.00837
160805627	chr6:160805627:G:A	9.60469e-26	-9.89405e-10	-0.196399	4.8408e-10	-9.89405e-10	-0.294881	2.69156e-08	-9.89405e-10	-0.27455
160805641	chr6:160805641:T:C	2.58319e-26	-9.89405e-10	-1.50962	1.43064e-10	-9.89405e-10	-1.51384	7.80103e-09	-9.89405e-10	-1.513
160805907	chr6:160805907:T:C	3.5168e-27	-1.98785	-1.51584	1.67428e-10	-0.0361093	-1.32047	1.13926e-08	0.215405	-1.34969
160806102	chr6:160806102:A:G	4.93112e-25	-9.89405e-10	1.4395	3.34512e-09	-9.89405e-10	1.63813	1.65169e-07	-9.89405e-10	1.53971
160806168	chr6:160806168:T:C	3.75919e-26	-1.13445	-9.24033e-10	1.45485e-10	-1.49705	-9.24033e-10	6.76586e-09	-1.65537	-9.24033e-10
160806620	chr6:160806620:G:C	1.05724e-26	-1.07424	-1.32875	1.57909e-11	-2.30062	-1.41707	9.18233e-10	-2.25347	-1.39909
160806643	chr6:160806643:C:T	1.54901e-24	-9.89405e-10	2.58414	1.11786e-08	-9.89405e-10	2.84463	5.31227e-07	-9.89405e-10	2.70793
160806660	chr6:160806660:T:A	4.07742e-27	-2.06726	-1.28851	1.94627e-11	-2.22084	-1.28779	9.47345e-10	-2.28304	-1.3383
160807362	chr6:160807362:C:T	1.69718e-26	-1.92968	-9.24033e-10	8.48563e-11	-2.03617	-9.24033e-10	3.67758e-09	-2.265	-9.24033e-10
160807623	chr6:160807623:T:C	2.96977e-26	-9.89405e-10	-1.37017	1.69375e-10	-9.89405e-10	-1.34501	9.35486e-09	-9.89405e-10	-1.33136
160807736	chr6:160807736:C:T	2.77661e-25	-9.89405e-10	0.865164	1.39042e-09	-9.89405e-10	0.760231	8.79012e-08	-9.89405e-10	0.908959
160808100	chr6:160808100:ACCACCTTGGGCACAAGT:A	3.09829e-27	-2.31573	-1.31465	2.44511e-11	-1.98461	-1.29584	1.37571e-09	-1.90309	-1.3452
160808546	chr6:160808546:T:G	1.26806e-26	-1.11275	-1.10841	2.39191e-11	-2.28396	-1.01849	1.37278e-09	-2.22713	-1.02328
160808748	chr6:160808748:G:T	2.50232e-26	-0.711025	-0.830406	3.7221e-11	-2.17353	-0.686727	2.23734e-09	-2.08244	-0.679531
160808765	chr6:160808765:G:A	2.01084e-26	-0.686013	-1.07409	2.12975e-11	-2.17791	-1.24063	1.12997e-09	-2.20474	-1.24032
160808786	chr6:160808786:CAG:C	4.29381e-26	-9.89405e-10	-1.00148	2.25564e-10	-9.89405e-10	-1.05853	1.25547e-08	-9.89405e-10	-1.03716
160808794	chr6:160808794:C:A	1.04473e-25	-9.89405e-10	-0.112306	5.25124e-10	-9.89405e-10	-0.213496	2.92139e-08	-9.89405e-10	-0.192612
160809316	chr6:160809316:C:A	3.47034e-26	-9.89405e-10	-1.2144	2.00455e-10	-9.89405e-10	-1.17654	1.0714e-08	-9.89405e-10	-1.19571
160809321	chr6:160809321:G:A	1.03927e-25	-9.89405e-10	-0.117544	5.22634e-10	-9.89405e-10	-0.218248	2.90695e-08	-9.89405e-10	-0.197566
160809336	chr6:160809336:A:G	9.29674e-27	-1.08441	-1.44716	1.45101e-11	-2.30333	-1.49895	8.34366e-10	-2.25841	-1.48993
160809450	chr6:160809450:T:C	3.10624e-25	-9.89405e-10	0.977346	1.55036e-09	-9.89405e-10	0.869114	9.84464e-08	-9.89405e-10	1.02226
160809769	chr6:160809769:T:C	2.8624e-27	-2.27773	-1.43184	2.33976e-11	-1.91512	-1.40938	1.34676e-09	-1.8131	-1.45645
160809989	chr6:160809989:T:C	2.95589e-26	-9.89405e-10	-1.37485	1.68301e-10	-9.89405e-10	-1.35138	9.28902e-09	-9.89405e-10	-1.33842
160810010	chr6:160810010:C:T	3.51358e-25	-9.89405e-10	1.10057	1.74892e-09	-9.89405e-10	0.989626	1.11541e-07	-9.89405e-10	1.14714
160810145	chr6:160810145:T:C	1.21643e-26	-1.09262	-1.17011	2.24224e-11	-2.28061	-1.08646	1.28829e-09	-2.22286	-1.09108
160810560	chr6:160810560:C:T	3.20683e-27	-2.08962	-1.50633	1.5894e-11	-2.1989	-1.51229	8.10831e-10	-2.26146	-1.51549
160810724	chr6:160810724:C:A	1.80834e-25	-9.89405e-10	0.436342	8.52336e-10	-9.89405e-10	0.27085	4.88165e-08	-9.89405e-10	0.320814
160811192	chr6:160811192:T:C	3.26668e-27	-2.07791	-1.49955	1.59747e-11	-2.19852	-1.50761	8.04743e-10	-2.27163	-1.51286
160811359	chr6:160811359:G:A	2.60855e-26	-9.89405e-10	-1.49986	1.44907e-10	-9.89405e-10	-1.50104	7.83102e-09	-9.89405e-10	-1.50916
160811739	chr6:160811739:T:C	2.52469e-26	-1.793	0.260468	2.22127e-10	-1.57814	0.504259	9.8504e-09	-1.65438	0.374637
160812382	chr6:160812382:CAGTG:C	2.58107e-26	-9.89405e-10	-1.51045	1.45642e-10	-9.89405e-10	-1.49598	7.8356e-09	-9.89405e-10	-1.50858
160812386	chr6:160812386:G:C	1.44782e-26	-2.08859	-9.24033e-10	7.32228e-11	-2.18362	-9.24033e-10	3.67916e-09	-2.26457	-9.24033e-10
160813015	chr6:160813015:C:T	3.13425e-26	-1.7211	0.404841	2.80487e-10	-1.49198	0.65138	1.16806e-08	-1.57426	0.464932
160813219	chr6:160813219:C:T	4.79495e-26	-9.89405e-10	-0.891088	2.56957e-10	-9.89405e-10	-0.92822	1.46073e-08	-9.89405e-10	-0.885734
160813894	chr6:160813894:A:G	3.3573e-27	-2.08621	-1.46389	1.65811e-11	-2.19356	-1.4753	8.2634e-10	-2.26888	-1.48912
160814110	chr6:160814110:G:T	5.71733e-27	-1.62319	-1.39455	3.79606e-11	-1.50475	-1.33583	1.96963e-09	-1.51107	-1.37834
160814188	chr6:160814188:GTATTTTACT:G	4.56019e-26	-9.89405e-10	-0.941286	2.44901e-10	-9.89405e-10	-0.976276	1.38822e-08	-9.89405e-10	-0.936646
160814498	chr6:160814498:A:T	7.49785e-27	-1.79647	-0.950154	5.79562e-11	-1.58805	-0.829396	2.64992e-09	-1.67293	-0.9198
160814501	chr6:160814501:T:C	6.33404e-27	-1.63971	-1.27559	1.90479e-11	-2.22916	-1.30102	8.86111e-10	-2.27667	-1.4115
160814678	chr6:160814678:C:T	3.14543e-27	-2.10492	-1.51037	1.60981e-11	-2.18397	-1.51446	8.09586e-10	-2.26233	-1.51616
160815080	chr6:160815080:C:T	2.73354e-26	-9.89405e-10	-1.45305	1.54752e-10	-9.89405e-10	-1.43531	8.35466e-09	-9.89405e-10	-1.44444
160815353	chr6:160815353:T:C	1.41411e-25	-2.09139	2.28183	6.88382e-10	-2.34288	2.4001	3.23792e-08	-2.33159	2.24185
160815870	chr6:160815870:A:G	4.93603e-26	-9.89405e-10	-0.862089	2.65794e-10	-9.89405e-10	-0.894408	1.50969e-08	-9.89405e-10	-0.852765
160816055	chr6:160816055:AAAC:A	2.80687e-27	-2.29088	-1.43829	2.3586e-11	-1.86301	-1.45347	1.20151e-09	-1.90967	-1.47401
160816172	chr6:160816172:C:A	6.37065e-27	-1.49879	-1.41074	1.40241e-11	-2.36057	-1.47578	7.70044e-10	-2.36042	-1.46814
160816360	chr6:160816360:T:C	1.48514e-26	-2.06314	-9.24033e-10	9.7723e-11	-1.89499	-9.24033e-10	7.30769e-09	-1.57833	-9.24033e-10
160816616	chr6:160816616:C:T	5.45787e-26	-9.89405e-10	-0.761593	2.93239e-10	-9.89405e-10	-0.796143	1.67087e-08	-9.89405e-10	-0.751327
160816721	chr6:160816721:A:G	2.64318e-26	-9.89405e-10	-1.48667	1.48875e-10	-9.89405e-10	-1.47403	8.05834e-09	-9.89405e-10	-1.48055
160816859	chr6:160816859:G:A	2.45183e-27	-2.3481	-1.5163	1.53804e-11	-2.22944	-1.51459	8.35831e-10	-2.23094	-1.51565
160817183	chr6:160817183:G:A	6.66543e-27	-1.35288	-1.51142	1.40944e-11	-2.34829	-1.48306	7.69352e-10	-2.34171	-1.48775
160818001	chr6:160818001:C:T	1.64331e-26	-1.44977	-0.512167	2.28644e-10	-0.711609	-0.333356	9.66963e-09	-0.85223	-0.446035
160818415	chr6:160818415:C:A	3.03429e-26	-9.89405e-10	-1.34867	1.6321e-10	-9.89405e-10	-1.38209	8.98238e-09	-9.89405e-10	-1.37199
160818445	chr6:160818445:T:C	7.81906e-26	-9.89405e-10	-0.402086	4.57657e-10	-9.89405e-10	-0.351011	2.40231e-08	-9.89405e-10	-0.388237
160818448	chr6:160818448:T:G	4.40602e-26	-9.89405e-10	-0.975678	2.37141e-10	-9.89405e-10	-1.00848	1.3208e-08	-9.89405e-10	-0.986433
160818659	chr6:160818659:T:C	1.14475e-25	-9.89405e-10	-0.0208805	5.27157e-10	-9.89405e-10	-0.209632	3.06882e-08	-9.89405e-10	-0.143378
160819053	chr6:160819053:C:T	3.41449e-26	-9.89405e-10	-1.23062	1.82091e-10	-9.89405e-10	-1.27262	1.00618e-08	-9.89405e-10	-1.25851
160819170	chr6:160819170:T:A	2.57487e-26	-9.89405e-10	-1.51285	1.43654e-10	-9.89405e-10	-1.50972	7.80845e-09	-9.89405e-10	-1.51205
160819298	chr6:160819298:A:T	3.79562e-27	-2.35601	-1.07138	4.51987e-11	-1.55422	-1.11184	2.19824e-09	-1.61603	-1.16357
160820491	chr6:160820491:T:C	1.57513e-26	-1.5294	-0.474909	2.14835e-10	-0.814455	-0.292805	9.10068e-09	-0.95169	-0.407215
160820832	chr6:160820832:G:A	2.67042e-27	-2.31615	-1.46285	2.48753e-11	-1.78762	-1.47563	1.2618e-09	-1.8431	-1.49162
160821004	chr6:160821004:T:C	2.57471e-26	-9.89405e-10	-1.51292	1.42857e-10	-9.89405e-10	-1.51529	7.77881e-09	-9.89405e-10	-1.51585
160821318	chr6:160821318:T:C	5.70364e-27	-1.57663	-1.4435	1.37482e-11	-2.35897	-1.49725	7.53694e-10	-2.35961	-1.49042
160821351	chr6:160821351:T:C	4.91244e-26	-9.89405e-10	-0.86688	2.6448e-10	-9.89405e-10	-0.899366	1.50242e-08	-9.89405e-10	-0.857595
160822552	chr6:160822552:C:A	5.66122e-27	-1.58727	-1.44033	1.37742e-11	-2.35845	-1.49588	7.5508e-10	-2.35915	-1.48903
160822787	chr6:160822787:A:G	3.44966e-26	-9.89405e-10	-1.22037	1.83822e-10	-9.89405e-10	-1.26316	1.01603e-08	-9.89405e-10	-1.24877
160822818	chr6:160822818:T:TG	1.14098e-25	-9.89405e-10	-0.0241796	5.49316e-10	-9.89405e-10	-0.168457	3.13193e-08	-9.89405e-10	-0.123021
160822845	chr6:160822845:T:C	2.57422e-26	-9.89405e-10	-1.5131	1.42926e-10	-9.89405e-10	-1.5148	7.7759e-09	-9.89405e-10	-1.51623
160823327	chr6:160823327:A:G	6.40174e-27	-1.42985	-1.47482	1.49889e-11	-2.3553	-1.41452	8.13461e-10	-2.35065	-1.42306
160823513	chr6:160823513:T:C	1.13983e-25	-9.89405e-10	-0.0251852	5.2507e-10	-9.89405e-10	-0.213598	3.05573e-08	-9.89405e-10	-0.147651
160823534	chr6:160823534:G:A	7.15468e-26	-1.77918	1.2883	7.74857e-10	-1.19935	1.3749	3.79528e-08	-1.30792	1.37701
160823806	chr6:160823806:A:C	3.84284e-27	-2.33998	-1.07504	2.63875e-11	-2.22349	-0.980749	1.26768e-09	-2.22309	-1.10697
160824197	chr6:160824197:G:T	2.56869e-26	-9.89405e-10	-1.51525	1.43142e-10	-9.89405e-10	-1.51329	7.78707e-09	-9.89405e-10	-1.51479
160824450	chr6:160824450:A:G	2.8049e-25	-9.89405e-10	0.875303	1.62923e-09	-9.89405e-10	0.91873	8.296e-08	-9.89405e-10	0.851103
160824743	chr6:160824743:G:A	4.56844e-26	-9.89405e-10	-0.939479	2.4586e-10	-9.89405e-10	-0.972366	1.36976e-08	-9.89405e-10	-0.950033
160824892	chr6:160824892:A:T	1.13422e-25	-9.89405e-10	-0.0301224	5.67962e-10	-9.89405e-10	-0.135076	3.19031e-08	-9.89405e-10	-0.104552
160825271	chr6:160825271:G:A	5.52439e-27	-1.59118	-1.46089	1.36405e-11	-2.35826	-1.50582	7.46272e-10	-2.35904	-1.50088
160825379	chr6:160825379:G:A	2.67224e-25	-9.89405e-10	0.82685	1.76247e-09	-9.89405e-10	0.997343	8.97761e-08	-9.89405e-10	0.930064
160825607	chr6:160825607:C:T	1.39307e-25	-9.89405e-10	0.175441	8.04514e-10	-9.89405e-10	0.213108	4.25799e-08	-9.89405e-10	0.184126
160825672	chr6:160825672:A:G	1.91696e-26	-1.80791	-9.24033e-10	1.5567e-10	-1.42939	-9.24033e-10	8.83882e-09	-1.3881	-9.24033e-10
160825864	chr6:160825864:G:T	1.43274e-26	-1.60882	-0.490249	1.89862e-10	-0.921499	-0.309335	8.05466e-09	-1.05811	-0.422896
160826309	chr6:160826309:G:A	2.68694e-26	-9.89405e-10	-1.47025	1.50315e-10	-9.89405e-10	-1.4644	8.15175e-09	-9.89405e-10	-1.46902
160826796	chr6:160826796:G:T	1.12403e-25	-9.89405e-10	-0.039148	5.59225e-10	-9.89405e-10	-0.150579	3.4348e-08	-9.89405e-10	-0.0307104
160826862	chr6:160826862:T:C	1.21872e-26	-1.70453	-0.556325	1.55247e-10	-1.04555	-0.386565	6.79444e-09	-1.15859	-0.492556
160826937	chr6:160826937:T:C	1.18106e-25	-9.89405e-10	0.0103458	5.42723e-10	-9.89405e-10	-0.180531	3.16201e-08	-9.89405e-10	-0.113463
160827105	chr6:160827105:T:C	5.58814e-26	-1.84746	1.10946	5.82727e-10	-1.28725	1.17784	2.93921e-08	-1.37676	1.19024
160827175	chr6:160827175:G:A	2.87392e-26	-1.40297	-9.24033e-10	1.30738e-10	-1.60393	-9.24033e-10	6.87473e-09	-1.6394	-9.24033e-10
160827520	chr6:160827520:T:A	5.80144e-27	-1.49368	-1.50945	1.40265e-11	-2.35921	-1.47698	7.6202e-10	-2.35647	-1.48257
160828294	chr6:160828294:G:A	1.23329e-26	-1.72048	-0.528487	1.54879e-10	-1.06858	-0.365899	6.82638e-09	-1.18094	-0.465526
160828380	chr6:160828380:A:G	6.00388e-27	-1.45702	-1.51181	1.39753e-11	-2.35727	-1.48257	7.59925e-10	-2.35356	-1.48823
160828467	chr6:160828467:G:A	5.8979e-26	-1.89019	1.20613	6.04417e-10	-1.34866	1.2758	3.05596e-08	-1.43613	1.28856
160828537	chr6:160828537:T:G	6.07166e-27	-1.44481	-1.51279	1.39505e-11	-2.35663	-1.48498	7.59066e-10	-2.35262	-1.4903
160828691	chr6:160828691:A:G	4.87736e-26	-9.89405e-10	-0.874047	2.62629e-10	-9.89405e-10	-0.906389	1.49162e-08	-9.89405e-10	-0.86481
160828866	chr6:160828866:C:T	7.11017e-25	-9.89405e-10	1.80546	3.52166e-09	-9.89405e-10	1.68956	2.29258e-07	-9.89405e-10	1.86759
160829227	chr6:160829227:G:A	3.51776e-27	-2.12764	-1.37577	4.44493e-11	-1.46575	-1.21703	2.21169e-09	-1.48699	-1.28651
160830318	chr6:160830318:G:C	2.80551e-27	-2.29564	-1.43401	2.40813e-11	-1.84644	-1.44925	1.23409e-09	-1.8863	-1.47063
160830589	chr6:160830589:T:C	4.99517e-26	-9.89405e-10	-0.850179	2.6881e-10	-9.89405e-10	-0.883124	1.5279e-08	-9.89405e-10	-0.840773
160830741	chr6:160830741:T:G	2.10211e-26	-1.71571	-9.24033e-10	9.27343e-11	-1.94739	-9.24033e-10	4.52825e-09	-2.05692	-9.24033e-10
160830756	chr6:160830756:T:C	1.35807e-26	-1.60503	-0.547556	1.79098e-10	-0.90255	-0.386648	7.85057e-09	-1.02136	-0.485304
160830908	chr6:160830908:A:G	1.14869e-26	-2.32003	-9.24033e-10	6.97912e-11	-2.23162	-9.24033e-10	3.78418e-09	-2.23642	-9.24033e-10
160831381	chr6:160831381:T:C	2.61041e-26	-9.89405e-10	-1.49914	1.47811e-10	-9.89405e-10	-1.4812	7.9197e-09	-9.89405e-10	-1.4979
160831420	chr6:160831420:G:A	1.24296e-26	-1.69097	-0.550191	1.57662e-10	-1.02721	-0.389466	6.94558e-09	-1.14092	-0.488232
160831673	chr6:160831673:G:C	2.57308e-26	-9.89405e-10	-1.51355	1.42811e-10	-9.89405e-10	-1.5156	7.77769e-09	-9.89405e-10	-1.516
160831738	chr6:160831738:G:A	7.77414e-27	-1.19897	-1.51146	4.20048e-11	-1.46524	-1.2741	2.66239e-09	-1.28341	-1.30462
160831763	chr6:160831763:T:C	5.80707e-27	-1.53865	-1.46351	4.02067e-11	-1.46777	-1.31533	2.59908e-09	-1.30438	-1.30772
160831984	chr6:160831984:G:A	1.28513e-26	-1.69642	-0.511369	1.62809e-10	-1.03505	-0.3495	7.14158e-09	-1.15158	-0.449741
160832453	chr6:160832453:T:C	5.42551e-27	-1.63478	-1.43535	1.38469e-11	-2.35498	-1.49409	7.59053e-10	-2.35651	-1.48643
160832863	chr6:160832863:A:G	3.37821e-26	-9.89405e-10	-1.2413	1.8031e-10	-9.89405e-10	-1.28245	9.95957e-09	-9.89405e-10	-1.26872
160833371	chr6:160833371:T:C	5.41309e-27	-1.67457	-1.39785	1.6395e-11	-2.35212	-1.32803	8.83639e-10	-2.35339	-1.33757
160834014	chr6:160834014:C:T	4.14836e-26	-1.37822	0.342285	1.01153e-10	-2.34785	0.487353	5.88851e-09	-2.34273	0.548476
160834067	chr6:160834067:C:A	1.16469e-23	-9.89405e-10	4.60156	8.18165e-08	-9.89405e-10	4.8351	4.26974e-06	-9.89405e-10	4.79205
160834816	chr6:160834816:C:G	1.11455e-24	-9.89405e-10	2.25497	6.98574e-09	-9.89405e-10	2.3745	3.89578e-07	-9.89405e-10	2.39781
160835290	chr6:160835290:T:A	9.77823e-26	-9.89405e-10	-0.178492	5.64234e-10	-9.89405e-10	-0.141662	3.02026e-08	-9.89405e-10	-0.159327
160835359	chr6:160835359:A:G	1.30016e-26	-1.598	-0.598166	1.70788e-10	-0.895922	-0.440785	7.50415e-09	-1.01496	-0.536836
160835500	chr6:160835500:T:C	3.12849e-26	-9.89405e-10	-1.3181	1.67276e-10	-9.89405e-10	-1.35749	9.26783e-09	-9.89405e-10	-1.34071
160835795	chr6:160835795:A:T	3.14132e-26	-9.89405e-10	-1.31401	1.67885e-10	-9.89405e-10	-1.35385	9.30301e-09	-9.89405e-10	-1.33692
160835867	chr6:160835867:C:A	9.68582e-26	-9.89405e-10	-0.187988	5.58843e-10	-9.89405e-10	-0.151261	2.99101e-08	-9.89405e-10	-0.169057
160836567	chr6:160836567:A:G	3.13621e-26	-9.89405e-10	-1.31563	1.67649e-10	-9.89405e-10	-1.35526	9.28911e-09	-9.89405e-10	-1.33841
160836929	chr6:160836929:G:A	6.12615e-27	-1.63416	-1.31451	1.81364e-11	-2.356	-1.22321	9.74797e-10	-2.3569	-1.23588
160836979	chr6:160836979:T:C	2.96803e-26	-9.89405e-10	-1.37075	1.59615e-10	-9.89405e-10	-1.40436	8.82357e-09	-9.89405e-10	-1.38983
160836995	chr6:160836995:C:G	6.3593e-27	-1.60414	-1.30718	1.82612e-11	-2.35803	-1.21432	9.81299e-10	-2.35873	-1.2274
160837699	chr6:160837699:G:A	9.75898e-26	-9.89405e-10	-0.180463	5.63082e-10	-9.89405e-10	-0.143705	3.01359e-08	-9.89405e-10	-0.161538
160837933	chr6:160837933:G:A	3.09147e-26	-9.89405e-10	-1.33	1.62734e-10	-9.89405e-10	-1.38501	9.19074e-09	-9.89405e-10	-1.34906
160838087	chr6:160838087:C:G	2.73123e-26	-9.89405e-10	-1.4539	1.55854e-10	-9.89405e-10	-1.42821	8.26006e-09	-9.89405e-10	-1.45582
160838227	chr6:160838227:C:T	8.24174e-26	-2.21695	1.86751	4.44088e-10	-2.36057	1.97947	2.07523e-08	-2.35922	1.82462
160838265	chr6:160838265:A:G	1.66253e-25	-9.89405e-10	0.352272	7.85912e-10	-9.89405e-10	0.189714	4.51164e-08	-9.89405e-10	0.241991
160838466	chr6:160838466:T:TAGG	4.54406e-26	-9.89405e-10	-0.944829	2.44813e-10	-9.89405e-10	-0.976635	1.3851e-08	-9.89405e-10	-0.938899
160838517	chr6:160838517:G:A	6.0896e-27	-1.67898	-1.27567	1.90443e-11	-2.35191	-1.17845	1.02395e-09	-2.35237	-1.19122
160838625	chr6:160838625:C:T	3.11687e-26	-9.89405e-10	-1.32182	1.66732e-10	-9.89405e-10	-1.36074	9.23548e-09	-9.89405e-10	-1.3442
160838767	chr6:160838767:T:A	2.18595e-26	-1.56206	-0.114538	6.40944e-11	-2.36053	0.0437618	3.59828e-09	-2.36054	0.0737437
160838951	chr6:160838951:CT:C	2.5444e-27	-2.32836	-1.49897	2.52325e-11	-1.76169	-1.48731	1.38099e-09	-1.77404	-1.47041
160838958	chr6:160838958:T:C	1.11898e-26	-2.34623	-9.24033e-10	1.27077e-10	-1.63233	-9.24033e-10	6.74258e-09	-1.65881	-9.24033e-10
160839498	chr6:160839498:A:G	2.14575e-26	-1.39491	-0.300253	1.44263e-10	-1.28161	-0.223882	6.98149e-09	-1.33336	-0.29063
160839749	chr6:160839749:G:A	1.15992e-26	-2.3103	-9.24033e-10	6.87671e-11	-2.24641	-9.24033e-10	4.58901e-09	-2.04359	-9.24033e-10
160839976	chr6:160839976:G:A	4.08209e-26	-9.89405e-10	-1.05204	2.15116e-10	-9.89405e-10	-1.10595	1.19499e-08	-9.89405e-10	-1.08653
160840000	chr6:160840000:C:T	1.05388e-25	-9.89405e-10	-0.103583	6.08835e-10	-9.89405e-10	-0.0655834	3.2529e-08	-9.89405e-10	-0.0851238
160840077	chr6:160840077:T:C	2.79202e-26	-1.26316	-0.168721	6.14341e-11	-2.34051	-0.0186512	3.45165e-09	-2.3418	0.0134009
160840166	chr6:160840166:G:A	2.8357e-26	-1.23011	-0.186249	6.05867e-11	-2.33592	-0.0371322	3.40201e-09	-2.33761	-0.00527738
160840328	chr6:160840328:T:C	1.44272e-24	-9.89405e-10	2.51305	9.63251e-09	-9.89405e-10	2.69577	5.07883e-07	-9.89405e-10	2.663
160840527	chr6:160840527:T:A	4.5747e-26	-9.89405e-10	-0.938109	2.46477e-10	-9.89405e-10	-0.969863	1.39563e-08	-9.89405e-10	-0.931323
160840671	chr6:160840671:T:C	1.50311e-25	-9.89405e-10	0.25147	8.68425e-10	-9.89405e-10	0.289551	4.58577e-08	-9.89405e-10	0.258288
160841051	chr6:160841051:A:C	1.9395e-26	-1.32495	-0.471272	4.44568e-11	-2.34815	-0.33446	2.49069e-09	-2.34955	-0.305145
160841101	chr6:160841101:G:A	2.877e-26	-1.40435	0.00245084	7.25739e-11	-2.35494	0.162417	4.08996e-09	-2.35581	0.197086
160842018	chr6:160842018:T:C	3.31272e-26	-9.89405e-10	-1.26088	1.76175e-10	-9.89405e-10	-1.30565	9.77518e-09	-9.89405e-10	-1.28741
160842277	chr6:160842277:TCA:T	3.2916e-26	-9.89405e-10	-1.26728	1.87503e-10	-9.89405e-10	-1.24334	9.92787e-09	-9.89405e-10	-1.27191
160842405	chr6:160842405:G:A	1.37131e-25	-1.71171	1.87141	5.36072e-10	-2.17214	1.97928	2.57539e-08	-2.15155	1.83288
160842421	chr6:160842421:A:T	2.33178e-26	-1.60976	-0.00225527	7.13521e-11	-2.35985	0.150351	4.01117e-09	-2.35908	0.180907
160842496	chr6:160842496:T:C	3.21917e-26	-1.1546	-0.134926	6.47544e-11	-2.32406	0.0175299	3.63429e-09	-2.3263	0.0494612
160842943	chr6:160842943:C:T	1.10353e-26	-2.36014	-9.24033e-10	6.20192e-11	-2.34969	-9.24033e-10	3.38887e-09	-2.34676	-9.24033e-10
160842987	chr6:160842987:G:T	2.74788e-26	-9.89405e-10	-1.44782	1.56929e-10	-9.89405e-10	-1.42134	8.3017e-09	-9.89405e-10	-1.45079
160843092	chr6:160843092:A:G	3.05306e-26	-1.16422	-0.178286	6.16e-11	-2.32592	-0.0305497	3.45377e-09	-2.32754	-0.000244747
160843099	chr6:160843099:A:G	3.37187e-26	-1.21867	-0.0245105	7.20521e-11	-2.33343	0.133691	4.04162e-09	-2.33514	0.164531
160843169	chr6:160843169:A:G	2.85423e-27	-2.22205	-1.49038	1.89879e-11	-2.03379	-1.49954	1.00657e-09	-2.05114	-1.50957
160843451	chr6:160843451:T:A	1.07121e-25	-9.89405e-10	-0.0872805	6.19038e-10	-9.89405e-10	-0.0489636	3.30668e-08	-9.89405e-10	-0.0687263
160843491	chr6:160843491:G:A	7.76759e-26	-9.89405e-10	-0.408691	4.47872e-10	-9.89405e-10	-0.372622	2.39546e-08	-9.89405e-10	-0.391096
160843572	chr6:160843572:T:G	2.35788e-26	-1.27568	-0.32521	5.18971e-11	-2.34176	-0.186105	2.9087e-09	-2.34332	-0.156234
160843771	chr6:160843771:A:T	4.25691e-26	-0.915028	-0.0950798	7.10128e-11	-2.27071	0.0564389	3.9824e-09	-2.27465	0.0892794
160843834	chr6:160843834:G:A	2.56908e-26	-1.24712	-0.267978	5.53691e-11	-2.3375	-0.12561	3.09877e-09	-2.33977	-0.0964807
160843873	chr6:160843873:TG:T	2.81331e-26	-9.89405e-10	-1.42429	1.56995e-10	-9.89405e-10	-1.42092	8.47359e-09	-9.89405e-10	-1.4303
160843888	chr6:160843888:G:A	2.74438e-26	-1.24457	-0.204523	5.9416e-11	-2.3375	-0.0550702	3.33015e-09	-2.33917	-0.0250636
160843909	chr6:160843909:G:A	2.57785e-26	-9.89405e-10	-1.5117	1.44035e-10	-9.89405e-10	-1.50707	7.82323e-09	-9.89405e-10	-1.51016
160844070	chr6:160844070:T:A	1.22502e-25	-9.89405e-10	0.046894	5.83913e-10	-9.89405e-10	-0.107378	3.34303e-08	-9.89405e-10	-0.0577933
160844177	chr6:160844177:C:T	3.43146e-26	-1.12893	-0.0967388	6.74156e-11	-2.31767	0.051415	3.77121e-09	-2.32106	0.0812009
160844300	chr6:160844300:C:T	2.33761e-26	-1.32989	-0.279632	5.42906e-11	-2.34892	-0.133858	3.04608e-09	-2.34986	-0.103544
160844324	chr6:160844324:G:A	2.95643e-27	-2.17663	-1.50062	1.81208e-11	-2.08934	-1.49073	9.86012e-10	-2.10616	-1.47518
160844842	chr6:160844842:G:A	3.43322e-26	-9.89405e-10	-1.22515	1.82431e-10	-9.89405e-10	-1.27076	1.0103e-08	-9.89405e-10	-1.25442
160844860	chr6:160844860:C:T	3.05967e-26	-1.16322	-0.177126	6.16545e-11	-2.32456	-0.0310288	3.45933e-09	-2.32678	0.000593941
160844988	chr6:160844988:TC:T	2.65322e-27	-2.34619	-1.43927	2.77357e-11	-1.70117	-1.45324	1.44679e-09	-1.72489	-1.47301
160845003	chr6:160845003:A:G	1.39213e-26	-1.60879	-0.519026	4.14484e-11	-2.35994	-0.392746	2.31384e-09	-2.35964	-0.36871
160845198	chr6:160845198:G:A	3.12601e-26	-9.89405e-10	-1.31889	1.67204e-10	-9.89405e-10	-1.35792	9.25871e-09	-9.89405e-10	-1.34169
160845375	chr6:160845375:C:G	2.89606e-26	-1.20338	-0.191915	6.05122e-11	-2.33136	-0.0429227	3.39515e-09	-2.33353	-0.0113785
160845385	chr6:160845385:C:T	2.12756e-26	-1.56133	-0.142348	6.07174e-11	-2.35487	-0.0160296	3.41095e-09	-2.35571	0.0154451
160845396	chr6:160845396:A:C	3.09103e-26	-1.15944	-0.170706	6.21802e-11	-2.32386	-0.0232346	3.48668e-09	-2.32584	0.00753078
160845431	chr6:160845431:C:T	1.13283e-25	-9.89405e-10	-0.0313467	5.66861e-10	-9.89405e-10	-0.137016	3.18078e-08	-9.89405e-10	-0.107542
160845455	chr6:160845455:G:A	9.11511e-26	-1.76878	1.52006	3.64221e-10	-2.19981	1.62045	1.76126e-08	-2.18081	1.48217
160845716	chr6:160845716:G:C	2.4971e-26	-1.20352	-0.340001	5.16135e-11	-2.33118	-0.202163	2.89661e-09	-2.33294	-0.170777
160845756	chr6:160845756:T:C	2.73651e-26	-9.89405e-10	-1.45197	1.55804e-10	-9.89405e-10	-1.42853	8.48594e-09	-9.89405e-10	-1.42884
160845780	chr6:160845780:C:A	2.78409e-26	-1.17968	-0.255056	5.69172e-11	-2.3265	-0.109033	3.18901e-09	-2.32891	-0.0786355
160845990	chr6:160845990:T:G	2.87204e-26	-1.2643	-0.139327	6.33637e-11	-2.34061	0.0123748	3.56078e-09	-2.34229	0.0450114
160846054	chr6:160846054:A:G	3.42596e-26	-1.20143	-0.0258391	7.18514e-11	-2.33163	0.129105	4.04537e-09	-2.33368	0.164002
160846068	chr6:160846068:T:C	7.00202e-25	-9.89405e-10	1.79013	4.63366e-09	-9.89405e-10	1.96397	2.40134e-07	-9.89405e-10	1.91394
160846090	chr6:160846090:T:A	2.60613e-26	-1.26884	-0.231942	5.74703e-11	-2.34085	-0.0850091	3.22538e-09	-2.34238	-0.0538245
160846142	chr6:160846142:A:G	2.8645e-26	-1.24315	-0.163105	6.20019e-11	-2.33789	-0.012073	3.48542e-09	-2.33928	0.0206096
160846268	chr6:160846268:G:T	8.68077e-25	-9.89405e-10	2.00504	5.77512e-09	-9.89405e-10	2.18418	2.98673e-07	-9.89405e-10	2.13209
160846410	chr6:160846410:C:T	2.85266e-26	-1.21611	-0.194291	6.02153e-11	-2.33359	-0.0456135	3.38005e-09	-2.33551	-0.0138497
160846457	chr6:160846457:C:T	6.1612e-26	-1.10504	0.46466	4.48469e-10	-0.901588	0.530298	2.2647e-08	-0.910078	0.462852
160846524	chr6:160846524:G:C	2.74424e-27	-2.2677	-1.48403	2.12372e-11	-1.9506	-1.47077	1.15869e-09	-1.96947	-1.45049
160846684	chr6:160846684:A:G	3.54609e-26	-9.89405e-10	-1.19281	2.05032e-10	-9.89405e-10	-1.15397	1.10473e-08	-9.89405e-10	-1.16506
160846996	chr6:160846996:C:T	2.77363e-26	-9.89405e-10	-1.4385	1.52069e-10	-9.89405e-10	-1.4528	8.31942e-09	-9.89405e-10	-1.44866
160847168	chr6:160847168:T:C	3.44938e-26	-1.21596	-0.0044931	7.22969e-11	-2.32553	0.129184	4.07429e-09	-2.32646	0.163903
160847354	chr6:160847354:G:A	2.60784e-26	-9.89405e-10	-1.50013	1.46071e-10	-9.89405e-10	-1.49303	7.91859e-09	-9.89405e-10	-1.49804
160847442	chr6:160847442:C:T	2.57122e-26	-1.22628	-0.287986	5.42592e-11	-2.33536	-0.147999	3.04977e-09	-2.33589	-0.116295
160847535	chr6:160847535:A:G	4.59019e-26	-9.89405e-10	-0.93473	2.47434e-10	-9.89405e-10	-0.965988	1.40161e-08	-9.89405e-10	-0.927052
160847538	chr6:160847538:A:G	1.54231e-26	-1.71853	-0.306842	5.29268e-11	-2.35611	-0.152111	2.95688e-09	-2.35523	-0.127886
160847698	chr6:160847698:G:A	3.03006e-26	-1.16239	-0.187675	6.12642e-11	-2.32455	-0.0373843	3.43562e-09	-2.32617	-0.00689086
160847704	chr6:160847704:C:T	2.92901e-26	-1.25282	-0.131168	6.4049e-11	-2.33879	0.0213034	3.5977e-09	-2.34032	0.0533628
160847756	chr6:160847756:A:C	2.53204e-26	-1.21738	-0.312248	5.3219e-11	-2.33331	-0.169408	2.98354e-09	-2.33546	-0.138684
160847773	chr6:160847773:G:C	3.52082e-26	-9.89405e-10	-1.19996	2.07896e-10	-9.89405e-10	-1.14009	1.14336e-08	-9.89405e-10	-1.1307
160847786	chr6:160847786:G:A	1.51851e-25	-9.89405e-10	0.261664	9.67048e-10	-9.89405e-10	0.397118	5.4156e-08	-9.89405e-10	0.424614
160847935	chr6:160847935:T:C	4.67152e-26	-0.770634	-0.146532	7.24821e-11	-2.21848	0.024693	4.02058e-09	-2.21797	0.0421444
160848027	chr6:160848027:CAAACAT:C	2.49199e-26	-1.37027	-0.175297	5.98894e-11	-2.35127	-0.0333593	3.35404e-09	-2.35248	-0.00461073
160848065	chr6:160848065:A:G	3.05145e-26	-1.15036	-0.192671	6.10294e-11	-2.32211	-0.043659	3.42397e-09	-2.32425	-0.0122087
160848121	chr6:160848121:G:A	1.73458e-25	-9.89405e-10	0.394699	8.49576e-10	-9.89405e-10	0.267608	5.32925e-08	-9.89405e-10	0.408541
160848172	chr6:160848172:C:T	2.88912e-26	-1.30357	-0.0941294	6.61031e-11	-2.34486	0.058941	3.7113e-09	-2.34632	0.0904449
160848224	chr6:160848224:A:C	2.3772e-26	-1.31792	-0.274808	5.457e-11	-2.34704	-0.130607	3.06337e-09	-2.34797	-0.0997694
160848339	chr6:160848339:G:A	2.69517e-26	-0.953536	-0.513654	4.51945e-11	-2.2819	-0.384249	2.52703e-09	-2.28409	-0.356118
160848407	chr6:160848407:CCAGAGAAAATACAACAGTGAACA:C	2.96663e-26	-9.89405e-10	-1.37122	1.63301e-10	-9.89405e-10	-1.38154	9.1342e-09	-9.89405e-10	-1.35523
160848447	chr6:160848447:G:A	1.05975e-25	-1.81531	1.71729	4.36765e-10	-2.23094	1.8332	2.06196e-08	-2.21398	1.67296
160848491	chr6:160848491:A:T	1.57878e-26	-1.50185	-0.500147	1.03069e-10	-1.40651	-0.435221	5.06097e-09	-1.45309	-0.492606
160848615	chr6:160848615:C:T	1.43704e-26	-2.09606	-9.24033e-10	7.35012e-11	-2.17983	-9.24033e-10	4.43802e-09	-2.07705	-9.24033e-10
160848705	chr6:160848705:C:A	2.30446e-26	-1.01178	-0.612023	4.03154e-11	-2.2882	-0.492196	2.25279e-09	-2.29209	-0.462997
160848717	chr6:160848717:T:G	4.17123e-26	-1.24754	0.217099	9.27745e-11	-2.33681	0.389847	5.2233e-09	-2.33867	0.424542
160848817	chr6:160848817:T:C	2.75055e-26	-1.26579	-0.181057	6.06376e-11	-2.34067	-0.0315464	3.4051e-09	-2.34226	0.00028396
160848858	chr6:160848858:A:G	2.34724e-26	-1.27862	-0.326787	5.19173e-11	-2.3425	-0.184976	2.91056e-09	-2.34351	-0.155395
160848871	chr6:160848871:A:G	2.52815e-26	-1.28099	-0.250173	5.61074e-11	-2.34149	-0.108371	3.14795e-09	-2.3427	-0.0778079
160848919	chr6:160848919:A:G	2.30027e-26	-1.35	-0.275624	5.41837e-11	-2.35084	-0.133914	3.0443e-09	-2.35168	-0.102303
160849038	chr6:160849038:A:G	2.70617e-26	-1.29711	-0.166007	6.13886e-11	-2.34421	-0.0156965	3.44866e-09	-2.34552	0.0162499
160849392	chr6:160849392:C:A	3.92509e-26	-9.89405e-10	-1.09126	2.23214e-10	-9.89405e-10	-1.069	1.24919e-08	-9.89405e-10	-1.04218
160849473	chr6:160849473:A:G	2.77082e-27	-2.27346	-1.46863	2.19493e-11	-1.93527	-1.45312	1.20259e-09	-1.95339	-1.42938
160849587	chr6:160849587:G:A	1.60306e-26	-1.35222	-0.634517	3.72833e-11	-2.34936	-0.50922	2.08197e-09	-2.35017	-0.483773
160850505	chr6:160850505:C:T	2.76486e-27	-2.2674	-1.47685	2.08999e-11	-1.95018	-1.48721	1.10373e-09	-1.96771	-1.50085
160850516	chr6:160850516:C:T	9.60697e-26	-9.89405e-10	-0.196162	5.54371e-10	-9.89405e-10	-0.159297	2.96159e-08	-9.89405e-10	-0.178942
160850611	chr6:160850611:C:T	2.83208e-26	-1.162	-0.255638	5.70491e-11	-2.32357	-0.109649	3.20101e-09	-2.32568	-0.0781102
160850674	chr6:160850674:T:G	2.97375e-26	-1.29195	-0.0768755	6.68758e-11	-2.34353	0.0692393	3.76666e-09	-2.34463	0.103561
160850745	chr6:160850745:T:C	2.85264e-26	-1.15553	-0.254874	5.72706e-11	-2.32232	-0.107023	3.20289e-09	-2.32467	-0.0785361
160850751	chr6:160850751:T:G	2.48878e-26	-1.26887	-0.277988	5.47528e-11	-2.34076	-0.133544	3.07278e-09	-2.34262	-0.10205
160850819	chr6:160850819:T:C	2.64368e-26	-9.89405e-10	-1.48648	1.48636e-10	-9.89405e-10	-1.47563	8.04169e-09	-9.89405e-10	-1.48262
160850928	chr6:160850928:C:T	3.82065e-26	-9.89405e-10	-1.11823	2.02003e-10	-9.89405e-10	-1.16885	1.13025e-08	-9.89405e-10	-1.14223
160851369	chr6:160851369:A:G	4.55333e-26	-0.662208	-0.280583	6.31057e-11	-2.19704	-0.135282	3.50842e-09	-2.20472	-0.107368
160851723	chr6:160851723:A:G	1.6285e-26	-1.48204	-0.488952	1.08052e-10	-1.37352	-0.420995	5.2715e-09	-1.42279	-0.482154
160851781	chr6:160851781:G:A	3.03834e-26	-1.1978	-0.149542	6.34193e-11	-2.32981	0.00244506	3.55872e-09	-2.33181	0.0339508
160851964	chr6:160851964:C:T	2.82749e-26	-1.18266	-0.236603	5.7937e-11	-2.32807	-0.0897069	3.2453e-09	-2.33023	-0.0598214
160851976	chr6:160851976:C:T	2.57643e-26	-9.89405e-10	-1.51225	1.44058e-10	-9.89405e-10	-1.50691	7.82679e-09	-9.89405e-10	-1.5097
160852034	chr6:160852034:A:G	4.58783e-27	-1.7595	-1.47833	1.37761e-11	-2.34126	-1.51294	7.52347e-10	-2.3424	-1.50942
160852185	chr6:160852185:G:T	2.74393e-26	-9.89405e-10	-1.44926	1.5061e-10	-9.89405e-10	-1.46244	8.23693e-09	-9.89405e-10	-1.45863
160852225	chr6:160852225:T:C	2.68274e-26	-1.33736	-0.134455	6.32576e-11	-2.34878	0.0188673	3.55594e-09	-2.3498	0.0511674
160852955	chr6:160852955:C:T	2.51423e-26	-1.34223	-0.194451	5.92611e-11	-2.34925	-0.0459282	3.32965e-09	-2.35024	-0.0141435
160853266	chr6:160853266:C:T	2.48492e-26	-1.54841	-9.24033e-10	2.30908e-10	-1.03511	-9.24033e-10	1.15628e-08	-1.11946	-9.24033e-10
160853539	chr6:160853539:TTTCTCTGGGTTCACCATAGTCTTTTCTCTGGGTTCACTGTTGTATA:T	1.50714e-25	-9.89405e-10	0.254145	1.00136e-09	-9.89405e-10	0.431985	5.65652e-08	-9.89405e-10	0.468138
160853884	chr6:160853884:G:A	9.26563e-26	-1.73947	1.50714	3.64902e-10	-2.18492	1.60742	1.76595e-08	-2.16521	1.46923
160853930	chr6:160853930:A:G	2.25085e-26	-1.22649	-0.420854	4.71788e-11	-2.33334	-0.289846	2.65729e-09	-2.33554	-0.254412
160854229	chr6:160854229:C:T	2.57146e-26	-9.89405e-10	-1.51418	1.42784e-10	-9.89405e-10	-1.5158	7.78706e-09	-9.89405e-10	-1.51479
160854484	chr6:160854484:T:C	2.76359e-26	-1.26497	-0.177149	6.09092e-11	-2.34025	-0.0274924	3.41778e-09	-2.34185	0.00358665
160854703	chr6:160854703:A:G	2.84149e-27	-2.2617	-1.45521	2.09629e-11	-1.96416	-1.47021	1.10725e-09	-1.97754	-1.48783
160854708	chr6:160854708:C:G	2.72402e-26	-9.89405e-10	-1.45654	1.52816e-10	-9.89405e-10	-1.44789	8.20377e-09	-9.89405e-10	-1.46266
160854792	chr6:160854792:T:C	3.16289e-26	-1.20907	-0.0980895	6.69821e-11	-2.33171	0.0590074	3.73632e-09	-2.33124	0.0820878
160854860	chr6:160854860:G:A	2.34964e-26	-1.10293	-0.501462	4.43225e-11	-2.30838	-0.377259	2.48046e-09	-2.31011	-0.348704
160854913	chr6:160854913:TC:T	3.16704e-26	-9.89405e-10	-1.30585	1.69174e-10	-9.89405e-10	-1.3462	9.37257e-09	-9.89405e-10	-1.32947
160854990	chr6:160854990:C:G	9.91102e-26	-9.89405e-10	-0.165003	5.69791e-10	-9.89405e-10	-0.13186	2.95229e-08	-9.89405e-10	-0.182089
160855402	chr6:160855402:C:T	3.15047e-26	-0.938786	-0.372315	5.30548e-11	-2.27268	-0.233129	2.96018e-09	-2.27633	-0.205677
160855551	chr6:160855551:C:T	3.87775e-26	-0.185193	-0.918203	3.81191e-11	-2.01301	-0.823402	2.13771e-09	-2.01003	-0.797489
160855561	chr6:160855561:G:A	3.33044e-26	-9.89405e-10	-1.25555	1.77495e-10	-9.89405e-10	-1.29819	9.84239e-09	-9.89405e-10	-1.28056
160855596	chr6:160855596:CTG:C	3.48835e-26	-1.13508	-0.0741458	6.91957e-11	-2.31897	0.0787788	3.87891e-09	-2.32067	0.108964
160855644	chr6:160855644:G:A	3.88685e-26	-1.07607	-0.0249858	7.38568e-11	-2.30823	0.133229	4.15011e-09	-2.31083	0.166714
160855720	chr6:160855720:C:T	4.34811e-26	-1.0506	0.0616854	8.0928e-11	-2.30232	0.218749	4.54955e-09	-2.30419	0.251969
160855746	chr6:160855746:A:T	2.74243e-26	-9.89405e-10	-1.44981	1.5394e-10	-9.89405e-10	-1.44057	8.25508e-09	-9.89405e-10	-1.45643
160855838	chr6:160855838:A:T	2.65632e-27	-2.31376	-1.47054	2.4282e-11	-1.83293	-1.45446	1.32929e-09	-1.85109	-1.43152
160855879	chr6:160855879:C:T	1.94185e-26	-1.44576	-0.349252	1.29736e-10	-1.33439	-0.277233	6.28947e-09	-1.38561	-0.342771
160855893	chr6:160855893:C:T	1.36607e-25	-9.89405e-10	0.155872	6.73983e-10	-9.89405e-10	0.0360748	4.17898e-08	-9.89405e-10	0.165396
160855933	chr6:160855933:C:T	1.95069e-26	-0.775433	-1.01503	2.79001e-11	-2.22245	-0.926046	1.5497e-09	-2.22659	-0.902607
160855964	chr6:160855964:G:T	6.66039e-25	-9.89405e-10	1.74011	4.40005e-09	-9.89405e-10	1.91224	2.28326e-07	-9.89405e-10	1.86352
160855967	chr6:160855967:T:C	2.56907e-26	-9.89405e-10	-1.51511	1.42714e-10	-9.89405e-10	-1.51629	7.77979e-09	-9.89405e-10	-1.51573
160856204	chr6:160856204:G:A	2.99629e-26	-1.11547	-0.245811	5.78924e-11	-2.31807	-0.100475	3.24172e-09	-2.3192	-0.0719542
160856318	chr6:160856318:T:C	3.38857e-26	-1.02862	-0.209627	6.12237e-11	-2.29905	-0.0635468	3.42723e-09	-2.3008	-0.0346993
160856321	chr6:160856321:C:G	3.93997e-26	-1.03306	-0.0544166	7.2029e-11	-2.29829	0.098232	4.03809e-09	-2.30149	0.130004
160856404	chr6:160856404:C:A	1.51812e-25	-9.89405e-10	0.261407	7.20491e-10	-9.89405e-10	0.102803	4.12989e-08	-9.89405e-10	0.153581
160856547	chr6:160856547:C:T	2.84402e-26	-1.18974	-0.223693	5.87064e-11	-2.32854	-0.076038	3.28903e-09	-2.33059	-0.0460764
160856635	chr6:160856635:G:A	3.06411e-26	-1.09818	-0.240712	5.86537e-11	-2.30947	-0.0960074	3.27708e-09	-2.31429	-0.0660124
160856674	chr6:160856674:C:T	3.01714e-26	-1.05136	-0.302987	5.52901e-11	-2.30456	-0.159972	3.09899e-09	-2.30639	-0.129788
160856818	chr6:160856818:T:C	1.7662e-26	-1.46324	-0.426586	4.59252e-11	-2.35877	-0.291345	2.56678e-09	-2.35927	-0.265333
160856886	chr6:160856886:C:T	2.60027e-26	-1.26418	-0.23885	5.70313e-11	-2.3405	-0.0930335	3.19415e-09	-2.34169	-0.0642449
160856907	chr6:160856907:G:T	2.88652e-26	-1.23793	-0.160668	6.21797e-11	-2.33684	-0.0102653	3.49084e-09	-2.33859	0.0214809
160857276	chr6:160857276:C:T	4.36717e-26	-0.887191	-0.097344	7.15212e-11	-2.25814	0.0510064	3.99589e-09	-2.26149	0.079501
160857360	chr6:160857360:T:A	5.57275e-26	-1.85919	1.11843	2.35127e-10	-2.2409	1.22389	1.13089e-08	-2.22728	1.08561
160857397	chr6:160857397:T:C	2.5733e-26	-9.89405e-10	-1.51346	1.43719e-10	-9.89405e-10	-1.50927	7.80916e-09	-9.89405e-10	-1.51196
160857737	chr6:160857737:A:G	3.69476e-27	-2.35899	-1.09533	3.41718e-11	-2.06928	-0.876451	1.25401e-09	-2.3366	-1.00431
160857781	chr6:160857781:C:T	4.64266e-26	-9.89405e-10	-0.923363	2.5002e-10	-9.89405e-10	-0.955589	1.41639e-08	-9.89405e-10	-0.916556
160857829	chr6:160857829:G:A	1.27779e-25	-9.89405e-10	0.0890687	6.32245e-10	-9.89405e-10	-0.0278539	3.90917e-08	-9.89405e-10	0.0986562
160857878	chr6:160857878:A:G	2.20072e-26	-1.38107	-0.288793	5.34905e-11	-2.35427	-0.143352	2.99786e-09	-2.35524	-0.11412
160857906	chr6:160857906:T:C	2.76928e-26	-1.28191	-0.158149	6.19807e-11	-2.343	-0.00730899	3.47868e-09	-2.34429	0.023686
160858060	chr6:160858060:T:C	2.30706e-26	-1.1777	-0.444975	4.66398e-11	-2.32591	-0.308764	2.60689e-09	-2.32785	-0.281249
160858244	chr6:160858244:A:G	3.13631e-27	-2.18897	-1.42922	1.87031e-11	-2.10017	-1.44828	9.83558e-10	-2.11432	-1.46952
160858251	chr6:160858251:C:T	2.98344e-27	-2.20123	-1.46693	1.85344e-11	-2.07717	-1.48033	9.81801e-10	-2.09	-1.49562
160858278	chr6:160858278:T:C	2.73906e-27	-2.25589	-1.49773	2.00402e-11	-1.97435	-1.50504	1.06117e-09	-1.99508	-1.5128
160858358	chr6:160858358:CA:C	2.93401e-26	-1.20487	-0.177412	6.13836e-11	-2.33191	-0.0280785	3.44577e-09	-2.33364	0.00353268
160858363	chr6:160858363:A:G	6.03174e-27	-1.47998	-1.48422	1.34948e-11	-2.36034	-1.51448	7.3748e-10	-2.36029	-1.51148
160858446	chr6:160858446:T:C	2.84114e-26	-1.22541	-0.18904	6.05033e-11	-2.33472	-0.0397107	3.39434e-09	-2.33671	-0.00843532
160858507	chr6:160858507:G:A	2.97235e-26	-1.19306	-0.176236	6.16175e-11	-2.3298	-0.0263807	3.45778e-09	-2.33192	0.00528584
160858567	chr6:160858567:G:A	2.96313e-26	-1.182	-0.1904	6.08174e-11	-2.32794	-0.0413175	3.41251e-09	-2.33	-0.00980927
160858653	chr6:160858653:A:G	2.72628e-26	-1.35369	-0.102025	1.82366e-10	-1.23333	-0.0377778	8.86185e-09	-1.29042	-0.0950833
160858658	chr6:160858658:C:T	2.99871e-26	-1.18017	-0.180294	6.15388e-11	-2.32685	-0.030611	3.45304e-09	-2.32889	0.000893325
160858702	chr6:160858702:A:G	2.15802e-26	-1.50594	-0.183525	5.93406e-11	-2.35998	-0.0338609	3.33913e-09	-2.36014	-0.00140429
160858991	chr6:160858991:C:T	2.33338e-26	-1.45567	-0.155657	6.15088e-11	-2.35784	-0.000108628	3.44827e-09	-2.35695	0.0275676
160859135	chr6:160859135:C:T	2.40541e-26	-1.38574	-0.195192	5.93148e-11	-2.35276	-0.0415137	3.32418e-09	-2.35133	-0.0147071
160859213	chr6:160859213:T:C	5.56796e-27	-2.09035	-0.953854	5.27387e-11	-1.68156	-0.830222	2.6242e-09	-1.70303	-0.899445
160860143	chr6:160860143:T:C	2.70987e-26	-1.15582	-0.305931	5.47639e-11	-2.31047	-0.163626	3.06715e-09	-2.29663	-0.14988
160860174	chr6:160860174:T:G	8.70094e-26	-1.73268	1.43746	3.41018e-10	-2.18236	1.53717	1.65997e-08	-2.15858	1.40071
160860306	chr6:160860306:C:T	8.6495e-25	-9.89405e-10	2.00144	5.83222e-09	-9.89405e-10	2.19402	3.01344e-07	-9.89405e-10	2.141
160860646	chr6:160860646:T:C	1.27373e-25	-9.89405e-10	0.0858869	6.31088e-10	-9.89405e-10	-0.0296852	3.89622e-08	-9.89405e-10	0.0953358
160860720	chr6:160860720:T:C	2.76184e-26	-9.89405e-10	-1.44275	1.56374e-10	-9.89405e-10	-1.42488	8.40099e-09	-9.89405e-10	-1.43891
160861070	chr6:160861070:T:C	3.36495e-27	-2.03489	-1.51293	2.76423e-11	-1.64307	-1.51472	1.53206e-09	-1.62715	-1.51349
160861319	chr6:160861319:T:C	3.02079e-26	-9.89405e-10	-1.35313	1.72017e-10	-9.89405e-10	-1.32954	9.16732e-09	-9.89405e-10	-1.35161
160861468	chr6:160861468:C:T	1.23416e-26	-1.3031	-0.945159	2.77293e-11	-2.33748	-0.81716	1.53175e-09	-2.32639	-0.81445
160861940	chr6:160861940:T:TTC	1.2605e-26	-1.2846	-0.942538	2.78954e-11	-2.33507	-0.813603	1.54522e-09	-2.32345	-0.808636
160862019	chr6:160862019:A:G	1.32012e-26	-1.28314	-0.897793	2.93071e-11	-2.33488	-0.764421	1.62305e-09	-2.32313	-0.759815
160862032	chr6:160862032:A:G	1.30177e-26	-1.27082	-0.924105	2.85271e-11	-2.33289	-0.793385	1.58015e-09	-2.32076	-0.788973
160862039	chr6:160862039:A:T	1.30731e-26	-1.26657	-0.924105	2.85465e-11	-2.33221	-0.793385	1.58143e-09	-2.31995	-0.788973
160862101	chr6:160862101:T:A	7.43443e-27	-1.68197	-1.07315	2.28313e-11	-2.35871	-0.990284	1.24622e-09	-2.36023	-0.986913
160862319	chr6:160862319:C:G	2.72143e-26	-9.89405e-10	-1.45749	1.53629e-10	-9.89405e-10	-1.44259	8.2859e-09	-9.89405e-10	-1.4527
160862402	chr6:160862402:C:T	2.683e-26	-9.89405e-10	-1.47172	1.47995e-10	-9.89405e-10	-1.47995	8.1707e-09	-9.89405e-10	-1.4667
160862554	chr6:160862554:C:G	2.59228e-27	-2.35504	-1.45366	1.50662e-11	-2.339	-1.42568	7.95253e-10	-2.3348	-1.46155
160862568	chr6:160862568:T:C	6.34955e-27	-1.66016	-1.25269	1.88145e-11	-2.35964	-1.18286	1.02671e-09	-2.36048	-1.18041
160862797	chr6:160862797:T:C	5.87955e-27	-2.08971	-0.900046	5.40045e-11	-1.71798	-0.770081	2.68291e-09	-1.73824	-0.84211
160863441	chr6:160863441:C:G	3.52612e-27	-2.30167	-1.19936	2.19564e-11	-2.14718	-1.24089	1.28508e-09	-2.07301	-1.24342
160863546	chr6:160863546:T:G	3.22486e-26	-9.89405e-10	-1.28776	1.72539e-10	-9.89405e-10	-1.32651	9.53974e-09	-9.89405e-10	-1.31179
160863671	chr6:160863671:C:T	6.06802e-26	-9.89405e-10	-0.655618	3.23267e-10	-9.89405e-10	-0.698651	1.69683e-08	-9.89405e-10	-0.735907
160863747	chr6:160863747:T:C	4.11756e-27	-2.23448	-1.11149	2.69822e-11	-2.03271	-1.14924	1.60802e-09	-1.93499	-1.15726
160863863	chr6:160863863:A:G	3.01663e-27	-2.35566	-1.30143	1.74361e-11	-2.28534	-1.33325	9.87684e-10	-2.24983	-1.32982
160863979	chr6:160863979:G:A	4.90087e-26	-9.89405e-10	-0.869239	2.63571e-10	-9.89405e-10	-0.902808	1.49188e-08	-9.89405e-10	-0.864632
160864207	chr6:160864207:G:C	4.71596e-26	-9.89405e-10	-0.907699	2.69137e-10	-9.89405e-10	-0.881909	1.51484e-08	-9.89405e-10	-0.84936
160864544	chr6:160864544:A:G	6.64875e-26	-9.89405e-10	-0.564222	3.64782e-10	-9.89405e-10	-0.577829	1.88536e-08	-9.89405e-10	-0.630552
160864728	chr6:160864728:A:G	3.72612e-27	-2.30219	-1.14367	2.12086e-11	-2.35076	-1.07196	1.14318e-09	-2.35923	-1.07421
160864970	chr6:160864970:G:A	3.22389e-26	-9.89405e-10	-1.28806	1.8071e-10	-9.89405e-10	-1.28024	9.76948e-09	-9.89405e-10	-1.28799
160865531	chr6:160865531:C:G	2.62485e-26	-9.89405e-10	-1.49363	1.47091e-10	-9.89405e-10	-1.48608	7.93403e-09	-9.89405e-10	-1.49609
160865918	chr6:160865918:T:C	6.78342e-27	-2.27349	-0.573264	4.18522e-11	-2.11028	-0.632709	2.53053e-09	-2.01777	-0.621059
160865934	chr6:160865934:T:C	2.62641e-26	-9.89405e-10	-1.49303	1.47191e-10	-9.89405e-10	-1.4854	7.93837e-09	-9.89405e-10	-1.49555
160866195	chr6:160866195:G:A	2.79579e-26	-9.89405e-10	-1.43054	1.53604e-10	-9.89405e-10	-1.44275	8.50874e-09	-9.89405e-10	-1.42616
160866301	chr6:160866301:C:T	2.56429e-27	-2.30986	-1.50969	1.63221e-11	-2.1687	-1.51591	9.60331e-10	-2.09213	-1.5156
160867246	chr6:160867246:C:G	3.21275e-26	-9.89405e-10	-1.29152	1.7505e-10	-9.89405e-10	-1.31206	9.42903e-09	-9.89405e-10	-1.32346
160867318	chr6:160867318:TG:T	2.85581e-27	-2.25488	-1.457	2.03247e-11	-2.00739	-1.4579	1.6541e-09	-1.56688	-1.49712
160867323	chr6:160867323:G:A	6.38279e-26	-9.89405e-10	-0.605045	3.34729e-10	-9.89405e-10	-0.66381	1.91162e-08	-9.89405e-10	-0.616718
160867608	chr6:160867608:C:T	5.33637e-27	-2.30314	-0.783548	3.24077e-11	-2.1626	-0.836132	1.94095e-09	-2.07969	-0.82439
160867939	chr6:160867939:G:T	2.97119e-26	-9.89405e-10	-1.36969	1.70244e-10	-9.89405e-10	-1.3399	8.99682e-09	-9.89405e-10	-1.37038
160868032	chr6:160868032:C:G	4.06496e-26	-9.89405e-10	-1.05625	2.1793e-10	-9.89405e-10	-1.09296	1.2286e-08	-9.89405e-10	-1.05879
160868086	chr6:160868086:T:C	2.58386e-26	-9.89405e-10	-1.50936	1.44539e-10	-9.89405e-10	-1.50358	7.85164e-09	-9.89405e-10	-1.50653
160868687	chr6:160868687:T:C	7.07909e-26	-9.89405e-10	-0.501505	3.75341e-10	-9.89405e-10	-0.549294	2.1372e-08	-9.89405e-10	-0.505174
160868705	chr6:160868705:A:C	2.58225e-26	-9.89405e-10	-1.50999	1.43457e-10	-9.89405e-10	-1.5111	7.85321e-09	-9.89405e-10	-1.50633
160868794	chr6:160868794:T:C	2.66935e-26	-9.89405e-10	-1.47681	1.45893e-10	-9.89405e-10	-1.49426	8.06747e-09	-9.89405e-10	-1.47942
160868863	chr6:160868863:G:A	5.1069e-27	-2.30009	-0.830557	3.11526e-11	-2.15674	-0.881495	1.86752e-09	-2.07266	-0.869983
160868900	chr6:160868900:T:C	3.00757e-27	-2.32271	-1.33739	1.89369e-11	-2.36016	-1.17586	9.58523e-10	-2.35001	-1.25961
160869101	chr6:160869101:G:A	2.92089e-24	-9.89405e-10	3.21841	1.44817e-08	-9.89405e-10	3.10351	9.54123e-07	-9.89405e-10	3.29354
160869293	chr6:160869293:T:A	6.05679e-26	-9.89405e-10	-0.65747	3.13221e-10	-9.89405e-10	-0.730223	1.74876e-08	-9.89405e-10	-0.705764
160869780	chr6:160869780:T:C	5.72112e-27	-2.29818	-0.718895	3.48142e-11	-2.15405	-0.773051	2.08918e-09	-2.06988	-0.760606
160869828	chr6:160869828:A:G	1.18302e-26	-2.29058	-9.24033e-10	6.15765e-11	-2.35685	-9.24033e-10	3.34354e-09	-2.36022	-9.24033e-10
160869838	chr6:160869838:T:C	5.84584e-25	-9.89405e-10	1.60966	2.62037e-09	-9.89405e-10	1.39394	1.68966e-07	-9.89405e-10	1.56244
160869894	chr6:160869894:C:T	5.65173e-27	-2.08761	-0.941668	4.73367e-11	-1.74192	-0.877921	2.03094e-09	-1.91012	-0.948633
160869915	chr6:160869915:G:T	2.79579e-26	-9.89405e-10	-1.43054	1.53604e-10	-9.89405e-10	-1.44275	8.50874e-09	-9.89405e-10	-1.42616
160870398	chr6:160870398:G:A	7.69387e-26	-9.89405e-10	-0.418227	4.05522e-10	-9.89405e-10	-0.471955	2.32093e-08	-9.89405e-10	-0.422703
160870404	chr6:160870404:A:G	1.58305e-26	-1.9993	-9.24033e-10	7.51816e-11	-2.15722	-9.24033e-10	3.79593e-09	-2.23333	-9.24033e-10
160870425	chr6:160870425:G:T	2.53901e-25	-9.89405e-10	0.775709	1.602e-09	-9.89405e-10	0.901876	8.5533e-08	-9.89405e-10	0.881647
160870451	chr6:160870451:G:A	5.22897e-26	-9.89405e-10	-0.804436	2.70637e-10	-9.89405e-10	-0.876351	1.50733e-08	-9.89405e-10	-0.854333
160870475	chr6:160870475:G:T	4.32361e-26	-9.89405e-10	-0.99456	2.31301e-10	-9.89405e-10	-1.03341	1.30685e-08	-9.89405e-10	-0.997049
160870511	chr6:160870511:T:A	1.37336e-26	-2.14139	-9.24033e-10	8.08142e-11	-2.08498	-9.24033e-10	4.6076e-09	-2.03955	-9.24033e-10
160870512	chr6:160870512:G:T	1.37433e-26	-2.14069	-9.24033e-10	8.08758e-11	-2.08422	-9.24033e-10	4.61141e-09	-2.03872	-9.24033e-10
160870585	chr6:160870585:C:G	5.59769e-27	-2.32021	-0.718671	3.34405e-11	-2.19449	-0.772874	1.99377e-09	-2.11761	-0.759614
160871043	chr6:160871043:A:G	1.40353e-26	-2.11966	-9.24033e-10	6.76165e-11	-2.26328	-9.24033e-10	3.34751e-09	-2.35904	-9.24033e-10
160871765	chr6:160871765:AT:A	1.48387e-26	-2.31939	0.255387	8.16935e-11	-2.31958	0.245428	4.05432e-09	-2.35903	0.191553
160871931	chr6:160871931:C:A	3.1153e-26	-9.89405e-10	-1.32233	1.79383e-10	-9.89405e-10	-1.28761	9.75873e-09	-9.89405e-10	-1.28909
160872119	chr6:160872119:A:G	3.78598e-27	-2.25666	-1.17327	2.10317e-11	-2.32722	-1.10388	1.10704e-09	-2.35878	-1.10678
160872251	chr6:160872251:G:A	1.37468e-26	-2.14043	-9.24033e-10	6.66208e-11	-2.27811	-9.24033e-10	3.34314e-09	-2.36035	-9.24033e-10
160873359	chr6:160873359:A:G	2.56615e-26	-9.89405e-10	-1.51625	1.42743e-10	-9.89405e-10	-1.51608	7.77545e-09	-9.89405e-10	-1.51628
160873387	chr6:160873387:G:A	3.8575e-26	-9.89405e-10	-1.10863	2.23532e-10	-9.89405e-10	-1.06757	1.17563e-08	-9.89405e-10	-1.10287
160873608	chr6:160873608:ATAT:A	4.26322e-25	-9.89405e-10	1.29396	1.97557e-09	-9.89405e-10	1.11148	1.25722e-07	-9.89405e-10	1.26682
160874185	chr6:160874185:C:CTT	6.75396e-27	-1.34141	-1.5097	5.68064e-11	-0.93019	-1.50729	1.81223e-09	-1.45928	-1.51342
160874548	chr6:160874548:A:G	4.39365e-26	-9.89405e-10	-0.97849	2.30657e-10	-9.89405e-10	-1.0362	1.2813e-08	-9.89405e-10	-1.0168
160874566	chr6:160874566:G:A	6.63856e-27	-1.35884	-1.50951	5.56847e-11	-0.950359	-1.50707	1.78453e-09	-1.47481	-1.51329
160874574	chr6:160874574:A:G	2.56615e-26	-9.89405e-10	-1.51624	1.42744e-10	-9.89405e-10	-1.51608	7.77544e-09	-9.89405e-10	-1.51629
160874823	chr6:160874823:T:C	3.04342e-25	-9.89405e-10	0.956915	1.42605e-09	-9.89405e-10	0.785536	8.98444e-08	-9.89405e-10	0.930824
160875380	chr6:160875380:G:A	7.297e-27	-1.57256	-1.20122	3.13264e-11	-1.86504	-1.16763	1.27342e-09	-2.16276	-1.16279
160875438	chr6:160875438:G:A	2.64107e-26	-9.89405e-10	-1.48747	1.45416e-10	-9.89405e-10	-1.49753	8.01972e-09	-9.89405e-10	-1.48535
160875448	chr6:160875448:T:C	1.08754e-26	-1.42435	-0.950377	4.61663e-11	-1.74215	-0.902734	1.80762e-09	-2.07936	-0.895881
160875628	chr6:160875628:A:G	6.77873e-27	-1.34186	-1.50559	5.70067e-11	-0.931398	-1.50256	1.81594e-09	-1.46011	-1.51054
160875759	chr6:160875759:TA:T	9.5468e-27	-2.00735	-0.497679	9.05804e-11	-1.56077	-0.410121	3.56445e-09	-1.78643	-0.50981
160875920	chr6:160875920:T:C	3.9953e-26	-9.89405e-10	-1.07353	2.19352e-10	-9.89405e-10	-1.08645	1.2401e-08	-9.89405e-10	-1.04948
160875994	chr6:160875994:G:C	5.84606e-26	0.44433	-1.13721	1.45394e-10	-0.343448	-1.15423	7.33105e-09	-0.390948	-1.18419
160876180	chr6:160876180:C:T	2.72632e-26	-9.89405e-10	-1.4557	1.50203e-10	-9.89405e-10	-1.46515	8.11606e-09	-9.89405e-10	-1.47341
160876340	chr6:160876340:G:C	5.51457e-27	-1.98826	-1.06559	5.07306e-11	-1.53673	-1.01387	2.06894e-09	-1.76384	-1.07637
160876381	chr6:160876381:C:T	1.24388e-25	-2.35973	2.4219	9.7189e-10	-2.19914	2.60125	4.55168e-08	-2.22218	2.47301
160876894	chr6:160876894:A:T	5.422e-27	-1.99544	-1.07533	4.96452e-11	-1.54805	-1.02418	2.02981e-09	-1.77333	-1.08599
160877372	chr6:160877372:A:T	7.1949e-27	-1.28116	-1.5067	6.10874e-11	-0.861135	-1.50369	1.92033e-09	-1.40345	-1.5113
160877454	chr6:160877454:C:G	7.06897e-26	-9.89405e-10	-0.502936	3.73033e-10	-9.89405e-10	-0.555464	2.13287e-08	-9.89405e-10	-0.507203
160877560	chr6:160877560:G:T	7.18676e-27	-1.27288	-1.51612	6.07104e-11	-0.854714	-1.5163	1.9204e-09	-1.40025	-1.51447
160877772	chr6:160877772:C:G	7.33591e-26	-9.89405e-10	-0.465869	3.86746e-10	-9.89405e-10	-0.519361	2.21261e-08	-9.89405e-10	-0.470499
160878082	chr6:160878082:T:C	9.09899e-26	-2.34923	2.09874	6.36293e-10	-2.28994	2.26847	3.01412e-08	-2.30589	2.14453
160878208	chr6:160878208:T:C	2.85679e-25	-9.89405e-10	0.893632	1.34097e-09	-9.89405e-10	0.72402	8.44086e-08	-9.89405e-10	0.868415
160878404	chr6:160878404:T:C	1.51105e-24	2.55932	-9.24033e-10	1.31487e-10	-1.59822	-9.24033e-10	7.94016e-09	-1.49532	-9.24033e-10
160878415	chr6:160878415:G:A	7.06131e-26	-9.89405e-10	-0.50402	3.72647e-10	-9.89405e-10	-0.556498	2.13052e-08	-9.89405e-10	-0.508306
160878560	chr6:160878560:C:T	7.09465e-26	-9.89405e-10	-0.49931	3.7436e-10	-9.89405e-10	-0.551911	2.14055e-08	-9.89405e-10	-0.503605
160878779	chr6:160878779:A:G	1.86001e-26	-1.83807	-9.24033e-10	8.61696e-11	-2.02081	-9.24033e-10	3.75698e-09	-2.24364	-9.24033e-10
160878940	chr6:160878940:A:G	5.48355e-27	-1.99056	-1.06892	5.00767e-11	-1.54291	-1.02067	2.04442e-09	-1.76776	-1.08438
160879055	chr6:160879055:G:A	7.04414e-26	-9.89405e-10	-0.506455	3.71742e-10	-9.89405e-10	-0.55893	2.12536e-08	-9.89405e-10	-0.51073
160879056	chr6:160879056:T:C	7.11524e-27	-1.28985	-1.50915	6.0205e-11	-0.872369	-1.50701	1.89902e-09	-1.41256	-1.51336
160879132	chr6:160879132:C:T	2.61602e-26	-9.89405e-10	-1.497	1.44484e-10	-9.89405e-10	-1.50396	7.86432e-09	-9.89405e-10	-1.50492
160879204	chr6:160879204:G:A	4.22602e-26	-9.89405e-10	-1.01739	2.46957e-10	-9.89405e-10	-0.967917	1.32803e-08	-9.89405e-10	-0.980977
160879210	chr6:160879210:G:T	9.76015e-26	-2.34976	2.16942	6.84356e-10	-2.28863	2.33998	3.23824e-08	-2.30461	2.21497
160879735	chr6:160879735:G:A	1.46319e-26	-2.07803	-9.24033e-10	6.98597e-11	-2.23064	-9.24033e-10	3.36001e-09	-2.35531	-9.24033e-10
160879818	chr6:160879818:C:T	1.13217e-26	-1.37924	-0.955268	4.76475e-11	-1.70545	-0.907852	1.83993e-09	-2.05642	-0.90111
160880071	chr6:160880071:A:G	5.07135e-26	-1.77403	0.938987	1.9179e-10	-2.35619	1.13546	1.19519e-08	-2.23027	1.14391
160880081	chr6:160880081:A:G	5.43661e-27	-1.99211	-1.07597	4.95917e-11	-1.54534	-1.02797	2.02818e-09	-1.76946	-1.09066
160880167	chr6:160880167:A:T	4.30604e-26	-9.89405e-10	-0.998633	2.34496e-10	-9.89405e-10	-1.01969	1.24596e-08	-9.89405e-10	-1.04476
160880647	chr6:160880647:A:G	2.81334e-26	-9.89405e-10	-1.42428	1.54627e-10	-9.89405e-10	-1.43612	8.34024e-09	-9.89405e-10	-1.44616
160880836	chr6:160880836:T:C	5.63265e-27	-1.96199	-1.07067	5.2223e-11	-1.49875	-1.02286	2.12212e-09	-1.72917	-1.08567
160880933	chr6:160880933:A:G	5.42645e-27	-1.93047	-1.13948	5.08491e-11	-1.45272	-1.09555	2.06128e-09	-1.68999	-1.15394
160881235	chr6:160881235:A:T	3.10521e-25	-2.28274	3.25976	7.99271e-09	-0.983311	3.49247	1.29418e-07	-2.06634	3.36214
160881366	chr6:160881366:AT:A	3.75132e-26	-9.89405e-10	-1.13654	2.1723e-10	-9.89405e-10	-1.09617	1.1424e-08	-9.89405e-10	-1.13154
160881851	chr6:160881851:G:A	4.52171e-25	-2.32565	3.67847	9.06768e-09	-1.26793	3.90327	1.71318e-07	-2.19032	3.76659
160882248	chr6:160882248:C:T	7.06131e-26	-9.89405e-10	-0.50402	3.72647e-10	-9.89405e-10	-0.556498	2.13052e-08	-9.89405e-10	-0.508306
160882371	chr6:160882371:T:C	2.85228e-26	-9.89405e-10	-1.41053	1.56629e-10	-9.89405e-10	-1.42325	8.44106e-09	-9.89405e-10	-1.43415
160882649	chr6:160882649:A:T	1.94712e-25	-9.89405e-10	0.510285	1.28192e-09	-9.89405e-10	0.678984	6.51105e-08	-9.89405e-10	0.60883
160882688	chr6:160882688:A:T	2.96516e-27	-2.27112	-1.40318	4.05585e-11	-1.34773	-1.42666	9.43867e-10	-2.21401	-1.41101
160882689	chr6:160882689:A:T	1.97842e-25	-9.89405e-10	0.526233	1.30323e-09	-9.89405e-10	0.695468	6.61918e-08	-9.89405e-10	0.625302
160882806	chr6:160882806:T:C	2.5681e-26	-9.89405e-10	-1.51548	1.42777e-10	-9.89405e-10	-1.51584	7.7883e-09	-9.89405e-10	-1.51463
160883040	chr6:160883040:C:G	2.56629e-26	-1.51619	-9.24033e-10	1.93491e-10	-1.2119	-9.24033e-10	5.35314e-09	-1.88957	-9.24033e-10
160883210	chr6:160883210:A:T	1.6055e-26	-2.25398	0.268767	8.63223e-11	-2.35955	0.340512	4.1235e-09	-2.35509	0.204535
160883291	chr6:160883291:C:T	4.97424e-27	-1.99815	-1.15881	4.50848e-11	-1.55185	-1.11673	1.85791e-09	-1.77486	-1.17295
160883526	chr6:160883526:T:C	4.32372e-26	-9.89405e-10	-0.994536	2.55096e-10	-9.89405e-10	-0.935491	1.35378e-08	-9.89405e-10	-0.961766
160883959	chr6:160883959:C:T	4.33456e-26	-9.89405e-10	-0.992031	2.55769e-10	-9.89405e-10	-0.932857	1.35729e-08	-9.89405e-10	-0.959177
160884019	chr6:160884019:A:T	4.9934e-26	-2.17346	1.32293	2.88891e-10	-2.32146	1.51038	1.58551e-08	-2.25291	1.44914
160884198	chr6:160884198:G:A	2.69168e-26	-9.89405e-10	-1.46849	1.51451e-10	-9.89405e-10	-1.45687	8.18604e-09	-9.89405e-10	-1.46482
160884243	chr6:160884243:G:A	2.71313e-26	-9.89405e-10	-1.46055	1.48007e-10	-9.89405e-10	-1.47987	8.16662e-09	-9.89405e-10	-1.4672
160884683	chr6:160884683:G:A	3.26672e-27	-2.17301	-1.40444	1.8878e-11	-2.2718	-1.26733	8.92609e-10	-2.33988	-1.34098
160884731	chr6:160884731:T:G	1.02085e-25	-9.89405e-10	-0.135427	6.24334e-10	-9.89405e-10	-0.0404443	3.39056e-08	-9.89405e-10	-0.0436746
160884755	chr6:160884755:T:C	2.58591e-26	-1.50857	-9.24033e-10	1.25642e-10	-1.64369	-9.24033e-10	4.57277e-09	-2.04714	-9.24033e-10
160885569	chr6:160885569:A:G	2.2218e-25	-9.89405e-10	0.64225	1.05197e-09	-9.89405e-10	0.481293	6.58827e-08	-9.89405e-10	0.62062
160885699	chr6:160885699:G:A	2.63581e-26	-9.89405e-10	-1.48946	1.44644e-10	-9.89405e-10	-1.50286	7.94334e-09	-9.89405e-10	-1.49492
160885950	chr6:160885950:GTTAAA:G	2.72875e-26	-9.89405e-10	-1.45481	1.4861e-10	-9.89405e-10	-1.47581	8.20431e-09	-9.89405e-10	-1.46259
160886153	chr6:160886153:T:C	1.23806e-26	-2.2451	-9.24033e-10	9.35564e-11	-1.93857	-9.24033e-10	4.55993e-09	-2.04995	-9.24033e-10
160886225	chr6:160886225:T:C	8.07762e-26	-2.35828	1.98873	5.90576e-10	-2.25486	2.15883	2.80332e-08	-2.27469	2.04082
160886563	chr6:160886563:T:C	2.60026e-26	-9.89405e-10	-1.50304	1.43326e-10	-9.89405e-10	-1.51201	7.8525e-09	-9.89405e-10	-1.50642
160886567	chr6:160886567:A:AG	3.3286e-26	-9.89405e-10	-1.2561	1.8818e-10	-9.89405e-10	-1.23973	9.8226e-09	-9.89405e-10	-1.28257
160886568	chr6:160886568:C:CCTCATCTTCAGGCCCTGTAGAAGATGCCAATCAAAATAA	3.08345e-26	-9.89405e-10	-1.3326	1.73873e-10	-9.89405e-10	-1.31881	9.13875e-09	-9.89405e-10	-1.35473
160887176	chr6:160887176:C:T	7.61712e-26	-2.36014	1.93189	5.67328e-10	-2.23668	2.10049	2.69181e-08	-2.25827	1.98381
160887437	chr6:160887437:A:G	2.29811e-25	-9.89405e-10	0.676023	1.08672e-09	-9.89405e-10	0.513787	6.81342e-08	-9.89405e-10	0.654225
160887612	chr6:160887612:C:T	2.70997e-26	-9.89405e-10	-1.46171	1.47737e-10	-9.89405e-10	-1.4817	8.14796e-09	-9.89405e-10	-1.46949
160888037	chr6:160888037:G:A	4.30692e-26	-9.89405e-10	-0.998427	2.52022e-10	-9.89405e-10	-0.947612	1.34911e-08	-9.89405e-10	-0.965222
160888123	chr6:160888123:T:C	2.83082e-25	-2.33794	3.22244	5.25594e-09	-1.3271	3.41708	1.08919e-07	-2.21515	3.3385
160888160	chr6:160888160:T:A	2.82213e-26	-9.89405e-10	-1.42116	1.55101e-10	-9.89405e-10	-1.43305	8.36269e-09	-9.89405e-10	-1.44347
160888385	chr6:160888385:C:T	1.50217e-26	-2.05174	-9.24033e-10	7.10928e-11	-2.21314	-9.24033e-10	3.37439e-09	-2.35104	-9.24033e-10
160888778	chr6:160888778:TC:T	2.6847e-26	-9.89405e-10	-1.47108	1.46655e-10	-9.89405e-10	-1.48905	8.07771e-09	-9.89405e-10	-1.47815
160888860	chr6:160888860:A:G	2.63081e-26	-9.89405e-10	-1.49136	1.44455e-10	-9.89405e-10	-1.50416	7.9304e-09	-9.89405e-10	-1.49655
160889376	chr6:160889376:T:C	2.90312e-26	-9.89405e-10	-1.39286	1.59053e-10	-9.89405e-10	-1.40789	8.82717e-09	-9.89405e-10	-1.38942
160889692	chr6:160889692:T:C	2.58869e-26	-9.89405e-10	-1.5075	1.43792e-10	-9.89405e-10	-1.50876	7.86306e-09	-9.89405e-10	-1.50508
160889782	chr6:160889782:A:G	5.66335e-26	-9.89405e-10	-0.724634	2.93694e-10	-9.89405e-10	-0.794591	1.63855e-08	-9.89405e-10	-0.770858
160889878	chr6:160889878:G:A	1.44493e-26	-2.02211	-0.0684807	1.34647e-10	-1.587	0.0125288	5.40315e-09	-1.80599	-0.0742847
160889971	chr6:160889971:G:A	1.444e-25	-9.89405e-10	0.211355	9.25834e-10	-9.89405e-10	0.353565	4.94853e-08	-9.89405e-10	0.33442
160890817	chr6:160890817:T:C	2.6555e-27	-2.32721	-1.45739	3.13416e-11	-1.55781	-1.47437	8.34459e-10	-2.2865	-1.46173
160891268	chr6:160891268:A:G	4.05403e-26	-9.89405e-10	-1.05894	2.3337e-10	-9.89405e-10	-1.02451	1.28372e-08	-9.89405e-10	-1.01491
160891312	chr6:160891312:T:A	2.85977e-27	-2.29444	-1.41606	3.69048e-11	-1.43444	-1.43435	9.06578e-10	-2.24724	-1.41809
160891623	chr6:160891623:T:C	3.49287e-27	-2.13392	-1.37659	1.1536e-10	-0.747487	-0.981588	7.08565e-09	-0.593574	-1.01561
160892286	chr6:160892286:T:G	2.66531e-26	-9.89405e-10	-1.47833	1.45626e-10	-9.89405e-10	-1.49609	7.99415e-09	-9.89405e-10	-1.48855
160892587	chr6:160892587:A:T	2.45412e-26	-1.56088	-9.24033e-10	2.01456e-10	-1.17156	-9.24033e-10	5.1646e-09	-1.92543	-9.24033e-10
160892784	chr6:160892784:T:C	7.4864e-26	0.902074	-1.34764	8.79337e-11	-0.61979	-1.38076	4.78472e-09	-0.607177	-1.39465
160892931	chr6:160892931:G:A	2.72809e-26	-9.89405e-10	-1.45505	1.48612e-10	-9.89405e-10	-1.47579	8.21392e-09	-9.89405e-10	-1.46142
160892941	chr6:160892941:T:C	2.65404e-26	-9.89405e-10	-1.48257	1.45425e-10	-9.89405e-10	-1.49747	8.00642e-09	-9.89405e-10	-1.48701
160892978	chr6:160892978:G:A	1.19538e-25	0.0223959	-9.24033e-10	1.77479e-10	-1.29828	-9.24033e-10	8.79402e-09	-1.39318	-9.24033e-10
160893350	chr6:160893350:A:G	2.99137e-27	-2.22826	-1.43724	1.58317e-11	-2.35555	-1.35957	7.97729e-10	-2.35907	-1.43417
160893417	chr6:160893417:G:A	1.64502e-26	-1.9609	-9.24033e-10	7.59893e-11	-2.14654	-9.24033e-10	3.44379e-09	-2.33068	-9.24033e-10
160893427	chr6:160893427:C:T	2.79641e-27	-2.28421	-1.44869	1.591e-11	-2.33803	-1.37215	7.87783e-10	-2.3587	-1.44709
160893429	chr6:160893429:C:A	5.6882e-26	-9.89405e-10	-0.720258	2.84124e-10	-9.89405e-10	-0.827721	1.68405e-08	-9.89405e-10	-0.743466
160893898	chr6:160893898:C:T	1.58734e-26	-1.99659	-9.24033e-10	9.44493e-11	-1.92907	-9.24033e-10	5.95527e-09	-1.78298	-9.24033e-10
160893907	chr6:160893907:A:G	1.31647e-26	-2.1837	-9.24033e-10	7.34402e-11	-2.18066	-9.24033e-10	4.43926e-09	-2.07677	-9.24033e-10
160893934	chr6:160893934:A:G	8.17734e-25	-9.89405e-10	1.9453	3.8035e-09	-9.89405e-10	1.76655	2.48171e-07	-9.89405e-10	1.94686
160893943	chr6:160893943:G:C	2.6371e-27	-2.3601	-1.43146	1.55739e-11	-2.34342	-1.38811	8.57042e-10	-2.29641	-1.42512
160893952	chr6:160893952:T:C	4.55024e-27	-1.90498	-1.34108	3.48873e-11	-1.5868	-1.33821	1.7537e-09	-1.6795	-1.32603
160894098	chr6:160894098:T:C	3.66426e-26	-2.10224	0.942218	2.3894e-10	-2.34958	1.34867	9.79494e-09	-2.35981	1.07442
160894184	chr6:160894184:A:C	2.71839e-27	-2.31669	-1.44451	2.13242e-11	-1.9671	-1.45019	1.12542e-09	-2.0096	-1.4395
160894315	chr6:160894315:C:T	9.94085e-27	-2.21004	-0.254544	4.35566e-11	-2.32118	-0.381889	2.75001e-09	-2.20467	-0.350983
160894368	chr6:160894368:T:G	2.51649e-27	-2.32228	-1.5161	1.94297e-11	-1.99421	-1.51612	1.05369e-09	-1.99865	-1.5163
160894429	chr6:160894429:CA:C	3.64e-26	-2.36042	1.19376	2.89534e-10	-2.21595	1.40709	1.17247e-08	-2.28578	1.18022
160894559	chr6:160894559:C:G	1.68171e-25	-9.89405e-10	0.363746	8.44635e-10	-9.89405e-10	0.261774	4.79225e-08	-9.89405e-10	0.30233
160894645	chr6:160894645:C:A	1.11742e-26	-2.24876	-0.0988668	5.08229e-11	-2.29273	-0.256054	3.13101e-09	-2.22413	-0.20177
160894646	chr6:160894646:A:G	1.09764e-26	-2.25853	-0.106959	5.08915e-11	-2.28372	-0.263715	3.05951e-09	-2.23951	-0.209491
160894692	chr6:160894692:A:G	1.05642e-25	1.27506	-1.37624	2.85416e-11	-1.64563	-1.48014	3.19352e-09	-0.956073	-1.45006
160894725	chr6:160894725:C:A	5.85131e-27	-2.33906	-0.655506	6.11423e-11	-1.54384	-0.820087	1.67128e-09	-2.32643	-0.727237
160894763	chr6:160894763:G:A	5.78376e-27	-2.34735	-0.658834	6.45702e-11	-1.48634	-0.823035	1.68705e-09	-2.31441	-0.729864
160894863	chr6:160894863:C:T	3.30415e-27	-2.33764	-1.22841	2.68762e-11	-2.00129	-1.1846	1.38857e-09	-2.00006	-1.23892
160895031	chr6:160895031:G:A	6.24911e-27	-2.34347	-0.585322	6.68438e-11	-1.51791	-0.756863	1.79861e-09	-2.32085	-0.659394
160895096	chr6:160895096:A:G	8.14855e-26	0.992843	-1.35365	2.54891e-11	-1.77134	-1.46754	2.70899e-09	-1.13767	-1.43301
160895177	chr6:160895177:T:C	5.89638e-26	-9.89405e-10	-0.684312	3.3921e-10	-9.89405e-10	-0.65051	1.87809e-08	-9.89405e-10	-0.634417
160895343	chr6:160895343:G:C	6.4419e-27	-2.33379	-0.564618	6.43723e-11	-1.57249	-0.739955	1.81133e-09	-2.33254	-0.640651
160895887	chr6:160895887:A:G	6.78098e-27	-2.33552	-0.51159	6.8274e-11	-1.56502	-0.688586	1.91568e-09	-2.33094	-0.58624
160895938	chr6:160895938:C:T	7.05806e-27	-2.3361	-0.470961	7.12257e-11	-1.55959	-0.651684	1.99495e-09	-2.33005	-0.546583
160896121	chr6:160896121:C:A	4.04989e-26	-2.33712	1.27715	2.73564e-10	-2.32032	1.45472	1.25363e-08	-2.35001	1.31138
160896273	chr6:160896273:A:T	6.92704e-27	-2.33693	-0.488876	7.03411e-11	-1.55469	-0.669089	1.96011e-09	-2.32902	-0.565237
160896408	chr6:160896408:T:C	6.34227e-26	-9.89405e-10	-0.611413	3.65433e-10	-9.89405e-10	-0.576047	2.02895e-08	-9.89405e-10	-0.55715
160896583	chr6:160896583:G:A	6.85056e-27	-2.33483	-0.502077	6.8831e-11	-1.56432	-0.681155	1.9339e-09	-2.331	-0.576714
160896662	chr6:160896662:T:G	3.08773e-26	-9.89405e-10	-1.33122	1.74603e-10	-9.89405e-10	-1.31462	9.35744e-09	-9.89405e-10	-1.33108
160896713	chr6:160896713:A:G	3.04373e-27	-2.35585	-1.2923	4.33808e-11	-1.43873	-1.26839	9.99906e-10	-2.29376	-1.27359
160896914	chr6:160896914:T:C	2.60352e-26	-9.89405e-10	-1.50179	1.43923e-10	-9.89405e-10	-1.50785	7.8823e-09	-9.89405e-10	-1.50264
160896929	chr6:160896929:C:T	7.04663e-27	-2.33419	-0.474501	7.01872e-11	-1.56991	-0.656055	1.98121e-09	-2.33216	-0.55139
160896977	chr6:160896977:T:G	7.35123e-27	-2.33408	-0.432285	7.27356e-11	-1.57253	-0.617764	2.05968e-09	-2.33267	-0.512038
160897039	chr6:160897039:T:A	1.18479e-25	-9.89405e-10	0.0135012	5.74937e-10	-9.89405e-10	-0.122869	3.55109e-08	-9.89405e-10	0.00258441
160897095	chr6:160897095:C:CA	5.91499e-26	-9.89405e-10	-0.68116	3.24527e-10	-9.89405e-10	-0.694762	1.86963e-08	-9.89405e-10	-0.638931
160897260	chr6:160897260:C:T	6.44809e-26	-9.89405e-10	-0.594867	3.71648e-10	-9.89405e-10	-0.559182	2.06407e-08	-9.89405e-10	-0.53999
160897476	chr6:160897476:C:T	2.86727e-25	-9.89405e-10	0.897296	1.23123e-09	-9.89405e-10	0.638639	8.15142e-08	-9.89405e-10	0.833522
160897493	chr6:160897493:A:G	1.86396e-26	-1.83595	-9.24033e-10	1.05743e-10	-1.81612	-9.24033e-10	4.38551e-09	-2.08895	-9.24033e-10
160897499	chr6:160897499:C:G	3.25444e-25	-9.89405e-10	1.02395	1.37295e-09	-9.89405e-10	0.74759	8.99497e-08	-9.89405e-10	0.931996
160897673	chr6:160897673:A:C	2.10579e-25	-9.89405e-10	0.588625	1.0876e-09	-9.89405e-10	0.514594	6.34785e-08	-9.89405e-10	0.583447
160897779	chr6:160897779:A:T	7.34408e-27	-2.33223	-0.435116	7.18008e-11	-1.58301	-0.620222	2.04978e-09	-2.33461	-0.514917
160897931	chr6:160897931:G:A	2.87835e-26	-9.89405e-10	-1.40143	1.65542e-10	-9.89405e-10	-1.36791	8.71085e-09	-9.89405e-10	-1.40269
160898084	chr6:160898084:A:G	6.6655e-26	-9.89405e-10	-0.561706	3.8441e-10	-9.89405e-10	-0.525421	2.13478e-08	-9.89405e-10	-0.506305
160898151	chr6:160898151:C:T	7.17811e-27	-2.32828	-0.461922	6.88467e-11	-1.60067	-0.644575	1.99115e-09	-2.33776	-0.540784
160898191	chr6:160898191:C:T	3.02695e-27	-2.3565	-1.29718	4.35823e-11	-1.42901	-1.27347	9.98389e-10	-2.29118	-1.27769
160898219	chr6:160898219:C:T	7.14063e-27	-2.32947	-0.465962	6.90043e-11	-1.5947	-0.648262	1.98573e-09	-2.33664	-0.544627
160898308	chr6:160898308:AAG:A	6.91677e-27	-2.33683	-0.490461	7.02462e-11	-1.55439	-0.670736	1.95413e-09	-2.32903	-0.568283
160898406	chr6:160898406:G:A	2.64382e-26	-9.89405e-10	-1.48642	1.45522e-10	-9.89405e-10	-1.4968	7.99949e-09	-9.89405e-10	-1.48788
160898471	chr6:160898471:G:A	2.98927e-26	-9.89405e-10	-1.36362	1.72446e-10	-9.89405e-10	-1.32705	9.02732e-09	-9.89405e-10	-1.367
160898536	chr6:160898536:ATT:A	2.95508e-27	-2.35031	-1.3274	3.83586e-11	-1.5441	-1.28605	9.00203e-10	-2.31832	-1.35407
160898541	chr6:160898541:T:A	2.95811e-27	-2.34978	-1.3269	3.81962e-11	-1.54889	-1.2855	8.99693e-10	-2.31934	-1.35361
160898762	chr6:160898762:A:G	3.28992e-27	-2.32413	-1.24624	2.75549e-11	-1.95398	-1.20697	1.42714e-09	-1.9532	-1.25838
160898767	chr6:160898767:G:A	4.27549e-27	-2.28288	-1.02546	2.92682e-11	-2.32693	-0.773701	1.84388e-09	-2.01643	-0.938959
160898770	chr6:160898770:G:A	1.11533e-26	-2.3495	-9.24033e-10	6.13491e-11	-2.36055	-9.24033e-10	3.40946e-09	-2.3407	-9.24033e-10
160898872	chr6:160898872:A:C	1.32391e-26	-2.29379	0.115721	6.51534e-11	-2.24694	-0.0534416	3.65671e-09	-2.27447	0.00377648
160898903	chr6:160898903:T:C	9.61889e-26	1.10555	-1.30047	2.77226e-11	-1.71809	-1.43679	3.05605e-09	-1.05563	-1.3945
160899028	chr6:160899028:G:T	1.37832e-26	-2.28179	0.144002	6.59713e-11	-2.26118	-0.0267269	3.80545e-09	-2.26119	0.0303698
160899040	chr6:160899040:T:C	2.5897e-26	-9.89405e-10	-1.50711	1.43367e-10	-9.89405e-10	-1.51172	7.84101e-09	-9.89405e-10	-1.50789
160899132	chr6:160899132:G:T	3.52293e-27	-2.01172	-1.49022	1.60914e-11	-2.20884	-1.49	7.50151e-10	-2.35977	-1.49497
160899178	chr6:160899178:G:A	3.10996e-26	-0.315182	-1.00886	6.53766e-11	-1.43344	-0.863529	1.98148e-09	-1.94025	-0.943167
160899591	chr6:160899591:A:G	6.87743e-26	-9.89405e-10	-0.530405	3.85767e-10	-9.89405e-10	-0.521896	2.01447e-08	-9.89405e-10	-0.564315
160899802	chr6:160899802:C:T	7.98969e-27	-2.00225	-0.680837	4.69829e-11	-1.99299	-0.634354	2.03356e-09	-2.20611	-0.651361
160899899	chr6:160899899:T:C	1.27342e-26	-1.19792	-1.01902	5.6775e-11	-1.33581	-1.10223	2.50443e-09	-1.60436	-1.04483
160900062	chr6:160900062:G:A	2.64319e-27	-2.31271	-1.47654	1.76669e-11	-2.14141	-1.46403	7.80996e-10	-2.35921	-1.45523
160900520	chr6:160900520:C:A	2.48153e-27	-2.35359	-1.49877	3.34305e-11	-1.4706	-1.49707	7.87877e-10	-2.30004	-1.50563
160901238	chr6:160901238:G:C	5.14905e-26	-9.89405e-10	-0.819838	2.95662e-10	-9.89405e-10	-0.787915	1.5683e-08	-9.89405e-10	-0.814677
160901552	chr6:160901552:C:T	1.23215e-26	-2.18531	-0.0645861	6.32464e-11	-2.35499	0.0248933	3.44978e-09	-2.33291	0.00397028
160901618	chr6:160901618:C:G	2.03265e-25	-9.89405e-10	0.553274	1.01954e-09	-9.89405e-10	0.449975	5.80193e-08	-9.89405e-10	0.493521
160901889	chr6:160901889:G:A	2.86263e-26	-9.89405e-10	-1.40691	1.60825e-10	-9.89405e-10	-1.39681	8.53415e-09	-9.89405e-10	-1.42318
160901895	chr6:160901895:G:A	2.45286e-27	-2.36042	-1.50356	1.67775e-11	-2.15244	-1.50466	9.19548e-10	-2.1474	-1.50373
160902000	chr6:160902000:A:G	5.10816e-26	-9.89405e-10	-0.827812	2.69785e-10	-9.89405e-10	-0.879506	1.53419e-08	-9.89405e-10	-0.836665
160902256	chr6:160902256:T:G	1.06183e-25	1.24689	-1.34296	2.95654e-11	-1.63155	-1.45898	3.33188e-09	-0.940941	-1.42278
160902357	chr6:160902357:C:T	5.15893e-26	-9.89405e-10	-0.817922	2.96243e-10	-9.89405e-10	-0.785949	1.57133e-08	-9.89405e-10	-0.812748
160902694	chr6:160902694:A:G	5.18867e-26	-9.89405e-10	-0.812173	2.74117e-10	-9.89405e-10	-0.863574	1.53588e-08	-9.89405e-10	-0.835564
160903350	chr6:160903350:T:C	2.52829e-27	-2.33343	-1.50026	2.7802e-11	-1.64693	-1.50509	7.68524e-10	-2.3388	-1.49173
160903399	chr6:160903399:G:A	1.7522e-26	-1.89778	-9.24033e-10	9.87077e-11	-1.88497	-9.24033e-10	4.19389e-09	-2.13363	-9.24033e-10
160903544	chr6:160903544:G:A	3.5881e-27	-2.21847	-1.26514	1.7978e-11	-2.33542	-1.25256	9.83994e-10	-2.34519	-1.2382
160903845	chr6:160903845:T:C	2.66252e-26	-9.89405e-10	-1.47938	1.46581e-10	-9.89405e-10	-1.48955	8.05328e-09	-9.89405e-10	-1.48118
160904064	chr6:160904064:C:T	2.62316e-27	-2.34059	-1.45627	3.01431e-11	-1.60498	-1.46619	8.15325e-10	-2.33097	-1.44045
160905570	chr6:160905570:T:C	1.16548e-26	-2.24012	-0.0654014	6.27065e-11	-2.36054	0.0218712	3.38931e-09	-2.35175	0.00511831
160905788	chr6:160905788:G:A	2.63682e-26	-9.89405e-10	-1.48908	1.4539e-10	-9.89405e-10	-1.49771	7.97779e-09	-9.89405e-10	-1.49059
160905925	chr6:160905925:T:G	2.61521e-26	-9.89405e-10	-1.49731	1.44429e-10	-9.89405e-10	-1.50434	7.91445e-09	-9.89405e-10	-1.49856
160905927	chr6:160905927:T:C	1.39028e-25	-9.89405e-10	0.173441	7.03017e-10	-9.89405e-10	0.0782511	3.98712e-08	-9.89405e-10	0.118399
160906263	chr6:160906263:C:T	2.81287e-27	-2.22037	-1.50666	1.38741e-11	-2.33707	-1.51003	7.51019e-10	-2.34431	-1.50927
160906725	chr6:160906725:C:T	2.52958e-27	-2.33266	-1.50052	1.95851e-11	-1.99976	-1.5026	1.08843e-09	-1.98319	-1.49933
160906944	chr6:160906944:A:G	3.39912e-27	-2.19984	-1.33788	1.68118e-11	-2.32678	-1.32826	9.01826e-10	-2.35045	-1.32014
160906991	chr6:160906991:G:A	2.82936e-27	-2.22153	-1.49965	1.39479e-11	-2.33762	-1.50418	7.56005e-10	-2.34382	-1.50314
160907039	chr6:160907039:A:T	2.53267e-27	-2.33274	-1.49922	1.96313e-11	-1.99863	-1.50138	1.09161e-09	-1.98158	-1.49802
160907267	chr6:160907267:T:C	2.78251e-27	-2.23162	-1.50627	1.3816e-11	-2.3416	-1.50971	7.54486e-10	-2.34004	-1.50893
160907333	chr6:160907333:A:G	4.10708e-26	-1.04594	-9.24033e-10	2.28926e-10	-1.04373	-9.24033e-10	1.53004e-08	-0.839373	-9.24033e-10
160907445	chr6:160907445:A:G	4.97707e-27	-1.83979	-1.3166	2.18991e-11	-2.07488	-1.31581	9.37438e-10	-2.32952	-1.30234
160907638	chr6:160907638:C:T	1.10356e-26	-2.36011	-9.24033e-10	7.33073e-11	-2.18247	-9.24033e-10	3.98227e-09	-2.1854	-9.24033e-10
160907813	chr6:160907813:A:C	1.30817e-25	-9.89405e-10	0.112561	6.62384e-10	-9.89405e-10	0.0187157	3.75451e-08	-9.89405e-10	0.0582873
160908370	chr6:160908370:C:A	2.59382e-26	-9.89405e-10	-1.50552	1.43529e-10	-9.89405e-10	-1.51059	7.85103e-09	-9.89405e-10	-1.50661
160908486	chr6:160908486:A:T	1.27179e-25	-9.89405e-10	0.0843605	6.44504e-10	-9.89405e-10	-0.0086486	3.65177e-08	-9.89405e-10	0.0305433
160908491	chr6:160908491:G:A	1.30915e-25	-9.89405e-10	0.113312	6.62772e-10	-9.89405e-10	0.0193001	3.75756e-08	-9.89405e-10	0.0590988
160908659	chr6:160908659:T:C	2.54955e-26	-0.469285	-1.05345	6.61695e-11	-1.31141	-0.973497	3.08128e-09	-1.46552	-0.976389
160908735	chr6:160908735:C:T	3.15224e-27	-2.26977	-1.34335	2.89272e-11	-1.78173	-1.33062	9.89583e-10	-2.26748	-1.31024
160908797	chr6:160908797:A:T	2.78967e-27	-2.23381	-1.5015	1.38642e-11	-2.34254	-1.50528	7.58923e-10	-2.33896	-1.50415
160908902	chr6:160908902:TA:T	2.48308e-27	-2.34394	-1.5078	3.048e-11	-1.55369	-1.50637	7.67333e-10	-2.31974	-1.51235
160908977	chr6:160908977:A:C	3.61108e-26	-9.89405e-10	-1.17464	1.85007e-10	-9.89405e-10	-1.25674	1.07916e-08	-9.89405e-10	-1.18849
160908981	chr6:160908981:G:A	2.5385e-27	-2.32437	-1.50529	2.00637e-11	-1.97123	-1.50699	1.1144e-09	-1.95463	-1.50431
160909054	chr6:160909054:A:G	4.53639e-26	-9.89405e-10	-0.94652	2.45031e-10	-9.89405e-10	-0.975745	1.39817e-08	-9.89405e-10	-0.929507
160909689	chr6:160909689:G:C	2.86902e-27	-2.20441	-1.50285	1.40161e-11	-2.33039	-1.50653	7.50345e-10	-2.34897	-1.50551
160909726	chr6:160909726:G:A	2.61639e-26	-9.89405e-10	-1.49686	1.44476e-10	-9.89405e-10	-1.50402	7.91769e-09	-9.89405e-10	-1.49816
160909945	chr6:160909945:C:T	2.62795e-26	-9.89405e-10	-1.49245	1.47431e-10	-9.89405e-10	-1.48377	7.95494e-09	-9.89405e-10	-1.49346
160910770	chr6:160910770:C:T	2.76541e-26	-9.89405e-10	-1.44146	1.58703e-10	-9.89405e-10	-1.41009	8.45221e-09	-9.89405e-10	-1.43283
160910976	chr6:160910976:T:G	1.18669e-25	-9.89405e-10	0.0150994	6.01092e-10	-9.89405e-10	-0.0783824	3.40409e-08	-9.89405e-10	-0.0396932
160911178	chr6:160911178:G:A	2.42763e-27	-2.36021	-1.51411	1.67415e-11	-2.14545	-1.51379	9.15593e-10	-2.14203	-1.51341
160911218	chr6:160911218:A:G	5.43754e-26	-9.89405e-10	-0.765325	2.86555e-10	-9.89405e-10	-0.819198	1.63217e-08	-9.89405e-10	-0.774759
160911407	chr6:160911407:CAG:C	1.32442e-25	-9.89405e-10	0.124908	6.82563e-10	-9.89405e-10	0.0487241	3.99398e-08	-9.89405e-10	0.120119
160911692	chr6:160911692:G:A	5.51236e-26	-9.89405e-10	-0.751658	2.90362e-10	-9.89405e-10	-0.806002	1.65447e-08	-9.89405e-10	-0.761187
160911727	chr6:160911727:C:T	3.16444e-27	-2.26354	-1.34572	2.8519e-11	-1.79354	-1.33302	9.82536e-10	-2.27217	-1.3127
160911813	chr6:160911813:A:T	1.63826e-26	-1.96501	-9.24033e-10	9.21811e-11	-1.95337	-9.24033e-10	3.9993e-09	-2.18114	-9.24033e-10
160912086	chr6:160912086:C:T	2.56795e-26	-9.89405e-10	-1.51554	1.43401e-10	-9.89405e-10	-1.51149	7.78833e-09	-9.89405e-10	-1.51463
160912151	chr6:160912151:A:G	2.60338e-26	-9.89405e-10	-1.50184	1.4572e-10	-9.89405e-10	-1.49544	7.87019e-09	-9.89405e-10	-1.50417
160912367	chr6:160912367:G:A	2.45174e-27	-2.35384	-1.5106	3.30492e-11	-1.46965	-1.50948	7.81664e-10	-2.29939	-1.5142
160912588	chr6:160912588:G:A	3.51782e-27	-2.14869	-1.3547	1.69502e-11	-2.30127	-1.34558	8.81659e-10	-2.35888	-1.33432
160912726	chr6:160912726:T:C	3.69317e-26	-9.89405e-10	-1.15217	1.88693e-10	-9.89405e-10	-1.23701	1.10304e-08	-9.89405e-10	-1.1666
160912749	chr6:160912749:T:C	2.54249e-27	-2.32545	-1.50264	1.99973e-11	-1.97606	-1.50548	1.10907e-09	-1.96014	-1.5036
160912799	chr6:160912799:C:T	2.61639e-26	-9.89405e-10	-1.49686	1.44476e-10	-9.89405e-10	-1.50402	7.91769e-09	-9.89405e-10	-1.49816
160912828	chr6:160912828:T:C	2.51778e-27	-2.32862	-1.50924	1.97113e-11	-1.98553	-1.51041	1.09411e-09	-1.96882	-1.50849
160912905	chr6:160912905:G:C	2.54549e-27	-2.33107	-1.49584	1.97412e-11	-1.99525	-1.49917	1.09477e-09	-1.9799	-1.49681
160912938	chr6:160912938:C:T	3.67056e-26	-9.89405e-10	-1.15831	1.87644e-10	-9.89405e-10	-1.24258	1.09528e-08	-9.89405e-10	-1.17366
160913382	chr6:160913382:G:T	2.50456e-27	-2.33072	-1.5124	1.9475e-11	-1.99447	-1.51353	1.07881e-09	-1.97862	-1.51278
160913475	chr6:160913475:T:C	3.52084e-27	-2.20419	-1.29834	2.26377e-11	-2.03989	-1.31762	9.362e-10	-2.36042	-1.27276
160913530	chr6:160913530:A:G	2.47148e-27	-2.35163	-1.50479	3.25523e-11	-1.49105	-1.50324	7.8035e-10	-2.305	-1.51027
160913731	chr6:160913731:C:T	3.41199e-27	-2.17449	-1.35945	1.66512e-11	-2.31455	-1.3501	8.80363e-10	-2.35562	-1.33905
160913823	chr6:160913823:T:C	1.28542e-26	-1.3885	-0.819061	6.90763e-11	-1.36308	-0.878834	9.0155e-09	-0.55766	-0.81065
160914113	chr6:160914113:G:A	2.602e-27	-2.30329	-1.50167	2.1355e-11	-1.91181	-1.50404	1.18273e-09	-1.89682	-1.50261
160914221	chr6:160914221:A:G	2.55263e-27	-2.32172	-1.50239	2.01937e-11	-1.96705	-1.50471	1.11707e-09	-1.9532	-1.50335
160914228	chr6:160914228:G:A	1.50233e-26	-0.610077	-1.44155	4.93059e-11	-1.11527	-1.46382	2.01635e-09	-1.402	-1.46397
160914591	chr6:160914591:C:T	2.72279e-26	-9.89405e-10	-1.45699	1.48976e-10	-9.89405e-10	-1.47335	8.15909e-09	-9.89405e-10	-1.46812
160914959	chr6:160914959:C:A	1.32442e-25	-9.89405e-10	0.124908	6.82563e-10	-9.89405e-10	0.0487241	3.99398e-08	-9.89405e-10	0.120119
160914988	chr6:160914988:T:C	2.54321e-27	-2.31702	-1.51078	2.03748e-11	-1.95121	-1.51162	1.12854e-09	-1.93627	-1.51006
160915159	chr6:160915159:G:A	2.52316e-27	-2.32731	-1.50842	1.97164e-11	-1.98557	-1.51011	1.0913e-09	-1.97075	-1.50914
160915204	chr6:160915204:A:G	7.42249e-26	-9.89405e-10	-0.454136	4.01665e-10	-9.89405e-10	-0.481513	2.33013e-08	-9.89405e-10	-0.418747
160915253	chr6:160915253:T:G	5.63952e-26	-9.89405e-10	-0.728852	2.96713e-10	-9.89405e-10	-0.784366	1.69266e-08	-9.89405e-10	-0.738368
160915522	chr6:160915522:T:C	1.34749e-25	-9.89405e-10	0.142176	6.94301e-10	-9.89405e-10	0.0657751	4.06345e-08	-9.89405e-10	0.137363
160915540	chr6:160915540:T:C	3.31213e-25	-9.89405e-10	1.04153	2.03635e-09	-9.89405e-10	1.14179	1.12127e-07	-9.89405e-10	1.15238
160915604	chr6:160915604:A:C	2.52403e-27	-2.35908	-1.4763	1.7261e-11	-2.14543	-1.48325	9.51291e-10	-2.13689	-1.4803
160915619	chr6:160915619:T:C	1.36021e-26	-2.15101	-9.24033e-10	6.77477e-11	-2.26134	-9.24033e-10	4.03559e-09	-2.1721	-9.24033e-10
160915718	chr6:160915718:A:G	8.19151e-26	-9.89405e-10	-0.355553	4.43144e-10	-9.89405e-10	-0.383236	2.57419e-08	-9.89405e-10	-0.319134
160915738	chr6:160915738:T:A	3.29338e-27	-2.20987	-1.35945	1.63785e-11	-2.33106	-1.3501	8.87244e-10	-2.34784	-1.33905
160915839	chr6:160915839:C:T	2.80572e-26	-9.89405e-10	-1.42699	1.54659e-10	-9.89405e-10	-1.43591	8.633e-09	-9.89405e-10	-1.41166
160916011	chr6:160916011:A:G	5.2966e-26	-9.89405e-10	-0.791586	3.01725e-10	-9.89405e-10	-0.767616	1.61376e-08	-9.89405e-10	-0.7861
160916161	chr6:160916161:A:AT	1.41333e-26	-1.85229	-0.260412	3.89193e-11	-2.36059	-0.455054	2.65799e-09	-2.22984	-0.359846
160916170	chr6:160916170:A:G	3.52235e-27	-2.2771	-1.225	2.89745e-11	-1.85884	-1.25188	1.65251e-09	-1.83301	-1.23195
160916184	chr6:160916184:G:A	3.63958e-26	-9.89405e-10	-1.16678	1.86278e-10	-9.89405e-10	-1.24989	1.08739e-08	-9.89405e-10	-1.18089
160916225	chr6:160916225:A:G	5.57566e-26	-9.89405e-10	-0.740241	2.93481e-10	-9.89405e-10	-0.795317	1.67361e-08	-9.89405e-10	-0.749689
160916379	chr6:160916379:A:T	1.17069e-26	-2.30106	-9.24033e-10	6.17783e-11	-2.35358	-9.24033e-10	3.34316e-09	-2.36034	-9.24033e-10
160916843	chr6:160916843:A:G	3.71243e-27	-2.34447	-1.10508	4.58334e-11	-1.55131	-1.10081	1.22094e-09	-2.31243	-1.0552
160916844	chr6:160916844:C:T	3.59876e-26	-9.89405e-10	-1.17806	1.84453e-10	-9.89405e-10	-1.25974	1.07546e-08	-9.89405e-10	-1.19192
160916861	chr6:160916861:T:C	8.13247e-26	-9.89405e-10	-0.362786	4.39557e-10	-9.89405e-10	-0.391362	2.55655e-08	-9.89405e-10	-0.32601
160916864	chr6:160916864:G:A	2.60889e-26	-9.89405e-10	-1.49973	1.44155e-10	-9.89405e-10	-1.50624	7.89606e-09	-9.89405e-10	-1.50089
160916938	chr6:160916938:A:G	2.27794e-25	-9.89405e-10	0.667205	1.11474e-09	-9.89405e-10	0.539248	6.79383e-08	-9.89405e-10	0.651344
160916969	chr6:160916969:T:G	2.54582e-27	-2.3208	-1.50599	2.02782e-11	-1.95961	-1.50798	1.1214e-09	-1.94579	-1.50689
160916970	chr6:160916970:A:G	3.56539e-26	-9.89405e-10	-1.18738	1.83015e-10	-9.89405e-10	-1.26756	1.06632e-08	-9.89405e-10	-1.20046
160916973	chr6:160916973:G:A	3.523e-26	-9.89405e-10	-1.19934	1.81138e-10	-9.89405e-10	-1.27787	1.05393e-08	-9.89405e-10	-1.21214
160917020	chr6:160917020:A:G	3.57955e-26	-9.89405e-10	-1.18341	1.83587e-10	-9.89405e-10	-1.26444	1.06985e-08	-9.89405e-10	-1.19715
160917099	chr6:160917099:T:C	9.81876e-26	-9.89405e-10	-0.174356	4.81313e-10	-9.89405e-10	-0.300613	2.95171e-08	-9.89405e-10	-0.182286
160917171	chr6:160917171:C:A	3.67779e-27	-2.34	-1.11892	4.38111e-11	-1.58059	-1.11665	1.19161e-09	-2.31929	-1.07266
160917239	chr6:160917239:T:G	3.59406e-26	-9.89405e-10	-1.17937	1.84245e-10	-9.89405e-10	-1.26086	1.07407e-08	-9.89405e-10	-1.19322
160917322	chr6:160917322:T:C	2.59408e-26	-9.89405e-10	-1.50542	1.43532e-10	-9.89405e-10	-1.51057	7.85302e-09	-9.89405e-10	-1.50636
160917397	chr6:160917397:G:A	3.59406e-26	-9.89405e-10	-1.17937	1.84245e-10	-9.89405e-10	-1.26086	1.07407e-08	-9.89405e-10	-1.19322
160917532	chr6:160917532:T:C	3.55371e-26	-9.89405e-10	-1.19066	1.82445e-10	-9.89405e-10	-1.27068	1.06226e-08	-9.89405e-10	-1.20427
160917713	chr6:160917713:C:T	2.57377e-26	-9.89405e-10	-1.51328	1.44061e-10	-9.89405e-10	-1.50689	7.81156e-09	-9.89405e-10	-1.51165
160917846	chr6:160917846:C:T	6.15748e-26	-9.89405e-10	-0.640984	3.22934e-10	-9.89405e-10	-0.699682	1.84719e-08	-9.89405e-10	-0.651004
160917870	chr6:160917870:A:G	3.66839e-26	-9.89405e-10	-1.1589	1.87569e-10	-9.89405e-10	-1.24298	1.09579e-08	-9.89405e-10	-1.17319
160917986	chr6:160917986:C:T	3.71586e-27	-2.15722	-1.2914	1.80575e-11	-2.30615	-1.27742	9.44896e-10	-2.35804	-1.26589
160918088	chr6:160918088:C:T	3.62153e-26	-9.89405e-10	-1.17175	1.85372e-10	-9.89405e-10	-1.25476	1.08177e-08	-9.89405e-10	-1.18607
160918233	chr6:160918233:A:G	3.24464e-27	-2.09938	-1.48485	1.39581e-11	-2.35578	-1.48529	7.61628e-10	-2.35471	-1.48484
160918240	chr6:160918240:AG:A	3.34483e-27	-2.04074	-1.51308	1.37184e-11	-2.3445	-1.5139	7.49314e-10	-2.3426	-1.51325
160918255	chr6:160918255:AG:A	1.49528e-26	-2.05634	-9.24033e-10	6.22044e-11	-2.3467	-9.24033e-10	3.39345e-09	-2.34541	-9.24033e-10
160918404	chr6:160918404:G:T	1.4291e-25	-9.89405e-10	0.200979	7.3519e-10	-9.89405e-10	0.122999	4.30917e-08	-9.89405e-10	0.196076
160918487	chr6:160918487:G:A	3.60586e-26	-9.89405e-10	-1.17609	1.84762e-10	-9.89405e-10	-1.25806	1.0776e-08	-9.89405e-10	-1.18993
160918610	chr6:160918610:T:C	3.61404e-26	-9.89405e-10	-1.17382	1.85134e-10	-9.89405e-10	-1.25605	1.07979e-08	-9.89405e-10	-1.1879
160918619	chr6:160918619:A:G	3.40812e-27	-2.17463	-1.36044	1.66373e-11	-2.31437	-1.35111	8.79331e-10	-2.35574	-1.34011
160918625	chr6:160918625:A:G	3.61218e-26	-9.89405e-10	-1.17434	1.85057e-10	-9.89405e-10	-1.25647	1.07941e-08	-9.89405e-10	-1.18826
160918745	chr6:160918745:T:C	3.6057e-26	-9.89405e-10	-1.17613	1.84763e-10	-9.89405e-10	-1.25806	1.07729e-08	-9.89405e-10	-1.19022
160918746	chr6:160918746:T:C	3.54263e-26	-9.89405e-10	-1.19378	1.81949e-10	-9.89405e-10	-1.2734	1.05884e-08	-9.89405e-10	-1.20749
160918748	chr6:160918748:A:C	3.52556e-26	-9.89405e-10	-1.19861	1.81186e-10	-9.89405e-10	-1.27761	1.05386e-08	-9.89405e-10	-1.21221
160918749	chr6:160918749:T:A	3.46784e-26	-9.89405e-10	-1.21512	1.78617e-10	-9.89405e-10	-1.29188	1.03699e-08	-9.89405e-10	-1.22835
160918871	chr6:160918871:A:G	1.2714e-26	-0.769844	-1.44869	4.30203e-11	-1.24568	-1.46978	1.78392e-09	-1.51857	-1.46988
160918915	chr6:160918915:G:A	3.65343e-27	-2.16844	-1.29713	1.78539e-11	-2.31158	-1.28333	9.40564e-10	-2.35671	-1.27182
160918961	chr6:160918961:T:C	3.62351e-26	-9.89405e-10	-1.17121	1.85576e-10	-9.89405e-10	-1.25367	1.08103e-08	-9.89405e-10	-1.18675
160919202	chr6:160919202:T:A	9.97253e-26	-9.89405e-10	-0.158817	5.3856e-10	-9.89405e-10	-0.188231	3.06025e-08	-9.89405e-10	-0.146172
160919263	chr6:160919263:CACA:C	4.57003e-26	-9.89405e-10	-0.939131	2.6261e-10	-9.89405e-10	-0.906462	1.39703e-08	-9.89405e-10	-0.930319
160919270	chr6:160919270:C:G	4.53608e-26	-9.89405e-10	-0.946589	2.60538e-10	-9.89405e-10	-0.914381	1.38604e-08	-9.89405e-10	-0.938218
160919514	chr6:160919514:A:T	1.33041e-25	-9.89405e-10	0.129424	6.85546e-10	-9.89405e-10	0.0530847	4.0116e-08	-9.89405e-10	0.124521
160919515	chr6:160919515:G:T	7.48603e-26	-9.89405e-10	-0.445612	4.05634e-10	-9.89405e-10	-0.471679	2.34867e-08	-9.89405e-10	-0.410822
160919650	chr6:160919650:C:G	1.13324e-26	-1.04504	-1.28853	4.50545e-11	-1.3143	-1.35495	5.83467e-09	-0.491646	-1.31179
160919768	chr6:160919768:C:T	3.607e-26	-9.89405e-10	-1.17577	1.84823e-10	-9.89405e-10	-1.25773	1.07786e-08	-9.89405e-10	-1.1897
160920022	chr6:160920022:G:A	3.50942e-26	-9.89405e-10	-1.2032	1.80474e-10	-9.89405e-10	-1.28154	1.04928e-08	-9.89405e-10	-1.21657
160920176	chr6:160920176:A:G	2.53511e-27	-2.31889	-1.51211	2.01939e-11	-1.95832	-1.51344	1.11612e-09	-1.94461	-1.51279
160920246	chr6:160920246:A:T	3.59406e-26	-9.89405e-10	-1.17937	1.84245e-10	-9.89405e-10	-1.26086	1.07407e-08	-9.89405e-10	-1.19322
160920281	chr6:160920281:C:T	4.65852e-26	-9.89405e-10	-0.919954	2.28366e-10	-9.89405e-10	-1.04618	1.3713e-08	-9.89405e-10	-0.948912
160920411	chr6:160920411:G:A	3.6152e-26	-9.89405e-10	-1.1735	1.85189e-10	-9.89405e-10	-1.25575	1.08026e-08	-9.89405e-10	-1.18747
160920449	chr6:160920449:C:T	1.70223e-26	-1.92671	-9.24033e-10	9.57139e-11	-1.91577	-9.24033e-10	4.20332e-09	-2.13138	-9.24033e-10
160920582	chr6:160920582:G:A	3.43732e-26	-9.89405e-10	-1.22396	1.77256e-10	-9.89405e-10	-1.29953	1.02729e-08	-9.89405e-10	-1.23774
160920679	chr6:160920679:G:C	6.05245e-26	-9.89405e-10	-0.658188	3.1759e-10	-9.89405e-10	-0.716368	1.81605e-08	-9.89405e-10	-0.668008
160920697	chr6:160920697:T:C	5.27801e-26	0.711745	-1.50685	1.46562e-11	-2.35316	-1.43911	7.77282e-10	-2.3547	-1.46451
160920710	chr6:160920710:C:A	3.50129e-26	-9.89405e-10	-1.20552	1.80114e-10	-9.89405e-10	-1.28354	1.04689e-08	-9.89405e-10	-1.21885
160921187	chr6:160921187:G:A	3.26881e-25	-9.89405e-10	1.02836	2.0089e-09	-9.89405e-10	1.12821	1.10603e-07	-9.89405e-10	1.13869
160921246	chr6:160921246:C:T	3.43996e-26	-9.89405e-10	-1.22319	1.86914e-10	-9.89405e-10	-1.24648	1.05097e-08	-9.89405e-10	-1.21496
160921334	chr6:160921334:T:C	4.26179e-27	-1.85481	-1.45673	1.90601e-11	-2.07601	-1.45352	7.98929e-10	-2.33254	-1.4592
160921336	chr6:160921336:G:T	1.39651e-25	-9.89405e-10	0.177911	7.18559e-10	-9.89405e-10	0.100117	4.22303e-08	-9.89405e-10	0.175884
160921403	chr6:160921403:CT:C	2.55975e-27	-2.31604	-1.50529	2.0506e-11	-1.94909	-1.50732	1.1341e-09	-1.93519	-1.50623
160921449	chr6:160921449:A:G	2.97483e-26	0.00503473	-1.3735	1.40173e-11	-2.32421	-1.51263	7.67252e-10	-2.32814	-1.50405
160921567	chr6:160921567:A:G	3.63105e-26	-9.89405e-10	-1.16913	1.85897e-10	-9.89405e-10	-1.25194	1.0849e-08	-9.89405e-10	-1.18318
160921628	chr6:160921628:A:C	2.63256e-27	-2.31655	-1.47672	2.10183e-11	-1.95075	-1.48099	1.16411e-09	-1.93675	-1.47855
160921658	chr6:160921658:G:A	2.60057e-27	-2.31634	-1.48916	2.07882e-11	-1.95008	-1.49266	1.15086e-09	-1.93607	-1.49067
160921706	chr6:160921706:G:C	2.5252e-27	-2.324	-1.51091	1.98927e-11	-1.97503	-1.51174	1.10123e-09	-1.96056	-1.51027
160921788	chr6:160921788:C:T	3.61643e-26	-9.89405e-10	-1.17316	1.85249e-10	-9.89405e-10	-1.25543	1.08117e-08	-9.89405e-10	-1.18663
160921796	chr6:160921796:T:G	1.29284e-24	-9.89405e-10	2.40336	6.33856e-09	-9.89405e-10	2.27728	4.08587e-07	-9.89405e-10	2.44545
160921888	chr6:160921888:T:C	3.60958e-26	-9.89405e-10	-1.17506	1.84941e-10	-9.89405e-10	-1.25709	1.07918e-08	-9.89405e-10	-1.18847
160921933	chr6:160921933:T:C	4.58937e-26	-9.89405e-10	-0.934907	2.63751e-10	-9.89405e-10	-0.902125	1.40303e-08	-9.89405e-10	-0.926038
160922020	chr6:160922020:T:G	3.99547e-27	-1.98556	-1.39051	1.79988e-11	-2.19348	-1.39334	8.5596e-10	-2.35652	-1.36626
160922231	chr6:160922231:T:C	3.60997e-26	-9.89405e-10	-1.17495	1.84958e-10	-9.89405e-10	-1.257	1.07927e-08	-9.89405e-10	-1.18839
160923007	chr6:160923007:G:C	3.68633e-26	-9.89405e-10	-1.15402	1.88368e-10	-9.89405e-10	-1.23873	1.10185e-08	-9.89405e-10	-1.16768
160923127	chr6:160923127:T:C	6.14559e-26	-9.89405e-10	-0.642915	3.22233e-10	-9.89405e-10	-0.701856	1.84467e-08	-9.89405e-10	-0.652368
160923424	chr6:160923424:T:C	4.0001e-26	-9.89405e-10	-1.07233	2.03591e-10	-9.89405e-10	-1.16102	1.20186e-08	-9.89405e-10	-1.0808
160923685	chr6:160923685:G:A	5.45749e-26	-0.0108	-0.750862	3.41376e-11	-2.27349	-0.673237	2.49255e-09	-2.03571	-0.618238
160924002	chr6:160924002:C:T	3.89595e-26	-9.89405e-10	-1.09871	1.98865e-10	-9.89405e-10	-1.1845	1.17094e-08	-9.89405e-10	-1.10687
160924008	chr6:160924008:C:T	3.99908e-26	-9.89405e-10	-1.07259	2.03556e-10	-9.89405e-10	-1.16119	1.20153e-08	-9.89405e-10	-1.08108
160924055	chr6:160924055:C:A	2.61144e-26	-9.89405e-10	-1.49875	1.44262e-10	-9.89405e-10	-1.5055	7.90336e-09	-9.89405e-10	-1.49997
160924115	chr6:160924115:C:T	8.45789e-26	-0.323551	-9.24033e-10	6.32891e-11	-2.32942	-9.24033e-10	4.11804e-09	-2.15188	-9.24033e-10
160924172	chr6:160924172:A:G	2.22921e-26	-0.627213	-1.02979	6.05419e-11	-1.42696	-0.946837	2.80092e-09	-1.58384	-0.953461
160924271	chr6:160924271:G:A	4.51141e-26	-9.89405e-10	-0.952042	2.31154e-10	-9.89405e-10	-1.03404	1.35674e-08	-9.89405e-10	-0.959587
160924290	chr6:160924290:A:G	3.98065e-26	-9.89405e-10	-1.07721	2.02708e-10	-9.89405e-10	-1.16536	1.19606e-08	-9.89405e-10	-1.08564
160924370	chr6:160924370:TC:T	3.47397e-26	-9.89405e-10	-1.21335	1.98118e-10	-9.89405e-10	-1.18827	1.14364e-08	-9.89405e-10	-1.13046
160924495	chr6:160924495:A:G	3.97556e-26	-9.89405e-10	-1.07848	2.02455e-10	-9.89405e-10	-1.16661	1.19441e-08	-9.89405e-10	-1.08702
160924496	chr6:160924496:C:CA	1.44103e-25	-9.89405e-10	0.209291	7.48083e-10	-9.89405e-10	0.140384	4.38046e-08	-9.89405e-10	0.212483
160924745	chr6:160924745:G:A	2.56667e-26	-9.89405e-10	-1.51604	1.42835e-10	-9.89405e-10	-1.51544	7.77563e-09	-9.89405e-10	-1.51626
160924923	chr6:160924923:T:G	1.15278e-26	-2.31647	-9.24033e-10	6.64065e-11	-2.28134	-9.24033e-10	3.56691e-09	-2.29556	-9.24033e-10
160925004	chr6:160925004:A:T	3.92315e-26	-9.89405e-10	-1.09175	2.00099e-10	-9.89405e-10	-1.17832	1.17894e-08	-9.89405e-10	-1.10006
160925053	chr6:160925053:G:A	4.00495e-26	-9.89405e-10	-1.07112	2.03827e-10	-9.89405e-10	-1.15986	1.20324e-08	-9.89405e-10	-1.07965
160925121	chr6:160925121:A:C	2.66747e-26	-9.89405e-10	-1.47752	1.50231e-10	-9.89405e-10	-1.46496	8.15106e-09	-9.89405e-10	-1.46911
160925134	chr6:160925134:T:C	1.07407e-25	-9.89405e-10	-0.084614	6.2175e-10	-9.89405e-10	-0.0445917	3.46086e-08	-9.89405e-10	-0.023153
160925297	chr6:160925297:C:T	5.14408e-26	-9.89405e-10	-0.820805	2.76912e-10	-9.89405e-10	-0.85343	1.58876e-08	-9.89405e-10	-0.801716
160925314	chr6:160925314:C:A	1.36734e-25	1.11083	-0.954035	5.46578e-11	-1.60306	-0.872973	5.70377e-09	-0.992191	-0.833937
160925412	chr6:160925412:C:A	2.61751e-27	-2.30242	-1.49659	2.14531e-11	-1.91133	-1.49993	1.18604e-09	-1.8982	-1.49843
160925448	chr6:160925448:A:G	9.23482e-26	0.974614	-1.21028	2.87553e-11	-1.74383	-1.37447	3.08217e-09	-1.12033	-1.32129
160925798	chr6:160925798:G:A	2.54889e-27	-2.33465	-1.49093	2.82817e-11	-1.63768	-1.49723	7.79147e-10	-2.33685	-1.47996
160926147	chr6:160926147:G:C	3.09736e-26	-0.447783	-0.880317	8.14203e-11	-1.28838	-0.789126	3.70012e-09	-1.46085	-0.798039
160926196	chr6:160926196:G:C	3.86761e-26	-9.89405e-10	-1.10601	1.97929e-10	-9.89405e-10	-1.18922	1.16507e-08	-9.89405e-10	-1.11189
160926437	chr6:160926437:A:G	6.98451e-27	-2.34893	-0.468615	8.0517e-11	-1.45878	-0.629883	2.0686e-09	-2.29986	-0.540525
160926464	chr6:160926464:C:T	9.21406e-27	-2.28415	-0.256354	4.37036e-11	-2.24836	-0.451339	2.56936e-09	-2.27717	-0.346428
160926657	chr6:160926657:G:A	2.42347e-27	-2.36034	-1.5157	1.61562e-11	-2.17935	-1.51547	8.79849e-10	-2.17977	-1.51549
160926775	chr6:160926775:ATGT:A	2.61144e-26	-9.89405e-10	-1.49875	1.44262e-10	-9.89405e-10	-1.5055	7.90336e-09	-9.89405e-10	-1.49997
160926906	chr6:160926906:T:C	1.57241e-25	1.20064	-0.9041	4.10868e-11	-1.63821	-1.12324	4.61829e-09	-0.97999	-1.05724
160927037	chr6:160927037:T:C	5.56997e-27	-2.34565	-0.698199	6.29066e-11	-1.49928	-0.836203	1.63618e-09	-2.31074	-0.764156
160927099	chr6:160927099:C:T	2.49911e-27	-2.33283	-1.51247	2.7857e-11	-1.63815	-1.5119	7.55403e-10	-2.33223	-1.51553
160927102	chr6:160927102:C:A	3.46406e-27	-2.33527	-1.18353	3.85956e-11	-1.60271	-1.22128	1.01357e-09	-2.32827	-1.2255
160927142	chr6:160927142:A:C	5.93194e-27	-2.35084	-0.630048	7.01596e-11	-1.45245	-0.77391	1.76743e-09	-2.29898	-0.698749
160927208	chr6:160927208:C:T	5.50861e-26	-9.89405e-10	-0.752339	2.9373e-10	-9.89405e-10	-0.79447	1.67885e-08	-9.89405e-10	-0.746561
160927235	chr6:160927235:G:A	5.66141e-27	-2.34866	-0.678904	6.58457e-11	-1.4713	-0.81852	1.6778e-09	-2.30409	-0.745684
160927243	chr6:160927243:C:G	1.51466e-25	-9.89405e-10	0.259127	7.85627e-10	-9.89405e-10	0.189352	4.60532e-08	-9.89405e-10	0.262542
160927307	chr6:160927307:G:A	4.46327e-26	-9.89405e-10	-0.96277	2.52796e-10	-9.89405e-10	-0.944546	1.32145e-08	-9.89405e-10	-0.98594
160927361	chr6:160927361:A:G	6.25702e-27	-2.35801	-0.569519	8.31056e-11	-1.33775	-0.719271	1.93161e-09	-2.26515	-0.643753
160927372	chr6:160927372:T:C	1.51411e-25	-9.89405e-10	0.258762	7.85008e-10	-9.89405e-10	0.188564	4.6006e-08	-9.89405e-10	0.261517
160927637	chr6:160927637:G:A	1.63674e-26	-1.96594	-9.24033e-10	8.20047e-11	-2.07035	-9.24033e-10	4.63539e-09	-2.03354	-9.24033e-10
160927676	chr6:160927676:A:G	3.82954e-27	-2.17958	-1.23891	1.89167e-11	-2.3156	-1.22148	1.00234e-09	-2.35522	-1.2097
160928074	chr6:160928074:AT:A	3.39828e-27	-2.34839	-1.18958	4.14991e-11	-1.52445	-1.22701	1.02867e-09	-2.30787	-1.23112
160928263	chr6:160928263:C:A	2.56687e-26	-9.89405e-10	-1.51596	1.431e-10	-9.89405e-10	-1.51359	7.77879e-09	-9.89405e-10	-1.51585
160928276	chr6:160928276:T:C	1.51466e-25	-9.89405e-10	0.259127	7.85627e-10	-9.89405e-10	0.189352	4.60532e-08	-9.89405e-10	0.262542
160928294	chr6:160928294:T:C	1.11358e-26	-0.87473	-1.47634	3.84576e-11	-1.33627	-1.49131	1.61578e-09	-1.59603	-1.49141
160928522	chr6:160928522:T:C	5.65376e-27	-2.35422	-0.674692	6.89761e-11	-1.42865	-0.814721	1.70926e-09	-2.28959	-0.741605
160928690	chr6:160928690:T:C	7.20387e-26	-9.89405e-10	-0.484033	3.75709e-10	-9.89405e-10	-0.548315	2.15799e-08	-9.89405e-10	-0.495494
160928852	chr6:160928852:C:G	3.50063e-26	-9.89405e-10	-1.20571	1.80801e-10	-9.89405e-10	-1.27974	1.04895e-08	-9.89405e-10	-1.21688
160929070	chr6:160929070:A:G	2.58477e-26	-9.89405e-10	-1.50902	1.42955e-10	-9.89405e-10	-1.5146	7.82851e-09	-9.89405e-10	-1.50948
160929144	chr6:160929144:C:T	5.62484e-27	-2.35605	-0.677993	7.05187e-11	-1.40354	-0.817715	1.71708e-09	-2.28245	-0.744182
160929242	chr6:160929242:A:G	5.65308e-27	-2.35434	-0.674692	6.91747e-11	-1.42577	-0.814721	1.71047e-09	-2.28888	-0.741605
160929260	chr6:160929260:C:T	5.6235e-27	-2.35451	-0.679776	6.89848e-11	-1.42388	-0.819363	1.7033e-09	-2.28821	-0.746482
160929447	chr6:160929447:A:C	2.47212e-27	-2.34914	-1.50702	1.83185e-11	-2.0631	-1.50612	9.93979e-10	-2.06699	-1.50631
160929750	chr6:160929750:T:C	5.42008e-27	-2.35387	-0.717255	6.61222e-11	-1.43212	-0.853504	1.63955e-09	-2.2905	-0.782336
160929758	chr6:160929758:A:G	1.62918e-25	1.17972	-0.847708	4.28249e-11	-1.64256	-1.07745	4.80656e-09	-0.990374	-1.0069
160930139	chr6:160930139:G:A	1.1053e-25	-9.89405e-10	-0.0559452	6.40101e-10	-9.89405e-10	-0.0155037	3.56572e-08	-9.89405e-10	0.00669702
160930400	chr6:160930400:AG:A	6.7728e-26	-9.89405e-10	-0.545736	3.5593e-10	-9.89405e-10	-0.602396	2.04158e-08	-9.89405e-10	-0.550947
160930492	chr6:160930492:C:T	2.1164e-26	-0.682578	-1.02636	5.78106e-11	-1.47133	-0.948623	2.69412e-09	-1.62156	-0.954621
160930923	chr6:160930923:G:A	2.87676e-26	-9.89405e-10	-1.40199	1.56184e-10	-9.89405e-10	-1.42609	8.57951e-09	-9.89405e-10	-1.41788
160931113	chr6:160931113:C:T	3.5192e-26	-9.89405e-10	-1.20042	1.82069e-10	-9.89405e-10	-1.27275	1.05385e-08	-9.89405e-10	-1.21222
160931181	chr6:160931181:T:C	4.48464e-26	-1.92676	0.968768	1.49283e-10	-2.14942	0.678141	1.18846e-08	-2.00216	0.910152
160931202	chr6:160931202:G:A	3.03354e-26	-1.34892	-9.24033e-10	1.50282e-10	-1.46462	-9.24033e-10	8.67544e-09	-1.40676	-9.24033e-10
160931224	chr6:160931224:A:G	2.46275e-27	-2.36031	-1.49964	4.11615e-11	-1.27903	-1.4806	8.53777e-10	-2.23695	-1.48839
160931384	chr6:160931384:C:G	3.50771e-26	-9.89405e-10	-1.20369	2.03872e-10	-9.89405e-10	-1.15964	1.07411e-08	-9.89405e-10	-1.19318
160931485	chr6:160931485:G:T	1.67245e-25	-9.89405e-10	0.358225	8.65767e-10	-9.89405e-10	0.286485	5.08932e-08	-9.89405e-10	0.362474
160931521	chr6:160931521:T:C	4.4073e-26	-9.89405e-10	-0.975389	2.53084e-10	-9.89405e-10	-0.94341	1.34425e-08	-9.89405e-10	-0.968834
160931638	chr6:160931638:A:G	2.62731e-26	-9.89405e-10	-1.49269	1.44965e-10	-9.89405e-10	-1.50064	7.94965e-09	-9.89405e-10	-1.49413
160931655	chr6:160931655:T:C	3.3195e-26	-9.89405e-10	-1.25884	1.91787e-10	-9.89405e-10	-1.22075	1.01246e-08	-9.89405e-10	-1.25229
160931666	chr6:160931666:G:A	2.64111e-26	-9.89405e-10	-1.48745	1.49943e-10	-9.89405e-10	-1.46688	8.06159e-09	-9.89405e-10	-1.48014
160931805	chr6:160931805:G:A	2.61709e-26	-9.89405e-10	-1.49659	1.47276e-10	-9.89405e-10	-1.48482	7.97403e-09	-9.89405e-10	-1.49107
160931961	chr6:160931961:G:A	1.67844e-25	-9.89405e-10	0.361797	8.68816e-10	-9.89405e-10	0.290001	5.10766e-08	-9.89405e-10	0.366071
160932370	chr6:160932370:A:G	3.31548e-27	-2.0526	-1.51004	1.65987e-11	-2.18156	-1.48625	9.23274e-10	-2.15329	-1.49379
160932542	chr6:160932542:C:T	2.6051e-25	1.28888	-0.48747	5.76851e-11	-1.59043	-0.831697	6.59593e-09	-0.928231	-0.752571
160932608	chr6:160932608:C:A	9.79331e-26	-9.89405e-10	-0.176951	5.65262e-10	-9.89405e-10	-0.139842	3.14734e-08	-9.89405e-10	-0.118113
160932619	chr6:160932619:A:G	5.50043e-26	-9.89405e-10	-0.753824	2.89647e-10	-9.89405e-10	-0.808468	1.65219e-08	-9.89405e-10	-0.76257
160932752	chr6:160932752:A:G	2.59987e-25	1.29835	-0.498957	5.73841e-11	-1.58859	-0.838778	6.59672e-09	-0.92125	-0.759433
160932998	chr6:160932998:G:A	5.66799e-26	-9.89405e-10	-0.723816	2.98203e-10	-9.89405e-10	-0.779357	1.70128e-08	-9.89405e-10	-0.73329
160933103	chr6:160933103:G:A	5.16494e-26	-9.89405e-10	-0.816758	2.72649e-10	-9.89405e-10	-0.868943	1.54942e-08	-9.89405e-10	-0.82679
160933236	chr6:160933236:G:T	5.2306e-26	-9.89405e-10	-0.804125	2.96932e-10	-9.89405e-10	-0.783626	1.54138e-08	-9.89405e-10	-0.831995
160933771	chr6:160933771:T:C	2.91461e-26	-9.89405e-10	-1.38891	1.63877e-10	-9.89405e-10	-1.37802	8.67952e-09	-9.89405e-10	-1.40629
160934173	chr6:160934173:C:T	3.93511e-26	-1.08871	-9.24033e-10	2.10149e-10	-1.12931	-9.24033e-10	8.48296e-09	-1.4292	-9.24033e-10
160934430	chr6:160934430:G:A	2.77562e-26	-9.89405e-10	-1.43778	1.59005e-10	-9.89405e-10	-1.4082	8.46643e-09	-9.89405e-10	-1.43115
160934457	chr6:160934457:C:G	4.79225e-26	-9.89405e-10	-0.89165	2.75871e-10	-9.89405e-10	-0.857196	1.46252e-08	-9.89405e-10	-0.88451
160934499	chr6:160934499:C:T	1.66089e-25	-9.89405e-10	0.351289	8.59881e-10	-9.89405e-10	0.279664	5.05438e-08	-9.89405e-10	0.355585
160934624	chr6:160934624:A:G	1.73971e-26	-1.90493	-9.24033e-10	9.84361e-11	-1.88772	-9.24033e-10	4.1687e-09	-2.13965	-9.24033e-10
160934696	chr6:160934696:T:A	2.62731e-26	-9.89405e-10	-1.49269	1.44965e-10	-9.89405e-10	-1.50064	7.94965e-09	-9.89405e-10	-1.49413
160935049	chr6:160935049:G:A	2.79694e-26	-9.89405e-10	-1.43013	1.60404e-10	-9.89405e-10	-1.39943	8.53155e-09	-9.89405e-10	-1.42348
160935260	chr6:160935260:A:C	3.5154e-27	-2.19896	-1.30512	1.74934e-11	-2.32359	-1.29171	9.389e-10	-2.35107	-1.27924
160935313	chr6:160935313:T:C	5.49804e-26	-9.89405e-10	-0.754259	2.73474e-10	-9.89405e-10	-0.865926	1.63404e-08	-9.89405e-10	-0.773614
160935518	chr6:160935518:A:AT	2.97554e-26	-0.331409	-1.03682	6.71685e-11	-1.28559	-0.984333	2.12304e-09	-1.85656	-0.957849
160935723	chr6:160935723:T:C	2.7472e-26	-9.89405e-10	-1.44807	1.55626e-10	-9.89405e-10	-1.42967	8.34361e-09	-9.89405e-10	-1.44576
160935816	chr6:160935816:G:A	3.89748e-26	-9.89405e-10	-1.09832	2.29821e-10	-9.89405e-10	-1.03983	1.20812e-08	-9.89405e-10	-1.0756
160935987	chr6:160935987:T:TTCC	5.54773e-26	-9.89405e-10	-0.745261	2.77919e-10	-9.89405e-10	-0.849801	1.66044e-08	-9.89405e-10	-0.757587
160936003	chr6:160936003:G:A	5.81329e-26	-9.89405e-10	-0.698504	2.87936e-10	-9.89405e-10	-0.814391	1.72657e-08	-9.89405e-10	-0.718534
160936113	chr6:160936113:T:G	5.84762e-26	-9.89405e-10	-0.692617	2.89491e-10	-9.89405e-10	-0.809006	1.73688e-08	-9.89405e-10	-0.71258
160936485	chr6:160936485:T:C	2.6891e-26	-9.89405e-10	-1.46944	1.48743e-10	-9.89405e-10	-1.47491	8.18284e-09	-9.89405e-10	-1.46522
160936876	chr6:160936876:G:A	2.56857e-26	-9.89405e-10	-1.5153	1.42712e-10	-9.89405e-10	-1.5163	7.78102e-09	-9.89405e-10	-1.51557
160936983	chr6:160936983:G:A	2.61921e-26	-9.89405e-10	-1.49578	1.4461e-10	-9.89405e-10	-1.50309	7.92576e-09	-9.89405e-10	-1.49714
160937776	chr6:160937776:C:T	3.68562e-27	-2.07469	-1.38211	2.96825e-11	-1.69392	-1.39265	1.59908e-09	-1.70087	-1.39695
160938023	chr6:160938023:A:G	1.84104e-26	-1.15111	-0.697215	7.56797e-11	-1.50061	-0.650013	2.91684e-09	-1.72401	-0.772744
160938100	chr6:160938100:AT:A	3.43255e-27	-2.2008	-1.32713	1.70987e-11	-2.32365	-1.31448	9.17539e-10	-2.35095	-1.30237
160938352	chr6:160938352:T:C	2.56843e-26	-9.89405e-10	-1.51536	1.42725e-10	-9.89405e-10	-1.51621	7.79162e-09	-9.89405e-10	-1.51421
160938516	chr6:160938516:G:A	4.39417e-26	-9.89405e-10	-0.978373	2.33369e-10	-9.89405e-10	-1.02451	1.31993e-08	-9.89405e-10	-0.987093
160938526	chr6:160938526:G:A	7.60648e-27	-2.22126	-0.51098	5.00528e-11	-1.96022	-0.603831	2.9038e-09	-1.94914	-0.552093
160939346	chr6:160939346:C:T	5.18058e-27	-2.34246	-0.773856	4.89034e-11	-1.80931	-0.777978	1.66017e-09	-2.35303	-0.70731
160939474	chr6:160939474:A:G	1.32111e-26	-2.18018	-9.24033e-10	7.57195e-11	-2.15009	-9.24033e-10	4.70114e-09	-2.01945	-9.24033e-10
160939550	chr6:160939550:C:G	1.70958e-26	-1.9224	-9.24033e-10	9.67459e-11	-1.90504	-9.24033e-10	4.11919e-09	-2.1516	-9.24033e-10
160939590	chr6:160939590:T:C	9.2723e-26	1.28185	-1.51347	2.98328e-11	-1.57424	-1.50728	3.23108e-09	-0.883563	-1.51088
160939659	chr6:160939659:A:G	2.57698e-26	-9.89405e-10	-1.51203	1.44404e-10	-9.89405e-10	-1.50451	7.81969e-09	-9.89405e-10	-1.51061
160939915	chr6:160939915:T:G	2.69849e-26	-9.89405e-10	-1.46596	1.53709e-10	-9.89405e-10	-1.44207	8.21902e-09	-9.89405e-10	-1.4608
160939950	chr6:160939950:C:T	2.601e-26	-9.89405e-10	-1.50276	1.454e-10	-9.89405e-10	-1.49764	7.97258e-09	-9.89405e-10	-1.49125
160940067	chr6:160940067:T:C	8.63647e-26	-9.89405e-10	-0.302657	5.31153e-10	-9.89405e-10	-0.20208	2.72846e-08	-9.89405e-10	-0.260931
160940152	chr6:160940152:A:G	2.67489e-26	-9.89405e-10	-1.47474	1.52065e-10	-9.89405e-10	-1.45282	8.14342e-09	-9.89405e-10	-1.47004
160940307	chr6:160940307:C:T	3.7527e-27	-2.17147	-1.26729	1.84826e-11	-2.31033	-1.24997	9.73422e-10	-2.35636	-1.23783
160940382	chr6:160940382:C:G	2.59695e-26	-9.89405e-10	-1.50431	1.4354e-10	-9.89405e-10	-1.51052	7.86424e-09	-9.89405e-10	-1.50493
160940481	chr6:160940481:A:G	7.68846e-25	-9.89405e-10	1.88365	4.18523e-09	-9.89405e-10	1.86219	2.13764e-07	-9.89405e-10	1.79762
160941010	chr6:160941010:A:G	2.49077e-26	-0.128195	-1.41786	1.41816e-11	-2.30888	-1.5163	7.72197e-10	-2.31187	-1.5139
160941215	chr6:160941215:C:T	2.64294e-26	-9.89405e-10	-1.48676	1.45299e-10	-9.89405e-10	-1.49834	8.01577e-09	-9.89405e-10	-1.48584
160941245	chr6:160941245:T:C	7.39409e-26	-9.89405e-10	-0.45797	3.6952e-10	-9.89405e-10	-0.564925	2.21789e-08	-9.89405e-10	-0.468112
160941570	chr6:160941570:AT:A	2.63563e-26	-9.89405e-10	-1.48953	1.45351e-10	-9.89405e-10	-1.49798	7.97367e-09	-9.89405e-10	-1.49111
160941646	chr6:160941646:G:A	1.17317e-26	-0.788785	-1.51015	3.33363e-11	-1.46931	-1.50117	1.35852e-09	-1.75779	-1.50306
160941841	chr6:160941841:T:G	2.68709e-26	-9.89405e-10	-1.47019	1.52895e-10	-9.89405e-10	-1.44738	8.18139e-09	-9.89405e-10	-1.46539
160941910	chr6:160941910:C:T	2.5952e-26	-9.89405e-10	-1.50499	1.46264e-10	-9.89405e-10	-1.49172	7.88606e-09	-9.89405e-10	-1.50216
160942062	chr6:160942062:C:T	2.58105e-26	-9.89405e-10	-1.51046	1.42976e-10	-9.89405e-10	-1.51446	7.81755e-09	-9.89405e-10	-1.51088
160942139	chr6:160942139:G:A	1.6971e-25	-9.89405e-10	0.372856	8.78291e-10	-9.89405e-10	0.300847	5.16452e-08	-9.89405e-10	0.377143
160942199	chr6:160942199:T:G	2.42511e-27	-2.35906	-1.5163	2.59431e-11	-1.70518	-1.51605	7.48169e-10	-2.34172	-1.51566
160942371	chr6:160942371:G:A	2.57791e-26	-9.89405e-10	-1.51167	1.42882e-10	-9.89405e-10	-1.51511	7.80847e-09	-9.89405e-10	-1.51205
160942418	chr6:160942418:G:A	4.71791e-26	-9.89405e-10	-0.907284	2.68504e-10	-9.89405e-10	-0.884265	1.43154e-08	-9.89405e-10	-0.90592
160942477	chr6:160942477:C:A	4.26584e-26	-9.89405e-10	-1.00801	2.26902e-10	-9.89405e-10	-1.05261	1.2819e-08	-9.89405e-10	-1.01633
160942876	chr6:160942876:C:T	1.33996e-26	-0.651383	-1.51463	3.75547e-11	-1.34154	-1.50979	1.52726e-09	-1.63285	-1.51093
160942887	chr6:160942887:T:C	1.0638e-25	1.02265	-1.11686	3.25479e-11	-1.69359	-1.30083	3.4979e-09	-1.04783	-1.26726
160943113	chr6:160943113:G:GTC	2.86579e-27	-2.31545	-1.39294	2.53336e-11	-1.86843	-1.37657	9.41484e-10	-2.28844	-1.33911
160943131	chr6:160943131:A:G	6.95466e-26	-9.89405e-10	-0.519239	3.48583e-10	-9.89405e-10	-0.623255	2.08463e-08	-9.89405e-10	-0.530077
160943434	chr6:160943434:C:T	2.59225e-26	-9.89405e-10	-1.50612	1.43474e-10	-9.89405e-10	-1.51098	7.84661e-09	-9.89405e-10	-1.50717
160943448	chr6:160943448:C:T	2.61412e-26	-9.89405e-10	-1.49772	1.46633e-10	-9.89405e-10	-1.4892	7.93244e-09	-9.89405e-10	-1.49629
160943709	chr6:160943709:G:A	9.44938e-27	-1.03578	-1.47951	3.54958e-11	-1.42289	-1.48483	1.51168e-09	-1.65935	-1.49468
160943721	chr6:160943721:CA:C	4.02213e-27	-2.1563	-1.21312	1.96887e-11	-2.30283	-1.19426	1.02894e-09	-2.35822	-1.18051
160943752	chr6:160943752:C:T	4.53143e-27	-2.06786	-1.18234	3.78549e-11	-1.66533	-1.17804	1.98362e-09	-1.68543	-1.1969
160943758	chr6:160943758:T:C	2.56855e-26	-9.89405e-10	-1.51531	1.43197e-10	-9.89405e-10	-1.51291	7.78208e-09	-9.89405e-10	-1.51543
160943921	chr6:160943921:C:A	2.61854e-26	-9.89405e-10	-1.49604	1.48112e-10	-9.89405e-10	-1.47916	7.96451e-09	-9.89405e-10	-1.49226
160943938	chr6:160943938:T:C	2.4981e-26	-1.54312	-9.24033e-10	1.02388e-10	-1.84836	-9.24033e-10	5.28953e-09	-1.90153	-9.24033e-10
160943960	chr6:160943960:C:T	1.15591e-25	1.019	-1.03019	3.45774e-11	-1.69751	-1.23642	3.73484e-09	-1.05112	-1.19843
160944211	chr6:160944211:A:T	4.24813e-26	-9.89405e-10	-1.01217	2.26071e-10	-9.89405e-10	-1.05628	1.27691e-08	-9.89405e-10	-1.02023
160944240	chr6:160944240:G:A	5.41823e-26	-0.768882	-9.24033e-10	7.41754e-11	-2.1707	-9.24033e-10	3.9916e-09	-2.18306	-9.24033e-10
160944404	chr6:160944404:A:T	1.18889e-25	1.04417	-1.02721	3.51664e-11	-1.68304	-1.234	3.85036e-09	-1.0225	-1.19658
160944505	chr6:160944505:C:T	5.21359e-24	-9.89405e-10	3.79779	2.59532e-08	-9.89405e-10	3.68692	1.62677e-06	-9.89405e-10	3.82709
160944597	chr6:160944597:T:A	3.18945e-27	-2.09645	-1.50494	2.59013e-11	-1.71725	-1.50558	1.40228e-09	-1.72156	-1.5076
160945020	chr6:160945020:A:G	2.85552e-26	-9.89405e-10	-1.4094	1.60384e-10	-9.89405e-10	-1.39956	8.51664e-09	-9.89405e-10	-1.42523
160945124	chr6:160945124:A:G	5.2119e-26	-9.89405e-10	-0.807706	2.66096e-10	-9.89405e-10	-0.893273	1.51346e-08	-9.89405e-10	-0.850274
160946926	chr6:160946926:G:A	2.7562e-26	-9.89405e-10	-1.4448	1.52308e-10	-9.89405e-10	-1.45123	8.34074e-09	-9.89405e-10	-1.4461
160947236	chr6:160947236:G:T	1.30943e-26	-1.17817	-1.01089	1.04648e-10	-0.780947	-1.04558	6.35157e-09	-0.714981	-1.00357
160947321	chr6:160947321:G:A	2.97866e-26	-1.36718	-9.24033e-10	1.4015e-10	-1.53442	-9.24033e-10	6.6017e-09	-1.67993	-9.24033e-10
160947797	chr6:160947797:T:C	1.27863e-26	-0.69982	-1.51304	5.11907e-11	-1.05718	-1.48439	1.42699e-09	-1.7058	-1.50589
160947802	chr6:160947802:T:A	1.74193e-26	-0.414256	-1.4894	4.55685e-11	-1.14276	-1.51516	2.70405e-09	-1.0698	-1.50271
160948319	chr6:160948319:A:G	5.34783e-26	-9.89405e-10	-0.78196	2.73928e-10	-9.89405e-10	-0.864265	1.60918e-08	-9.89405e-10	-0.788945
160948545	chr6:160948545:T:C	2.39848e-26	-0.822079	-0.761737	5.62406e-11	-1.47762	-0.969869	3.38673e-09	-1.4858	-0.861595
160948555	chr6:160948555:C:T	6.87674e-27	-1.53495	-1.29814	2.83238e-11	-1.89187	-1.24156	1.45444e-09	-1.93713	-1.2555
160948774	chr6:160948774:G:A	1.65221e-26	-0.443031	-1.5135	4.44611e-11	-1.17213	-1.51039	2.60633e-09	-1.09308	-1.51624
160948780	chr6:160948780:C:G	2.69377e-26	-9.89405e-10	-1.46771	1.48964e-10	-9.89405e-10	-1.47343	8.15294e-09	-9.89405e-10	-1.46888
160948870	chr6:160948870:T:G	1.78211e-26	-1.88085	-9.24033e-10	8.72757e-11	-2.00806	-9.24033e-10	5.12126e-09	-1.93386	-9.24033e-10
160948913	chr6:160948913:A:G	2.53543e-27	-2.31998	-1.51089	1.75338e-11	-2.11	-1.503	9.62777e-10	-2.10833	-1.49686
160949187	chr6:160949187:T:C	2.69377e-26	-9.89405e-10	-1.46771	1.48964e-10	-9.89405e-10	-1.47343	8.15294e-09	-9.89405e-10	-1.46888
160949384	chr6:160949384:GC:G	2.70081e-25	-9.89405e-10	0.837485	1.33875e-09	-9.89405e-10	0.722361	7.75212e-08	-9.89405e-10	0.783297
160949573	chr6:160949573:A:G	2.69443e-26	-9.89405e-10	-1.46746	1.48998e-10	-9.89405e-10	-1.4732	8.15493e-09	-9.89405e-10	-1.46863
160949731	chr6:160949731:A:G	7.32347e-27	-2.14969	-0.620463	4.01787e-11	-2.14672	-0.637076	2.46224e-09	-1.98384	-0.682342
160949921	chr6:160949921:G:A	1.10497e-26	-2.35883	-9.24033e-10	6.28178e-11	-2.33689	-9.24033e-10	3.42012e-09	-2.33758	-9.24033e-10
160950385	chr6:160950385:G:C	2.83368e-26	-0.628953	-0.78812	1.73175e-10	-0.452029	-0.870798	1.19903e-08	-0.280843	-0.802312
160950472	chr6:160950472:G:A	3.53075e-27	-2.09651	-1.40322	1.96502e-11	-2.07809	-1.42095	1.2762e-09	-1.90115	-1.42221
160950589	chr6:160950589:T:C	3.12821e-26	-0.162631	-1.15556	9.88101e-11	-0.605876	-1.27805	5.79891e-09	-0.627966	-1.18162
160950768	chr6:160950768:G:A	1.275e-26	-0.72304	-1.49266	5.3072e-11	-1.07444	-1.43104	1.47306e-09	-1.71052	-1.4694
160951059	chr6:160951059:G:A	4.30901e-26	-9.89405e-10	-0.997942	2.47203e-10	-9.89405e-10	-0.966922	1.32122e-08	-9.89405e-10	-0.986111
160951432	chr6:160951432:G:A	2.73854e-27	-2.29555	-1.45827	1.98707e-11	-2.05218	-1.43571	1.08902e-09	-2.0503	-1.43168
160951434	chr6:160951434:G:A	3.33892e-26	-9.89405e-10	-1.253	1.94306e-10	-9.89405e-10	-1.20769	1.0183e-08	-9.89405e-10	-1.24654
160951712	chr6:160951712:A:G	2.77021e-26	-9.89405e-10	-1.43973	1.50936e-10	-9.89405e-10	-1.46028	8.28215e-09	-9.89405e-10	-1.45315
160951762	chr6:160951762:T:C	7.54028e-27	-1.32269	-1.41829	2.92086e-11	-1.72552	-1.37715	1.47665e-09	-1.79159	-1.38589
160951820	chr6:160951820:G:A	1.50323e-26	-0.557581	-1.49346	6.09916e-11	-0.933568	-1.43283	1.62774e-09	-1.60975	-1.47031
160951899	chr6:160951899:C:T	3.30684e-27	-2.3288	-1.23644	1.91635e-11	-2.25941	-1.26472	9.92035e-10	-2.3363	-1.23895
160952145	chr6:160952145:A:C	1.1117e-26	-2.35276	-9.24033e-10	6.14769e-11	-2.35847	-9.24033e-10	3.34232e-09	-2.36059	-9.24033e-10
160952257	chr6:160952257:C:T	2.49999e-27	-2.33306	-1.51189	1.68312e-11	-2.14823	-1.50566	9.25362e-10	-2.14218	-1.50265
160952339	chr6:160952339:G:A	4.94416e-27	-1.92035	-1.24268	2.07969e-11	-2.14118	-1.30115	1.20169e-09	-2.10916	-1.27437
160952698	chr6:160952698:G:A	1.71505e-26	-0.477124	-1.44209	7.169e-11	-0.845288	-1.35949	1.8302e-09	-1.54953	-1.4133
160952751	chr6:160952751:C:T	1.88927e-26	-1.21296	-0.609502	1.00707e-10	-1.29696	-0.567956	2.88018e-09	-1.93565	-0.573756
160953026	chr6:160953026:G:C	1.60763e-26	-1.98389	-9.24033e-10	7.96958e-11	-2.09891	-9.24033e-10	4.63048e-09	-2.03459	-9.24033e-10
160953386	chr6:160953386:A:G	2.89952e-26	-9.89405e-10	-1.39411	1.59136e-10	-9.89405e-10	-1.40737	8.61615e-09	-9.89405e-10	-1.41362
160953757	chr6:160953757:T:C	3.5808e-27	-2.25713	-1.22852	2.70378e-11	-2.12788	-1.05202	1.02901e-09	-2.36059	-1.17807
160953862	chr6:160953862:T:C	8.87063e-27	-1.12942	-1.44907	2.60355e-11	-1.71344	-1.50423	1.43469e-09	-1.7241	-1.4822
160954057	chr6:160954057:A:G	1.10306e-26	-0.917844	-1.44272	3.04043e-11	-1.56225	-1.5003	1.682e-09	-1.57275	-1.47452
160954363	chr6:160954363:A:G	2.6365e-26	-9.89405e-10	-1.4892	1.45783e-10	-9.89405e-10	-1.49501	7.96416e-09	-9.89405e-10	-1.4923
160954690	chr6:160954690:G:C	4.6143e-25	-9.89405e-10	1.37309	2.40116e-09	-9.89405e-10	1.30658	1.42566e-07	-9.89405e-10	1.39255
160954691	chr6:160954691:T:C	4.15901e-25	-9.89405e-10	1.26921	2.16581e-09	-9.89405e-10	1.20342	1.2786e-07	-9.89405e-10	1.28368
160954858	chr6:160954858:A:G	2.57889e-26	-9.89405e-10	-1.51129	1.44021e-10	-9.89405e-10	-1.50717	7.82859e-09	-9.89405e-10	-1.50947
160955131	chr6:160955131:G:T	1.012e-26	-0.933267	-1.51345	3.61787e-11	-1.37715	-1.51151	1.76495e-09	-1.48287	-1.51626
160955147	chr6:160955147:A:T	2.72294e-27	-2.25344	-1.50608	4.10985e-11	-1.26568	-1.49548	1.24353e-09	-1.83913	-1.51017
160955292	chr6:160955292:G:A	5.88988e-26	-9.89405e-10	-0.685416	3.01922e-10	-9.89405e-10	-0.766961	1.78699e-08	-9.89405e-10	-0.68414
160955310	chr6:160955310:C:A	2.52277e-27	-2.33116	-1.50472	1.75587e-11	-2.11627	-1.49531	9.67721e-10	-2.10863	-1.49144
160955390	chr6:160955390:G:A	2.77724e-26	-9.89405e-10	-1.43719	1.51706e-10	-9.89405e-10	-1.45519	8.33477e-09	-9.89405e-10	-1.44682
160955727	chr6:160955727:A:G	1.29544e-26	-2.1998	-9.24033e-10	6.66131e-11	-2.27823	-9.24033e-10	3.40893e-09	-2.34086	-9.24033e-10
160955819	chr6:160955819:A:T	4.65875e-25	-9.89405e-10	1.38268	2.42464e-09	-9.89405e-10	1.31631	1.44733e-07	-9.89405e-10	1.40763
160956031	chr6:160956031:C:T	2.65004e-26	-9.89405e-10	-1.48408	1.49266e-10	-9.89405e-10	-1.4714	8.05542e-09	-9.89405e-10	-1.48091
160956251	chr6:160956251:G:A	4.10897e-26	-1.04548	-9.24033e-10	3.26271e-10	-0.689402	-9.24033e-10	1.89374e-08	-0.626114	-9.24033e-10
160956254	chr6:160956254:G:T	2.71712e-26	-9.89405e-10	-1.45908	1.53468e-10	-9.89405e-10	-1.44364	8.28774e-09	-9.89405e-10	-1.45248
160956525	chr6:160956525:TG:CG	2.52573e-27	-2.35333	-1.48138	3.63954e-11	-1.41356	-1.46913	2.09345e-09	-1.33409	-1.49435
160956619	chr6:160956619:AGG:A	1.16105e-26	-2.30933	-9.24033e-10	6.18566e-11	-2.35231	-9.24033e-10	3.40615e-09	-2.34167	-9.24033e-10
160956621	chr6:160956621:G:A	2.53269e-27	-2.32783	-1.50413	4.12751e-11	-1.2496	-1.50727	1.2708e-09	-1.83485	-1.49276
160956819	chr6:160956819:CATGCTGGTAAG:C	2.98497e-26	-1.36506	-9.24033e-10	1.46886e-10	-1.48747	-9.24033e-10	7.7196e-09	-1.52349	-9.24033e-10
160956957	chr6:160956957:G:C	2.57908e-27	-2.3241	-1.4897	1.83256e-11	-2.09259	-1.47625	1.00485e-09	-2.08712	-1.47529
160957160	chr6:160957160:A:G	2.67137e-27	-2.27339	-1.50526	5.46236e-11	-0.973735	-1.50293	1.51562e-09	-1.63886	-1.51257
160957256	chr6:160957256:G:A	2.77884e-26	-9.89405e-10	-1.43662	1.52925e-10	-9.89405e-10	-1.44718	8.25991e-09	-9.89405e-10	-1.45584
160957278	chr6:160957278:T:C	2.93333e-26	-9.89405e-10	-1.38251	1.68647e-10	-9.89405e-10	-1.34932	9.08534e-09	-9.89405e-10	-1.36059
160957388	chr6:160957388:G:A	1.28482e-26	-2.20804	-9.24033e-10	6.82065e-11	-2.25459	-9.24033e-10	3.56957e-09	-2.29481	-9.24033e-10
160957431	chr6:160957431:T:C	8.07765e-27	-1.70103	-0.971105	1.93495e-11	-2.25753	-1.25693	1.03369e-09	-2.35754	-1.17658
160957904	chr6:160957904:T:C	3.258e-26	-0.528882	-0.748654	2.24671e-10	-0.239693	-0.8228	1.57011e-08	-0.0567113	-0.756814
160958294	chr6:160958294:T:C	3.35701e-26	-9.89405e-10	-1.2476	1.76763e-10	-9.89405e-10	-1.30232	1.01651e-08	-9.89405e-10	-1.2483
160958325	chr6:160958325:T:C	1.26037e-26	-0.739864	-1.48738	4.76745e-11	-1.0969	-1.51583	2.6422e-09	-1.09292	-1.50272
160958411	chr6:160958411:A:G	1.15068e-26	-2.3183	-9.24033e-10	6.16506e-11	-2.35565	-9.24033e-10	3.38838e-09	-2.3469	-9.24033e-10
160958523	chr6:160958523:T:C	3.27496e-26	-9.89405e-10	-1.27235	1.90715e-10	-9.89405e-10	-1.22635	9.99302e-09	-9.89405e-10	-1.26537
160958610	chr6:160958610:G:T	2.64013e-27	-2.31195	-1.47846	1.91507e-11	-2.06227	-1.46252	1.04985e-09	-2.05742	-1.46119
160958623	chr6:160958623:A:AT	2.69052e-26	-9.89405e-10	-1.46892	1.47532e-10	-9.89405e-10	-1.48308	8.04623e-09	-9.89405e-10	-1.48205
160958625	chr6:160958625:C:A	2.68148e-26	-9.89405e-10	-1.47228	1.47119e-10	-9.89405e-10	-1.48589	8.02336e-09	-9.89405e-10	-1.4849
160958988	chr6:160958988:C:T	6.34828e-27	-1.58317	-1.32988	2.64718e-11	-1.92263	-1.27842	1.35187e-09	-1.97862	-1.28714
160959076	chr6:160959076:A:G	1.23888e-26	-2.24444	-9.24033e-10	6.45869e-11	-2.30912	-9.24033e-10	3.36443e-09	-2.354	-9.24033e-10
160959183	chr6:160959183:A:G	1.15082e-26	-0.831796	-1.48638	4.38635e-11	-1.1803	-1.51575	2.43029e-09	-1.17689	-1.50236
160959336	chr6:160959336:C:T	1.18511e-26	-0.77516	-1.51365	4.73156e-11	-1.11006	-1.51023	2.54784e-09	-1.1157	-1.51631
160959393	chr6:160959393:G:A	2.91921e-27	-2.28525	-1.40468	1.72195e-11	-2.16697	-1.46411	8.15291e-10	-2.3591	-1.41237
160959604	chr6:160959604:A:G	2.66505e-27	-2.30848	-1.47253	3.52627e-11	-1.45644	-1.45787	1.12329e-09	-1.96883	-1.48216
160959693	chr6:160959693:C:G	2.60755e-26	-9.89405e-10	-1.50024	1.43527e-10	-9.89405e-10	-1.51061	7.88844e-09	-9.89405e-10	-1.50186
160959810	chr6:160959810:C:T	1.00223e-25	1.30776	-1.46159	1.43659e-11	-2.30938	-1.50289	7.77772e-10	-2.30747	-1.51111
160960121	chr6:160960121:T:G	4.82523e-26	-0.199761	-0.685031	1.40995e-10	-0.670741	-0.857665	8.58633e-09	-0.664882	-0.752202
160961014	chr6:160961014:T:C	4.16942e-26	-0.361108	-0.669765	2.88813e-10	-0.0629638	-0.748388	2.03748e-08	0.125227	-0.678181
160961604	chr6:160961604:A:C	6.43885e-27	-1.56979	-1.32909	2.67852e-11	-1.91257	-1.27672	1.36866e-09	-1.96679	-1.28664
160961685	chr6:160961685:A:C	5.38545e-27	-1.80449	-1.27304	1.67393e-11	-2.20901	-1.45036	8.22128e-10	-2.36046	-1.40266
160961687	chr6:160961687:A:G	1.49408e-26	-0.672143	-1.385	6.72149e-11	-0.989058	-1.28018	3.40448e-09	-1.00119	-1.34097
160962015	chr6:160962015:A:C	2.93721e-27	-2.26479	-1.41898	6.25315e-11	-0.913642	-1.42782	1.68106e-09	-1.60134	-1.4465
160962025	chr6:160962025:C:T	2.82056e-26	-9.89405e-10	-1.42172	1.53439e-10	-9.89405e-10	-1.44383	8.4263e-09	-9.89405e-10	-1.4359
160962047	chr6:160962047:A:G	1.22908e-26	-2.25238	-9.24033e-10	1.87222e-08	3.36034	-9.24033e-10	4.09893e-09	-2.15653	-9.24033e-10
160962376	chr6:160962376:A:C	5.20576e-26	-9.89405e-10	-0.808885	2.66996e-10	-9.89405e-10	-0.889898	1.48293e-08	-9.89405e-10	-0.870648
160962447	chr6:160962447:C:T	5.53421e-27	-1.53402	-1.51627	3.41859e-11	-1.43527	-1.51005	1.52619e-09	-1.62908	-1.5154
160962706	chr6:160962706:T:A	2.83984e-26	-9.89405e-10	-1.4149	1.53742e-10	-9.89405e-10	-1.44186	8.52786e-09	-9.89405e-10	-1.42392
160962915	chr6:160962915:G:C	3.33827e-26	-9.89405e-10	-1.2532	1.81651e-10	-9.89405e-10	-1.27505	9.82729e-09	-9.89405e-10	-1.28209
160962925	chr6:160962925:T:C	2.91526e-27	-2.20421	-1.48706	1.36466e-11	-2.34741	-1.51623	8.81825e-10	-2.17968	-1.51333
160962945	chr6:160962945:G:C	2.67654e-26	-9.89405e-10	-1.47413	1.48107e-10	-9.89405e-10	-1.4792	8.14805e-09	-9.89405e-10	-1.46948
160963171	chr6:160963171:C:A	2.69841e-26	-9.89405e-10	-1.46599	1.47633e-10	-9.89405e-10	-1.4824	8.23086e-09	-9.89405e-10	-1.45936
160963386	chr6:160963386:G:A	5.07345e-27	-1.65329	-1.48393	2.19773e-11	-1.92121	-1.46591	1.14955e-09	-1.94403	-1.48385
160963397	chr6:160963397:G:A	3.33124e-27	-2.05613	-1.50176	1.7164e-11	-2.12651	-1.5078	7.45485e-10	-2.3491	-1.51188
160963414	chr6:160963414:T:C	3.28702e-27	-2.06785	-1.5034	1.71466e-11	-2.16664	-1.46869	7.61294e-10	-2.35454	-1.48545
160964058	chr6:160964058:T:C	5.33793e-26	-9.89405e-10	-0.783814	2.78945e-10	-9.89405e-10	-0.846116	1.58495e-08	-9.89405e-10	-0.804116
160964092	chr6:160964092:G:A	3.12985e-26	-9.89405e-10	-1.31767	1.7793e-10	-9.89405e-10	-1.29574	9.48382e-09	-9.89405e-10	-1.31767
160964126	chr6:160964126:T:C	8.12312e-26	-9.89405e-10	-0.363936	4.89445e-10	-9.89405e-10	-0.283858	2.53368e-08	-9.89405e-10	-0.334997
160964370	chr6:160964370:T:G	2.74792e-27	-2.29232	-1.45807	1.68594e-11	-2.31885	-1.33337	8.2695e-10	-2.36017	-1.3971
160964725	chr6:160964725:A:G	2.81214e-27	-2.24493	-1.48236	1.5467e-11	-2.30515	-1.43327	8.43119e-10	-2.2819	-1.456
160964784	chr6:160964784:G:A	5.76037e-27	-2.20373	-0.806502	2.36416e-11	-2.36014	-0.953977	1.54274e-09	-2.21563	-0.918059
160965027	chr6:160965027:G:A	6.88341e-27	-2.05911	-0.773011	2.47948e-11	-2.34289	-0.92361	1.4474e-09	-2.3102	-0.887293
160965078	chr6:160965078:A:G	5.1235e-26	-9.89405e-10	-0.824813	3.00516e-10	-9.89405e-10	-0.771628	1.57849e-08	-9.89405e-10	-0.808199
160965098	chr6:160965098:G:A	2.59765e-27	-2.32952	-1.47711	1.4153e-11	-2.34825	-1.47895	9.25798e-10	-2.15336	-1.49099
160965174	chr6:160965174:A:G	1.67175e-26	-2.18139	0.236607	7.34513e-11	-2.30753	0.127022	4.15433e-09	-2.31796	0.174853
160965740	chr6:160965740:G:A	5.32763e-27	-1.65381	-1.43452	1.55883e-11	-2.3235	-1.40711	9.70256e-10	-2.19989	-1.39756
160965956	chr6:160965956:A:G	1.34303e-25	-9.89405e-10	0.13886	7.14188e-10	-9.89405e-10	0.0940163	4.03924e-08	-9.89405e-10	0.131387
160966060	chr6:160966060:G:A	3.17378e-26	-9.89405e-10	-1.30373	1.80563e-10	-9.89405e-10	-1.28105	9.61757e-09	-9.89405e-10	-1.30366
160966377	chr6:160966377:T:C	4.7771e-27	-2.24043	-0.956977	2.07824e-11	-2.35625	-1.08677	1.39109e-09	-2.17963	-1.05754
160966438	chr6:160966438:T:G	3.94051e-27	-2.17993	-1.21	1.68511e-11	-2.36039	-1.29232	1.04654e-09	-2.23958	-1.28218
160966473	chr6:160966473:A:T	5.60493e-27	-2.18614	-0.851449	2.27043e-11	-2.36058	-0.994	1.45173e-09	-2.23284	-0.961658
160966711	chr6:160966711:A:G	7.38785e-26	-9.89405e-10	-0.458814	4.50821e-10	-9.89405e-10	-0.366059	2.33629e-08	-9.89405e-10	-0.416106
160966978	chr6:160966978:G:A	3.24727e-26	-9.89405e-10	-1.28084	1.77876e-10	-9.89405e-10	-1.29604	9.76682e-09	-9.89405e-10	-1.28826
160966980	chr6:160966980:G:A	5.67651e-27	-1.51422	-1.51068	2.90423e-11	-1.59226	-1.51611	1.72735e-09	-1.50824	-1.51242
160967072	chr6:160967072:G:A	3.23891e-26	-9.89405e-10	-1.28341	1.74402e-10	-9.89405e-10	-1.31577	9.74751e-09	-9.89405e-10	-1.29024
160967233	chr6:160967233:G:T	4.35066e-27	-1.80346	-1.48744	1.49048e-11	-2.27959	-1.49585	8.18529e-10	-2.26452	-1.50298
160967341	chr6:160967341:G:C	2.1453e-25	-9.89405e-10	0.607212	1.45387e-09	-9.89405e-10	0.804854	6.83292e-08	-9.89405e-10	0.657082
160967946	chr6:160967946:C:T	2.81012e-27	-2.22757	-1.50044	1.52164e-11	-2.29197	-1.46279	8.1097e-10	-2.29602	-1.48076
160968428	chr6:160968428:TATC:T	3.20868e-26	-9.89405e-10	-1.29279	1.79932e-10	-9.89405e-10	-1.28455	9.7211e-09	-9.89405e-10	-1.29296
160968451	chr6:160968451:ATAAT:A	5.27931e-26	-9.89405e-10	-0.794855	2.75395e-10	-9.89405e-10	-0.858925	1.57164e-08	-9.89405e-10	-0.812548
160968538	chr6:160968538:T:G	3.97865e-26	-9.89405e-10	-1.07771	2.12274e-10	-9.89405e-10	-1.11925	1.20702e-08	-9.89405e-10	-1.07651
160968815	chr6:160968815:G:A	2.97459e-27	-2.16517	-1.50596	1.55731e-11	-2.22525	-1.50634	7.58099e-10	-2.33584	-1.50836
160968823	chr6:160968823:C:T	3.507e-27	-2.20049	-1.30599	1.81464e-11	-2.25597	-1.32269	9.27484e-10	-2.32077	-1.32176
160968906	chr6:160968906:T:A	3.66849e-27	-1.9467	-1.51475	2.15431e-11	-1.89102	-1.51606	1.43259e-09	-1.69156	-1.51621
160968954	chr6:160968954:G:A	2.68818e-26	-9.89405e-10	-1.46979	1.5128e-10	-9.89405e-10	-1.458	8.21592e-09	-9.89405e-10	-1.46118
160969018	chr6:160969018:A:G	3.10345e-27	-2.12095	-1.50777	1.61406e-11	-2.18771	-1.50809	7.47374e-10	-2.34858	-1.50987
160969184	chr6:160969184:C:T	2.81257e-27	-2.22554	-1.50159	2.18757e-11	-1.89581	-1.49594	2.24319e-09	-1.24865	-1.51071
160969515	chr6:160969515:T:C	1.28329e-26	-2.20922	-9.24033e-10	6.56768e-11	-2.29238	-9.24033e-10	3.67463e-09	-2.2658	-9.24033e-10
160969735	chr6:160969735:G:T	2.53262e-27	-2.33479	-1.49719	1.66974e-11	-2.16991	-1.49197	8.35124e-10	-2.26151	-1.48592
160970045	chr6:160970045:G:A	3.00316e-27	-2.14967	-1.5119	1.57082e-11	-2.21079	-1.51216	7.50279e-10	-2.34103	-1.51354
160970157	chr6:160970157:G:A	3.86798e-26	-9.89405e-10	-1.10592	2.06496e-10	-9.89405e-10	-1.14685	1.17331e-08	-9.89405e-10	-1.10484
160970204	chr6:160970204:G:T	2.6293e-26	-9.89405e-10	-1.49193	1.47472e-10	-9.89405e-10	-1.48349	8.01486e-09	-9.89405e-10	-1.48596
160970207	chr6:160970207:G:A	4.632e-26	-9.89405e-10	-0.925662	2.71065e-10	-9.89405e-10	-0.874773	1.43548e-08	-9.89405e-10	-0.90317
160970316	chr6:160970316:A:T	2.75835e-26	-9.89405e-10	-1.44402	1.50523e-10	-9.89405e-10	-1.46302	8.23249e-09	-9.89405e-10	-1.45917
160970344	chr6:160970344:T:C	2.65846e-27	-2.30091	-1.48258	1.39193e-11	-2.35874	-1.48511	8.70462e-10	-2.21063	-1.49536
160970360	chr6:160970360:A:G	3.24126e-27	-2.07092	-1.51435	1.67414e-11	-2.14477	-1.51447	7.37199e-10	-2.35682	-1.51533
160970436	chr6:160970436:G:C	2.6217e-26	-9.89405e-10	-1.49483	1.46974e-10	-9.89405e-10	-1.48687	7.98899e-09	-9.89405e-10	-1.48919
160970514	chr6:160970514:G:A	3.05773e-27	-2.33154	-1.31203	1.74767e-11	-2.27894	-1.33732	8.92507e-10	-2.33299	-1.34799
160970762	chr6:160970762:A:G	5.7019e-26	-9.89405e-10	-0.717852	3.35311e-10	-9.89405e-10	-0.662072	1.76552e-08	-9.89405e-10	-0.696227
160970770	chr6:160970770:A:G	2.57075e-26	-9.89405e-10	-1.51445	1.43388e-10	-9.89405e-10	-1.51158	7.80496e-09	-9.89405e-10	-1.5125
160971348	chr6:160971348:C:T	1.21545e-26	-2.26353	-9.24033e-10	6.39534e-11	-2.31898	-9.24033e-10	3.35147e-09	-2.35785	-9.24033e-10
160971813	chr6:160971813:A:G	3.7872e-27	-2.21999	-1.20962	1.99451e-11	-2.26653	-1.21762	1.08047e-09	-2.31019	-1.17967
160971821	chr6:160971821:C:T	9.19004e-26	-9.89405e-10	-0.24053	5.54219e-10	-9.89405e-10	-0.15957	2.86433e-08	-9.89405e-10	-0.212337
160971903	chr6:160971903:C:T	2.75188e-27	-2.27469	-1.47426	1.39707e-11	-2.32447	-1.5157	7.40859e-10	-2.36058	-1.50662
160972108	chr6:160972108:T:C	3.67128e-26	-9.89405e-10	-1.15811	1.98954e-10	-9.89405e-10	-1.18406	1.12815e-08	-9.89405e-10	-1.14409
160972184	chr6:160972184:CCAATACAAACATCT:C	1.8383e-25	-9.89405e-10	0.452775	1.1704e-09	-9.89405e-10	0.587968	5.73704e-08	-9.89405e-10	0.482273
160972279	chr6:160972279:T:C	3.68245e-27	-2.26486	-1.19279	1.8592e-11	-2.36035	-1.19405	1.09475e-09	-2.24316	-1.23356
160972676	chr6:160972676:C:T	5.7037e-26	-9.89405e-10	-0.717536	3.52256e-10	-9.89405e-10	-0.612771	1.73661e-08	-9.89405e-10	-0.712737
160972864	chr6:160972864:T:C	5.8879e-27	-2.31323	-0.675103	3.16685e-11	-2.3009	-0.720904	1.63541e-09	-2.34384	-0.731521
160972913	chr6:160972913:C:T	6.67984e-27	-2.19377	-0.668368	3.54883e-11	-2.27169	-0.636239	1.97401e-09	-2.24689	-0.640295
160973021	chr6:160973021:T:C	2.7917e-27	-2.24171	-1.49287	1.46572e-11	-2.29471	-1.49748	8.15061e-10	-2.28546	-1.48628
160973083	chr6:160973083:G:C	3.36559e-27	-2.19592	-1.35172	1.77108e-11	-2.26643	-1.33652	9.31664e-10	-2.31186	-1.32617
160973157	chr6:160973157:T:C	2.43706e-27	-2.35742	-1.51302	1.37096e-11	-2.34586	-1.51317	8.25318e-10	-2.24819	-1.51105
160973224	chr6:160973224:T:G	1.30693e-26	-2.19097	-9.24033e-10	7.32824e-11	-2.18281	-9.24033e-10	4.15285e-09	-2.14346	-9.24033e-10
160974242	chr6:160974242:G:A	3.65214e-26	-9.89405e-10	-1.16334	2.07467e-10	-9.89405e-10	-1.14216	1.0785e-08	-9.89405e-10	-1.18909
160974285	chr6:160974285:C:T	3.16912e-27	-2.2325	-1.37529	1.58048e-11	-2.33264	-1.38418	8.43774e-10	-2.34689	-1.39024
160974286	chr6:160974286:G:A	3.53585e-26	-9.89405e-10	-1.1957	2.04205e-10	-9.89405e-10	-1.158	1.09946e-08	-9.89405e-10	-1.16985
160974706	chr6:160974706:C:T	2.8256e-27	-2.25616	-1.46636	1.38552e-11	-2.33402	-1.51445	7.44144e-10	-2.36006	-1.50272
160974825	chr6:160974825:A:G	9.40931e-27	-2.22385	-0.295685	4.20288e-11	-2.35886	-0.379917	2.20234e-09	-2.36031	-0.417426
160975106	chr6:160975106:C:T	3.08011e-27	-2.24385	-1.39242	1.54905e-11	-2.33643	-1.40048	8.27982e-10	-2.34969	-1.40633
160975126	chr6:160975126:A:G	8.71166e-27	-2.35691	-0.239669	5.73123e-11	-2.2853	-0.143313	3.54887e-09	-1.94799	-0.352635
160975346	chr6:160975346:T:C	5.76124e-26	-9.89405e-10	-0.707497	3.23101e-10	-9.89405e-10	-0.699165	1.82469e-08	-9.89405e-10	-0.663259
160975459	chr6:160975459:A:G	3.22044e-27	-2.22738	-1.36434	1.42293e-11	-2.36033	-1.46149	1.12737e-09	-2.00554	-1.44183
160975665	chr6:160975665:A:G	3.89159e-26	-9.89405e-10	-1.09983	2.21571e-10	-9.89405e-10	-1.07639	1.14659e-08	-9.89405e-10	-1.12788
160976144	chr6:160976144:G:A	3.98723e-26	-9.89405e-10	-1.07555	2.17831e-10	-9.89405e-10	-1.09341	1.22585e-08	-9.89405e-10	-1.06104
160976521	chr6:160976521:G:A	3.61367e-26	-9.89405e-10	-1.17393	1.9543e-10	-9.89405e-10	-1.20193	1.10857e-08	-9.89405e-10	-1.1616
160976712	chr6:160976712:T:A	2.00272e-26	-1.76415	-9.24033e-10	9.48587e-11	-1.92474	-9.24033e-10	5.03415e-09	-1.95101	-9.24033e-10
160976849	chr6:160976849:C:T	2.65613e-26	-9.89405e-10	-1.48178	1.49666e-10	-9.89405e-10	-1.46872	8.05443e-09	-9.89405e-10	-1.48103
160976945	chr6:160976945:G:GT	3.59881e-27	-2.23081	-1.24982	1.89544e-11	-2.33777	-1.19732	9.83886e-10	-2.34856	-1.23494
160977196	chr6:160977196:G:A	3.40399e-27	-2.24467	-1.29162	1.51306e-11	-2.3427	-1.41772	8.50151e-10	-2.35802	-1.37158
160977664	chr6:160977664:TG:T	1.2318e-26	-1.02898	-1.22119	1.55094e-11	-2.27112	-1.46456	8.37799e-10	-2.32341	-1.42082
160977771	chr6:160977771:C:T	2.98493e-26	-1.36508	-9.24033e-10	8.75959e-11	-2.0044	-9.24033e-10	6.07382e-09	-1.76327	-9.24033e-10
160977991	chr6:160977991:A:G	8.23434e-27	-1.50527	-1.14765	1.90806e-11	-2.31261	-1.21585	9.71681e-10	-2.34816	-1.24782
160978050	chr6:160978050:C:T	9.05598e-26	-9.89405e-10	-0.255226	5.44523e-10	-9.89405e-10	-0.17722	2.84769e-08	-9.89405e-10	-0.218161
160978161	chr6:160978161:G:A	1.37507e-26	-0.698087	-1.44206	1.43564e-11	-2.29683	-1.51611	8.08526e-10	-2.26456	-1.51524
160978172	chr6:160978172:C:G	2.6534e-26	-9.89405e-10	-1.48281	1.49485e-10	-9.89405e-10	-1.46994	8.04589e-09	-9.89405e-10	-1.48209
160978458	chr6:160978458:A:G	1.06358e-26	-1.43347	-0.963539	2.24596e-11	-2.32584	-1.03957	1.13108e-09	-2.35486	-1.08922
160978507	chr6:160978507:G:A	2.6534e-26	-9.89405e-10	-1.48281	1.49485e-10	-9.89405e-10	-1.46994	8.04589e-09	-9.89405e-10	-1.48209
160978635	chr6:160978635:G:T	3.81267e-26	-9.89405e-10	-1.12032	2.17191e-10	-9.89405e-10	-1.09636	1.12603e-08	-9.89405e-10	-1.14597
160978848	chr6:160978848:T:C	3.61118e-27	-1.96557	-1.51163	1.57006e-11	-2.22782	-1.49561	8.71345e-10	-2.19145	-1.51352
160979323	chr6:160979323:T:C	4.68513e-26	-9.89405e-10	-0.914257	2.74884e-10	-9.89405e-10	-0.86078	1.42947e-08	-9.89405e-10	-0.907363
160979870	chr6:160979870:G:C	1.10495e-26	-2.35885	-9.24033e-10	6.24311e-11	-2.34307	-9.24033e-10	3.4258e-09	-2.33592	-9.24033e-10
160980176	chr6:160980176:C:G	4.3715e-26	-9.89405e-10	-0.983544	2.55706e-10	-9.89405e-10	-0.933102	1.33319e-08	-9.89405e-10	-0.977093
160980584	chr6:160980584:T:G	4.09632e-26	-9.89405e-10	-1.04856	2.34355e-10	-9.89405e-10	-1.02029	1.21099e-08	-9.89405e-10	-1.07323
160980589	chr6:160980589:T:C	2.82578e-27	-2.31211	-1.41034	1.5048e-11	-2.34087	-1.42501	9.39176e-10	-2.21904	-1.41097
160980598	chr6:160980598:C:T	2.99123e-27	-2.2534	-1.41215	1.40455e-11	-2.33859	-1.49624	7.69657e-10	-2.3593	-1.46977
160980791	chr6:160980791:G:C	9.79323e-26	-9.89405e-10	-0.17696	5.92119e-10	-9.89405e-10	-0.0934222	3.06659e-08	-9.89405e-10	-0.144105
160981010	chr6:160981010:T:G	3.04545e-27	-2.28647	-1.36112	1.53564e-11	-2.35862	-1.38697	8.29363e-10	-2.35475	-1.39961
160981289	chr6:160981289:A:G	2.98368e-27	-2.18451	-1.48357	1.54499e-11	-2.35745	-1.38208	8.10217e-10	-2.34409	-1.43362
160981583	chr6:160981583:G:A	6.49445e-25	-9.89405e-10	1.71488	3.20506e-09	-9.89405e-10	1.59536	1.92568e-07	-9.89405e-10	1.69319
160981780	chr6:160981780:C:T	9.53268e-27	-2.33107	-0.175439	5.5061e-11	-2.35415	-0.114536	2.79686e-09	-2.34939	-0.189362
160982030	chr6:160982030:T:C	3.4805e-26	-1.21147	-9.24033e-10	1.76222e-10	-1.30539	-9.24033e-10	9.59811e-09	-1.30569	-9.24033e-10
160982241	chr6:160982241:G:A	3.16615e-27	-2.27458	-1.33414	1.6764e-11	-2.35282	-1.30507	8.84609e-10	-2.35862	-1.33124
160982932	chr6:160982932:C:G	5.37418e-27	-1.71878	-1.36085	3.06071e-11	-1.6557	-1.4002	2.26429e-09	-1.36418	-1.38581
160983150	chr6:160983150:A:G	3.19965e-26	-9.89405e-10	-1.29561	1.76046e-10	-9.89405e-10	-1.30639	9.57649e-09	-9.89405e-10	-1.30794
160983185	chr6:160983185:A:T	2.56917e-27	-2.30168	-1.51597	1.34902e-11	-2.35923	-1.51593	7.33783e-10	-2.36056	-1.51624
160983338	chr6:160983338:C:T	9.67836e-26	-9.89405e-10	-0.188758	5.84595e-10	-9.89405e-10	-0.106211	3.03117e-08	-9.89405e-10	-0.15572
160983351	chr6:160983351:C:A	6.3074e-27	-2.22977	-0.689746	2.73178e-11	-2.36054	-0.809057	2.04546e-09	-2.028	-0.823636
160983732	chr6:160983732:C:T	3.04732e-26	-9.89405e-10	-1.34439	1.64945e-10	-9.89405e-10	-1.37152	9.1391e-09	-9.89405e-10	-1.35469
160983749	chr6:160983749:C:T	6.64105e-26	-9.89405e-10	-0.565381	4.1465e-10	-9.89405e-10	-0.449696	2.09104e-08	-9.89405e-10	-0.527007
160983938	chr6:160983938:C:A	5.21691e-27	-2.21809	-0.891241	2.14027e-11	-2.35931	-1.05431	1.66658e-09	-2.03859	-1.01789
160984135	chr6:160984135:G:A	9.77316e-26	-9.89405e-10	-0.179011	5.90865e-10	-9.89405e-10	-0.0955423	3.06024e-08	-9.89405e-10	-0.146176
160984252	chr6:160984252:T:C	3.70407e-26	-9.89405e-10	-1.14922	1.99273e-10	-9.89405e-10	-1.18246	1.13103e-08	-9.89405e-10	-1.14154
160984260	chr6:160984260:C:T	3.99103e-27	-2.25941	-1.11777	2.1725e-11	-2.34894	-1.04973	1.11182e-09	-2.35617	-1.10508
160984469	chr6:160984469:G:T	4.60244e-27	-2.23144	-1.00321	1.94158e-11	-2.36028	-1.15077	1.53861e-09	-2.0178	-1.11858
160984872	chr6:160984872:T:G	2.9974e-27	-2.35056	-1.31293	1.68538e-11	-2.35969	-1.29287	8.86241e-10	-2.35922	-1.3288
160985674	chr6:160985674:A:G	9.34574e-27	-2.32232	-0.203997	5.38615e-11	-2.34973	-0.140987	2.74774e-09	-2.34359	-0.212882
```
