## Supplementary material for "Characterization of shared and ancestry-specific signals driving complex traits using multi-ancestry fine-mapping": susiex_nc3.cs80.snp (part 2 of 2)

```
160985839	chr6:160985839:A:G	1.16707e-26	-2.21267	-0.0914899	4.90005e-11	-2.35928	-0.226019	3.49489e-09	-2.05858	-0.257373
160986025	chr6:160986025:C:T	4.23414e-26	-9.89405e-10	-1.01547	2.26156e-10	-9.89405e-10	-1.05591	1.2843e-08	-9.89405e-10	-1.01446
160986199	chr6:160986199:C:T	4.08321e-26	0.453508	-1.50528	2.8073e-10	0.671813	-1.51155	2.06299e-08	0.962972	-1.50349
160986277	chr6:160986277:A:G	2.57891e-26	-9.89405e-10	-1.51129	1.44338e-10	-9.89405e-10	-1.50497	7.82459e-09	-9.89405e-10	-1.50998
160986397	chr6:160986397:A:G	4.27904e-27	-2.3566	-0.950904	2.56848e-11	-2.34136	-0.889873	1.30358e-09	-2.34084	-0.961299
160986787	chr6:160986787:C:T	4.25558e-27	-1.93069	-1.38231	2.75774e-11	-1.86139	-1.29875	1.19204e-09	-2.01909	-1.3725
160987805	chr6:160987805:A:G	4.64706e-26	0.52072	-1.44314	3.17361e-10	0.706479	-1.42357	2.33681e-08	1.02887	-1.44475
160988355	chr6:160988355:T:C	2.52704e-27	-2.35876	-1.47543	1.50088e-11	-2.33741	-1.43108	7.67076e-10	-2.35996	-1.47247
160988504	chr6:160988504:G:C	2.58077e-26	-9.89405e-10	-1.51056	1.44566e-10	-9.89405e-10	-1.5034	7.84223e-09	-9.89405e-10	-1.50773
160988712	chr6:160988712:C:T	3.52144e-26	-9.89405e-10	-1.19978	2.03344e-10	-9.89405e-10	-1.16223	1.0951e-08	-9.89405e-10	-1.17383
160988838	chr6:160988838:A:C	2.91046e-27	-2.19479	-1.49814	1.36166e-11	-2.355	-1.51084	7.43012e-10	-2.35845	-1.50585
160989013	chr6:160989013:T:A	3.60928e-26	-9.89405e-10	-1.17514	2.10276e-10	-9.89405e-10	-1.12871	1.11926e-08	-9.89405e-10	-1.152
160989109	chr6:160989109:T:C	4.24294e-26	-9.89405e-10	-1.01339	2.44154e-10	-9.89405e-10	-0.979333	1.29233e-08	-9.89405e-10	-1.00822
160989125	chr6:160989125:T:C	2.72374e-26	-9.89405e-10	-1.45665	1.54618e-10	-9.89405e-10	-1.43617	8.26542e-09	-9.89405e-10	-1.45517
160989879	chr6:160989879:A:G	3.89596e-27	-2.34543	-1.05587	2.25882e-11	-2.30562	-1.05409	1.51024e-09	-2.02155	-1.13344
160990439	chr6:160990439:T:G	3.25614e-26	-9.89405e-10	-1.27811	1.76816e-10	-9.89405e-10	-1.30202	9.96355e-09	-9.89405e-10	-1.26832
160990510	chr6:160990510:T:C	2.80466e-26	-9.89405e-10	-1.42737	1.60065e-10	-9.89405e-10	-1.40155	8.52507e-09	-9.89405e-10	-1.42424
160990592	chr6:160990592:C:T	2.64014e-26	-9.89405e-10	-1.48782	1.48794e-10	-9.89405e-10	-1.47456	8.03589e-09	-9.89405e-10	-1.48334
160990941	chr6:160990941:C:T	6.61404e-27	-2.19849	-0.673555	3.74184e-11	-2.35025	-0.504717	1.637e-09	-2.29731	-0.777082
160991128	chr6:160991128:AG:A	8.02965e-27	-1.27501	-1.40309	5.43736e-11	-1.09736	-1.38389	3.19179e-09	-1.00235	-1.40432
160991288	chr6:160991288:A:G	2.63106e-26	-2.34873	0.857468	1.57641e-10	-2.32009	0.903284	8.44774e-09	-2.32301	0.889653
160991552	chr6:160991552:C:T	4.82538e-25	-9.89405e-10	1.41782	2.99796e-09	-9.89405e-10	1.52856	1.50248e-07	-9.89405e-10	1.44503
160991601	chr6:160991601:G:A	2.89056e-26	-9.89405e-10	-1.3972	1.57219e-10	-9.89405e-10	-1.41949	8.7442e-09	-9.89405e-10	-1.39886
160991902	chr6:160991902:C:T	2.56636e-26	-9.89405e-10	-1.51616	1.42804e-10	-9.89405e-10	-1.51566	7.77551e-09	-9.89405e-10	-1.51628
160992359	chr6:160992359:A:G	3.97498e-26	-9.89405e-10	-1.07863	2.44949e-10	-9.89405e-10	-0.976079	1.26172e-08	-9.89405e-10	-1.03219
160992401	chr6:160992401:C:T	7.6475e-26	-9.89405e-10	-0.424272	4.26238e-10	-9.89405e-10	-0.422133	2.43053e-08	-9.89405e-10	-0.376563
160993015	chr6:160993015:G:A	4.30404e-27	-1.87094	-1.43074	1.64496e-11	-2.21889	-1.45794	8.96908e-10	-2.22051	-1.45555
160993360	chr6:160993360:C:G	3.44588e-26	-9.89405e-10	-1.22147	2.01011e-10	-9.89405e-10	-1.17377	1.05835e-08	-9.89405e-10	-1.20795
160993509	chr6:160993509:T:G	8.30167e-27	-2.12363	-0.521146	3.52099e-11	-2.33244	-0.583359	1.83683e-09	-2.33485	-0.624364
160993537	chr6:160993537:C:G	2.73033e-26	-9.89405e-10	-1.45423	1.55628e-10	-9.89405e-10	-1.42966	8.30486e-09	-9.89405e-10	-1.45041
160993646	chr6:160993646:G:A	1.78352e-26	-1.88006	-9.24033e-10	1.01086e-10	-1.86116	-9.24033e-10	6.09567e-09	-1.75968	-9.24033e-10
160993813	chr6:160993813:C:T	2.58115e-26	-9.89405e-10	-1.51042	1.42944e-10	-9.89405e-10	-1.51468	7.78851e-09	-9.89405e-10	-1.51461
160993857	chr6:160993857:C:CA	2.47601e-27	-2.35838	-1.49621	1.4248e-11	-2.31161	-1.50891	7.94934e-10	-2.29406	-1.50269
160994138	chr6:160994138:ATTTTC:A	2.81885e-26	-9.89405e-10	-1.42232	1.60511e-10	-9.89405e-10	-1.39877	8.55474e-09	-9.89405e-10	-1.42077
160994145	chr6:160994145:TTTTTA:T	3.22927e-26	-9.89405e-10	-1.28639	1.84763e-10	-9.89405e-10	-1.25805	9.88679e-09	-9.89405e-10	-1.27606
160994307	chr6:160994307:C:T	2.57734e-26	-9.89405e-10	-1.51189	1.43995e-10	-9.89405e-10	-1.50735	7.82724e-09	-9.89405e-10	-1.50965
160994313	chr6:160994313:T:C	3.54166e-27	-2.27057	-1.22607	2.11708e-11	-2.23543	-1.18907	1.11897e-09	-2.22697	-1.22787
160994314	chr6:160994314:T:C	2.47345e-27	-2.36059	-1.49503	1.45837e-11	-2.28905	-1.50818	8.18071e-10	-2.26635	-1.50171
160994580	chr6:160994580:C:T	4.47731e-26	-9.89405e-10	-0.959629	2.57942e-10	-9.89405e-10	-0.924396	1.36126e-08	-9.89405e-10	-0.956256
160994661	chr6:160994661:G:T	3.45191e-27	-2.34385	-1.17846	1.97542e-11	-2.31551	-1.17825	1.29676e-09	-2.05866	-1.24872
160994727	chr6:160994727:G:A	7.74545e-27	-2.09733	-0.616796	4.87392e-11	-2.22198	-0.368669	2.26836e-09	-2.21947	-0.528733
160994774	chr6:160994774:C:T	1.12511e-26	-2.34077	-9.24033e-10	6.79303e-11	-2.25865	-9.24033e-10	3.77074e-09	-2.23998	-9.24033e-10
160994906	chr6:160994906:G:A	2.02081e-26	-1.75515	-9.24033e-10	1.07767e-10	-1.79716	-9.24033e-10	6.98141e-09	-1.624	-9.24033e-10
160994915	chr6:160994915:T:G	3.1925e-27	-2.09393	-1.5065	1.40553e-11	-2.32109	-1.51304	7.63462e-10	-2.32419	-1.51296
160995357	chr6:160995357:A:G	2.77546e-27	-2.31679	-1.42363	1.60439e-11	-2.28585	-1.41595	8.63962e-10	-2.28398	-1.4295
160995779	chr6:160995779:A:G	2.78989e-27	-2.31043	-1.4248	1.61597e-11	-2.27746	-1.41715	8.70586e-10	-2.27519	-1.43065
160996117	chr6:160996117:CT:C	8.60304e-27	-1.7608	-0.84832	6.5735e-11	-1.57685	-0.714648	3.66319e-09	-1.48133	-0.787588
160996121	chr6:160996121:T:A	8.44382e-27	-1.77948	-0.84832	6.43424e-11	-1.59826	-0.714648	3.58098e-09	-1.50403	-0.787588
160996122	chr6:160996122:ATGT:A	8.75057e-27	-1.75656	-0.83556	6.69846e-11	-1.57199	-0.700675	3.73168e-09	-1.47613	-0.774263
160996284	chr6:160996284:C:G	4.46858e-26	-9.89405e-10	-0.961579	2.57421e-10	-9.89405e-10	-0.926418	1.35861e-08	-9.89405e-10	-0.958208
160996589	chr6:160996589:T:C	1.81036e-26	-1.86513	-9.24033e-10	1.02932e-10	-1.84307	-9.24033e-10	6.21272e-09	-1.74066	-9.24033e-10
160996594	chr6:160996594:C:T	3.21604e-27	-2.10399	-1.48909	2.257e-11	-1.89925	-1.46126	1.23547e-09	-1.86821	-1.4876
160996619	chr6:160996619:A:G	3.79821e-27	-2.33385	-1.09286	2.02451e-11	-2.36057	-1.10865	1.11354e-09	-2.35994	-1.09978
160996622	chr6:160996622:G:A	3.4677e-27	-2.0258	-1.49195	1.50067e-11	-2.29462	-1.47402	8.14576e-10	-2.29452	-1.47782
160997610	chr6:160997610:T:C	6.85087e-27	-2.1026	-0.734256	4.26168e-11	-2.22487	-0.500011	2.00363e-09	-2.22262	-0.649671
160997652	chr6:160997652:G:A	2.78537e-27	-2.31172	-1.42514	1.61257e-11	-2.27912	-1.4176	8.68866e-10	-2.27688	-1.43094
160998048	chr6:160998048:A:G	3.57346e-26	-9.89405e-10	-1.18512	2.04166e-10	-9.89405e-10	-1.1582	1.08544e-08	-9.89405e-10	-1.18269
160998281	chr6:160998281:A:G	2.97213e-26	-9.89405e-10	-1.36937	1.64957e-10	-9.89405e-10	-1.37145	9.01873e-09	-9.89405e-10	-1.36795
160998520	chr6:160998520:T:C	7.18268e-27	-1.50809	-1.28147	5.35018e-11	-1.23917	-1.25824	3.13178e-09	-1.15308	-1.27257
160998789	chr6:160998789:A:G	2.74414e-27	-2.32508	-1.42669	1.58173e-11	-2.29693	-1.4191	8.51889e-10	-2.29507	-1.43248
160998795	chr6:160998795:A:G	2.566e-26	-9.89405e-10	-1.5163	1.42949e-10	-9.89405e-10	-1.51464	7.77879e-09	-9.89405e-10	-1.51585
160999021	chr6:160999021:A:C	7.94908e-26	-0.385595	-9.24033e-10	6.47231e-11	-2.30701	-9.24033e-10	1.19396e-08	-1.0874	-9.24033e-10
160999396	chr6:160999396:T:C	4.44807e-26	-9.89405e-10	-0.96618	2.37347e-10	-9.89405e-10	-1.00761	1.35619e-08	-9.89405e-10	-0.959993
160999838	chr6:160999838:C:T	8.53584e-26	-9.89405e-10	-0.314377	4.76339e-10	-9.89405e-10	-0.311	2.7244e-08	-9.89405e-10	-0.262421
161002016	chr6:161002016:C:T	5.22079e-26	-9.89405e-10	-0.806001	3.13021e-10	-9.89405e-10	-0.730862	1.5982e-08	-9.89405e-10	-0.795794
161002198	chr6:161002198:T:G	3.23711e-27	-2.3355	-1.25106	1.73414e-11	-2.3605	-1.26353	9.52176e-10	-2.35984	-1.25642
161002354	chr6:161002354:A:G	3.38923e-25	-9.89405e-10	1.06454	2.08876e-09	-9.89405e-10	1.1672	1.03795e-07	-9.89405e-10	1.07517
161003650	chr6:161003650:A:G	8.09704e-27	-2.03479	-0.634951	4.98908e-11	-2.17432	-0.392979	2.33664e-09	-2.17052	-0.548022
161003941	chr6:161003941:TAA:T	8.69406e-27	-2.05949	-0.539103	5.45866e-11	-2.19411	-0.283231	2.53381e-09	-2.18965	-0.447886
161004113	chr6:161004113:GA:G	8.46184e-27	-2.07361	-0.552055	5.3234e-11	-2.20467	-0.297762	2.47256e-09	-2.20051	-0.461493
161004240	chr6:161004240:G:A	3.6361e-27	-1.98563	-1.4847	1.54341e-11	-2.27627	-1.46427	8.37411e-10	-2.27727	-1.46742
161005088	chr6:161005088:A:G	4.36125e-26	-9.89405e-10	-0.985892	2.5551e-10	-9.89405e-10	-0.933871	1.32527e-08	-9.89405e-10	-0.983052
161005233	chr6:161005233:G:A	4.29169e-26	-9.89405e-10	-1.00197	2.48458e-10	-9.89405e-10	-0.961857	1.32276e-08	-9.89405e-10	-0.98495
161005286	chr6:161005286:A:T	2.75715e-26	-9.89405e-10	-1.44445	1.57447e-10	-9.89405e-10	-1.41804	8.3873e-09	-9.89405e-10	-1.44054
161005351	chr6:161005351:A:G	7.36278e-27	-2.11497	-0.649827	3.12002e-11	-2.32908	-0.707628	1.62876e-09	-2.33221	-0.747229
161005376	chr6:161005376:G:A	1.09284e-25	-9.89405e-10	-0.0672894	6.53462e-10	-9.89405e-10	0.00515397	3.45345e-08	-9.89405e-10	-0.025297
161005435	chr6:161005435:C:G	8.5593e-26	-9.89405e-10	-0.311632	4.77653e-10	-9.89405e-10	-0.308246	2.73177e-08	-9.89405e-10	-0.259722
161005436	chr6:161005436:A:C	4.68686e-26	-9.89405e-10	-0.913887	2.72075e-10	-9.89405e-10	-0.871054	1.44682e-08	-9.89405e-10	-0.895304
161005513	chr6:161005513:T:A	5.67808e-27	-1.90539	-1.11923	2.98364e-11	-2.06233	-1.01907	1.50701e-09	-2.06761	-1.08951
161005549	chr6:161005549:C:T	3.1821e-27	-2.19075	-1.41294	1.72873e-11	-2.35985	-1.26731	8.98825e-10	-2.33448	-1.33944
161005746	chr6:161005746:G:A	1.83008e-26	-1.85429	-9.24033e-10	1.03136e-10	-1.84108	-9.24033e-10	6.22325e-09	-1.73896	-9.24033e-10
161005869	chr6:161005869:CCTCTGCCTCCGAGGTT:C	9.408e-27	-1.38564	-1.13404	7.17253e-11	-1.10764	-1.09665	4.18661e-09	-1.01593	-1.11943
161005893	chr6:161005893:T:TTC	2.59762e-26	-9.89405e-10	-1.50406	1.43145e-10	-9.89405e-10	-1.51327	7.86301e-09	-9.89405e-10	-1.50509
161005977	chr6:161005977:G:A	1.85033e-26	-1.84329	-9.24033e-10	1.04591e-10	-1.82707	-9.24033e-10	6.3201e-09	-1.72352	-9.24033e-10
161006585	chr6:161006585:C:T	2.82324e-27	-2.30287	-1.42047	1.63559e-11	-2.2701	-1.41244	8.82508e-10	-2.26595	-1.42629
161006754	chr6:161006754:A:G	2.89452e-27	-2.29926	-1.39915	1.67934e-11	-2.26585	-1.39029	9.04647e-10	-2.26187	-1.40559
161007009	chr6:161007009:A:G	6.21555e-26	-0.631596	-9.24033e-10	2.56249e-10	-0.93098	-9.24033e-10	1.42701e-08	-0.90909	-9.24033e-10
161007480	chr6:161007480:T:C	9.55709e-27	-1.67151	-0.832445	7.36513e-11	-1.4804	-0.697385	4.12258e-09	-1.38024	-0.770537
161007701	chr6:161007701:T:C	2.82596e-27	-2.30348	-1.41891	1.63707e-11	-2.27084	-1.41079	8.83156e-10	-2.26671	-1.4248
161007821	chr6:161007821:G:A	8.34371e-27	-2.15836	-0.481369	3.61828e-11	-2.34363	-0.544917	1.88451e-09	-2.34545	-0.588142
161007940	chr6:161007940:T:G	2.80158e-27	-2.31919	-1.41186	1.61846e-11	-2.28964	-1.40343	8.72367e-10	-2.28576	-1.41804
161008013	chr6:161008013:G:A	2.75906e-26	-9.89405e-10	-1.44376	1.57548e-10	-9.89405e-10	-1.4174	8.39373e-09	-9.89405e-10	-1.43977
161008384	chr6:161008384:A:G	2.78114e-27	-2.30676	-1.43161	1.60887e-11	-2.27496	-1.42405	8.68685e-10	-2.27091	-1.43712
161008603	chr6:161008603:A:G	3.64942e-27	-2.33428	-1.13239	1.94736e-11	-2.36057	-1.14749	1.07069e-09	-2.36007	-1.13888
161008613	chr6:161008613:A:G	3.68903e-27	-1.93978	-1.51609	2.13675e-11	-1.89942	-1.51584	1.24847e-09	-1.82925	-1.51609
161008673	chr6:161008673:T:C	3.54405e-27	-2.05546	-1.44051	1.58111e-11	-2.30608	-1.41034	8.54334e-10	-2.30859	-1.4161
161008795	chr6:161008795:A:G	3.24343e-26	-9.89405e-10	-1.28202	1.76089e-10	-9.89405e-10	-1.30614	9.9341e-09	-9.89405e-10	-1.27128
161008978	chr6:161008978:C:T	3.3952e-27	-2.05199	-1.48688	1.9722e-11	-2.02198	-1.47342	1.12689e-09	-1.95912	-1.48868
161009436	chr6:161009436:G:T	4.25694e-27	-1.93207	-1.38061	1.86118e-11	-2.21782	-1.33551	9.93591e-10	-2.21548	-1.35821
161009490	chr6:161009490:G:A	7.36928e-27	-2.03364	-0.730281	4.49017e-11	-2.17397	-0.498684	2.11824e-09	-2.16992	-0.646747
161009554	chr6:161009554:A:G	2.56957e-26	-9.89405e-10	-1.51491	1.42712e-10	-9.89405e-10	-1.5163	7.77529e-09	-9.89405e-10	-1.5163
161009605	chr6:161009605:G:A	2.70963e-26	-9.89405e-10	-1.46184	1.53739e-10	-9.89405e-10	-1.44187	8.37488e-09	-9.89405e-10	-1.44202
161009724	chr6:161009724:C:T	4.51183e-27	-1.95843	-1.2961	2.01781e-11	-2.2343	-1.23824	1.06668e-09	-2.23059	-1.27211
161009810	chr6:161009810:T:C	4.74932e-27	-1.95307	-1.25016	2.13203e-11	-2.22915	-1.18832	1.12241e-09	-2.22715	-1.22462
161009952	chr6:161009952:G:A	3.24473e-27	-2.17597	-1.40824	1.56699e-11	-2.35135	-1.37404	8.41957e-10	-2.35675	-1.38253
161010008	chr6:161010008:C:A	4.64764e-27	-2.03265	-1.19222	2.6054e-11	-2.18092	-1.03604	1.27683e-09	-2.1717	-1.15117
161010071	chr6:161010071:G:A	4.06788e-26	-9.89405e-10	-1.05553	2.3768e-10	-9.89405e-10	-1.00621	1.23762e-08	-9.89405e-10	-1.05148
161010162	chr6:161010162:A:G	3.53537e-26	-9.89405e-10	-1.19583	1.97587e-10	-9.89405e-10	-1.19095	1.10204e-08	-9.89405e-10	-1.16751
161010175	chr6:161010175:A:G	1.18788e-26	-2.28648	-9.24033e-10	7.28829e-11	-2.18828	-9.24033e-10	4.0979e-09	-2.15678	-9.24033e-10
161010226	chr6:161010226:C:T	4.79185e-27	-1.99453	-1.19979	2.20303e-11	-2.25351	-1.1312	1.15659e-09	-2.24984	-1.17194
161010248	chr6:161010248:G:A	4.47579e-26	-9.89405e-10	-0.959968	2.5785e-10	-9.89405e-10	-0.924753	1.3608e-08	-9.89405e-10	-0.956596
161010498	chr6:161010498:GT:G	4.60163e-27	-1.99765	-1.23717	2.10751e-11	-2.25661	-1.17242	1.11153e-09	-2.25175	-1.20977
161010856	chr6:161010856:T:C	2.91348e-27	-2.34147	-1.35042	1.67626e-11	-2.32019	-1.33779	8.94718e-10	-2.31689	-1.36161
161011176	chr6:161011176:G:A	2.56897e-26	-9.89405e-10	-1.51515	1.43231e-10	-9.89405e-10	-1.51267	7.78602e-09	-9.89405e-10	-1.51493
161011330	chr6:161011330:T:C	2.75154e-26	-9.89405e-10	-1.44649	1.56993e-10	-9.89405e-10	-1.42093	8.37092e-09	-9.89405e-10	-1.44249
161011438	chr6:161011438:T:C	7.88148e-26	-9.89405e-10	-0.394135	4.70095e-10	-9.89405e-10	-0.324195	2.4249e-08	-9.89405e-10	-0.37888
161011835	chr6:161011835:C:T	3.69488e-27	-2.0091	-1.44519	1.52125e-11	-2.28686	-1.46815	8.28721e-10	-2.28781	-1.46732
161011952	chr6:161011952:C:T	6.31856e-27	-2.17709	-0.740654	3.04836e-11	-2.29858	-0.761358	1.58827e-09	-2.30393	-0.800678
161012002	chr6:161012002:C:G	7.61418e-27	-2.14388	-0.587344	3.28164e-11	-2.33905	-0.647149	1.71221e-09	-2.34107	-0.688406
161012198	chr6:161012198:G:C	2.98286e-27	-2.34389	-1.32446	1.61741e-11	-2.35928	-1.33444	8.87217e-10	-2.35748	-1.32944
161012442	chr6:161012442:G:A	6.80226e-27	-2.19415	-0.649827	3.04903e-11	-2.35209	-0.707628	1.59372e-09	-2.35396	-0.747229
161012841	chr6:161012841:T:TA	3.2552e-27	-2.16814	-1.41284	1.72775e-11	-2.36058	-1.26714	9.07275e-10	-2.32526	-1.33931
161012949	chr6:161012949:T:C	2.64704e-27	-2.34808	-1.43971	1.53982e-11	-2.36055	-1.38233	8.12623e-10	-2.33793	-1.43682
161013229	chr6:161013229:A:G	2.50561e-27	-2.36046	-1.48224	1.54441e-11	-2.2839	-1.456	8.47132e-10	-2.26116	-1.472
161013256	chr6:161013256:C:T	2.50003e-27	-2.35994	-1.485	1.55124e-11	-2.27579	-1.4597	8.52509e-10	-2.25169	-1.47514
161013304	chr6:161013304:G:A	7.41096e-27	-2.31281	-0.44547	5.36258e-11	-2.35819	-0.136914	2.36561e-09	-2.35704	-0.349185
161013531	chr6:161013531:G:C	2.67724e-26	-9.89405e-10	-1.47386	1.5128e-10	-9.89405e-10	-1.458	8.15479e-09	-9.89405e-10	-1.46865
161013555	chr6:161013555:T:C	3.83484e-27	-1.98202	-1.43509	1.64583e-11	-2.27225	-1.40405	8.88922e-10	-2.27508	-1.40992
161013556	chr6:161013556:G:A	4.36764e-27	-1.9779	-1.30911	1.97666e-11	-2.24141	-1.25173	1.0426e-09	-2.24129	-1.28424
161013570	chr6:161013570:GGT:G	2.70207e-26	-9.89405e-10	-1.46463	1.5368e-10	-9.89405e-10	-1.44226	8.21679e-09	-9.89405e-10	-1.46108
161013975	chr6:161013975:G:T	2.67789e-26	-9.89405e-10	-1.47362	1.50359e-10	-9.89405e-10	-1.46411	8.18295e-09	-9.89405e-10	-1.4652
161013987	chr6:161013987:T:A	1.95102e-26	-1.7903	-9.24033e-10	1.10506e-10	-1.77206	-9.24033e-10	6.71222e-09	-1.66332	-9.24033e-10
161014050	chr6:161014050:T:C	2.94235e-27	-2.3347	-1.34732	1.69627e-11	-2.31158	-1.33453	9.05386e-10	-2.30804	-1.35861
161014363	chr6:161014363:C:T	4.573e-26	-9.89405e-10	-0.938481	2.6859e-10	-9.89405e-10	-0.883943	1.38966e-08	-9.89405e-10	-0.935609
161014536	chr6:161014536:C:T	3.07775e-27	-2.34497	-1.29206	1.78721e-11	-2.3289	-1.26499	9.43479e-10	-2.32611	-1.29932
161014824	chr6:161014824:A:G	4.65894e-26	-9.89405e-10	-0.919863	2.7404e-10	-9.89405e-10	-0.863858	1.41567e-08	-9.89405e-10	-0.91707
161014845	chr6:161014845:CA:C	3.25781e-27	-2.1331	-1.44708	1.63772e-11	-2.35932	-1.32192	8.80138e-10	-2.31057	-1.38436
161014946	chr6:161014946:C:A	7.0727e-26	-9.89405e-10	-0.502408	4.20054e-10	-9.89405e-10	-0.436747	2.17552e-08	-9.89405e-10	-0.487403
161015018	chr6:161015018:G:T	3.76822e-26	-9.89405e-10	-1.13205	2.29242e-10	-9.89405e-10	-1.04235	1.19092e-08	-9.89405e-10	-1.08995
161015249	chr6:161015249:C:T	1.59835e-26	-1.16713	-0.822549	5.92085e-11	-1.72952	-0.666549	3.01044e-09	-1.69786	-0.767304
161015565	chr6:161015565:G:C	4.07569e-27	-1.92905	-1.42715	1.60567e-11	-2.24784	-1.45316	8.7315e-10	-2.2508	-1.4521
161015728	chr6:161015728:A:G	4.46861e-26	-9.89405e-10	-0.961572	2.57426e-10	-9.89405e-10	-0.926397	1.35861e-08	-9.89405e-10	-0.958209
161016246	chr6:161016246:A:C	6.91956e-26	-9.89405e-10	-0.524298	3.83752e-10	-9.89405e-10	-0.527134	2.19012e-08	-9.89405e-10	-0.480712
161016743	chr6:161016743:T:C	1.41882e-26	-2.10883	-9.24033e-10	6.81141e-11	-2.25595	-9.24033e-10	3.48102e-09	-2.31993	-9.24033e-10
161017045	chr6:161017045:G:A	2.14805e-25	-9.89405e-10	0.608495	1.13685e-09	-9.89405e-10	0.558888	6.82438e-08	-9.89405e-10	0.655831
161017094	chr6:161017094:T:A	2.9363e-27	-2.3218	-1.36228	1.69937e-11	-2.2942	-1.35008	9.08414e-10	-2.29023	-1.37308
161017232	chr6:161017232:C:T	3.90643e-26	-1.09603	-9.24033e-10	6.45072e-11	-2.31035	-9.24033e-10	3.5653e-09	-2.29601	-9.24033e-10
161017326	chr6:161017326:C:G	4.07771e-26	-9.89405e-10	-1.05311	2.25699e-10	-9.89405e-10	-1.05793	1.27295e-08	-9.89405e-10	-1.02333
161017625	chr6:161017625:G:T	1.86716e-26	-1.83423	-9.24033e-10	1.05317e-10	-1.82015	-9.24033e-10	6.38042e-09	-1.71402	-9.24033e-10
161017963	chr6:161017963:C:T	2.43981e-27	-2.35951	-1.5098	1.3593e-11	-2.35132	-1.51626	7.42544e-10	-2.36059	-1.50434
161018076	chr6:161018076:A:G	2.96061e-27	-2.32852	-1.34732	1.71076e-11	-2.30308	-1.33453	9.13259e-10	-2.29938	-1.35861
161018234	chr6:161018234:C:T	4.3244e-26	-9.89405e-10	-0.994378	2.53235e-10	-9.89405e-10	-0.942813	1.31409e-08	-9.89405e-10	-0.991528
161018254	chr6:161018254:A:G	2.6838e-26	-9.89405e-10	-1.47142	1.51199e-10	-9.89405e-10	-1.45853	8.18531e-09	-9.89405e-10	-1.46491
161018375	chr6:161018375:G:T	3.26377e-27	-2.15984	-1.41851	1.71305e-11	-2.36055	-1.27572	9.04101e-10	-2.32221	-1.34586
161018639	chr6:161018639:G:A	7.18242e-27	-2.27338	-0.516217	4.9504e-11	-2.3598	-0.215276	2.19647e-09	-2.36032	-0.420089
161019334	chr6:161019334:T:C	4.84629e-26	-9.89405e-10	-0.880437	3.19948e-10	-9.89405e-10	-0.708971	1.57016e-08	-9.89405e-10	-0.813494
161019422	chr6:161019422:C:T	3.07093e-27	-2.31724	-1.32202	1.79979e-11	-2.29006	-1.29682	9.56126e-10	-2.28286	-1.32926
161019617	chr6:161019617:T:C	3.10469e-27	-2.31918	-1.30914	1.81943e-11	-2.29256	-1.28346	9.65496e-10	-2.28543	-1.31694
161019618	chr6:161019618:T:A	3.13389e-27	-2.32315	-1.29581	1.83522e-11	-2.29771	-1.26968	9.72679e-10	-2.2909	-1.30406
161020029	chr6:161020029:T:C	3.09558e-27	-2.35935	-1.27191	1.9264e-11	-2.36044	-1.15845	9.69382e-10	-2.33583	-1.26252
161020077	chr6:161020077:T:C	4.88217e-27	-2.19601	-0.979632	2.76206e-11	-2.33783	-0.82074	1.33029e-09	-2.3437	-0.938162
161020317	chr6:161020317:C:G	2.89785e-27	-2.33671	-1.36055	1.66551e-11	-2.31428	-1.35014	8.89541e-10	-2.31093	-1.37338
161020382	chr6:161020382:G:A	4.32754e-26	-9.89405e-10	-0.993651	2.53429e-10	-9.89405e-10	-0.942045	1.31505e-08	-9.89405e-10	-0.990796
161020717	chr6:161020717:C:T	2.9749e-27	-2.32461	-1.34642	1.72182e-11	-2.29737	-1.33379	9.19191e-10	-2.29368	-1.35784
161020801	chr6:161020801:T:C	3.04807e-27	-2.31607	-1.33066	1.78819e-11	-2.28869	-1.30465	9.50892e-10	-2.28136	-1.33625
161020896	chr6:161020896:C:T	1.42235e-25	-9.89405e-10	0.196246	7.39924e-10	-9.89405e-10	0.129418	4.28368e-08	-9.89405e-10	0.190143
161021246	chr6:161021246:A:G	5.59557e-26	-9.89405e-10	-0.736675	3.74756e-10	-9.89405e-10	-0.550854	1.83019e-08	-9.89405e-10	-0.660248
161021393	chr6:161021393:C:G	4.60597e-26	-9.89405e-10	-0.931298	2.90322e-10	-9.89405e-10	-0.806138	1.43757e-08	-9.89405e-10	-0.901713
161021575	chr6:161021575:G:A	2.89909e-26	-9.89405e-10	-1.39425	1.56521e-10	-9.89405e-10	-1.42394	8.57082e-09	-9.89405e-10	-1.41889
161021753	chr6:161021753:C:T	2.67761e-26	-9.89405e-10	-1.47373	1.51304e-10	-9.89405e-10	-1.45784	8.15588e-09	-9.89405e-10	-1.46852
161021754	chr6:161021754:T:A	2.67887e-26	-9.89405e-10	-1.47325	1.51388e-10	-9.89405e-10	-1.45729	8.15995e-09	-9.89405e-10	-1.46802
161022070	chr6:161022070:C:T	2.6801e-26	-9.89405e-10	-1.47279	1.51464e-10	-9.89405e-10	-1.45678	8.1638e-09	-9.89405e-10	-1.46755
161022078	chr6:161022078:G:A	2.67875e-26	-9.89405e-10	-1.4733	1.51375e-10	-9.89405e-10	-1.45737	8.15945e-09	-9.89405e-10	-1.46808
161022270	chr6:161022270:A:T	2.59872e-26	-9.89405e-10	-1.50363	1.45974e-10	-9.89405e-10	-1.4937	7.90544e-09	-9.89405e-10	-1.4997
161022424	chr6:161022424:A:G	3.29161e-27	-2.34506	-1.2248	2.0555e-11	-2.35073	-1.1033	1.05233e-09	-2.29981	-1.21644
161022946	chr6:161022946:T:G	2.59872e-26	-9.89405e-10	-1.50363	1.45974e-10	-9.89405e-10	-1.4937	7.90544e-09	-9.89405e-10	-1.4997
161022975	chr6:161022975:G:C	2.76406e-27	-2.3569	-1.38763	1.65902e-11	-2.33003	-1.33829	8.81667e-10	-2.31606	-1.37714
161023120	chr6:161023120:A:G	3.10631e-27	-2.18072	-1.44708	1.63615e-11	-2.36028	-1.32192	8.62185e-10	-2.33118	-1.38436
161023754	chr6:161023754:C:T	1.42205e-25	-9.89405e-10	0.196033	7.43084e-10	-9.89405e-10	0.133679	4.2721e-08	-9.89405e-10	0.187437
161023906	chr6:161023906:A:G	3.39904e-25	-9.89405e-10	1.06743	2.0949e-09	-9.89405e-10	1.17013	1.04097e-07	-9.89405e-10	1.07807
161024028	chr6:161024028:G:A	3.16139e-27	-2.16541	-1.44481	1.64155e-11	-2.36059	-1.31831	8.69859e-10	-2.32466	-1.38202
161024255	chr6:161024255:C:T	2.87607e-26	-9.89405e-10	-1.40223	1.65311e-10	-9.89405e-10	-1.3693	8.76002e-09	-9.89405e-10	-1.39706
161024346	chr6:161024346:C:G	2.67761e-26	-9.89405e-10	-1.47373	1.51304e-10	-9.89405e-10	-1.45784	8.15588e-09	-9.89405e-10	-1.46852
161024398	chr6:161024398:T:TA	1.359e-26	-2.1519	-9.24033e-10	6.62736e-11	-2.28334	-9.24033e-10	3.42593e-09	-2.33588	-9.24033e-10
161024519	chr6:161024519:C:G	1.8569e-26	-1.83974	-9.24033e-10	1.0479e-10	-1.82517	-9.24033e-10	6.35962e-09	-1.71729	-9.24033e-10
161024695	chr6:161024695:A:G	2.63067e-26	-9.89405e-10	-1.49141	1.48087e-10	-9.89405e-10	-1.47933	8.00039e-09	-9.89405e-10	-1.48776
161024716	chr6:161024716:G:A	5.9739e-27	-1.46024	-1.51359	3.00707e-11	-1.56025	-1.51333	1.44308e-09	-1.68418	-1.51629
161024725	chr6:161024725:A:G	1.77129e-26	-1.88694	-9.24033e-10	9.99096e-11	-1.87286	-9.24033e-10	6.03311e-09	-1.76999	-9.24033e-10
161024739	chr6:161024739:T:G	4.29565e-26	-9.89405e-10	-1.00105	2.27876e-10	-9.89405e-10	-1.04833	1.29984e-08	-9.89405e-10	-1.00243
161024820	chr6:161024820:G:A	2.66555e-27	-2.3556	-1.42522	1.61718e-11	-2.24446	-1.4494	8.08764e-10	-2.33314	-1.44637
161024931	chr6:161024931:G:T	1.78853e-26	-1.87726	-9.24033e-10	1.00987e-10	-1.86214	-9.24033e-10	6.09971e-09	-1.75901	-9.24033e-10
161025413	chr6:161025413:G:T	2.8917e-27	-2.33474	-1.36466	1.6659e-11	-2.31162	-1.35255	8.90295e-10	-2.30809	-1.37537
161025417	chr6:161025417:G:A	2.38428e-25	-9.89405e-10	0.712832	1.44335e-09	-9.89405e-10	0.797592	7.27655e-08	-9.89405e-10	0.719987
161026015	chr6:161026015:G:A	4.08643e-26	-1.14071	0.0897318	2.23644e-10	-1.06221	-0.00487012	1.67325e-08	-0.860303	0.110403
161026189	chr6:161026189:G:A	7.55022e-26	-9.89405e-10	-0.437073	4.21395e-10	-9.89405e-10	-0.43356	2.4145e-08	-9.89405e-10	-0.383179
161026191	chr6:161026191:C:T	8.45584e-27	-1.25391	-1.37247	6.03085e-11	-0.98697	-1.39069	4.30943e-09	-0.747327	-1.35912
161026217	chr6:161026217:G:T	6.50523e-26	-9.89405e-10	-0.586045	3.85426e-10	-9.89405e-10	-0.52278	1.99338e-08	-9.89405e-10	-0.574837
161026223	chr6:161026223:T:C	3.19579e-26	-1.29682	-9.24033e-10	2.0117e-10	-1.17298	-9.24033e-10	1.3498e-08	-0.964717	-9.24033e-10
161026226	chr6:161026226:G:A	2.56611e-26	-9.89405e-10	-1.51626	1.43074e-10	-9.89405e-10	-1.51377	7.77613e-09	-9.89405e-10	-1.5162
161026321	chr6:161026321:A:G	4.40479e-26	-9.89405e-10	-0.975957	2.33042e-10	-9.89405e-10	-1.02591	1.30269e-08	-9.89405e-10	-1.00024
161026377	chr6:161026377:T:C	3.61475e-26	-9.89405e-10	-1.17363	2.0944e-10	-9.89405e-10	-1.13269	1.09987e-08	-9.89405e-10	-1.16948
161026433	chr6:161026433:T:C	5.9839e-27	-2.1868	-0.785363	3.72812e-11	-2.10573	-0.752914	1.99012e-09	-2.11091	-0.768156
161027175	chr6:161027175:G:A	2.79111e-26	-9.89405e-10	-1.43221	1.60423e-10	-9.89405e-10	-1.39931	8.48432e-09	-9.89405e-10	-1.42904
161027202	chr6:161027202:C:T	2.66064e-26	-9.89405e-10	-1.48009	1.50172e-10	-9.89405e-10	-1.46535	8.10144e-09	-9.89405e-10	-1.47521
161028018	chr6:161028018:C:T	3.82132e-26	-9.89405e-10	-1.11805	2.05933e-10	-9.89405e-10	-1.14958	1.17448e-08	-9.89405e-10	-1.10385
161028269	chr6:161028269:TC:T	2.46216e-27	-2.35711	-1.50309	1.43276e-11	-2.31371	-1.50124	7.89094e-10	-2.3049	-1.49922
161028292	chr6:161028292:CTAAAT:C	3.42189e-27	-2.03976	-1.49129	1.49532e-11	-2.29657	-1.47564	8.09245e-10	-2.3037	-1.47521
161028356	chr6:161028356:T:TG	9.35656e-27	-1.01062	-1.51454	1.5945e-11	-2.30391	-1.40407	8.83451e-10	-2.26181	-1.42936
161028544	chr6:161028544:A:G	3.4292e-27	-2.02624	-1.50266	1.48227e-11	-2.29035	-1.49062	8.01921e-10	-2.29775	-1.49025
161028638	chr6:161028638:T:C	2.94221e-27	-2.33803	-1.34405	1.69777e-11	-2.316	-1.32922	9.05373e-10	-2.3128	-1.35387
161029007	chr6:161029007:G:A	2.90322e-26	-9.89405e-10	-1.39283	1.64263e-10	-9.89405e-10	-1.37566	8.81142e-09	-9.89405e-10	-1.39121
161029008	chr6:161029008:C:T	2.90394e-26	-9.89405e-10	-1.39258	1.64307e-10	-9.89405e-10	-1.37539	8.81362e-09	-9.89405e-10	-1.39096
161029010	chr6:161029010:A:G	1.69604e-25	-9.89405e-10	0.37223	9.34384e-10	-9.89405e-10	0.362757	5.552e-08	-9.89405e-10	0.449489
161029158	chr6:161029158:C:T	2.17519e-26	-1.68153	-9.24033e-10	1.18701e-10	-1.70053	-9.24033e-10	7.73842e-09	-1.52106	-9.24033e-10
161029496	chr6:161029496:C:T	8.02222e-27	-2.26274	-0.416281	5.58416e-11	-2.3582	-0.0964125	2.44705e-09	-2.35933	-0.313042
161029635	chr6:161029635:C:A	2.7934e-27	-2.35273	-1.38124	1.60045e-11	-2.33416	-1.3701	8.54492e-10	-2.33155	-1.39296
161029810	chr6:161029810:CT:C	5.58659e-27	-2.1122	-0.928668	2.39661e-11	-2.3253	-0.975193	1.2528e-09	-2.33213	-1.00974
161030066	chr6:161030066:G:A	1.92477e-26	-1.80384	-9.24033e-10	1.093e-10	-1.78303	-9.24033e-10	6.64959e-09	-1.6727	-9.24033e-10
161030525	chr6:161030525:G:A	1.94511e-26	-1.79333	-9.24033e-10	1.10551e-10	-1.77166	-9.24033e-10	6.7387e-09	-1.65939	-9.24033e-10
161031113	chr6:161031113:T:C	3.17094e-26	-9.89405e-10	-1.30462	1.72334e-10	-9.89405e-10	-1.3277	9.70826e-09	-9.89405e-10	-1.29428
161031182	chr6:161031182:A:T	1.11401e-26	-2.35069	-9.24033e-10	6.13584e-11	-2.3604	-9.24033e-10	3.35321e-09	-2.35734	-9.24033e-10
161031242	chr6:161031242:T:C	3.19548e-26	-9.89405e-10	-1.29691	1.736e-10	-9.89405e-10	-1.32038	9.78472e-09	-9.89405e-10	-1.28643
161031602	chr6:161031602:C:T	7.45892e-27	-2.25544	-0.49639	5.11048e-11	-2.35697	-0.186276	2.2558e-09	-2.35873	-0.395017
161031673	chr6:161031673:T:G	2.07481e-26	-1.72878	-9.24033e-10	1.18316e-10	-1.70377	-9.24033e-10	7.25841e-09	-1.58509	-9.24033e-10
161031717	chr6:161031717:ATTACT:A	7.26191e-26	-9.89405e-10	-0.476007	4.29075e-10	-9.89405e-10	-0.415499	2.21506e-08	-9.89405e-10	-0.469393
161031764	chr6:161031764:G:T	2.5784e-26	-9.89405e-10	-1.51148	1.43003e-10	-9.89405e-10	-1.51427	7.82305e-09	-9.89405e-10	-1.51018
161032362	chr6:161032362:A:G	3.96661e-27	-1.99232	-1.391	1.83842e-11	-2.33315	-1.23249	1.02025e-09	-2.23838	-1.30883
161032475	chr6:161032475:C:T	5.22587e-27	-2.35893	-0.748683	2.87056e-11	-2.31398	-0.806062	1.68547e-09	-2.3113	-0.733913
161032577	chr6:161032577:G:C	9.19699e-27	-2.03735	-0.505007	4.51612e-11	-2.27609	-0.390806	2.78067e-09	-2.15519	-0.389372
161032606	chr6:161032606:T:A	2.94045e-27	-2.32805	-1.35462	1.69866e-11	-2.30242	-1.34228	9.07061e-10	-2.29869	-1.36611
161032904	chr6:161032904:ACT:A	2.30335e-25	-9.89405e-10	0.678298	1.40823e-09	-9.89405e-10	0.77296	7.04762e-08	-9.89405e-10	0.68802
161033073	chr6:161033073:G:A	4.0043e-27	-2.00066	-1.37321	1.88362e-11	-2.33511	-1.20624	1.03926e-09	-2.24161	-1.28714
161033137	chr6:161033137:T:G	2.92301e-27	-2.34559	-1.34303	1.68593e-11	-2.32209	-1.33014	8.97952e-10	-2.31853	-1.35636
161033430	chr6:161033430:G:A	3.7373e-27	-2.00212	-1.44075	1.77264e-11	-2.20852	-1.39356	1.04677e-09	-2.07073	-1.45082
161033589	chr6:161033589:T:G	4.79054e-26	-9.89405e-10	-0.892008	3.16077e-10	-9.89405e-10	-0.721144	1.55384e-08	-9.89405e-10	-0.823942
161034296	chr6:161034296:C:T	6.44028e-26	-9.89405e-10	-0.596078	3.48637e-10	-9.89405e-10	-0.623098	1.89562e-08	-9.89405e-10	-0.625126
161034846	chr6:161034846:G:A	2.76541e-26	-9.89405e-10	-1.44146	1.58151e-10	-9.89405e-10	-1.41358	8.41732e-09	-9.89405e-10	-1.43696
161035176	chr6:161035176:C:T	1.96559e-26	-1.78286	-9.24033e-10	1.11662e-10	-1.76165	-9.24033e-10	6.82271e-09	-1.647	-9.24033e-10
161035459	chr6:161035459:A:G	2.6239e-26	-9.89405e-10	-1.49399	1.47781e-10	-9.89405e-10	-1.4814	7.99161e-09	-9.89405e-10	-1.48886
161035735	chr6:161035735:A:G	2.67316e-26	-9.89405e-10	-1.47539	1.47232e-10	-9.89405e-10	-1.48512	8.0925e-09	-9.89405e-10	-1.47632
161035830	chr6:161035830:T:C	2.73406e-26	-9.89405e-10	-1.45286	1.56049e-10	-9.89405e-10	-1.42696	8.32279e-09	-9.89405e-10	-1.44826
161036032	chr6:161036032:G:A	1.94377e-26	-1.79402	-9.24033e-10	1.10427e-10	-1.77278	-9.24033e-10	6.74636e-09	-1.65825	-9.24033e-10
161036203	chr6:161036203:A:G	6.36908e-26	-9.89405e-10	-0.607196	3.7726e-10	-9.89405e-10	-0.544196	1.95451e-08	-9.89405e-10	-0.594528
161037011	chr6:161037011:C:T	3.90866e-26	-9.89405e-10	-1.09546	2.09562e-10	-9.89405e-10	-1.13211	1.19563e-08	-9.89405e-10	-1.086
161037204	chr6:161037204:G:A	1.9767e-26	-1.77722	-9.24033e-10	1.12159e-10	-1.75721	-9.24033e-10	6.86825e-09	-1.64035	-9.24033e-10
161037504	chr6:161037504:C:T	1.14008e-26	-2.32755	-9.24033e-10	6.20675e-11	-2.34891	-9.24033e-10	3.35353e-09	-2.35724	-9.24033e-10
161037579	chr6:161037579:C:T	2.6075e-26	-9.89405e-10	-1.50026	1.47902e-10	-9.89405e-10	-1.48058	7.90892e-09	-9.89405e-10	-1.49926
161037876	chr6:161037876:G:T	4.10394e-26	-9.89405e-10	-1.0467	2.39632e-10	-9.89405e-10	-0.998026	1.24706e-08	-9.89405e-10	-1.04388
161037899	chr6:161037899:G:A	2.61559e-27	-2.28376	-1.51599	1.65513e-11	-2.15734	-1.51332	9.1735e-10	-2.13729	-1.51624
161037944	chr6:161037944:T:C	3.2864e-26	-9.89405e-10	-1.26886	1.93161e-10	-9.89405e-10	-1.21361	1.00407e-08	-9.89405e-10	-1.26061
161038432	chr6:161038432:T:A	2.6723e-26	-9.89405e-10	-1.47571	1.47371e-10	-9.89405e-10	-1.48418	8.12526e-09	-9.89405e-10	-1.47228
161038633	chr6:161038633:A:G	3.94259e-27	-1.98178	-1.40761	1.79787e-11	-2.32995	-1.258	1.00372e-09	-2.23224	-1.3313
161038830	chr6:161038830:A:G	2.88427e-27	-2.33073	-1.37124	1.67744e-11	-2.29985	-1.35743	8.95228e-10	-2.29587	-1.38206
161039263	chr6:161039263:C:T	2.87668e-26	-9.89405e-10	-1.40201	1.63816e-10	-9.89405e-10	-1.37838	8.74146e-09	-9.89405e-10	-1.39918
161039480	chr6:161039480:A:G	3.05281e-27	-2.32832	-1.31685	1.87549e-11	-2.33538	-1.2103	9.90626e-10	-2.26906	-1.30762
161039905	chr6:161039905:T:C	6.0498e-27	-2.1127	-0.848509	3.0351e-11	-2.30808	-0.756223	1.83029e-09	-2.20765	-0.755127
161040037	chr6:161040037:G:T	3.37475e-27	-2.10475	-1.44017	2.01496e-11	-2.06703	-1.40691	1.128e-09	-2.0106	-1.43621
161041471	chr6:161041471:G:A	9.67892e-26	-9.89405e-10	-0.1887	5.76414e-10	-9.89405e-10	-0.120304	2.93638e-08	-9.89405e-10	-0.187492
161041805	chr6:161041805:C:T	2.9268e-27	-2.3275	-1.35983	1.70496e-11	-2.29499	-1.34601	9.09724e-10	-2.2908	-1.37107
161041811	chr6:161041811:G:T	3.28953e-27	-2.08651	-1.48398	1.94427e-11	-2.0486	-1.46106	1.09924e-09	-1.99076	-1.48187
161041979	chr6:161041979:A:C	3.28909e-26	-9.89405e-10	-1.26804	2.06375e-10	-9.89405e-10	-1.14744	1.0459e-08	-9.89405e-10	-1.21979
161042040	chr6:161042040:G:A	2.77391e-26	-9.89405e-10	-1.43839	1.56567e-10	-9.89405e-10	-1.42365	8.41716e-09	-9.89405e-10	-1.43698
161042112	chr6:161042112:A:G	2.60908e-26	-9.89405e-10	-1.49965	1.46291e-10	-9.89405e-10	-1.49153	7.93871e-09	-9.89405e-10	-1.4955
161042148	chr6:161042148:G:A	3.87833e-26	-9.89405e-10	-1.10325	2.08006e-10	-9.89405e-10	-1.13956	1.18626e-08	-9.89405e-10	-1.09386
161042167	chr6:161042167:A:C	2.82349e-25	-9.89405e-10	0.881908	1.73225e-09	-9.89405e-10	0.980047	8.6485e-08	-9.89405e-10	0.892715
161042209	chr6:161042209:A:G	4.49291e-26	-9.89405e-10	-0.95615	2.53624e-10	-9.89405e-10	-0.941276	1.38977e-08	-9.89405e-10	-0.935533
161042560	chr6:161042560:C:T	4.20985e-26	-9.89405e-10	-1.02122	2.72848e-10	-9.89405e-10	-0.868216	1.35717e-08	-9.89405e-10	-0.959268
161042627	chr6:161042627:T:C	2.84898e-26	-9.89405e-10	-1.41169	1.67521e-10	-9.89405e-10	-1.35602	8.85589e-09	-9.89405e-10	-1.38617
161042830	chr6:161042830:C:T	2.90969e-26	-9.89405e-10	-1.39061	1.71522e-10	-9.89405e-10	-1.33242	9.05972e-09	-9.89405e-10	-1.36342
161043600	chr6:161043600:T:C	6.10734e-27	-1.99744	-0.954308	2.81907e-11	-2.28481	-0.853331	1.70373e-09	-2.18035	-0.854078
161043720	chr6:161043720:C:T	7.26297e-26	-9.89405e-10	-0.475862	4.25964e-10	-9.89405e-10	-0.422775	2.19163e-08	-9.89405e-10	-0.480023
161044265	chr6:161044265:A:G	3.79217e-27	-2.00376	-1.42454	1.55583e-11	-2.30179	-1.43074	7.85598e-10	-2.35249	-1.45607
161044271	chr6:161044271:C:G	9.75956e-26	-9.89405e-10	-0.180404	5.81649e-10	-9.89405e-10	-0.111262	2.9603e-08	-9.89405e-10	-0.17938
161044392	chr6:161044392:A:G	3.44768e-26	-9.89405e-10	-1.22095	1.8649e-10	-9.89405e-10	-1.24875	1.05663e-08	-9.89405e-10	-1.20958
161044776	chr6:161044776:CAAG:C	3.83993e-26	-9.89405e-10	-1.1132	2.06075e-10	-9.89405e-10	-1.14889	1.17421e-08	-9.89405e-10	-1.10408
161045148	chr6:161045148:G:A	5.32671e-27	-2.22773	-0.860772	2.92532e-11	-2.3572	-0.743938	1.43097e-09	-2.26884	-0.940062
161045270	chr6:161045270:C:T	1.1052e-26	-2.35862	-9.24033e-10	6.34683e-11	-2.32659	-9.24033e-10	3.7489e-09	-2.24579	-9.24033e-10
161045339	chr6:161045339:T:G	3.6972e-26	-9.89405e-10	-1.15107	2.38607e-10	-9.89405e-10	-1.00231	1.18599e-08	-9.89405e-10	-1.09409
161045357	chr6:161045357:T:C	3.64243e-26	-9.89405e-10	-1.166	1.98147e-10	-9.89405e-10	-1.18812	1.1198e-08	-9.89405e-10	-1.15152
161045499	chr6:161045499:G:A	2.68855e-26	-9.89405e-10	-1.46965	1.51237e-10	-9.89405e-10	-1.45828	8.19798e-09	-9.89405e-10	-1.46337
161045500	chr6:161045500:T:A	2.68694e-26	-9.89405e-10	-1.47025	1.51129e-10	-9.89405e-10	-1.459	8.19239e-09	-9.89405e-10	-1.46405
161045820	chr6:161045820:A:G	9.4922e-26	-9.89405e-10	-0.208181	5.64755e-10	-9.89405e-10	-0.140738	2.86997e-08	-9.89405e-10	-0.210368
161045983	chr6:161045983:T:A	1.12246e-26	-2.34312	-9.24033e-10	6.4001e-11	-2.31823	-9.24033e-10	3.71278e-09	-2.25547	-9.24033e-10
161046031	chr6:161046031:T:C	3.31513e-27	-2.13642	-1.42632	1.67939e-11	-2.28509	-1.37103	9.49771e-10	-2.18241	-1.43638
161046150	chr6:161046150:C:CAGTG	5.31131e-26	-9.89405e-10	-0.788812	2.84539e-10	-9.89405e-10	-0.826261	1.61159e-08	-9.89405e-10	-0.787448
161046558	chr6:161046558:A:G	1.03404e-25	-9.89405e-10	-0.122592	6.23234e-10	-9.89405e-10	-0.0422079	3.16166e-08	-9.89405e-10	-0.113573
161046672	chr6:161046672:A:G	1.37124e-26	-2.14293	-9.24033e-10	1.43181e-10	-1.51302	-9.24033e-10	3.61536e-09	-2.28206	-9.24033e-10
161046862	chr6:161046862:T:C	1.22891e-26	-2.25252	-9.24033e-10	7.61259e-11	-2.14474	-9.24033e-10	4.15918e-09	-2.14194	-9.24033e-10
161046969	chr6:161046969:G:C	9.67518e-26	-9.89405e-10	-0.189087	5.75637e-10	-9.89405e-10	-0.121653	2.92595e-08	-9.89405e-10	-0.191049
161047391	chr6:161047391:G:A	3.57089e-26	-9.89405e-10	-1.18583	1.92985e-10	-9.89405e-10	-1.21452	1.09454e-08	-9.89405e-10	-1.17433
161047478	chr6:161047478:G:A	4.67734e-26	-9.89405e-10	-0.915922	2.7285e-10	-9.89405e-10	-0.868208	1.42505e-08	-9.89405e-10	-0.910465
161047722	chr6:161047722:T:C	2.12871e-26	-1.70314	-9.24033e-10	1.21305e-10	-1.67882	-9.24033e-10	7.45621e-09	-1.55821	-9.24033e-10
161047785	chr6:161047785:A:G	4.74968e-27	-2.21215	-0.991006	2.72632e-11	-2.32405	-0.847538	1.35966e-09	-2.24938	-1.01064
161047802	chr6:161047802:A:T	7.45445e-26	-9.89405e-10	-0.44984	4.16274e-10	-9.89405e-10	-0.445786	2.38198e-08	-9.89405e-10	-0.396739
161047862	chr6:161047862:A:G	2.11214e-26	-1.71095	-9.24033e-10	1.20339e-10	-1.68681	-9.24033e-10	7.39151e-09	-1.56692	-9.24033e-10
161048572	chr6:161048572:A:G	3.18497e-26	-9.89405e-10	-1.30021	1.90081e-10	-9.89405e-10	-1.22968	9.96618e-09	-9.89405e-10	-1.26806
161048742	chr6:161048742:G:A	1.14614e-26	-2.32225	-9.24033e-10	6.68878e-11	-2.27411	-9.24033e-10	3.45195e-09	-2.32832	-9.24033e-10
161049275	chr6:161049275:G:A	3.58805e-26	-9.89405e-10	-1.18104	2.12829e-10	-9.89405e-10	-1.11664	1.11235e-08	-9.89405e-10	-1.1582
161050836	chr6:161050836:G:A	3.22695e-26	-9.89405e-10	-1.28711	1.85137e-10	-9.89405e-10	-1.25604	1.00797e-08	-9.89405e-10	-1.25673
161050996	chr6:161050996:A:G	3.08862e-26	-1.33093	-9.24033e-10	1.83055e-10	-1.26734	-9.24033e-10	1.01363e-08	-1.25113	-9.24033e-10
161051154	chr6:161051154:T:C	1.36345e-26	-2.14863	-9.24033e-10	7.75305e-11	-2.12646	-9.24033e-10	3.98664e-09	-2.18431	-9.24033e-10
161051576	chr6:161051576:T:C	1.11716e-26	-2.34786	-9.24033e-10	6.14659e-11	-2.35865	-9.24033e-10	3.36295e-09	-2.35444	-9.24033e-10
161052110	chr6:161052110:G:A	1.97141e-26	-1.7799	-9.24033e-10	1.14121e-10	-1.73987	-9.24033e-10	6.85293e-09	-1.64258	-9.24033e-10
161052359	chr6:161052359:TGTA:T	3.65939e-26	-9.89405e-10	-1.16136	1.97562e-10	-9.89405e-10	-1.19108	1.12219e-08	-9.89405e-10	-1.14939
161052787	chr6:161052787:A:G	2.73628e-26	-9.89405e-10	-1.45205	1.55323e-10	-9.89405e-10	-1.43162	8.31574e-09	-9.89405e-10	-1.44911
161053499	chr6:161053499:A:G	1.18527e-25	-9.89405e-10	0.013903	6.19497e-10	-9.89405e-10	-0.0482218	3.57952e-08	-9.89405e-10	0.0105591
161053546	chr6:161053546:G:C	1.0236e-24	-9.89405e-10	2.16985	5.30254e-09	-9.89405e-10	2.09881	3.36358e-07	-9.89405e-10	2.25092
161053563	chr6:161053563:T:G	3.57126e-26	-9.89405e-10	-1.18573	2.13874e-10	-9.89405e-10	-1.11174	1.10602e-08	-9.89405e-10	-1.1639
161053628	chr6:161053628:G:A	1.03397e-26	-1.89858	-0.52666	6.41062e-11	-1.85469	-0.461897	3.5696e-09	-1.77873	-0.516076
161053934	chr6:161053934:A:C	5.75653e-27	-2.18382	-0.827083	3.22283e-11	-2.34146	-0.66283	1.56808e-09	-2.35035	-0.767051
161053951	chr6:161053951:C:T	3.01542e-27	-2.32975	-1.32775	1.7575e-11	-2.29858	-1.31208	9.34633e-10	-2.29547	-1.33939
161053967	chr6:161053967:C:T	3.70073e-26	-9.89405e-10	-1.15012	1.99376e-10	-9.89405e-10	-1.18194	1.11183e-08	-9.89405e-10	-1.15866
161054211	chr6:161054211:A:G	1.94538e-25	-9.89405e-10	0.509394	1.01304e-09	-9.89405e-10	0.443578	5.83442e-08	-9.89405e-10	0.499105
161054231	chr6:161054231:T:G	5.5061e-26	-9.89405e-10	-0.752795	3.35882e-10	-9.89405e-10	-0.66037	1.69651e-08	-9.89405e-10	-0.736095
161054278	chr6:161054278:C:T	2.76821e-26	-9.89405e-10	-1.44045	1.57367e-10	-9.89405e-10	-1.41855	8.40665e-09	-9.89405e-10	-1.43823
161054496	chr6:161054496:A:C	9.57724e-27	-2.22183	-0.28002	5.88236e-11	-2.34598	-0.056611	2.68799e-09	-2.35288	-0.225578
161055213	chr6:161055213:A:C	7.14157e-26	-9.89405e-10	-0.492718	4.24851e-10	-9.89405e-10	-0.425392	2.19322e-08	-9.89405e-10	-0.4793
161055564	chr6:161055564:C:T	5.29262e-26	-9.89405e-10	-0.792337	2.84049e-10	-9.89405e-10	-0.827984	1.64363e-08	-9.89405e-10	-0.767762
161055609	chr6:161055609:C:T	3.95752e-26	-9.89405e-10	-1.08303	2.34009e-10	-9.89405e-10	-1.02177	1.21229e-08	-9.89405e-10	-1.07216
161055648	chr6:161055648:A:G	6.75678e-27	-2.303	-0.547695	4.72902e-11	-2.36007	-0.260759	2.103e-09	-2.35859	-0.465303
161055899	chr6:161055899:A:G	2.20062e-26	-1.66991	-9.24033e-10	1.25651e-10	-1.64363	-9.24033e-10	7.71977e-09	-1.52347	-9.24033e-10
161056632	chr6:161056632:A:G	1.34579e-26	-2.3197	0.158026	1.02683e-10	-2.35731	0.511821	4.38431e-09	-2.35369	0.26447
161056656	chr6:161056656:A:G	5.75168e-26	-9.89405e-10	-0.709159	3.37987e-10	-9.89405e-10	-0.654122	1.74756e-08	-9.89405e-10	-0.70645
161056718	chr6:161056718:A:G	5.53581e-26	-9.89405e-10	-0.747413	3.37792e-10	-9.89405e-10	-0.6547	1.70582e-08	-9.89405e-10	-0.730626
161056848	chr6:161056848:C:G	3.06367e-26	-9.89405e-10	-1.33904	1.82003e-10	-9.89405e-10	-1.27311	9.56225e-09	-9.89405e-10	-1.30943
161056928	chr6:161056928:G:A	3.28239e-26	-9.89405e-10	-1.27008	1.9425e-10	-9.89405e-10	-1.20799	9.96789e-09	-9.89405e-10	-1.26789
161057200	chr6:161057200:T:C	2.19213e-26	-1.67378	-9.24033e-10	1.25267e-10	-1.64668	-9.24033e-10	7.70189e-09	-1.52579	-9.24033e-10
161057406	chr6:161057406:A:G	3.8943e-26	-9.89405e-10	-1.09914	2.23383e-10	-9.89405e-10	-1.06824	1.18289e-08	-9.89405e-10	-1.09671
161057414	chr6:161057414:A:G	3.67973e-27	-2.30648	-1.15191	2.21806e-11	-2.34815	-1.02976	1.14115e-09	-2.28776	-1.14746
161057478	chr6:161057478:G:C	3.70463e-27	-2.08641	-1.36524	1.89485e-11	-2.35688	-1.17853	9.94696e-10	-2.30139	-1.27118
161057773	chr6:161057773:C:T	6.63923e-26	-9.89405e-10	-0.565655	3.68333e-10	-9.89405e-10	-0.568143	2.10474e-08	-9.89405e-10	-0.52048
161057901	chr6:161057901:T:G	3.44687e-26	-9.89405e-10	-1.22119	2.05314e-10	-9.89405e-10	-1.15259	1.06447e-08	-9.89405e-10	-1.20219
161058058	chr6:161058058:A:G	3.38915e-26	-9.89405e-10	-1.23807	2.01813e-10	-9.89405e-10	-1.16979	1.04727e-08	-9.89405e-10	-1.21849
161058063	chr6:161058063:G:A	3.34755e-26	-9.89405e-10	-1.25042	2.01462e-10	-9.89405e-10	-1.17153	1.05122e-08	-9.89405e-10	-1.21472
161058315	chr6:161058315:C:T	3.52055e-26	-9.89405e-10	-1.20003	2.1253e-10	-9.89405e-10	-1.11805	1.10742e-08	-9.89405e-10	-1.16264
161058803	chr6:161058803:A:G	3.9553e-26	-9.89405e-10	-1.0836	2.33903e-10	-9.89405e-10	-1.02222	1.21369e-08	-9.89405e-10	-1.071
161058969	chr6:161058969:A:G	4.21558e-27	-2.33429	-0.98816	2.24328e-11	-2.36056	-1.00605	1.22928e-09	-2.36038	-1.00045
161059088	chr6:161059088:T:G	3.26473e-26	-9.89405e-10	-1.27547	1.77141e-10	-9.89405e-10	-1.30018	9.99118e-09	-9.89405e-10	-1.26555
161059100	chr6:161059100:A:G	1.40922e-26	-2.31142	0.195811	1.08877e-10	-2.35996	0.573048	4.592e-09	-2.35612	0.313177
161059260	chr6:161059260:T:C	7.24944e-27	-2.23059	-0.549724	4.52467e-11	-2.19291	-0.472092	2.26931e-09	-2.17312	-0.574657
161059538	chr6:161059538:G:A	1.18499e-25	-9.89405e-10	0.0136716	6.19357e-10	-9.89405e-10	-0.0484484	3.57876e-08	-9.89405e-10	0.0103451
161059599	chr6:161059599:A:G	5.91086e-27	-2.16796	-0.816481	2.62034e-11	-2.33904	-0.872207	1.35748e-09	-2.35162	-0.910007
161060958	chr6:161060958:C:T	8.88656e-27	-2.29302	-0.283677	6.37078e-11	-2.36049	0.0376656	2.78562e-09	-2.35966	-0.183124
161060999	chr6:161060999:C:A	1.62206e-24	-9.89405e-10	2.63022	8.5883e-09	-9.89405e-10	2.58103	4.90865e-07	-9.89405e-10	2.62891
161061019	chr6:161061019:C:T	3.33055e-26	-9.89405e-10	-1.25551	2.00341e-10	-9.89405e-10	-1.17711	1.04617e-08	-9.89405e-10	-1.21953
161061091	chr6:161061091:G:A	3.69008e-26	-9.89405e-10	-1.153	1.98831e-10	-9.89405e-10	-1.18468	1.1087e-08	-9.89405e-10	-1.16148
161061436	chr6:161061436:A:G	2.63263e-26	-9.89405e-10	-1.49067	1.49061e-10	-9.89405e-10	-1.47277	8.10755e-09	-9.89405e-10	-1.47446
161061462	chr6:161061462:T:C	3.30142e-27	-2.05279	-1.51409	1.43978e-11	-2.29375	-1.5163	7.6862e-10	-2.31411	-1.5163
161062555	chr6:161062555:C:A	5.46617e-27	-2.20285	-0.859806	2.47512e-11	-2.34966	-0.918594	1.28747e-09	-2.35777	-0.956808
161062674	chr6:161062674:C:T	5.32963e-26	-9.89405e-10	-0.78537	3.24421e-10	-9.89405e-10	-0.695087	1.63842e-08	-9.89405e-10	-0.770939
161062917	chr6:161062917:C:CT	3.06661e-27	-2.34965	-1.29101	1.89694e-11	-2.35498	-1.17932	9.80032e-10	-2.30547	-1.28195
161062977	chr6:161062977:A:G	5.66184e-26	-9.89405e-10	-0.724901	3.45891e-10	-9.89405e-10	-0.631008	1.74208e-08	-9.89405e-10	-0.70959
161063021	chr6:161063021:A:G	3.39236e-26	-9.89405e-10	-1.23713	1.83835e-10	-9.89405e-10	-1.26309	1.03886e-08	-9.89405e-10	-1.22655
161063341	chr6:161063341:C:G	5.44517e-27	-2.13015	-0.936351	2.36601e-11	-2.33035	-0.982983	1.2338e-09	-2.33956	-1.01759
161063431	chr6:161063431:A:G	3.57971e-26	-9.89405e-10	-1.18337	2.14074e-10	-9.89405e-10	-1.11081	1.1068e-08	-9.89405e-10	-1.1632
161063479	chr6:161063479:G:A	8.4493e-26	-9.89405e-10	-0.324568	5.0193e-10	-9.89405e-10	-0.258669	2.58877e-08	-9.89405e-10	-0.313486
161063770	chr6:161063770:A:G	7.52156e-26	-9.89405e-10	-0.440878	4.42313e-10	-9.89405e-10	-0.385113	2.24931e-08	-9.89405e-10	-0.454048
161064476	chr6:161064476:C:A	4.93148e-27	-2.35294	-0.812653	2.67842e-11	-2.32119	-0.86813	1.42064e-09	-2.30865	-0.907494
161064564	chr6:161064564:G:A	3.99683e-26	-9.89405e-10	-1.07315	2.36395e-10	-9.89405e-10	-1.01163	1.224e-08	-9.89405e-10	-1.06254
161064848	chr6:161064848:A:G	7.27382e-27	-2.13511	-0.641849	4.44557e-11	-2.09696	-0.585675	2.27084e-09	-2.07954	-0.667567
161064911	chr6:161064911:G:T	2.1319e-26	-1.70164	-9.24033e-10	1.21439e-10	-1.67772	-9.24033e-10	7.46314e-09	-1.55728	-9.24033e-10
161065104	chr6:161065104:C:T	3.00677e-26	-9.89405e-10	-1.35778	1.7028e-10	-9.89405e-10	-1.33969	9.11668e-09	-9.89405e-10	-1.35715
161065130	chr6:161065130:G:A	3.19433e-26	-9.89405e-10	-1.29727	1.88392e-10	-9.89405e-10	-1.2386	9.69895e-09	-9.89405e-10	-1.29524
161065221	chr6:161065221:G:A	1.2453e-26	-2.23927	-9.24033e-10	7.29683e-11	-2.1871	-9.24033e-10	4.47661e-09	-2.06839	-9.24033e-10
161065665	chr6:161065665:A:G	9.29197e-27	-2.28266	-0.249421	6.58766e-11	-2.36033	0.070987	2.88858e-09	-2.36049	-0.145999
161065720	chr6:161065720:T:C	6.97666e-26	-9.89405e-10	-0.51608	4.23561e-10	-9.89405e-10	-0.428433	2.14193e-08	-9.89405e-10	-0.502961
161065870	chr6:161065870:G:A	2.98273e-26	-9.89405e-10	-1.36581	1.76528e-10	-9.89405e-10	-1.30365	9.30202e-09	-9.89405e-10	-1.33702
161065887	chr6:161065887:G:A	2.6858e-27	-2.26039	-1.51286	1.40929e-11	-2.31599	-1.51547	8.39566e-10	-2.22916	-1.51296
161065892	chr6:161065892:C:T	3.0361e-27	-2.2312	-1.41946	1.50507e-11	-2.29911	-1.46659	9.45565e-10	-2.20252	-1.42071
161065919	chr6:161065919:A:C	2.88378e-27	-2.2159	-1.48623	1.46324e-11	-2.28502	-1.50888	9.04541e-10	-2.18176	-1.48583
161065921	chr6:161065921:G:C	1.20443e-26	-2.27264	-9.24033e-10	6.32345e-11	-2.33028	-9.24033e-10	3.69361e-09	-2.26065	-9.24033e-10
161066121	chr6:161066121:T:C	6.11944e-26	-9.89405e-10	-0.647181	3.26712e-10	-9.89405e-10	-0.688051	1.8557e-08	-9.89405e-10	-0.646409
161066762	chr6:161066762:G:T	1.22108e-26	-1.93163	-0.327285	7.45776e-11	-2.06187	-0.103425	3.56631e-09	-2.02362	-0.272102
161066862	chr6:161066862:C:T	1.1235e-26	-2.3422	-9.24033e-10	6.37907e-11	-2.32152	-9.24033e-10	3.70414e-09	-2.2578	-9.24033e-10
161066863	chr6:161066863:G:A	3.48141e-26	-9.89405e-10	-1.21121	1.8834e-10	-9.89405e-10	-1.23888	1.06685e-08	-9.89405e-10	-1.19996
161067051	chr6:161067051:T:G	9.50535e-27	-2.28134	-0.228042	6.77146e-11	-2.36021	0.098385	2.96155e-09	-2.36056	-0.120983
161067528	chr6:161067528:G:A	5.939e-26	-9.89405e-10	-0.677111	3.50781e-10	-9.89405e-10	-0.61697	1.81945e-08	-9.89405e-10	-0.666136
161067594	chr6:161067594:AAATT:A	3.48595e-27	-2.28357	-1.22892	1.82835e-11	-2.34955	-1.22158	1.00131e-09	-2.35265	-1.21329
161067717	chr6:161067717:C:T	2.33372e-26	-1.61119	-9.24033e-10	1.33755e-10	-1.58112	-9.24033e-10	8.2657e-09	-1.45514	-9.24033e-10
161068300	chr6:161068300:A:T	2.69618e-27	-2.29096	-1.47844	1.39446e-11	-2.33715	-1.50489	8.34352e-10	-2.26878	-1.47958
161068456	chr6:161068456:G:A	3.72713e-27	-2.0323	-1.4133	1.75769e-11	-2.34264	-1.26791	9.66852e-10	-2.25927	-1.3417
161069188	chr6:161069188:C:T	1.41734e-26	-2.10987	-9.24033e-10	1.00685e-10	-1.86514	-9.24033e-10	5.77906e-09	-1.81301	-9.24033e-10
161069227	chr6:161069227:A:C	2.59611e-27	-2.35849	-1.44873	1.54594e-11	-2.32597	-1.41294	7.89959e-10	-2.36027	-1.44276
161069957	chr6:161069957:T:G	4.31799e-26	-9.89405e-10	-0.995861	2.25786e-10	-9.89405e-10	-1.05754	1.31544e-08	-9.89405e-10	-0.990495
161069987	chr6:161069987:G:A	2.9173e-26	-9.89405e-10	-1.38799	1.64838e-10	-9.89405e-10	-1.37216	8.81718e-09	-9.89405e-10	-1.39055
161070091	chr6:161070091:A:G	2.64645e-26	-9.89405e-10	-1.48543	1.49328e-10	-9.89405e-10	-1.47099	8.00159e-09	-9.89405e-10	-1.48761
161070182	chr6:161070182:G:A	5.03284e-26	-9.89405e-10	-0.842667	3.04391e-10	-9.89405e-10	-0.758818	1.55015e-08	-9.89405e-10	-0.826318
161070564	chr6:161070564:C:T	3.10284e-26	-9.89405e-10	-1.32633	1.77498e-10	-9.89405e-10	-1.29817	9.6447e-09	-9.89405e-10	-1.30085
161070874	chr6:161070874:A:T	4.54002e-26	-9.89405e-10	-0.945718	2.66456e-10	-9.89405e-10	-0.891921	1.44836e-08	-9.89405e-10	-0.894235
161071208	chr6:161071208:G:T	2.60857e-26	-9.89405e-10	-1.49985	1.47521e-10	-9.89405e-10	-1.48316	7.90279e-09	-9.89405e-10	-1.50004
161071485	chr6:161071485:T:C	2.63789e-26	-9.89405e-10	-1.48867	1.48607e-10	-9.89405e-10	-1.47583	8.02385e-09	-9.89405e-10	-1.48484
161071959	chr6:161071959:A:C	3.64069e-26	-9.89405e-10	-1.16648	2.11425e-10	-9.89405e-10	-1.12326	1.1031e-08	-9.89405e-10	-1.16655
161072323	chr6:161072323:C:T	4.22864e-26	-9.89405e-10	-1.01677	2.36008e-10	-9.89405e-10	-1.01326	1.32124e-08	-9.89405e-10	-0.986102
161072858	chr6:161072858:C:T	4.02521e-26	-9.89405e-10	-1.06607	2.44563e-10	-9.89405e-10	-0.977658	1.2689e-08	-9.89405e-10	-1.02652
161073056	chr6:161073056:A:G	2.84724e-26	-9.89405e-10	-1.4123	1.60667e-10	-9.89405e-10	-1.3978	8.73953e-09	-9.89405e-10	-1.3994
161073411	chr6:161073411:C:T	8.86532e-26	-9.89405e-10	-0.276504	5.26327e-10	-9.89405e-10	-0.211207	2.67108e-08	-9.89405e-10	-0.282187
161073734	chr6:161073734:A:T	3.43679e-26	-9.89405e-10	-1.22411	1.85035e-10	-9.89405e-10	-1.25658	1.02337e-08	-9.89405e-10	-1.24157
161073796	chr6:161073796:G:T	2.58887e-26	-9.89405e-10	-1.50743	1.45084e-10	-9.89405e-10	-1.49982	7.86218e-09	-9.89405e-10	-1.50519
161073811	chr6:161073811:CAG:C	2.29343e-26	-1.6286	-9.24033e-10	7.44907e-11	-2.16646	-9.24033e-10	4.16314e-09	-2.14099	-9.24033e-10
161074061	chr6:161074061:G:A	7.37433e-26	-9.89405e-10	-0.460645	4.09239e-10	-9.89405e-10	-0.46283	2.35023e-08	-9.89405e-10	-0.410158
161074137	chr6:161074137:G:A	3.96402e-27	-2.35929	-1.02469	2.57582e-11	-2.3016	-0.926783	1.37033e-09	-2.26612	-0.986081
161074352	chr6:161074352:T:C	3.64069e-26	-9.89405e-10	-1.16648	2.11425e-10	-9.89405e-10	-1.12326	1.1031e-08	-9.89405e-10	-1.16655
161075258	chr6:161075258:G:A	4.37894e-26	-9.89405e-10	-0.981845	2.34623e-10	-9.89405e-10	-1.01915	1.34735e-08	-9.89405e-10	-0.966532
161075703	chr6:161075703:C:T	1.62942e-24	-9.89405e-10	2.63474	8.63597e-09	-9.89405e-10	2.58656	4.9291e-07	-9.89405e-10	2.63307
161075753	chr6:161075753:G:A	4.33971e-27	-2.03255	-1.26088	2.19936e-11	-2.33317	-1.05321	1.21366e-09	-2.22061	-1.153
161075851	chr6:161075851:T:C	3.64069e-26	-9.89405e-10	-1.16648	2.11425e-10	-9.89405e-10	-1.12326	1.1031e-08	-9.89405e-10	-1.16655
161075871	chr6:161075871:G:A	8.63407e-27	-2.07631	-0.529213	3.59632e-11	-2.30133	-0.593307	1.81521e-09	-2.32616	-0.644896
161075879	chr6:161075879:A:C	1.25401e-25	-9.89405e-10	0.0702789	7.32067e-10	-9.89405e-10	0.118741	3.81049e-08	-9.89405e-10	0.0730882
161075931	chr6:161075931:G:A	5.57323e-27	-2.08123	-0.962031	2.36165e-11	-2.30302	-1.01217	1.20972e-09	-2.3274	-1.04946
161076150	chr6:161076150:A:G	1.12447e-26	-2.34134	-9.24033e-10	6.17079e-11	-2.35472	-9.24033e-10	3.35382e-09	-2.35716	-9.24033e-10
161076667	chr6:161076667:A:G	3.34048e-26	-1.25254	-9.24033e-10	1.8924e-10	-1.23411	-9.24033e-10	1.1595e-08	-1.11668	-9.24033e-10
161076861	chr6:161076861:G:A	2.99022e-27	-2.17084	-1.49505	1.4697e-11	-2.30012	-1.48937	8.29372e-10	-2.26518	-1.48916
161077027	chr6:161077027:G:T	3.64069e-26	-9.89405e-10	-1.16648	2.11425e-10	-9.89405e-10	-1.12326	1.1031e-08	-9.89405e-10	-1.16655
161077080	chr6:161077080:A:C	5.4355e-26	-9.89405e-10	-0.765699	3.63287e-10	-9.89405e-10	-0.581937	1.74948e-08	-9.89405e-10	-0.705354
161077295	chr6:161077295:G:A	1.13841e-26	-1.70169	-0.627335	3.52679e-11	-2.31827	-0.595882	1.64999e-09	-2.35116	-0.71532
161077440	chr6:161077440:G:C	1.19443e-26	-1.26434	-1.01665	4.56958e-11	-1.75312	-0.902004	2.23432e-09	-1.79262	-0.970702
161077876	chr6:161077876:T:A	1.12528e-26	-2.07485	-0.265767	4.66406e-11	-2.29421	-0.340454	2.34982e-09	-2.31966	-0.393254
161078138	chr6:161078138:G:T	3.47964e-26	-9.89405e-10	-1.21172	2.06654e-10	-9.89405e-10	-1.14608	1.07316e-08	-9.89405e-10	-1.19406
161078230	chr6:161078230:A:G	3.14637e-26	-9.89405e-10	-1.3124	1.87713e-10	-9.89405e-10	-1.24221	9.84493e-09	-9.89405e-10	-1.2803
161078403	chr6:161078403:A:T	4.44869e-26	-9.89405e-10	-0.966042	2.39283e-10	-9.89405e-10	-0.999483	1.37026e-08	-9.89405e-10	-0.949667
161078461	chr6:161078461:G:A	4.48267e-27	-2.07262	-1.1884	1.92009e-11	-2.34037	-1.1818	1.15021e-09	-2.26968	-1.15763
161078850	chr6:161078850:G:A	2.86219e-27	-2.34482	-1.36483	1.75629e-11	-2.34817	-1.26318	9.14705e-10	-2.29906	-1.35735
161078970	chr6:161078970:T:C	4.86636e-26	-9.89405e-10	-0.876304	2.92374e-10	-9.89405e-10	-0.799097	1.49007e-08	-9.89405e-10	-0.865845
161079299	chr6:161079299:C:T	3.87118e-26	-9.89405e-10	-1.10509	2.0863e-10	-9.89405e-10	-1.13657	1.1894e-08	-9.89405e-10	-1.09122
161079842	chr6:161079842:C:G	1.39671e-26	-2.12453	-9.24033e-10	6.13475e-11	-2.36058	-9.24033e-10	3.38007e-09	-2.34936	-9.24033e-10
161080008	chr6:161080008:C:T	1.67401e-26	-1.94343	-9.24033e-10	8.1355e-11	-2.07831	-9.24033e-10	4.42152e-09	-2.08077	-9.24033e-10
161080287	chr6:161080287:T:C	3.52707e-27	-2.15123	-1.34953	1.89903e-11	-2.35982	-1.17338	9.92143e-10	-2.31728	-1.25786
161080418	chr6:161080418:C:G	3.80871e-26	-9.89405e-10	-1.12136	2.21704e-10	-9.89405e-10	-1.07579	1.1541e-08	-9.89405e-10	-1.12135
161081062	chr6:161081062:C:T	4.03396e-27	-2.05793	-1.30856	2.24962e-11	-2.19573	-1.16806	1.31993e-09	-2.03492	-1.25475
161081413	chr6:161081413:C:T	1.10555e-26	-2.3583	-9.24033e-10	6.20234e-11	-2.34962	-9.24033e-10	3.34255e-09	-2.36052	-9.24033e-10
161081738	chr6:161081738:A:G	2.88951e-26	-9.89405e-10	-1.39756	1.67442e-10	-9.89405e-10	-1.35649	8.75703e-09	-9.89405e-10	-1.3974
161081990	chr6:161081990:T:C	5.70167e-26	-9.89405e-10	-0.717893	3.34913e-10	-9.89405e-10	-0.663261	1.78361e-08	-9.89405e-10	-0.686033
161082052	chr6:161082052:G:A	6.76257e-26	-9.89405e-10	-0.547248	3.75324e-10	-9.89405e-10	-0.549341	2.14406e-08	-9.89405e-10	-0.501968
161082438	chr6:161082438:CT:C	6.06689e-27	-2.28423	-0.674158	4.06168e-11	-2.3304	-0.442547	2.0024e-09	-2.36057	-0.512341
161083307	chr6:161083307:G:A	3.00962e-26	-9.89405e-10	-1.35684	1.71697e-10	-9.89405e-10	-1.3314	9.33054e-09	-9.89405e-10	-1.33396
161083665	chr6:161083665:A:G	2.93357e-26	-1.38243	-9.24033e-10	1.68077e-10	-1.35271	-9.24033e-10	1.05592e-08	-1.21026	-9.24033e-10
161084035	chr6:161084035:A:C	1.84786e-26	-1.84462	-9.24033e-10	1.31874e-10	-1.59529	-9.24033e-10	6.24628e-09	-1.73527	-9.24033e-10
161084171	chr6:161084171:A:G	3.55696e-27	-2.23169	-1.26064	2.09406e-11	-2.25056	-1.18488	1.05593e-09	-2.26846	-1.24437
161084427	chr6:161084427:T:C	1.82509e-25	-9.89405e-10	0.445564	1.10837e-09	-9.89405e-10	0.533517	5.56267e-08	-9.89405e-10	0.451408
161085667	chr6:161085667:T:C	3.29232e-26	-9.89405e-10	-1.26706	1.89914e-10	-9.89405e-10	-1.23056	9.97631e-09	-9.89405e-10	-1.26704
161085807	chr6:161085807:C:T	1.18284e-26	-2.29074	-9.24033e-10	7.39122e-11	-2.17425	-9.24033e-10	4.24955e-09	-2.12044	-9.24033e-10
161085907	chr6:161085907:G:T	2.50972e-27	-2.34147	-1.4996	1.50677e-11	-2.27367	-1.4909	7.72377e-10	-2.34337	-1.48217
161085938	chr6:161085938:T:C	3.23933e-26	-9.89405e-10	-1.28329	1.75731e-10	-9.89405e-10	-1.30817	9.91465e-09	-9.89405e-10	-1.27324
161087217	chr6:161087217:C:A	3.1754e-26	-9.89405e-10	-1.30322	1.7432e-10	-9.89405e-10	-1.31624	9.75763e-09	-9.89405e-10	-1.28921
161087406	chr6:161087406:G:A	8.25769e-27	-2.35967	-0.290417	5.73738e-11	-2.33315	-0.0943887	2.52524e-09	-2.36043	-0.28049
161087848	chr6:161087848:A:C	1.30618e-26	-2.19154	-9.24033e-10	7.58256e-11	-2.14869	-9.24033e-10	4.18088e-09	-2.13673	-9.24033e-10
161087971	chr6:161087971:T:A	2.83437e-27	-2.31557	-1.40384	1.86735e-11	-2.29787	-1.25216	8.93368e-10	-2.35561	-1.3244
161088445	chr6:161088445:C:T	3.92132e-26	-9.89405e-10	-1.09222	2.10496e-10	-9.89405e-10	-1.12766	1.17613e-08	-9.89405e-10	-1.10244
161088511	chr6:161088511:T:C	4.81053e-27	-1.96958	-1.22084	1.96026e-11	-2.30475	-1.19672	1.11554e-09	-2.21101	-1.24691
161088566	chr6:161088566:G:A	4.41762e-26	-9.89405e-10	-0.973051	2.55935e-10	-9.89405e-10	-0.932206	1.34315e-08	-9.89405e-10	-0.969649
161088815	chr6:161088815:T:A	3.1027e-26	-9.89405e-10	-1.32638	1.84017e-10	-9.89405e-10	-1.2621	9.66584e-09	-9.89405e-10	-1.29866
161089814	chr6:161089814:A:G	6.37979e-27	-2.12585	-0.782253	2.77656e-11	-2.32798	-0.825355	1.43827e-09	-2.33872	-0.865092
161089942	chr6:161089942:A:G	4.22354e-27	-2.12176	-1.1988	1.86136e-11	-2.32747	-1.22577	9.78226e-10	-2.33741	-1.25186
161090183	chr6:161090183:A:G	3.92132e-26	-9.89405e-10	-1.09222	2.10496e-10	-9.89405e-10	-1.12766	1.17613e-08	-9.89405e-10	-1.10244
161090393	chr6:161090393:C:T	1.24022e-26	-2.2527	0.00933587	6.96008e-11	-2.31378	0.0794254	4.51107e-09	-2.102	0.0412784
161090526	chr6:161090526:T:G	1.32218e-26	-2.17937	-9.24033e-10	6.21755e-11	-2.34717	-9.24033e-10	3.3598e-09	-2.35537	-9.24033e-10
161091003	chr6:161091003:G:A	3.35592e-26	-1.24792	-9.24033e-10	1.91814e-10	-1.2206	-9.24033e-10	1.21279e-08	-1.07175	-9.24033e-10
161091360	chr6:161091360:C:G	3.28899e-26	-9.89405e-10	-1.26807	1.96088e-10	-9.89405e-10	-1.19857	1.02682e-08	-9.89405e-10	-1.2382
161092640	chr6:161092640:A:ATTTGCTG	6.85436e-26	-9.89405e-10	-0.533766	4.34318e-10	-9.89405e-10	-0.403354	2.11566e-08	-9.89405e-10	-0.515303
161093141	chr6:161093141:G:A	3.60143e-27	-2.12136	-1.35855	1.66104e-11	-2.32025	-1.34685	8.49329e-10	-2.33879	-1.39178
161094006	chr6:161094006:A:G	8.38951e-27	-2.31722	-0.317037	5.44343e-11	-2.29077	-0.189362	2.71954e-09	-2.27633	-0.290463
161094351	chr6:161094351:A:C	2.02874e-26	-1.31307	-0.438159	1.09237e-10	-1.36341	-0.420202	6.66032e-09	-1.22846	-0.442626
161094478	chr6:161094478:A:G	5.29825e-26	-9.89405e-10	-0.791275	3.19938e-10	-9.89405e-10	-0.709004	1.62477e-08	-9.89405e-10	-0.779303
161095043	chr6:161095043:A:G	4.21702e-26	-9.89405e-10	-1.01952	2.4642e-10	-9.89405e-10	-0.970093	1.29371e-08	-9.89405e-10	-1.00715
161095271	chr6:161095271:G:A	5.53419e-26	-9.89405e-10	-0.747706	3.31281e-10	-9.89405e-10	-0.674163	1.70805e-08	-9.89405e-10	-0.729319
161095683	chr6:161095683:G:A	5.72091e-26	-9.89405e-10	-0.714523	3.23123e-10	-9.89405e-10	-0.699096	1.72724e-08	-9.89405e-10	-0.718146
161095799	chr6:161095799:T:G	4.54723e-27	-2.21046	-1.03626	3.30556e-11	-2.30096	-0.67798	1.48086e-09	-2.35952	-0.815115
161096087	chr6:161096087:A:G	5.8092e-26	-9.89405e-10	-0.699208	3.52835e-10	-9.89405e-10	-0.611129	1.78725e-08	-9.89405e-10	-0.683989
161096258	chr6:161096258:AT:A	3.28459e-26	-9.89405e-10	-1.26941	1.95434e-10	-9.89405e-10	-1.20191	1.02638e-08	-9.89405e-10	-1.23863
161096362	chr6:161096362:T:G	5.99931e-26	-9.89405e-10	-0.667006	3.38489e-10	-9.89405e-10	-0.652638	1.8111e-08	-9.89405e-10	-0.670735
161096816	chr6:161096816:AT:A	3.29713e-26	-9.89405e-10	-1.2656	1.96513e-10	-9.89405e-10	-1.1964	1.02926e-08	-9.89405e-10	-1.23583
161096928	chr6:161096928:T:C	5.43832e-26	-9.89405e-10	-0.765181	3.41028e-10	-9.89405e-10	-0.645165	1.68188e-08	-9.89405e-10	-0.744756
161096932	chr6:161096932:T:C	8.6584e-27	-2.23089	-0.371821	4.83325e-11	-2.36025	-0.238772	2.29419e-09	-2.33213	-0.404742
161097349	chr6:161097349:A:G	8.81417e-27	-2.2052	-0.379673	4.80334e-11	-2.35805	-0.24718	2.30151e-09	-2.31976	-0.413931
161097482	chr6:161097482:A:G	2.49394e-27	-2.35446	-1.49292	1.58518e-11	-2.23086	-1.48299	7.95164e-10	-2.32275	-1.47371
161097853	chr6:161097853:C:T	1.2141e-26	-2.26465	-9.24033e-10	6.49516e-11	-2.30349	-9.24033e-10	3.52736e-09	-2.30671	-9.24033e-10
161098154	chr6:161098154:A:G	3.93409e-26	-9.89405e-10	-1.08897	2.11151e-10	-9.89405e-10	-1.12456	1.17992e-08	-9.89405e-10	-1.09922
161098216	chr6:161098216:A:G	3.3088e-26	-1.26207	-9.24033e-10	1.89317e-10	-1.23371	-9.24033e-10	1.19839e-08	-1.08369	-9.24033e-10
161098543	chr6:161098543:G:A	5.64263e-26	-9.89405e-10	-0.728301	3.4236e-10	-9.89405e-10	-0.641268	1.73623e-08	-9.89405e-10	-0.712955
161098768	chr6:161098768:A:G	1.14119e-26	-1.92952	-0.397059	7.93057e-11	-1.90144	-0.202379	3.97975e-09	-1.85724	-0.3288
161099116	chr6:161099116:A:G	1.04133e-26	-2.05436	-0.363797	7.1563e-11	-2.0728	-0.133749	3.52993e-09	-2.01607	-0.289911
161099194	chr6:161099194:A:G	2.99469e-27	-2.26782	-1.39657	1.8184e-11	-2.33471	-1.24188	8.96901e-10	-2.36013	-1.31593
161099711	chr6:161099711:T:C	6.27553e-27	-1.96781	-0.95677	3.91852e-11	-2.00917	-0.799658	2.03332e-09	-1.93662	-0.920964
161099805	chr6:161099805:G:A	1.20599e-26	-2.27135	-9.24033e-10	6.35975e-11	-2.32456	-9.24033e-10	3.36727e-09	-2.35315	-9.24033e-10
161100007	chr6:161100007:A:G	4.71235e-27	-2.19958	-1.01147	3.42906e-11	-2.2922	-0.650058	1.51615e-09	-2.36054	-0.79054
161100096	chr6:161100096:G:A	3.29741e-26	-9.89405e-10	-1.26551	1.90668e-10	-9.89405e-10	-1.2266	1.00288e-08	-9.89405e-10	-1.2618
161100208	chr6:161100208:G:A	3.92132e-26	-9.89405e-10	-1.09222	2.10496e-10	-9.89405e-10	-1.12766	1.17613e-08	-9.89405e-10	-1.10244
161100648	chr6:161100648:A:G	7.39843e-27	-2.20608	-0.553885	4.76656e-11	-2.15821	-0.454715	2.47998e-09	-2.12609	-0.532914
161100741	chr6:161100741:G:A	3.17239e-26	-9.89405e-10	-1.30416	1.74109e-10	-9.89405e-10	-1.31745	9.75933e-09	-9.89405e-10	-1.28903
161100747	chr6:161100747:AT:A	3.45841e-26	-9.89405e-10	-1.21784	2.05587e-10	-9.89405e-10	-1.15126	1.0667e-08	-9.89405e-10	-1.2001
161100832	chr6:161100832:A:G	3.33915e-26	-1.25293	-9.24033e-10	1.9086e-10	-1.22559	-9.24033e-10	1.20984e-08	-1.07418	-9.24033e-10
161101333	chr6:161101333:G:A	2.47831e-27	-2.34653	-1.50712	1.51261e-11	-2.2601	-1.50061	7.68165e-10	-2.33729	-1.49371
161101364	chr6:161101364:G:C	6.35955e-27	-2.26273	-0.648548	3.84637e-11	-2.36044	-0.466975	1.73731e-09	-2.33748	-0.677442
161101376	chr6:161101376:TTAAATG:T	3.6368e-26	-9.89405e-10	-1.16755	1.95888e-10	-9.89405e-10	-1.19959	1.0921e-08	-9.89405e-10	-1.17657
161101446	chr6:161101446:A:G	1.75339e-26	-1.07605	-0.82105	1.05779e-10	-1.09872	-0.717061	6.10858e-09	-0.979351	-0.77821
161102067	chr6:161102067:A:G	3.41862e-26	-9.89405e-10	-1.22941	2.05669e-10	-9.89405e-10	-1.15086	1.07112e-08	-9.89405e-10	-1.19597
161102450	chr6:161102450:A:G	1.83525e-25	-9.89405e-10	0.451113	1.114e-09	-9.89405e-10	0.538582	5.59504e-08	-9.89405e-10	0.45721
161103328	chr6:161103328:G:A	4.08436e-26	-9.89405e-10	-1.05149	2.26107e-10	-9.89405e-10	-1.05612	1.2749e-08	-9.89405e-10	-1.0218
161103512	chr6:161103512:G:A	1.19473e-26	-2.28073	-9.24033e-10	6.96955e-11	-2.23299	-9.24033e-10	4.27442e-09	-2.11461	-9.24033e-10
161103678	chr6:161103678:G:A	3.30723e-26	-9.89405e-10	-1.26254	1.81516e-10	-9.89405e-10	-1.27578	9.76889e-09	-9.89405e-10	-1.28805
161103771	chr6:161103771:G:C	1.0122e-25	-9.89405e-10	-0.143936	6.02673e-10	-9.89405e-10	-0.0757555	3.06125e-08	-9.89405e-10	-0.145845
161103817	chr6:161103817:A:G	3.35667e-26	-1.2477	-9.24033e-10	1.92702e-10	-1.21599	-9.24033e-10	1.218e-08	-1.06746	-9.24033e-10
161104057	chr6:161104057:A:T	2.98716e-26	-9.89405e-10	-1.36433	1.73678e-10	-9.89405e-10	-1.31993	9.02812e-09	-9.89405e-10	-1.36691
161104199	chr6:161104199:G:GA	4.43364e-26	-0.969429	-9.24033e-10	1.87155e-10	-1.24519	-9.24033e-10	1.05405e-08	-1.21203	-9.24033e-10
161104213	chr6:161104213:A:G	3.04523e-27	-2.27899	-1.36867	1.9077e-11	-2.32842	-1.20023	9.29055e-10	-2.36058	-1.28027
161104299	chr6:161104299:G:A	5.21556e-27	-2.16873	-0.940856	3.16011e-11	-2.20664	-0.817302	1.56512e-09	-2.22309	-0.896209
161104630	chr6:161104630:A:G	3.11932e-27	-2.25887	-1.36475	1.89711e-11	-2.33955	-1.19466	9.34943e-10	-2.35921	-1.27531
161105146	chr6:161105146:A:G	3.22928e-26	-9.89405e-10	-1.28639	1.77344e-10	-9.89405e-10	-1.29904	9.54335e-09	-9.89405e-10	-1.31141
161105403	chr6:161105403:T:C	2.05427e-25	-9.89405e-10	0.563856	1.25078e-09	-9.89405e-10	0.654394	6.26239e-08	-9.89405e-10	0.569891
161105409	chr6:161105409:A:G	1.22487e-26	-2.25582	-9.24033e-10	6.29871e-11	-2.3342	-9.24033e-10	3.41415e-09	-2.33933	-9.24033e-10
161105424	chr6:161105424:A:T	3.55361e-26	-9.89405e-10	-1.19069	2.11848e-10	-9.89405e-10	-1.12126	1.0968e-08	-9.89405e-10	-1.17227
161105454	chr6:161105454:T:C	2.97545e-26	-9.89405e-10	-1.36826	1.62856e-10	-9.89405e-10	-1.38426	8.99275e-09	-9.89405e-10	-1.37084
161105475	chr6:161105475:G:A	3.46033e-26	-1.21729	-9.24033e-10	1.97867e-10	-1.18953	-9.24033e-10	1.25587e-08	-1.03684	-9.24033e-10
161105477	chr6:161105477:G:A	9.08183e-25	-9.89405e-10	2.05021	4.68902e-09	-9.89405e-10	1.97585	2.64611e-07	-9.89405e-10	2.011
161106362	chr6:161106362:A:G	3.51811e-26	-9.89405e-10	-1.20073	2.11588e-10	-9.89405e-10	-1.12249	1.10236e-08	-9.89405e-10	-1.16722
161106956	chr6:161106956:C:G	4.1847e-27	-2.27978	-1.05002	2.68081e-11	-2.33189	-0.856541	1.33625e-09	-2.36053	-0.916863
161107073	chr6:161107073:CACACACGCAGAA:C	5.11174e-26	-9.89405e-10	-0.827111	2.71639e-10	-9.89405e-10	-0.872656	1.51718e-08	-9.89405e-10	-0.847815
161107499	chr6:161107499:A:G	3.62182e-26	-9.89405e-10	-1.17167	2.10173e-10	-9.89405e-10	-1.1292	1.09746e-08	-9.89405e-10	-1.17167
161107537	chr6:161107537:G:A	5.79114e-26	-9.89405e-10	-0.702321	3.51366e-10	-9.89405e-10	-0.615303	1.77514e-08	-9.89405e-10	-0.69079
161107545	chr6:161107545:T:G	8.95985e-26	1.25028	-1.51617	1.65742e-11	-2.25669	-1.41259	8.73565e-10	-2.2634	-1.43902
161107547	chr6:161107547:T:C	1.32943e-26	-2.1739	-9.24033e-10	6.93989e-11	-2.23726	-9.24033e-10	3.6482e-09	-2.27302	-9.24033e-10
161107804	chr6:161107804:G:A	4.23789e-26	-9.89405e-10	-1.01459	2.48078e-10	-9.89405e-10	-0.963386	1.28783e-08	-9.89405e-10	-1.01171
161107912	chr6:161107912:T:C	3.70923e-26	-9.89405e-10	-1.14783	1.97854e-10	-9.89405e-10	-1.1896	1.08821e-08	-9.89405e-10	-1.18014
161108154	chr6:161108154:G:A	6.2634e-26	-9.89405e-10	-0.623928	3.69098e-10	-9.89405e-10	-0.566069	1.92076e-08	-9.89405e-10	-0.611951
161108285	chr6:161108285:A:G	2.61288e-27	-2.28508	-1.5157	1.60171e-11	-2.18796	-1.51551	9.06186e-10	-2.14946	-1.5163
161108503	chr6:161108503:G:A	2.59087e-26	-9.89405e-10	-1.50666	1.45307e-10	-9.89405e-10	-1.49828	7.85836e-09	-9.89405e-10	-1.50568
161108512	chr6:161108512:T:TC	3.58702e-26	-9.89405e-10	-1.18133	2.05775e-10	-9.89405e-10	-1.15035	1.08981e-08	-9.89405e-10	-1.17867
161109101	chr6:161109101:A:G	1.07936e-25	-9.89405e-10	-0.0796992	6.52508e-10	-9.89405e-10	0.00369294	3.26644e-08	-9.89405e-10	-0.0809685
161109272	chr6:161109272:T:C	5.48853e-27	-1.57667	-1.48191	2.99055e-11	-1.60138	-1.47771	1.80276e-09	-1.493	-1.48494
161109481	chr6:161109481:T:G	6.8748e-26	-9.89405e-10	-0.530788	3.81438e-10	-9.89405e-10	-0.533181	2.18222e-08	-9.89405e-10	-0.484329
161110532	chr6:161110532:G:C	5.40251e-26	-9.89405e-10	-0.771788	2.89489e-10	-9.89405e-10	-0.809012	1.68367e-08	-9.89405e-10	-0.743695
161111316	chr6:161111316:A:G	3.51554e-26	-9.89405e-10	-1.20146	2.09431e-10	-9.89405e-10	-1.13274	1.0838e-08	-9.89405e-10	-1.1842
161111615	chr6:161111615:G:A	3.38076e-26	-9.89405e-10	-1.24055	1.83519e-10	-9.89405e-10	-1.26481	1.04672e-08	-9.89405e-10	-1.21901
161111823	chr6:161111823:CT:C	3.20576e-27	-2.21023	-1.38606	1.55712e-11	-2.35928	-1.37243	8.80187e-10	-2.34407	-1.35081
161112182	chr6:161112182:CTT:C	3.44167e-26	-9.89405e-10	-1.22269	2.05351e-10	-9.89405e-10	-1.15241	1.06237e-08	-9.89405e-10	-1.20416
161112267	chr6:161112267:T:C	3.99446e-26	-9.89405e-10	-1.07374	2.32768e-10	-9.89405e-10	-1.02709	1.22309e-08	-9.89405e-10	-1.06329
161112295	chr6:161112295:C:T	8.91606e-27	-2.09575	-0.477635	4.37053e-11	-2.33124	-0.36842	2.21202e-09	-2.2538	-0.51955
161112442	chr6:161112442:A:G	6.51643e-26	-9.89405e-10	-0.584324	3.86294e-10	-9.89405e-10	-0.520532	2.002e-08	-9.89405e-10	-0.570526
161112851	chr6:161112851:ATTAT:A	3.23831e-26	-1.2836	-9.24033e-10	1.8561e-10	-1.25349	-9.24033e-10	1.1707e-08	-1.10707	-9.24033e-10
161113297	chr6:161113297:T:C	6.38127e-26	-9.89405e-10	-0.605284	3.74861e-10	-9.89405e-10	-0.550574	1.90873e-08	-9.89405e-10	-0.618231
161113515	chr6:161113515:A:G	3.40229e-26	-9.89405e-10	-1.2342	2.02676e-10	-9.89405e-10	-1.16552	1.0493e-08	-9.89405e-10	-1.21655
161113583	chr6:161113583:C:T	3.36263e-26	-2.16585	0.919927	1.95278e-10	-2.34942	1.14672	8.43432e-09	-2.2948	0.859858
161114055	chr6:161114055:G:A	3.80971e-27	-2.35761	-1.06607	2.21782e-11	-2.36	-1.01802	1.1658e-09	-2.36014	-1.05371
161114119	chr6:161114119:C:G	3.83847e-26	-9.89405e-10	-1.11358	2.23233e-10	-9.89405e-10	-1.06891	1.17514e-08	-9.89405e-10	-1.10328
161114159	chr6:161114159:C:T	3.85602e-26	-9.89405e-10	-1.10901	2.24249e-10	-9.89405e-10	-1.06437	1.18024e-08	-9.89405e-10	-1.09895
161114288	chr6:161114288:G:A	4.8453e-26	-9.89405e-10	-0.880641	2.823e-10	-9.89405e-10	-0.834161	1.53027e-08	-9.89405e-10	-0.839223
161114299	chr6:161114299:A:G	3.86366e-26	-9.89405e-10	-1.10704	2.24729e-10	-9.89405e-10	-1.06223	1.18259e-08	-9.89405e-10	-1.09696
161115014	chr6:161115014:T:C	3.24624e-26	-9.89405e-10	-1.28115	1.79423e-10	-9.89405e-10	-1.28739	9.7389e-09	-9.89405e-10	-1.29113
161115509	chr6:161115509:G:A	5.44266e-26	-9.89405e-10	-0.764383	2.89907e-10	-9.89405e-10	-0.80757	1.68566e-08	-9.89405e-10	-0.74251
161115658	chr6:161115658:A:T	4.71683e-26	-9.89405e-10	-0.907513	2.77714e-10	-9.89405e-10	-0.850539	1.43307e-08	-9.89405e-10	-0.904849
161115898	chr6:161115898:G:C	3.66105e-26	-9.89405e-10	-1.1609	2.18949e-10	-9.89405e-10	-1.08829	1.12999e-08	-9.89405e-10	-1.14246
161116715	chr6:161116715:G:A	4.51348e-26	-9.89405e-10	-0.951583	2.41422e-10	-9.89405e-10	-0.990584	1.38752e-08	-9.89405e-10	-0.937151
161117218	chr6:161117218:G:A	5.45838e-26	-1.59798	0.836483	1.82673e-10	-2.08378	0.814353	7.46665e-09	-2.18493	0.628122
161117548	chr6:161117548:A:G	4.59575e-26	-9.89405e-10	-0.933519	2.79498e-10	-9.89405e-10	-0.844135	1.41823e-08	-9.89405e-10	-0.91526
161117710	chr6:161117710:T:A	3.00145e-27	-2.2909	-1.37124	1.91508e-11	-2.32184	-1.20295	9.27391e-10	-2.36035	-1.28229
161118163	chr6:161118163:G:T	3.69833e-26	-9.89405e-10	-1.15077	1.98754e-10	-9.89405e-10	-1.18506	1.10628e-08	-9.89405e-10	-1.16367
161118168	chr6:161118168:A:C	3.69833e-26	-9.89405e-10	-1.15077	1.98754e-10	-9.89405e-10	-1.18506	1.10628e-08	-9.89405e-10	-1.16367
161118343	chr6:161118343:G:A	3.14846e-26	-1.31174	-9.24033e-10	1.80549e-10	-1.28113	-9.24033e-10	1.13491e-08	-1.13811	-9.24033e-10
161118387	chr6:161118387:TC:T	3.69833e-26	-9.89405e-10	-1.15077	1.98754e-10	-9.89405e-10	-1.18506	1.10628e-08	-9.89405e-10	-1.16367
161118488	chr6:161118488:G:A	3.25292e-26	-1.2791	-9.24033e-10	1.86392e-10	-1.24928	-9.24033e-10	1.17509e-08	-1.10332	-9.24033e-10
161118640	chr6:161118640:C:T	3.60762e-26	-9.89405e-10	-1.1756	2.14415e-10	-9.89405e-10	-1.10922	1.11035e-08	-9.89405e-10	-1.16
161119291	chr6:161119291:T:C	6.27834e-26	-9.89405e-10	-0.621545	3.68519e-10	-9.89405e-10	-0.567639	1.87776e-08	-9.89405e-10	-0.63459
161119433	chr6:161119433:C:T	5.54405e-26	-9.89405e-10	-0.745926	3.26672e-10	-9.89405e-10	-0.688172	1.69448e-08	-9.89405e-10	-0.737295
161119685	chr6:161119685:A:G	1.9851e-25	-9.89405e-10	0.529602	1.17439e-09	-9.89405e-10	0.591371	6.00765e-08	-9.89405e-10	0.528363
161120041	chr6:161120041:G:A	4.15035e-26	-9.89405e-10	-1.03546	2.35319e-10	-9.89405e-10	-1.01619	1.22687e-08	-9.89405e-10	-1.0602
161120614	chr6:161120614:A:G	3.47022e-26	-9.89405e-10	-1.21443	1.87084e-10	-9.89405e-10	-1.24557	1.03941e-08	-9.89405e-10	-1.22602
161120877	chr6:161120877:A:G	6.96343e-27	-2.26374	-0.556827	4.1527e-11	-2.36054	-0.390242	1.90146e-09	-2.33809	-0.586545
161121160	chr6:161121160:A:G	2.97319e-27	-2.32346	-1.34814	1.74384e-11	-2.29533	-1.32313	9.22731e-10	-2.29263	-1.35504
161121166	chr6:161121166:T:C	3.39908e-27	-2.11574	-1.42199	1.44949e-11	-2.35857	-1.44477	8.30317e-10	-2.31344	-1.43977
161121221	chr6:161121221:C:T	3.74829e-27	-2.35506	-1.08488	2.17428e-11	-2.33897	-1.05887	1.13269e-09	-2.3392	-1.10345
161121262	chr6:161121262:G:A	2.83067e-26	-9.89405e-10	-1.41814	1.55329e-10	-9.89405e-10	-1.43159	8.6005e-09	-9.89405e-10	-1.41543
161121264	chr6:161121264:T:C	1.56632e-26	-2.00992	-9.24033e-10	7.86031e-11	-2.11272	-9.24033e-10	4.53568e-09	-2.05528	-9.24033e-10
161121363	chr6:161121363:A:G	2.94116e-27	-2.32279	-1.35964	1.72389e-11	-2.29446	-1.33551	9.13219e-10	-2.29161	-1.36642
161121643	chr6:161121643:G:T	3.0504e-27	-2.13081	-1.51515	1.46823e-11	-2.27696	-1.51353	7.99516e-10	-2.2792	-1.51181
161121709	chr6:161121709:C:A	2.9288e-27	-2.33961	-1.34703	1.70779e-11	-2.31727	-1.32208	9.03639e-10	-2.31452	-1.35406
161122040	chr6:161122040:A:G	3.88981e-26	-9.89405e-10	-1.10029	2.26316e-10	-9.89405e-10	-1.0552	1.1907e-08	-9.89405e-10	-1.09013
161122222	chr6:161122222:T:C	3.41861e-26	-9.89405e-10	-1.22942	1.89313e-10	-9.89405e-10	-1.23373	1.05744e-08	-9.89405e-10	-1.20882
161122343	chr6:161122343:T:C	3.80345e-26	-9.89405e-10	-1.12274	2.21525e-10	-9.89405e-10	-1.07659	1.15235e-08	-9.89405e-10	-1.12287
161122573	chr6:161122573:A:G	3.38544e-26	-9.89405e-10	-1.23917	1.87535e-10	-9.89405e-10	-1.24317	1.0501e-08	-9.89405e-10	-1.21579
161122810	chr6:161122810:A:G	2.76768e-26	-9.89405e-10	-1.44064	1.58763e-10	-9.89405e-10	-1.40972	8.46924e-09	-9.89405e-10	-1.43081
161122897	chr6:161122897:G:A	5.17357e-26	-9.89405e-10	-0.815088	3.04074e-10	-9.89405e-10	-0.759861	1.58046e-08	-9.89405e-10	-0.806956
161122927	chr6:161122927:T:G	2.55547e-27	-2.32357	-1.49943	1.47558e-11	-2.29476	-1.49073	7.96369e-10	-2.29385	-1.5011
161123003	chr6:161123003:G:A	2.7971e-24	3.1751	-9.24033e-10	1.43835e-10	-1.50846	-9.24033e-10	8.40251e-09	-1.43873	-9.24033e-10
161123186	chr6:161123186:G:C	2.96197e-24	-9.89405e-10	3.23237	1.5267e-08	-9.89405e-10	3.15632	8.5487e-07	-9.89405e-10	3.18369
161123397	chr6:161123397:T:C	2.57166e-27	-2.31688	-1.4998	1.48831e-11	-2.28571	-1.4912	8.03963e-10	-2.28402	-1.50144
161123409	chr6:161123409:T:C	2.98183e-27	-2.32729	-1.34141	1.74726e-11	-2.30054	-1.31595	9.23464e-10	-2.29829	-1.34859
161123972	chr6:161123972:A:G	2.57732e-27	-2.31766	-1.49683	1.49225e-11	-2.28671	-1.48755	8.05416e-10	-2.28505	-1.49861
161124071	chr6:161124071:A:G	3.34493e-26	-9.89405e-10	-1.25121	1.81644e-10	-9.89405e-10	-1.27508	1.03503e-08	-9.89405e-10	-1.23024
161124325	chr6:161124325:T:G	2.93307e-27	-2.32484	-1.36035	1.71774e-11	-2.29729	-1.33625	9.09526e-10	-2.29497	-1.36711
161124965	chr6:161124965:T:A	2.89169e-27	-2.33304	-1.36635	1.68751e-11	-2.30836	-1.34294	8.94076e-10	-2.30625	-1.37297
161125075	chr6:161125075:A:G	2.92632e-27	-2.32683	-1.36066	1.71267e-11	-2.29992	-1.33657	9.06793e-10	-2.29767	-1.36743
161125472	chr6:161125472:T:C	3.91808e-27	-2.35605	-1.03958	2.27146e-11	-2.34112	-1.013	1.18141e-09	-2.34158	-1.05897
161125574	chr6:161125574:T:G	3.33341e-26	-9.89405e-10	-1.25465	1.84636e-10	-9.89405e-10	-1.25874	1.03021e-08	-9.89405e-10	-1.2349
161125600	chr6:161125600:T:C	3.08639e-26	-1.33165	-9.24033e-10	1.77699e-10	-1.29704	-9.24033e-10	1.11778e-08	-1.15333	-9.24033e-10
161125739	chr6:161125739:G:C	2.93807e-27	-2.32349	-1.36	1.72169e-11	-2.29536	-1.33588	9.1202e-10	-2.29258	-1.36677
161126276	chr6:161126276:C:T	7.26051e-26	-9.89405e-10	-0.4762	4.66353e-10	-9.89405e-10	-0.332188	2.24143e-08	-9.89405e-10	-0.457555
161126462	chr6:161126462:A:G	2.57797e-27	-2.31767	-1.49657	1.49273e-11	-2.28672	-1.48722	8.05607e-10	-2.28505	-1.49837
161126513	chr6:161126513:T:G	2.57526e-27	-2.3176	-1.49768	1.49087e-11	-2.28661	-1.48858	8.04848e-10	-2.28493	-1.49943
161126548	chr6:161126548:C:T	6.1129e-26	-9.89405e-10	-0.648249	3.4476e-10	-9.89405e-10	-0.634282	1.84157e-08	-9.89405e-10	-0.65405
161126871	chr6:161126871:G:A	5.34431e-26	-9.89405e-10	-0.782618	3.2031e-10	-9.89405e-10	-0.707841	1.62576e-08	-9.89405e-10	-0.778694
161127173	chr6:161127173:G:A	5.80859e-26	-9.89405e-10	-0.699313	3.52748e-10	-9.89405e-10	-0.611377	1.78546e-08	-9.89405e-10	-0.684993
161127180	chr6:161127180:A:G	5.31026e-26	-9.89405e-10	-0.789009	3.22358e-10	-9.89405e-10	-0.701467	1.6453e-08	-9.89405e-10	-0.766749
161127280	chr6:161127280:A:G	3.71939e-27	-2.35611	-1.09157	2.1529e-11	-2.3412	-1.06653	1.12276e-09	-2.34166	-1.1098
161127346	chr6:161127346:TC:T	2.88024e-27	-2.32662	-1.37674	1.68367e-11	-2.29963	-1.35394	8.92954e-10	-2.29737	-1.38311
161127349	chr6:161127349:T:C	2.86842e-27	-2.32692	-1.38055	1.67613e-11	-2.30002	-1.35804	8.89285e-10	-2.29775	-1.38684
161127417	chr6:161127417:T:C	5.49511e-27	-2.30009	-0.757286	2.68668e-11	-2.35413	-0.832106	1.50138e-09	-2.35122	-0.809648
161127418	chr6:161127418:CTGAGAGGGAGCTG:C	5.52189e-27	-2.29877	-0.753747	2.69455e-11	-2.35457	-0.828745	1.50569e-09	-2.35177	-0.806232
161127581	chr6:161127581:T:C	6.90776e-25	-9.89405e-10	1.77658	3.59124e-09	-9.89405e-10	1.70912	2.05546e-07	-9.89405e-10	1.75842
161127827	chr6:161127827:G:A	8.43572e-26	-9.89405e-10	-0.326176	4.70818e-10	-9.89405e-10	-0.322659	2.69146e-08	-9.89405e-10	-0.274585
161128016	chr6:161128016:G:A	3.03632e-26	-1.348	-9.24033e-10	1.73949e-10	-1.31837	-9.24033e-10	1.0921e-08	-1.17657	-9.24033e-10
161128219	chr6:161128219:C:T	3.98849e-26	-9.89405e-10	-1.07524	2.16696e-10	-9.89405e-10	-1.09864	1.23919e-08	-9.89405e-10	-1.05021
161128224	chr6:161128224:T:C	2.60112e-27	-2.32727	-1.47803	1.37755e-11	-2.35064	-1.50359	7.693e-10	-2.35485	-1.47468
161128320	chr6:161128320:G:A	5.12321e-26	-9.89405e-10	-0.824869	3.09239e-10	-9.89405e-10	-0.743017	1.58138e-08	-9.89405e-10	-0.806372
161128435	chr6:161128435:T:C	5.44766e-26	-9.89405e-10	-0.763465	3.2998e-10	-9.89405e-10	-0.678098	1.68274e-08	-9.89405e-10	-0.744246
161128724	chr6:161128724:G:A	3.46942e-26	-9.89405e-10	-1.21466	1.92125e-10	-9.89405e-10	-1.21898	1.07371e-08	-9.89405e-10	-1.19355
161128828	chr6:161128828:C:T	3.05805e-26	-9.89405e-10	-1.34087	1.65957e-10	-9.89405e-10	-1.3654	9.18613e-09	-9.89405e-10	-1.34956
161129119	chr6:161129119:C:T	5.37636e-26	-9.89405e-10	-0.77664	3.3961e-10	-9.89405e-10	-0.649331	1.67258e-08	-9.89405e-10	-0.7503
161129238	chr6:161129238:G:A	5.61532e-27	-1.5488	-1.48693	3.07965e-11	-1.56687	-1.48286	1.85309e-09	-1.46099	-1.48941
161129313	chr6:161129313:G:A	4.49237e-27	-1.85275	-1.40611	2.46145e-11	-1.87592	-1.39787	1.46798e-09	-1.78831	-1.39506
161129324	chr6:161129324:C:T	5.01925e-27	-1.79581	-1.35214	2.74753e-11	-1.82187	-1.34197	1.65008e-09	-1.7275	-1.33893
161129375	chr6:161129375:C:T	3.24348e-27	-2.20388	-1.38071	1.86626e-11	-2.31005	-1.24056	9.1328e-10	-2.3576	-1.30036
161129708	chr6:161129708:A:G	5.27043e-26	-9.89405e-10	-0.796539	3.0879e-10	-9.89405e-10	-0.74447	1.64299e-08	-9.89405e-10	-0.76815
161129847	chr6:161129847:C:T	2.59571e-27	-2.33353	-1.47384	1.50175e-11	-2.29386	-1.47406	8.80357e-10	-2.24451	-1.45017
161129887	chr6:161129887:C:T	1.21953e-25	0.430091	-0.387691	3.38691e-10	-0.341861	-0.310181	1.55628e-08	-0.484827	-0.337545
161129935	chr6:161129935:A:C	3.23876e-26	-9.89405e-10	-1.28346	1.74996e-10	-9.89405e-10	-1.31237	9.91062e-09	-9.89405e-10	-1.27365
161129967	chr6:161129967:T:C	8.00194e-27	-1.51349	-1.16806	4.18766e-11	-1.40596	-1.33644	2.05624e-09	-1.61232	-1.23406
161130067	chr6:161130067:C:G	2.89819e-26	-9.89405e-10	-1.39456	1.67154e-10	-9.89405e-10	-1.35821	8.8745e-09	-9.89405e-10	-1.38407
161130144	chr6:161130144:A:G	1.21309e-26	-2.26548	-9.24033e-10	2.74412e-10	-0.862501	-9.24033e-10	3.4086e-09	-2.34095	-9.24033e-10
161130186	chr6:161130186:G:A	4.45935e-27	-1.79801	-1.46823	1.905e-11	-2.04284	-1.48723	1.09183e-09	-2.01096	-1.46844
161130407	chr6:161130407:G:A	1.28078e-26	-2.11204	-0.0991352	7.61695e-11	-2.07417	-0.0699953	3.02912e-09	-2.31696	-0.142022
161130435	chr6:161130435:G:A	2.79486e-27	-2.23163	-1.50182	1.47271e-11	-2.35372	-1.43372	7.77936e-10	-2.34953	-1.46884
161130484	chr6:161130484:A:G	2.6698e-27	-2.32274	-1.45649	1.73551e-11	-2.29154	-1.33171	8.3368e-10	-2.35526	-1.3939
161130821	chr6:161130821:C:T	4.99259e-27	-1.6873	-1.46598	2.86791e-11	-1.67108	-1.44988	1.64396e-09	-1.6089	-1.46124
161130844	chr6:161130844:G:A	1.16197e-26	-2.30853	-9.24033e-10	7.08384e-11	-2.21673	-9.24033e-10	4.38849e-09	-2.08827	-9.24033e-10
161131414	chr6:161131414:T:C	2.56796e-26	-9.89405e-10	-1.51554	1.43746e-10	-9.89405e-10	-1.50909	7.78861e-09	-9.89405e-10	-1.51459
161131976	chr6:161131976:A:G	5.18604e-26	-9.89405e-10	-0.812681	3.07794e-10	-9.89405e-10	-0.747701	1.58772e-08	-9.89405e-10	-0.802373
161132473	chr6:161132473:G:A	2.59163e-26	-9.89405e-10	-1.50636	1.44983e-10	-9.89405e-10	-1.50051	7.86574e-09	-9.89405e-10	-1.50474
161132519	chr6:161132519:C:T	5.63212e-24	3.87501	-9.24033e-10	2.45874e-10	-0.972311	-9.24033e-10	1.54162e-08	-0.831834	-9.24033e-10
161132711	chr6:161132711:A:C	4.36891e-26	-9.89405e-10	-0.984138	2.45168e-10	-9.89405e-10	-0.975187	1.37424e-08	-9.89405e-10	-0.946772
161132805	chr6:161132805:T:C	3.50442e-27	-2.34558	-1.16163	1.83914e-11	-2.32738	-1.23787	1.11931e-09	-2.29793	-1.15661
161132879	chr6:161132879:G:A	3.89335e-26	-1.09938	-9.24033e-10	2.18874e-10	-1.08863	-9.24033e-10	1.26896e-08	-1.02647	-9.24033e-10
161133692	chr6:161133692:A:G	1.32831e-26	-2.17475	-9.24033e-10	6.71406e-11	-2.27034	-9.24033e-10	3.68048e-09	-2.26421	-9.24033e-10
161133776	chr6:161133776:G:A	3.397e-26	-1.23576	-9.24033e-10	1.92477e-10	-1.21715	-9.24033e-10	1.11912e-08	-1.15213	-9.24033e-10
161134194	chr6:161134194:G:A	3.40014e-27	-2.344	-1.19342	1.89073e-11	-2.35884	-1.17875	1.0306e-09	-2.35996	-1.17716
161134531	chr6:161134531:T:C	6.00633e-26	-9.89405e-10	-0.665836	3.30823e-10	-9.89405e-10	-0.675546	1.80611e-08	-9.89405e-10	-0.673496
161134797	chr6:161134797:T:C	3.03627e-26	-9.89405e-10	-1.34802	1.73651e-10	-9.89405e-10	-1.32008	9.26043e-09	-9.89405e-10	-1.3415
161134808	chr6:161134808:C:T	4.16039e-27	-2.25777	-1.07786	2.23444e-11	-2.35473	-1.01582	1.07796e-09	-2.35807	-1.13411
161134955	chr6:161134955:T:C	2.59077e-26	-9.89405e-10	-1.5067	1.43197e-10	-9.89405e-10	-1.51291	7.81087e-09	-9.89405e-10	-1.51174
161135110	chr6:161135110:C:CAAAT	4.37853e-26	-9.89405e-10	-0.981938	2.43884e-10	-9.89405e-10	-0.980436	1.37107e-08	-9.89405e-10	-0.949081
161135127	chr6:161135127:A:G	3.55299e-27	-2.21135	-1.28209	1.87221e-11	-2.31787	-1.22956	8.94674e-10	-2.35974	-1.31881
161135246	chr6:161135246:G:T	5.39489e-26	-9.89405e-10	-0.773198	3.01173e-10	-9.89405e-10	-0.769445	1.70463e-08	-9.89405e-10	-0.731321
161135379	chr6:161135379:T:A	3.62276e-27	-2.11634	-1.35766	2.08715e-11	-2.28087	-1.15787	9.73837e-10	-2.36014	-1.23363
161135561	chr6:161135561:G:A	2.17787e-26	-1.6803	-9.24033e-10	1.03079e-10	-1.84164	-9.24033e-10	6.00721e-09	-1.7743	-9.24033e-10
161135820	chr6:161135820:C:T	1.39703e-26	-2.1243	-9.24033e-10	9.51921e-11	-1.92123	-9.24033e-10	6.0753e-09	-1.76302	-9.24033e-10
161136476	chr6:161136476:AAGG:A	4.64017e-27	-2.31752	-0.908962	2.59125e-11	-2.35982	-0.862586	1.41535e-09	-2.35193	-0.867952
161136630	chr6:161136630:G:A	3.25328e-27	-2.19908	-1.38249	1.96177e-11	-2.31647	-1.18422	9.50028e-10	-2.35853	-1.25999
161136697	chr6:161136697:C:T	2.92609e-26	-9.89405e-10	-1.38498	1.59702e-10	-9.89405e-10	-1.40382	8.89753e-09	-9.89405e-10	-1.38148
161136975	chr6:161136975:A:G	4.14825e-27	-2.21491	-1.12364	2.23604e-11	-2.31528	-1.05456	1.03844e-09	-2.35926	-1.17028
161137004	chr6:161137004:A:G	3.09472e-27	-2.13944	-1.49209	1.5156e-11	-2.26491	-1.49383	7.6736e-10	-2.35694	-1.47511
161137011	chr6:161137011:T:C	3.31454e-26	-9.89405e-10	-1.26033	1.83708e-10	-9.89405e-10	-1.26378	9.98197e-09	-9.89405e-10	-1.26647
161137066	chr6:161137066:C:A	6.74533e-27	-1.3678	-1.48459	1.39313e-11	-2.35162	-1.49137	8.82065e-10	-2.21294	-1.4798
161137745	chr6:161137745:G:A	1.13563e-26	-2.33147	-9.24033e-10	6.19989e-11	-2.35001	-9.24033e-10	3.34823e-09	-2.35882	-9.24033e-10
161137994	chr6:161137994:T:G	8.30869e-26	-9.89405e-10	-0.341349	4.85049e-10	-9.89405e-10	-0.29288	2.57624e-08	-9.89405e-10	-0.318337
161138008	chr6:161138008:C:T	3.06429e-27	-2.35928	-1.28214	1.92253e-11	-2.35998	-1.16093	9.42742e-10	-2.3546	-1.27162
161138012	chr6:161138012:C:G	1.12614e-26	-2.33985	-9.24033e-10	6.1461e-11	-2.35873	-9.24033e-10	3.3441e-09	-2.36006	-9.24033e-10
161138143	chr6:161138143:C:T	4.20151e-27	-2.35693	-0.968859	2.46585e-11	-2.34715	-0.924862	1.32183e-09	-2.35804	-0.930195
161138148	chr6:161138148:C:G	3.1788e-27	-2.36012	-1.24462	2.01127e-11	-2.36049	-1.11528	9.77542e-10	-2.3567	-1.23327
161138775	chr6:161138775:A:G	3.69311e-27	-2.34115	-1.11361	2.36042e-11	-2.35914	-0.956568	1.12931e-09	-2.34178	-1.10387
161138890	chr6:161138890:A:C	2.85033e-26	-9.89405e-10	-1.41122	1.64052e-10	-9.89405e-10	-1.37695	8.72096e-09	-9.89405e-10	-1.40153
161139050	chr6:161139050:G:A	4.5954e-27	-2.34616	-0.890021	2.64983e-11	-2.35733	-0.842718	1.4297e-09	-2.36051	-0.849281
161139167	chr6:161139167:C:T	2.64465e-26	-9.89405e-10	-1.48611	1.48024e-10	-9.89405e-10	-1.47976	7.99175e-09	-9.89405e-10	-1.48884
161139187	chr6:161139187:G:A	4.61595e-27	-2.3417	-0.890021	2.64533e-11	-2.35903	-0.842718	1.43061e-09	-2.35987	-0.849281
161139429	chr6:161139429:G:A	3.32409e-26	-1.25745	-9.24033e-10	6.31036e-11	-2.33235	-9.24033e-10	3.47637e-09	-2.32127	-9.24033e-10
161139649	chr6:161139649:C:T	1.08709e-25	-9.89405e-10	-0.0725588	6.60737e-10	-9.89405e-10	0.016226	3.38745e-08	-9.89405e-10	-0.044594
161139933	chr6:161139933:C:T	1.9697e-25	-9.89405e-10	0.521815	1.2382e-09	-9.89405e-10	0.644281	6.20482e-08	-9.89405e-10	0.560657
161140137	chr6:161140137:C:T	4.26446e-27	-1.96512	-1.3458	2.40075e-11	-1.98866	-1.31011	1.26241e-09	-1.99791	-1.33633
161140224	chr6:161140224:G:T	2.62817e-27	-2.33909	-1.45586	1.52532e-11	-2.36003	-1.39232	7.97623e-10	-2.34668	-1.44669
161140391	chr6:161140391:C:T	2.62248e-26	-9.89405e-10	-1.49453	1.44628e-10	-9.89405e-10	-1.50297	7.94548e-09	-9.89405e-10	-1.49465
161140853	chr6:161140853:G:A	2.40553e-25	-9.89405e-10	0.721703	1.51944e-09	-9.89405e-10	0.848964	7.59443e-08	-9.89405e-10	0.762745
161140876	chr6:161140876:A:G	2.12056e-25	-9.89405e-10	0.595615	1.3354e-09	-9.89405e-10	0.719859	6.68353e-08	-9.89405e-10	0.634977
161140901	chr6:161140901:A:G	3.89449e-26	-9.89405e-10	-1.09909	2.27772e-10	-9.89405e-10	-1.04878	1.18497e-08	-9.89405e-10	-1.09495
161140992	chr6:161140992:T:C	7.2022e-26	-9.89405e-10	-0.484264	4.35413e-10	-9.89405e-10	-0.400835	2.1824e-08	-9.89405e-10	-0.484245
161141293	chr6:161141293:T:C	1.11875e-25	-9.89405e-10	-0.0438527	6.22267e-10	-9.89405e-10	-0.0437608	3.50104e-08	-9.89405e-10	-0.0116111
161141365	chr6:161141365:C:T	2.74651e-26	-1.04535	-0.402964	4.54037e-11	-2.33746	-0.324078	2.04502e-09	-2.31839	-0.533457
161141503	chr6:161141503:G:A	2.6139e-27	-2.30059	-1.4998	1.43878e-11	-2.32489	-1.48587	7.80432e-10	-2.32316	-1.492
161141590	chr6:161141590:A:T	1.59185e-26	-1.99375	-9.24033e-10	9.1062e-11	-1.96559	-9.24033e-10	5.06617e-09	-1.94467	-9.24033e-10
161141786	chr6:161141786:T:C	4.46418e-26	-9.89405e-10	-0.962565	2.48829e-10	-9.89405e-10	-0.960366	1.40076e-08	-9.89405e-10	-0.927655
161141958	chr6:161141958:G:A	2.58874e-26	-9.89405e-10	-1.50748	1.44404e-10	-9.89405e-10	-1.50451	7.82826e-09	-9.89405e-10	-1.50951
161142179	chr6:161142179:C:T	2.57067e-26	-9.89405e-10	-1.51448	1.43702e-10	-9.89405e-10	-1.50939	7.81911e-09	-9.89405e-10	-1.51068
161142318	chr6:161142318:C:T	6.84772e-27	-2.29105	-0.546268	3.78567e-11	-2.35345	-0.489871	2.06763e-09	-2.33274	-0.508109
161142509	chr6:161142509:G:A	3.26144e-26	-9.89405e-10	-1.27648	1.7545e-10	-9.89405e-10	-1.30978	9.65463e-09	-9.89405e-10	-1.29982
161142684	chr6:161142684:G:A	4.46945e-27	-1.76563	-1.49834	2.67753e-11	-1.6776	-1.51205	1.61244e-09	-1.58809	-1.50142
161142734	chr6:161142734:TAGTC:T	2.57168e-26	-9.89405e-10	-1.51409	1.43812e-10	-9.89405e-10	-1.50863	7.82426e-09	-9.89405e-10	-1.51003
161142890	chr6:161142890:T:C	2.91214e-26	-9.89405e-10	-1.38976	1.55569e-10	-9.89405e-10	-1.43004	8.76855e-09	-9.89405e-10	-1.39608
161143072	chr6:161143072:C:T	2.7261e-27	-2.30606	-1.4523	1.5337e-11	-2.35849	-1.38837	8.04953e-10	-2.3412	-1.44303
161143158	chr6:161143158:C:G	7.0992e-27	-2.26725	-0.534001	5.29667e-11	-2.27796	-0.229504	2.17619e-09	-2.29629	-0.493391
161143357	chr6:161143357:T:C	3.68727e-27	-2.02055	-1.4358	2.32895e-11	-1.92854	-1.40058	1.12913e-09	-2.01801	-1.4278
161143520	chr6:161143520:G:A	2.69952e-26	-9.89405e-10	-1.46558	1.53175e-10	-9.89405e-10	-1.44555	8.21047e-09	-9.89405e-10	-1.46185
161143538	chr6:161143538:T:C	2.74403e-26	-9.89405e-10	-1.44922	1.50088e-10	-9.89405e-10	-1.46591	8.33757e-09	-9.89405e-10	-1.44648
161144126	chr6:161144126:T:C	1.09695e-26	-2.3544	-0.0117151	7.2374e-11	-2.30627	0.110986	3.33343e-09	-2.34917	-0.0140824
161144273	chr6:161144273:G:A	3.87953e-27	-1.89239	-1.51313	2.13273e-11	-1.90141	-1.51573	1.05585e-09	-2.00637	-1.50654
161144539	chr6:161144539:C:T	2.87617e-26	-9.89405e-10	-1.40219	1.65972e-10	-9.89405e-10	-1.36531	8.79793e-09	-9.89405e-10	-1.39274
161144543	chr6:161144543:G:A	2.59072e-26	-9.89405e-10	-1.50672	1.45369e-10	-9.89405e-10	-1.49786	7.85586e-09	-9.89405e-10	-1.506
161144593	chr6:161144593:GC:G	2.73642e-26	-1.452	-9.24033e-10	8.67598e-11	-2.01399	-9.24033e-10	4.81075e-09	-1.9964	-9.24033e-10
161144700	chr6:161144700:T:C	3.00173e-27	-2.18805	-1.47399	2.0653e-11	-2.01123	-1.43803	9.71225e-10	-2.12348	-1.47297
161144720	chr6:161144720:T:C	2.56693e-26	-9.89405e-10	-1.51594	1.42941e-10	-9.89405e-10	-1.5147	7.77647e-09	-9.89405e-10	-1.51615
161144853	chr6:161144853:T:C	3.80727e-27	-2.31355	-1.11077	1.9484e-11	-2.30223	-1.20531	1.19676e-09	-2.26129	-1.12634
161144864	chr6:161144864:C:G	2.76482e-27	-2.23295	-1.51131	1.79396e-11	-2.07388	-1.51624	8.87104e-10	-2.17589	-1.51116
161144930	chr6:161144930:G:A	2.86492e-26	-9.89405e-10	-1.40611	1.65224e-10	-9.89405e-10	-1.36983	8.76281e-09	-9.89405e-10	-1.39674
161144935	chr6:161144935:C:T	3.79991e-27	-2.00438	-1.42188	3.13228e-11	-1.67847	-1.35431	1.29701e-09	-1.91159	-1.3956
161144994	chr6:161144994:A:T	3.06704e-27	-2.17439	-1.46614	2.0166e-11	-1.98135	-1.49178	9.95924e-10	-2.10435	-1.46699
161145373	chr6:161145373:T:G	2.50092e-27	-2.35746	-1.48712	1.45808e-11	-2.35533	-1.44209	7.59535e-10	-2.36029	-1.48202
161145481	chr6:161145481:T:C	4.50538e-27	-2.09303	-1.16294	3.51759e-11	-1.89893	-1.01783	1.50118e-09	-2.01966	-1.14135
161145556	chr6:161145556:A:G	2.61952e-26	-9.89405e-10	-1.49566	1.44325e-10	-9.89405e-10	-1.50506	7.91761e-09	-9.89405e-10	-1.49817
161145653	chr6:161145653:T:A	6.23959e-24	3.97743	-9.24033e-10	2.54658e-10	-0.937209	-9.24033e-10	1.62722e-08	-0.777796	-9.24033e-10
161146301	chr6:161146301:G:A	6.34969e-27	-2.3574	-0.555435	4.34421e-11	-2.33964	-0.366065	1.86207e-09	-2.30893	-0.636642
161146493	chr6:161146493:T:G	1.84683e-25	-9.89405e-10	0.457406	1.15924e-09	-9.89405e-10	0.578389	5.80863e-08	-9.89405e-10	0.494675
161146569	chr6:161146569:G:A	3.79582e-26	-9.89405e-10	-1.12475	2.2143e-10	-9.89405e-10	-1.07702	1.15231e-08	-9.89405e-10	-1.1229
161146663	chr6:161146663:G:C	2.6939e-26	-9.89405e-10	-1.46766	1.4874e-10	-9.89405e-10	-1.47493	8.21053e-09	-9.89405e-10	-1.46184
161146817	chr6:161146817:G:A	5.74713e-26	-9.89405e-10	-0.709951	3.13794e-10	-9.89405e-10	-0.728393	1.79053e-08	-9.89405e-10	-0.68216
161147322	chr6:161147322:A:G	4.88835e-27	-2.35529	-0.81909	3.5769e-11	-2.35651	-0.543535	1.52219e-09	-2.36012	-0.786988
161147323	chr6:161147323:G:A	2.70635e-26	-9.89405e-10	-1.46305	1.52426e-10	-9.89405e-10	-1.45045	8.19805e-09	-9.89405e-10	-1.46336
161147520	chr6:161147520:C:T	5.07307e-26	-9.89405e-10	-0.834704	2.83684e-10	-9.89405e-10	-0.829271	1.5278e-08	-9.89405e-10	-0.840843
161148606	chr6:161148606:A:C	1.12106e-25	-9.89405e-10	-0.0417872	6.75387e-10	-9.89405e-10	0.0381563	3.51275e-08	-9.89405e-10	-0.00826965
161148846	chr6:161148846:T:G	2.566e-26	-9.89405e-10	-1.5163	1.42777e-10	-9.89405e-10	-1.51584	7.77727e-09	-9.89405e-10	-1.51605
161149635	chr6:161149635:G:A	2.87205e-25	-9.89405e-10	0.898959	1.49862e-09	-9.89405e-10	0.835167	8.63832e-08	-9.89405e-10	0.891538
161149762	chr6:161149762:G:T	5.15308e-26	-9.89405e-10	-0.819056	2.76663e-10	-9.89405e-10	-0.85433	1.56105e-08	-9.89405e-10	-0.81931
161149958	chr6:161149958:A:G	1.14463e-26	-2.32357	-9.24033e-10	6.88964e-11	-2.24453	-9.24033e-10	3.76715e-09	-2.24094	-9.24033e-10
161149994	chr6:161149994:G:C	2.76352e-27	-2.23041	-1.51432	1.71591e-11	-2.11842	-1.51618	8.48012e-10	-2.2196	-1.51252
161150290	chr6:161150290:C:T	2.47295e-25	-9.89405e-10	0.749345	1.29456e-09	-9.89405e-10	0.688798	7.40144e-08	-9.89405e-10	0.737005
161150314	chr6:161150314:T:G	3.51971e-27	-2.09278	-1.41008	1.72202e-11	-2.25054	-1.38051	9.73554e-10	-2.20067	-1.39338
161150528	chr6:161150528:T:C	3.7108e-27	-2.30705	-1.14294	2.43896e-11	-2.30458	-0.978398	1.12771e-09	-2.32666	-1.1204
161150606	chr6:161150606:A:C	1.79243e-25	-9.89405e-10	0.427505	1.12442e-09	-9.89405e-10	0.547889	5.63872e-08	-9.89405e-10	0.464987
161150819	chr6:161150819:T:C	2.06177e-25	-9.89405e-10	0.567501	1.10724e-09	-9.89405e-10	0.532494	6.56435e-08	-9.89405e-10	0.616984
161150934	chr6:161150934:G:A	1.23551e-25	-9.89405e-10	0.0554145	7.65471e-10	-9.89405e-10	0.163361	3.8642e-08	-9.89405e-10	0.0870834
161151052	chr6:161151052:G:C	1.45959e-26	-0.634356	-1.44614	9.49423e-11	-0.453077	-1.47078	5.88211e-09	-0.341657	-1.45368
161151112	chr6:161151112:G:A	8.62519e-27	-2.14079	-0.465762	4.53035e-11	-2.28096	-0.38279	2.47893e-09	-2.23823	-0.421193
161151228	chr6:161151228:A:G	1.41857e-25	-9.89405e-10	0.193586	8.59983e-10	-9.89405e-10	0.279782	4.44591e-08	-9.89405e-10	0.227315
161151704	chr6:161151704:C:T	8.43664e-26	-9.89405e-10	-0.326066	5.22549e-10	-9.89405e-10	-0.218411	2.58346e-08	-9.89405e-10	-0.315539
161151844	chr6:161151844:G:A	3.37779e-26	-9.89405e-10	-1.24143	2.00296e-10	-9.89405e-10	-1.17733	1.03566e-08	-9.89405e-10	-1.22963
161151945	chr6:161151945:G:A	4.61806e-26	-9.89405e-10	-0.928677	2.5171e-10	-9.89405e-10	-0.948852	1.40811e-08	-9.89405e-10	-0.922425
161152076	chr6:161152076:T:G	6.37647e-26	-9.89405e-10	-0.606037	3.50613e-10	-9.89405e-10	-0.617447	1.97871e-08	-9.89405e-10	-0.582223
161152104	chr6:161152104:C:T	2.87559e-26	-9.89405e-10	-1.40239	1.72973e-10	-9.89405e-10	-1.324	8.86909e-09	-9.89405e-10	-1.38468
161152446	chr6:161152446:A:C	3.97937e-27	-2.3533	-1.02682	2.69739e-11	-2.35044	-0.83182	1.22922e-09	-2.34674	-1.01414
161152543	chr6:161152543:A:G	2.65088e-26	-9.89405e-10	-1.48376	1.46171e-10	-9.89405e-10	-1.49235	8.02318e-09	-9.89405e-10	-1.48492
161152720	chr6:161152720:C:T	2.77207e-26	-9.89405e-10	-1.43906	1.60713e-10	-9.89405e-10	-1.39751	8.48445e-09	-9.89405e-10	-1.42902
161152804	chr6:161152804:G:A	3.05796e-27	-2.3597	-1.28379	1.94213e-11	-2.36055	-1.15021	9.31893e-10	-2.36016	-1.27764
161153078	chr6:161153078:A:G	2.8224e-26	-9.89405e-10	-1.42106	1.64273e-10	-9.89405e-10	-1.3756	8.64546e-09	-9.89405e-10	-1.41022
161153104	chr6:161153104:C:A	2.68159e-26	-9.89405e-10	-1.47224	1.47681e-10	-9.89405e-10	-1.48207	8.12182e-09	-9.89405e-10	-1.4727
161153283	chr6:161153283:C:T	7.47164e-26	-9.89405e-10	-0.447537	3.85909e-10	-9.89405e-10	-0.52153	2.15678e-08	-9.89405e-10	-0.496055
161153776	chr6:161153776:C:T	8.64659e-27	-1.23562	-1.36845	4.33752e-11	-1.36942	-1.33783	2.55945e-09	-1.29477	-1.33269
161154065	chr6:161154065:G:A	3.31284e-26	-9.89405e-10	-1.26085	1.89169e-10	-9.89405e-10	-1.23449	1.01753e-08	-9.89405e-10	-1.24729
161154511	chr6:161154511:T:C	2.75094e-27	-2.25623	-1.49306	1.36665e-11	-2.354	-1.50818	7.76339e-10	-2.32112	-1.49931
161154559	chr6:161154559:C:T	3.02048e-26	-9.89405e-10	-1.35323	1.65664e-10	-9.89405e-10	-1.36717	9.04967e-09	-9.89405e-10	-1.36453
161155220	chr6:161155220:G:A	1.10323e-26	-2.36041	-9.24033e-10	6.22194e-11	-2.34646	-9.24033e-10	3.39369e-09	-2.34534	-9.24033e-10
161155740	chr6:161155740:G:A	3.05316e-26	-9.89405e-10	-1.34247	1.73212e-10	-9.89405e-10	-1.32261	9.348e-09	-9.89405e-10	-1.33209
161155758	chr6:161155758:T:C	2.85781e-27	-2.2015	-1.50968	1.55909e-11	-2.22504	-1.5054	9.24187e-10	-2.14528	-1.50081
161155763	chr6:161155763:C:T	3.38699e-27	-2.2319	-1.3094	2.11018e-11	-2.23202	-1.19575	9.87255e-10	-2.26955	-1.31053
161155887	chr6:161155887:A:G	3.07683e-27	-2.25655	-1.38078	1.87704e-11	-2.25499	-1.28986	9.00649e-10	-2.28978	-1.38212
161156207	chr6:161156207:C:G	3.1114e-27	-2.1794	-1.44676	2.2103e-11	-1.98538	-1.39603	1.00583e-09	-2.13317	-1.42827
161156482	chr6:161156482:C:A	3.821e-26	-1.11814	-9.24033e-10	1.59635e-10	-1.40424	-9.24033e-10	8.17339e-09	-1.46637	-9.24033e-10
161156536	chr6:161156536:T:C	2.58123e-26	-9.89405e-10	-1.51039	1.4363e-10	-9.89405e-10	-1.50989	7.79777e-09	-9.89405e-10	-1.51342
161156548	chr6:161156548:A:G	2.85744e-27	-2.2145	-1.49681	1.56299e-11	-2.23569	-1.49226	9.28697e-10	-2.15474	-1.48649
161156873	chr6:161156873:C:CAG	9.60472e-26	-9.89405e-10	-0.196397	5.38639e-10	-9.89405e-10	-0.188085	3.08132e-08	-9.89405e-10	-0.139313
161156874	chr6:161156874:C:CCTAT	9.60472e-26	-9.89405e-10	-0.196397	5.38639e-10	-9.89405e-10	-0.188085	3.08132e-08	-9.89405e-10	-0.139313
161156876	chr6:161156876:G:C	9.60472e-26	-9.89405e-10	-0.196397	5.38639e-10	-9.89405e-10	-0.188085	3.08132e-08	-9.89405e-10	-0.139313
161156878	chr6:161156878:TGCAG:T	9.60472e-26	-9.89405e-10	-0.196397	5.38639e-10	-9.89405e-10	-0.188085	3.08132e-08	-9.89405e-10	-0.139313
161156886	chr6:161156886:ACT:A	9.60472e-26	-9.89405e-10	-0.196397	5.38639e-10	-9.89405e-10	-0.188085	3.08132e-08	-9.89405e-10	-0.139313
161156957	chr6:161156957:A:G	3.06156e-26	-9.89405e-10	-1.33973	1.67101e-10	-9.89405e-10	-1.35853	9.21172e-09	-9.89405e-10	-1.34678
161156961	chr6:161156961:C:T	3.15266e-26	-9.89405e-10	-1.3104	1.7901e-10	-9.89405e-10	-1.28969	9.64954e-09	-9.89405e-10	-1.30035
161157041	chr6:161157041:G:A	2.56602e-26	-9.89405e-10	-1.51629	1.42717e-10	-9.89405e-10	-1.51627	7.77835e-09	-9.89405e-10	-1.51591
161157065	chr6:161157065:T:C	3.32056e-26	-9.89405e-10	-1.25852	1.88829e-10	-9.89405e-10	-1.23629	1.0071e-08	-9.89405e-10	-1.25759
161157127	chr6:161157127:T:C	2.68866e-27	-2.35546	-1.41673	1.57037e-11	-2.35139	-1.37185	8.04366e-10	-2.35794	-1.42702
161157391	chr6:161157391:C:A	2.56605e-26	-9.89405e-10	-1.51628	1.4272e-10	-9.89405e-10	-1.51625	7.77785e-09	-9.89405e-10	-1.51598
161157538	chr6:161157538:G:C	3.61233e-27	-2.23326	-1.24363	2.31843e-11	-2.23341	-1.10025	1.06087e-09	-2.2703	-1.23787
161157705	chr6:161157705:A:T	3.42106e-27	-2.01631	-1.51498	2.87223e-11	-1.60603	-1.51343	1.23195e-09	-1.84235	-1.51631
161158022	chr6:161158022:A:G	2.65433e-26	-9.89405e-10	-1.48246	1.46237e-10	-9.89405e-10	-1.4919	8.04673e-09	-9.89405e-10	-1.48199
161158452	chr6:161158452:T:C	2.88032e-27	-2.20195	-1.50138	1.57288e-11	-2.22428	-1.49735	9.36656e-10	-2.14116	-1.49153
161158466	chr6:161158466:G:A	7.39844e-27	-2.06717	-0.692797	6.54419e-11	-1.69024	-0.605732	2.75132e-09	-1.91094	-0.64423
161158660	chr6:161158660:C:T	2.69909e-26	-9.89405e-10	-1.46574	1.48188e-10	-9.89405e-10	-1.47865	8.15868e-09	-9.89405e-10	-1.46817
161158722	chr6:161158722:G:A	7.17793e-26	-9.89405e-10	-0.487639	3.8403e-10	-9.89405e-10	-0.526408	2.2373e-08	-9.89405e-10	-0.459401
161158985	chr6:161158985:G:A	7.46145e-26	-9.89405e-10	-0.448901	4.54844e-10	-9.89405e-10	-0.357176	2.27239e-08	-9.89405e-10	-0.443837
161159016	chr6:161159016:T:C	3.44156e-27	-2.0138	-1.51151	1.55725e-11	-2.21939	-1.51224	9.1678e-10	-2.14038	-1.51376
161159678	chr6:161159678:T:C	2.62441e-26	-9.89405e-10	-1.49379	1.4616e-10	-9.89405e-10	-1.49243	7.9029e-09	-9.89405e-10	-1.50002
161160192	chr6:161160192:C:T	9.35328e-26	-9.89405e-10	-0.222924	5.24202e-10	-9.89405e-10	-0.215254	2.99867e-08	-9.89405e-10	-0.166501
161160214	chr6:161160214:G:A	2.56642e-26	-9.89405e-10	-1.51614	1.43284e-10	-9.89405e-10	-1.5123	7.77977e-09	-9.89405e-10	-1.51573
161160631	chr6:161160631:G:A	2.59085e-26	-9.89405e-10	-1.50666	1.44236e-10	-9.89405e-10	-1.50568	7.82525e-09	-9.89405e-10	-1.5099
161161503	chr6:161161503:T:C	3.03935e-27	-2.29119	-1.3584	1.90092e-11	-2.29004	-1.24217	9.0788e-10	-2.31586	-1.34803
161161561	chr6:161161561:G:A	3.02872e-26	-9.89405e-10	-1.35051	1.66257e-10	-9.89405e-10	-1.36359	8.70812e-09	-9.89405e-10	-1.403
161161836	chr6:161161836:C:T	3.71022e-26	-9.89405e-10	-1.14756	2.09241e-10	-9.89405e-10	-1.13364	1.11438e-08	-9.89405e-10	-1.15637
161162253	chr6:161162253:C:A	3.14063e-26	-9.89405e-10	-1.31423	1.70849e-10	-9.89405e-10	-1.33635	9.50546e-09	-9.89405e-10	-1.31539
161162336	chr6:161162336:A:G	4.55381e-27	-2.11548	-1.12979	3.22374e-11	-1.84124	-1.16276	1.58918e-09	-2.00624	-1.09779
161162449	chr6:161162449:C:T	8.21868e-26	-9.89405e-10	-0.352241	4.37625e-10	-9.89405e-10	-0.395767	2.42466e-08	-9.89405e-10	-0.378981
161162631	chr6:161162631:T:C	2.75846e-27	-2.24927	-1.49729	1.47354e-11	-2.27878	-1.5081	8.6979e-10	-2.20064	-1.50612
161162898	chr6:161162898:G:A	2.75427e-27	-2.24151	-1.50657	1.47516e-11	-2.2728	-1.51298	8.70955e-10	-2.19351	-1.51191
161163113	chr6:161163113:G:A	2.57475e-26	-9.89405e-10	-1.5129	1.43233e-10	-9.89405e-10	-1.51266	7.78502e-09	-9.89405e-10	-1.51505
161163236	chr6:161163236:T:C	6.1901e-26	-9.89405e-10	-0.6357	3.34142e-10	-9.89405e-10	-0.665564	1.93716e-08	-9.89405e-10	-0.603445
161163351	chr6:161163351:C:T	8.08767e-27	-1.87709	-0.793801	6.64496e-11	-1.48739	-0.793297	3.02469e-09	-1.72007	-0.740371
161164295	chr6:161164295:C:G	4.88335e-26	-9.89405e-10	-0.872819	2.90787e-10	-9.89405e-10	-0.804538	1.49247e-08	-9.89405e-10	-0.864235
161164349	chr6:161164349:C:T	2.56939e-26	-9.89405e-10	-1.51498	1.43101e-10	-9.89405e-10	-1.51358	7.77899e-09	-9.89405e-10	-1.51583
161164640	chr6:161164640:A:G	3.00652e-26	-9.89405e-10	-1.35787	1.6132e-10	-9.89405e-10	-1.39374	9.18575e-09	-9.89405e-10	-1.3496
161164647	chr6:161164647:G:C	7.57275e-27	-2.2588	-0.477879	5.39422e-11	-2.1094	-0.379817	2.46611e-09	-2.23376	-0.430855
161164824	chr6:161164824:C:T	3.97037e-26	-9.89405e-10	-1.07979	2.13655e-10	-9.89405e-10	-1.11277	1.16524e-08	-9.89405e-10	-1.11175
161164999	chr6:161164999:G:A	1.04344e-25	-9.89405e-10	-0.113542	5.56574e-10	-9.89405e-10	-0.15533	3.1562e-08	-9.89405e-10	-0.115302
161165218	chr6:161165218:C:A	2.56647e-26	-9.89405e-10	-1.51612	1.42712e-10	-9.89405e-10	-1.5163	7.78139e-09	-9.89405e-10	-1.51552
161165325	chr6:161165325:C:T	5.18058e-27	-1.85151	-1.26481	2.24346e-11	-2.10023	-1.2663	1.37124e-09	-1.99323	-1.25831
161165474	chr6:161165474:C:A	4.34285e-26	-9.89405e-10	-0.99012	2.5686e-10	-9.89405e-10	-0.928598	1.3258e-08	-9.89405e-10	-0.982656
161165769	chr6:161165769:ACT:A	4.95046e-27	-1.88876	-1.27299	2.15424e-11	-2.12622	-1.28088	1.31044e-09	-2.02236	-1.27454
161166582	chr6:161166582:C:T	3.82292e-26	-9.89405e-10	-1.11764	2.00324e-10	-9.89405e-10	-1.17719	1.1702e-08	-9.89405e-10	-1.1075
161166723	chr6:161166723:C:T	1.12983e-26	-2.33658	-9.24033e-10	6.14266e-11	-2.35929	-9.24033e-10	3.34493e-09	-2.35981	-9.24033e-10
161166902	chr6:161166902:C:T	2.70587e-26	-9.89405e-10	-1.46323	1.51586e-10	-9.89405e-10	-1.45598	8.13564e-09	-9.89405e-10	-1.471
161167027	chr6:161167027:C:G	3.92247e-27	-2.35803	-1.03648	2.0634e-11	-2.32791	-1.12227	1.20608e-09	-2.35597	-1.02391
161167313	chr6:161167313:C:T	1.52415e-26	-2.03721	-9.24033e-10	7.03148e-11	-2.22415	-9.24033e-10	4.1639e-09	-2.1408	-9.24033e-10
161167340	chr6:161167340:C:T	1.18881e-26	-2.2857	-9.24033e-10	9.83284e-11	-1.88882	-9.24033e-10	6.00082e-09	-1.77536	-9.24033e-10
161167676	chr6:161167676:CTT:C	3.06381e-27	-2.12624	-1.51534	2.42836e-11	-1.77442	-1.51291	1.06712e-09	-1.98601	-1.51628
161168087	chr6:161168087:C:T	2.63671e-26	-9.89405e-10	-1.48912	1.48704e-10	-9.89405e-10	-1.47517	8.00142e-09	-9.89405e-10	-1.48764
161168157	chr6:161168157:G:A	9.03883e-26	-9.89405e-10	-0.257121	5.70793e-10	-9.89405e-10	-0.130104	2.82155e-08	-9.89405e-10	-0.227384
161168335	chr6:161168335:A:G	3.68711e-26	-9.89405e-10	-1.15381	2.0964e-10	-9.89405e-10	-1.13174	1.11542e-08	-9.89405e-10	-1.15544
161168432	chr6:161168432:G:A	2.5675e-26	-9.89405e-10	-1.51572	1.42834e-10	-9.89405e-10	-1.51544	7.77662e-09	-9.89405e-10	-1.51613
161168445	chr6:161168445:C:T	2.69847e-27	-2.28514	-1.48341	1.58406e-11	-2.25836	-1.45619	7.9127e-10	-2.31143	-1.48994
161168563	chr6:161168563:C:T	2.77465e-27	-2.23706	-1.50365	1.81451e-11	-2.10128	-1.47745	8.46042e-10	-2.23808	-1.49636
161168774	chr6:161168774:G:A	3.12328e-26	-9.89405e-10	-1.31977	1.72102e-10	-9.89405e-10	-1.32904	9.59127e-09	-9.89405e-10	-1.3064
161169152	chr6:161169152:T:C	3.52344e-27	-2.06322	-1.43858	1.61195e-11	-2.23057	-1.46654	9.56209e-10	-2.15124	-1.46079
161169667	chr6:161169667:T:G	5.93261e-26	-9.89405e-10	-0.678187	3.20493e-10	-9.89405e-10	-0.707269	1.85665e-08	-9.89405e-10	-0.645894
161169679	chr6:161169679:A:G	4.67888e-27	-1.87707	-1.34111	2.05642e-11	-2.10889	-1.34469	1.24028e-09	-2.00683	-1.34509
161169777	chr6:161169777:C:T	2.57853e-26	-9.89405e-10	-1.51143	1.42989e-10	-9.89405e-10	-1.51436	7.81488e-09	-9.89405e-10	-1.51123
161169987	chr6:161169987:G:A	2.8307e-26	-9.89405e-10	-1.41813	1.60049e-10	-9.89405e-10	-1.40165	8.69672e-09	-9.89405e-10	-1.40431
161170359	chr6:161170359:C:T	2.85686e-26	-9.89405e-10	-1.40893	1.60114e-10	-9.89405e-10	-1.40125	8.55196e-09	-9.89405e-10	-1.42109
161171068	chr6:161171068:C:T	3.08386e-27	-2.29576	-1.3393	2.19884e-11	-1.92853	-1.45808	1.10505e-09	-2.06504	-1.40233
161171139	chr6:161171139:T:C	3.7481e-27	-2.10427	-1.33572	1.71228e-11	-2.25581	-1.38091	1.01296e-09	-2.18416	-1.37022
161171242	chr6:161171242:G:T	1.41897e-26	-1.95831	-0.15041	6.67072e-11	-2.14111	-0.135709	3.80024e-09	-2.05345	-0.178744
161171384	chr6:161171384:CCTT:C	3.88168e-26	-9.89405e-10	-1.10238	2.05387e-10	-9.89405e-10	-1.15224	1.13634e-08	-9.89405e-10	-1.13686
161171688	chr6:161171688:G:C	4.81618e-27	-1.8611	-1.32816	2.09226e-11	-2.10421	-1.33209	1.26741e-09	-1.99777	-1.33251
161171730	chr6:161171730:A:T	1.15094e-26	-2.31807	-9.24033e-10	6.42203e-11	-2.31481	-9.24033e-10	3.6146e-09	-2.28227	-9.24033e-10
161171942	chr6:161171942:C:T	2.82179e-27	-2.23854	-1.48532	1.87241e-11	-2.0976	-1.44972	8.6785e-10	-2.23554	-1.47345
161171968	chr6:161171968:A:T	2.56837e-26	-9.89405e-10	-1.51538	1.43026e-10	-9.89405e-10	-1.51411	7.77665e-09	-9.89405e-10	-1.51613
161172068	chr6:161172068:T:A	2.73355e-26	-9.89405e-10	-1.45305	1.50425e-10	-9.89405e-10	-1.46367	8.29989e-09	-9.89405e-10	-1.45101
161172156	chr6:161172156:G:C	1.98384e-26	-2.00356	0.229941	9.43036e-11	-2.17353	0.242922	5.34542e-09	-2.0925	0.201481
161172486	chr6:161172486:A:G	1.23037e-24	-9.89405e-10	2.35383	7.82457e-09	-9.89405e-10	2.48789	3.93232e-07	-9.89405e-10	2.40715
161172815	chr6:161172815:C:T	3.49714e-27	-2.00638	-1.50291	1.99982e-11	-1.97385	-1.50764	1.05907e-09	-2.00197	-1.50789
161173154	chr6:161173154:T:C	4.47692e-26	-9.89405e-10	-0.959716	2.79313e-10	-9.89405e-10	-0.844796	1.41905e-08	-9.89405e-10	-0.914681
161173164	chr6:161173164:C:T	2.61935e-27	-2.33193	-1.46638	1.49261e-11	-2.25909	-1.51493	7.60679e-10	-2.33845	-1.50234
161173496	chr6:161173496:A:AT	2.56677e-26	-9.89405e-10	-1.516	1.4299e-10	-9.89405e-10	-1.51436	7.77728e-09	-9.89405e-10	-1.51605
161174118	chr6:161174118:T:G	3.37556e-27	-2.08399	-1.46069	2.4453e-11	-1.86986	-1.41052	1.07318e-09	-2.05759	-1.43904
161176056	chr6:161176056:A:T	5.71141e-26	-9.89405e-10	-0.716185	3.08816e-10	-9.89405e-10	-0.744384	1.78573e-08	-9.89405e-10	-0.684842
161176327	chr6:161176327:G:A	2.22452e-26	-1.65911	-9.24033e-10	1.20285e-10	-1.68727	-9.24033e-10	6.47589e-09	-1.69917	-9.24033e-10
161176439	chr6:161176439:T:C	2.57184e-26	-9.89405e-10	-1.51403	1.4278e-10	-9.89405e-10	-1.51583	7.79411e-09	-9.89405e-10	-1.51389
161176444	chr6:161176444:G:A	4.02057e-27	-1.91621	-1.4536	2.23058e-11	-1.92117	-1.45112	1.10592e-09	-2.00282	-1.46376
161176750	chr6:161176750:A:G	4.55933e-27	-1.90455	-1.33951	2.01342e-11	-2.1316	-1.34312	1.21008e-09	-2.033	-1.34357
161176891	chr6:161176891:T:C	3.52894e-26	-9.89405e-10	-1.19765	1.84872e-10	-9.89405e-10	-1.25747	1.04448e-08	-9.89405e-10	-1.22115
161177154	chr6:161177154:C:T	2.56607e-26	-9.89405e-10	-1.51627	1.43562e-10	-9.89405e-10	-1.51036	7.7778e-09	-9.89405e-10	-1.51598
161177847	chr6:161177847:C:T	4.31352e-27	-1.92828	-1.3712	2.39008e-11	-1.93139	-1.37183	1.18711e-09	-2.01127	-1.38447
161178297	chr6:161178297:C:T	5.75341e-26	-9.89405e-10	-0.708858	3.11025e-10	-9.89405e-10	-0.737257	1.79925e-08	-9.89405e-10	-0.677299
161178335	chr6:161178335:G:A	4.0495e-27	-2.11125	-1.25139	2.13547e-11	-2.16487	-1.25099	1.14664e-09	-2.2004	-1.23001
161178474	chr6:161178474:G:A	3.03332e-26	-9.89405e-10	-1.34899	1.75135e-10	-9.89405e-10	-1.31157	9.24361e-09	-9.89405e-10	-1.34332
161178622	chr6:161178622:G:A	2.64697e-26	-9.89405e-10	-1.48524	1.46142e-10	-9.89405e-10	-1.49255	8.03242e-09	-9.89405e-10	-1.48377
161178641	chr6:161178641:A:C	2.72316e-26	-9.89405e-10	-1.45686	1.50042e-10	-9.89405e-10	-1.46621	8.28707e-09	-9.89405e-10	-1.45256
161178701	chr6:161178701:C:T	2.59204e-27	-2.31172	-1.49707	1.57604e-11	-2.21695	-1.50267	7.82653e-10	-2.31091	-1.50141
161179576	chr6:161179576:C:T	3.72175e-26	-9.89405e-10	-1.14446	2.01178e-10	-9.89405e-10	-1.17294	1.11811e-08	-9.89405e-10	-1.15303
161179654	chr6:161179654:C:A	4.24311e-27	-1.93165	-1.38429	2.34367e-11	-1.92354	-1.39929	1.17534e-09	-2.00946	-1.39623
161179696	chr6:161179696:T:C	3.18503e-26	-9.89405e-10	-1.30019	1.73628e-10	-9.89405e-10	-1.32022	9.59936e-09	-9.89405e-10	-1.30556
161179967	chr6:161179967:TA:T	3.12646e-26	-9.89405e-10	-1.31875	1.7787e-10	-9.89405e-10	-1.29608	9.64391e-09	-9.89405e-10	-1.30093
161180004	chr6:161180004:T:C	4.19114e-27	-2.3128	-1.01546	2.81866e-11	-2.29239	-0.845896	1.25839e-09	-2.32677	-1.01066
161180047	chr6:161180047:A:G	4.88137e-27	-1.89374	-1.28207	2.14973e-11	-2.12313	-1.28607	1.29436e-09	-2.02251	-1.28673
161180130	chr6:161180130:A:G	4.28269e-27	-2.32456	-0.9821	2.89469e-11	-2.30625	-0.805414	1.2905e-09	-2.33667	-0.975552
161180183	chr6:161180183:T:C	2.89771e-26	-9.89405e-10	-1.39473	1.65096e-10	-9.89405e-10	-1.3706	8.806e-09	-9.89405e-10	-1.39182
161180263	chr6:161180263:T:C	4.38142e-27	-2.35679	-0.927075	2.70581e-11	-2.34301	-0.836132	1.31546e-09	-2.35915	-0.933911
161180804	chr6:161180804:A:G	3.09992e-26	-2.10123	0.773952	1.56969e-10	-2.24028	0.819198	8.61514e-09	-2.17382	0.76009
161181116	chr6:161181116:C:T	2.58919e-26	-9.89405e-10	-1.50731	1.4449e-10	-9.89405e-10	-1.50392	7.82227e-09	-9.89405e-10	-1.51028
161181640	chr6:161181640:C:T	2.57049e-26	-9.89405e-10	-1.51455	1.43201e-10	-9.89405e-10	-1.51288	7.78114e-09	-9.89405e-10	-1.51555
161181687	chr6:161181687:G:A	3.05466e-26	-9.89405e-10	-1.34198	1.6425e-10	-9.89405e-10	-1.37574	9.01079e-09	-9.89405e-10	-1.36883
161181836	chr6:161181836:A:G	7.3361e-26	-9.89405e-10	-0.465844	3.93656e-10	-9.89405e-10	-0.501653	2.21974e-08	-9.89405e-10	-0.467278
161182655	chr6:161182655:C:T	3.16801e-26	-2.34035	1.0348	1.84163e-10	-2.35795	1.09664	9.55736e-09	-2.33933	1.02938
161182948	chr6:161182948:G:A	2.64834e-27	-2.31276	-1.47454	1.72389e-11	-2.19484	-1.43512	8.27167e-10	-2.29726	-1.45974
161183197	chr6:161183197:T:C	7.20006e-26	-9.89405e-10	-0.484562	3.84694e-10	-9.89405e-10	-0.524683	2.2544e-08	-9.89405e-10	-0.451785
161183488	chr6:161183488:C:T	3.20118e-27	-2.32186	-1.27586	2.13206e-11	-2.23011	-1.18735	1.00954e-09	-2.31901	-1.23875
161184014	chr6:161184014:C:T	6.0755e-26	-9.89405e-10	-0.654387	3.34341e-10	-9.89405e-10	-0.66497	1.90088e-08	-9.89405e-10	-0.622352
161184233	chr6:161184233:C:T	3.5311e-26	-1.19704	-9.24033e-10	1.42277e-10	-1.51936	-9.24033e-10	9.50162e-09	-1.31579	-9.24033e-10
161184565	chr6:161184565:C:T	4.07712e-27	-1.90198	-1.45387	3.19312e-11	-1.6212	-1.39235	1.32177e-09	-1.86037	-1.42791
161184571	chr6:161184571:C:A	5.12914e-27	-1.69639	-1.4299	2.80569e-11	-1.65385	-1.48905	1.47158e-09	-1.73931	-1.44161
161184793	chr6:161184793:C:T	3.6743e-27	-2.35278	-1.1071	2.10925e-11	-2.31676	-1.11146	1.0943e-09	-2.35758	-1.11955
161184912	chr6:161184912:T:C	4.71612e-27	-1.70058	-1.50967	3.70414e-11	-1.35243	-1.51266	1.36002e-09	-1.74395	-1.51581
161185326	chr6:161185326:C:T	1.83337e-26	-1.8525	-9.24033e-10	1.02647e-10	-1.84584	-9.24033e-10	4.812e-09	-1.99614	-9.24033e-10
161185631	chr6:161185631:A:G	3.78289e-26	-9.89405e-10	-1.12816	2.03173e-10	-9.89405e-10	-1.16307	1.15696e-08	-9.89405e-10	-1.11887
161185676	chr6:161185676:C:CA	3.78961e-26	-9.89405e-10	-1.12639	2.03518e-10	-9.89405e-10	-1.16137	1.15903e-08	-9.89405e-10	-1.11709
161185685	chr6:161185685:T:C	4.9738e-27	-1.67021	-1.48684	2.7112e-11	-1.66245	-1.5147	1.47274e-09	-1.69164	-1.48849
161185724	chr6:161185724:C:T	9.03614e-26	-9.89405e-10	-0.257419	4.5841e-10	-9.89405e-10	-0.349365	2.71346e-08	-9.89405e-10	-0.266447
161186098	chr6:161186098:T:C	1.54671e-26	-2.02252	-9.24033e-10	7.75609e-11	-2.12607	-9.24033e-10	4.37584e-09	-2.09116	-9.24033e-10
161186306	chr6:161186306:C:T	1.1668e-26	-2.30439	-9.24033e-10	6.29615e-11	-2.33461	-9.24033e-10	3.44727e-09	-2.32967	-9.24033e-10
161186340	chr6:161186340:C:T	5.0064e-27	-2.3604	-0.790114	2.82294e-11	-2.34916	-0.78761	1.50632e-09	-2.35918	-0.798407
161186363	chr6:161186363:C:T	2.89916e-26	-9.89405e-10	-1.39423	1.59117e-10	-9.89405e-10	-1.40749	8.69936e-09	-9.89405e-10	-1.40401
161186620	chr6:161186620:G:A	6.59058e-27	-2.15431	-0.721282	3.86479e-11	-2.15782	-0.664818	2.10505e-09	-2.11542	-0.707493
161186720	chr6:161186720:C:T	7.87478e-27	-2.36057	-0.337004	4.38672e-11	-2.34505	-0.350916	2.33897e-09	-2.35994	-0.357602
161186733	chr6:161186733:A:G	3.23709e-26	-9.89405e-10	-1.28398	1.7394e-10	-9.89405e-10	-1.31842	9.59976e-09	-9.89405e-10	-1.30552
161186817	chr6:161186817:T:C	2.85871e-26	-9.89405e-10	-1.40828	1.57038e-10	-9.89405e-10	-1.42064	8.59224e-09	-9.89405e-10	-1.4164
161187057	chr6:161187057:T:C	1.63691e-26	-2.05857	0.0927248	8.99711e-11	-2.07793	0.100294	5.19338e-09	-2.01787	0.0979975
161187390	chr6:161187390:G:C	2.54682e-27	-2.31123	-1.51516	1.69612e-11	-2.14338	-1.50283	7.93734e-10	-2.28792	-1.51034
161187425	chr6:161187425:C:G	3.49259e-27	-2.08003	-1.43056	2.02158e-11	-2.00284	-1.46782	9.90365e-10	-2.12517	-1.45177
161187639	chr6:161187639:G:A	2.57244e-26	-9.89405e-10	-1.5138	1.42789e-10	-9.89405e-10	-1.51576	7.79232e-09	-9.89405e-10	-1.51412
161187660	chr6:161187660:C:T	4.42705e-27	-2.25169	-1.02182	2.83045e-11	-2.23702	-0.89709	1.29816e-09	-2.28664	-1.01967
161188115	chr6:161188115:T:C	8.08222e-27	-2.06398	-0.607584	4.8084e-11	-2.06759	-0.536594	2.62047e-09	-2.01653	-0.587368
161188167	chr6:161188167:T:C	4.72565e-26	-9.89405e-10	-0.905646	2.55512e-10	-9.89405e-10	-0.933862	1.39252e-08	-9.89405e-10	-0.933555
161188267	chr6:161188267:C:T	2.57521e-26	-9.89405e-10	-1.51272	1.43699e-10	-9.89405e-10	-1.50941	7.80127e-09	-9.89405e-10	-1.51297
161188571	chr6:161188571:G:A	2.61648e-25	-9.89405e-10	0.805764	2.06854e-09	-9.89405e-10	1.15747	8.66425e-08	-9.89405e-10	0.894536
161188752	chr6:161188752:A:G	3.0326e-26	-9.89405e-10	-1.34923	1.77562e-10	-9.89405e-10	-1.29781	9.36337e-09	-9.89405e-10	-1.33045
161188757	chr6:161188757:G:A	5.54936e-27	-2.23749	-0.810062	3.6542e-11	-2.22218	-0.656483	1.62161e-09	-2.2756	-0.808233
161188868	chr6:161188868:C:T	3.55195e-25	-9.89405e-10	1.11143	2.91518e-09	-9.89405e-10	1.50055	1.19098e-07	-9.89405e-10	1.21269
161189192	chr6:161189192:C:A	8.08265e-26	-9.89405e-10	-0.368931	4.6401e-10	-9.89405e-10	-0.337224	2.48209e-08	-9.89405e-10	-0.355568
161189354	chr6:161189354:G:A	3.02858e-25	-9.89405e-10	0.952028	2.38563e-09	-9.89405e-10	1.30009	1.00935e-07	-9.89405e-10	1.04723
161189600	chr6:161189600:G:A	4.01809e-27	-2.33299	-1.03744	2.72983e-11	-2.34773	-0.822572	1.22648e-09	-2.36028	-1.00283
161189996	chr6:161189996:C:T	5.24201e-27	-1.69306	-1.41147	4.35838e-11	-1.3624	-1.34004	1.70647e-09	-1.64851	-1.38432
161190126	chr6:161190126:G:C	5.90088e-27	-1.8696	-1.11653	4.90794e-11	-1.59967	-0.984023	2.13142e-09	-1.7476	-1.06287
161190229	chr6:161190229:T:C	4.1108e-26	-9.89405e-10	-1.04503	2.75607e-10	-9.89405e-10	-0.858156	1.29797e-08	-9.89405e-10	-1.00386
161190461	chr6:161190461:G:A	1.14669e-26	-2.32177	-9.24033e-10	6.23019e-11	-2.34514	-9.24033e-10	3.40846e-09	-2.34099	-9.24033e-10
161190710	chr6:161190710:A:G	3.17511e-25	-9.89405e-10	0.999277	1.97347e-09	-9.89405e-10	1.11042	1.02342e-07	-9.89405e-10	1.06106
161191060	chr6:161191060:C:T	8.83868e-27	-2.28616	-0.29594	6.43613e-11	-2.3605	0.047885	2.67509e-09	-2.34525	-0.238028
161191171	chr6:161191171:G:A	1.95561e-25	-9.89405e-10	0.514638	1.20347e-09	-9.89405e-10	0.615836	6.26808e-08	-9.89405e-10	0.570801
161191271	chr6:161191271:A:C	2.48697e-27	-2.35349	-1.49668	1.45711e-11	-2.28181	-1.51628	7.47163e-10	-2.35611	-1.50261
161192291	chr6:161192291:C:T	9.50628e-27	-2.27695	-0.232332	6.91726e-11	-2.36054	0.120013	2.86839e-09	-2.34063	-0.172879
161192597	chr6:161192597:G:A	2.6549e-27	-2.31558	-1.46925	1.68768e-11	-2.13976	-1.51143	8.09118e-10	-2.29207	-1.48699
161193008	chr6:161193008:A:T	8.69351e-27	-2.28061	-0.318049	6.28496e-11	-2.36059	0.0242029	2.62772e-09	-2.34228	-0.258862
161193241	chr6:161193241:C:G	8.39243e-27	-2.27083	-0.363071	5.97265e-11	-2.36027	-0.0270805	2.51685e-09	-2.33757	-0.306674
161193364	chr6:161193364:A:G	2.64776e-26	-9.89405e-10	-1.48494	1.46007e-10	-9.89405e-10	-1.49347	8.03305e-09	-9.89405e-10	-1.48369
161193704	chr6:161193704:G:A	2.93885e-26	-9.89405e-10	-1.38063	1.62614e-10	-9.89405e-10	-1.38575	8.61794e-09	-9.89405e-10	-1.41341
161193852	chr6:161193852:T:TAAG	8.94183e-27	-2.2711	-0.299394	6.42352e-11	-2.36031	0.0457303	2.69172e-09	-2.33791	-0.239162
161194321	chr6:161194321:C:T	8.85597e-27	-2.29538	-0.284761	6.53518e-11	-2.35988	0.0625374	2.69577e-09	-2.34901	-0.22656
161194478	chr6:161194478:G:A	2.64859e-26	-9.89405e-10	-1.48462	1.49497e-10	-9.89405e-10	-1.46985	8.05202e-09	-9.89405e-10	-1.48133
161194605	chr6:161194605:T:C	2.57674e-26	-9.89405e-10	-1.51212	1.42958e-10	-9.89405e-10	-1.51458	7.80819e-09	-9.89405e-10	-1.51208
161194659	chr6:161194659:T:C	2.62149e-26	-9.89405e-10	-1.49491	1.44978e-10	-9.89405e-10	-1.50055	7.91491e-09	-9.89405e-10	-1.49851
161194707	chr6:161194707:G:A	8.96236e-27	-2.27535	-0.292849	6.49056e-11	-2.36058	0.0563822	2.70378e-09	-2.34135	-0.231254
161194806	chr6:161194806:C:CT	2.566e-26	-9.89405e-10	-1.5163	1.42832e-10	-9.89405e-10	-1.51546	7.77529e-09	-9.89405e-10	-1.5163
161195373	chr6:161195373:G:A	4.97071e-26	-9.89405e-10	-0.855088	2.58551e-10	-9.89405e-10	-0.922038	1.49538e-08	-9.89405e-10	-0.862292
161195497	chr6:161195497:CCA:C	9.39806e-27	-2.29448	-0.226254	6.96258e-11	-2.35994	0.125942	2.85654e-09	-2.34871	-0.168932
161195591	chr6:161195591:T:C	8.89562e-27	-2.29625	-0.27943	6.56294e-11	-2.35967	0.0665642	2.70249e-09	-2.34995	-0.223126
161195612	chr6:161195612:G:T	9.70276e-26	-9.89405e-10	-0.18624	5.23195e-10	-9.89405e-10	-0.217177	2.97067e-08	-9.89405e-10	-0.175884
161195814	chr6:161195814:T:C	3.04693e-26	-9.89405e-10	-1.34451	1.62543e-10	-9.89405e-10	-1.38619	9.11875e-09	-9.89405e-10	-1.35692
161196167	chr6:161196167:A:T	1.22805e-26	-2.32062	0.0673915	8.99965e-11	-2.356	0.378641	3.83135e-09	-2.35731	0.13327
161196356	chr6:161196356:T:C	6.3386e-27	-2.30557	-0.609006	4.64642e-11	-2.35741	-0.281035	1.95783e-09	-2.35407	-0.54135
161196469	chr6:161196469:C:T	2.57632e-26	-9.89405e-10	-1.51229	1.44169e-10	-9.89405e-10	-1.50615	7.80959e-09	-9.89405e-10	-1.5119
161196911	chr6:161196911:C:G	7.54598e-27	-2.3221	-0.418123	5.83456e-11	-2.35167	-0.0590739	2.36877e-09	-2.3587	-0.346188
161196930	chr6:161196930:C:A	2.57002e-26	-9.89405e-10	-1.51474	1.42734e-10	-9.89405e-10	-1.51615	7.7855e-09	-9.89405e-10	-1.51499
161197513	chr6:161197513:GCT:G	2.57355e-26	-9.89405e-10	-1.51336	1.42866e-10	-9.89405e-10	-1.51522	7.80568e-09	-9.89405e-10	-1.5124
161197584	chr6:161197584:T:G	8.81765e-26	-9.89405e-10	-0.281895	4.50391e-10	-9.89405e-10	-0.367014	2.66145e-08	-9.89405e-10	-0.285798
161197761	chr6:161197761:A:C	2.59223e-26	-9.89405e-10	-1.50613	1.43674e-10	-9.89405e-10	-1.50958	7.87087e-09	-9.89405e-10	-1.50409
161197803	chr6:161197803:G:A	1.89231e-26	-1.82085	-9.24033e-10	6.69012e-11	-2.27391	-9.24033e-10	3.52136e-09	-2.30841	-9.24033e-10
161198087	chr6:161198087:T:C	6.79854e-27	-2.32608	-0.518443	5.12068e-11	-2.34953	-0.191727	2.11819e-09	-2.3597	-0.456991
161198330	chr6:161198330:G:C	3.19537e-25	-9.89405e-10	1.00564	1.98606e-09	-9.89405e-10	1.11678	1.03041e-07	-9.89405e-10	1.06787
161198720	chr6:161198720:C:T	2.6541e-26	-9.89405e-10	-1.48254	1.49075e-10	-9.89405e-10	-1.47268	8.05577e-09	-9.89405e-10	-1.48087
161198778	chr6:161198778:G:A	2.83429e-27	-2.25642	-1.46302	1.88344e-11	-2.03237	-1.50908	8.69324e-10	-2.22564	-1.48165
161199255	chr6:161199255:C:T	6.81719e-26	-9.89405e-10	-0.539203	3.97353e-10	-9.89405e-10	-0.492304	2.12168e-08	-9.89405e-10	-0.512462
161199388	chr6:161199388:C:A	5.09115e-26	-9.89405e-10	-0.831146	2.70106e-10	-9.89405e-10	-0.878316	1.53328e-08	-9.89405e-10	-0.837259
161199613	chr6:161199613:A:G	2.7233e-26	-9.89405e-10	-1.45681	1.54228e-10	-9.89405e-10	-1.4387	8.28817e-09	-9.89405e-10	-1.45243
161199653	chr6:161199653:G:A	7.13241e-26	-9.89405e-10	-0.494001	4.23431e-10	-9.89405e-10	-0.42874	2.20945e-08	-9.89405e-10	-0.471925
161199966	chr6:161199966:GAAC:G	1.27912e-26	-2.21248	-9.24033e-10	6.71729e-11	-2.26986	-9.24033e-10	3.70675e-09	-2.2571	-9.24033e-10
161200174	chr6:161200174:C:G	3.13958e-26	-9.89405e-10	-1.31456	1.78677e-10	-9.89405e-10	-1.29155	9.55502e-09	-9.89405e-10	-1.31019
161200274	chr6:161200274:T:A	2.56638e-26	-9.89405e-10	-1.51615	1.43012e-10	-9.89405e-10	-1.5142	7.7776e-09	-9.89405e-10	-1.51601
161200355	chr6:161200355:G:A	2.92148e-27	-2.30317	-1.38598	1.50381e-11	-2.36039	-1.40615	8.49884e-10	-2.34756	-1.38235
161200371	chr6:161200371:A:T	1.90389e-25	-9.89405e-10	0.487836	1.16113e-09	-9.89405e-10	0.580021	6.00121e-08	-9.89405e-10	0.527291
161200752	chr6:161200752:A:G	3.9073e-27	-2.33964	-1.05875	1.85382e-11	-2.35864	-1.19866	1.15186e-09	-2.35967	-1.06621
161200761	chr6:161200761:G:A	6.94552e-27	-2.28277	-0.54037	3.65322e-11	-2.35625	-0.522682	1.97115e-09	-2.33542	-0.553218
161200991	chr6:161200991:C:T	6.44873e-27	-1.84125	-1.0561	4.87044e-11	-1.55804	-1.03332	2.02185e-09	-1.81014	-1.0531
161201065	chr6:161201065:C:T	3.03075e-27	-2.35198	-1.30045	1.63061e-11	-2.34906	-1.33653	8.90372e-10	-2.36034	-1.32303
161201447	chr6:161201447:C:G	2.44953e-27	-2.35469	-1.51065	1.42165e-11	-2.32354	-1.49919	7.52207e-10	-2.34582	-1.50618
161201465	chr6:161201465:G:C	4.65192e-26	0.0144063	-0.935778	4.37865e-11	-2.20429	-0.493516	2.14912e-09	-2.23698	-0.565219
161201593	chr6:161201593:A:G	3.93436e-27	-2.33681	-1.05468	1.85863e-11	-2.35942	-1.19528	1.15633e-09	-2.35924	-1.06276
161201917	chr6:161201917:G:T	1.69985e-26	-2.25699	0.328874	8.52519e-11	-2.3481	0.316584	4.62961e-09	-2.32094	0.286157
161201959	chr6:161201959:T:C	5.17018e-27	-2.06915	-1.04918	3.11027e-11	-1.89339	-1.14645	2.48183e-09	-1.55962	-1.09864
161202145	chr6:161202145:C:T	1.02735e-26	-2.05537	-0.376299	3.94801e-11	-2.16916	-0.632174	2.16334e-09	-2.33745	-0.45815
161202514	chr6:161202514:C:T	7.81364e-27	-2.13382	-0.571546	4.40516e-11	-2.01008	-0.68169	3.47633e-09	-1.67953	-0.641752
161202580	chr6:161202580:A:C	7.66278e-26	-9.89405e-10	-0.422276	4.39692e-10	-9.89405e-10	-0.391056	2.35275e-08	-9.89405e-10	-0.409084
161202656	chr6:161202656:G:T	2.68935e-26	-9.89405e-10	-1.46935	1.51699e-10	-9.89405e-10	-1.45523	8.1869e-09	-9.89405e-10	-1.46472
161202715	chr6:161202715:C:T	2.59591e-26	-9.89405e-10	-1.50471	1.46808e-10	-9.89405e-10	-1.488	7.8901e-09	-9.89405e-10	-1.50165
161202790	chr6:161202790:C:G	2.95044e-26	-9.89405e-10	-1.37669	1.66704e-10	-9.89405e-10	-1.36091	8.97964e-09	-9.89405e-10	-1.3723
161202828	chr6:161202828:T:C	2.81071e-26	-9.89405e-10	-1.42521	1.52413e-10	-9.89405e-10	-1.45054	8.46063e-09	-9.89405e-10	-1.43183
161203117	chr6:161203117:G:A	7.63011e-27	-2.22929	-0.49984	3.79276e-11	-2.223	-0.618455	1.90475e-09	-2.36043	-0.562473
161203317	chr6:161203317:C:T	1.06931e-25	-9.89405e-10	-0.089048	6.27199e-10	-9.89405e-10	-0.0358664	3.21663e-08	-9.89405e-10	-0.0963357
161203534	chr6:161203534:G:A	7.8822e-27	-2.2061	-0.490528	3.93207e-11	-2.19709	-0.608292	1.93174e-09	-2.35848	-0.550352
161203536	chr6:161203536:C:T	2.76658e-26	-9.89405e-10	-1.44104	1.50793e-10	-9.89405e-10	-1.46122	8.33191e-09	-9.89405e-10	-1.44716
161203646	chr6:161203646:C:T	1.11743e-26	-2.34762	-9.24033e-10	6.18539e-11	-2.35236	-9.24033e-10	3.34363e-09	-2.3602	-9.24033e-10
161203764	chr6:161203764:G:C	2.75993e-27	-2.24148	-1.50455	1.4075e-11	-2.34799	-1.48474	7.81144e-10	-2.31062	-1.50363
161204138	chr6:161204138:T:TA	6.90463e-25	-9.89405e-10	1.77613	3.40037e-09	-9.89405e-10	1.65451	2.09052e-07	-9.89405e-10	1.77533
161204307	chr6:161204307:C:T	7.31891e-26	-9.89405e-10	-0.468189	4.19684e-10	-9.89405e-10	-0.437627	2.24654e-08	-9.89405e-10	-0.455277
161204676	chr6:161204676:A:G	3.24881e-27	-2.09519	-1.48775	1.79652e-11	-2.10987	-1.47883	8.48635e-10	-2.247	-1.48438
161204791	chr6:161204791:G:A	2.69184e-26	-9.89405e-10	-1.46843	1.5306e-10	-9.89405e-10	-1.4463	8.22183e-09	-9.89405e-10	-1.46046
161204946	chr6:161204946:G:C	2.7137e-27	-2.26523	-1.49769	1.4129e-11	-2.35491	-1.474	7.75169e-10	-2.32541	-1.49652
161205145	chr6:161205145:C:T	1.16236e-26	-2.15022	-0.157974	6.35885e-11	-2.02954	-0.295162	5.08488e-09	-1.69641	-0.244578
161206028	chr6:161206028:T:C	5.44392e-27	-2.08652	-0.980216	3.2537e-11	-1.91268	-1.08207	2.66293e-09	-1.57428	-1.01355
161206370	chr6:161206370:C:T	4.31837e-26	-9.89405e-10	-0.995772	2.27729e-10	-9.89405e-10	-1.04897	1.26276e-08	-9.89405e-10	-1.03137
161206591	chr6:161206591:G:A	2.7275e-26	-9.89405e-10	-1.45526	1.48963e-10	-9.89405e-10	-1.47343	8.19356e-09	-9.89405e-10	-1.46391
161206846	chr6:161206846:G:T	2.92103e-26	-9.89405e-10	-1.38672	1.61036e-10	-9.89405e-10	-1.3955	8.78661e-09	-9.89405e-10	-1.39403
161207001	chr6:161207001:C:T	2.5667e-26	-9.89405e-10	-1.51603	1.42712e-10	-9.89405e-10	-1.51631	7.77908e-09	-9.89405e-10	-1.51582
161207079	chr6:161207079:T:C	3.06783e-27	-2.13037	-1.50989	1.84875e-11	-2.04385	-1.51618	7.46641e-10	-2.34402	-1.51541
161207589	chr6:161207589:A:G	3.01539e-27	-2.14554	-1.51197	1.81592e-11	-2.06166	-1.51629	7.43269e-10	-2.34789	-1.51606
161207628	chr6:161207628:G:A	3.72492e-27	-2.33173	-1.11446	1.91879e-11	-2.3595	-1.16335	1.06899e-09	-2.35721	-1.14333
161207671	chr6:161207671:G:T	2.8844e-27	-2.29962	-1.4023	1.48021e-11	-2.36006	-1.4223	8.37981e-10	-2.34468	-1.39934
161208237	chr6:161208237:C:T	2.79796e-26	-9.89405e-10	-1.42976	1.52267e-10	-9.89405e-10	-1.4515	8.42444e-09	-9.89405e-10	-1.43612
161208757	chr6:161208757:A:G	2.68935e-26	-9.89405e-10	-1.46935	1.51699e-10	-9.89405e-10	-1.45523	8.1869e-09	-9.89405e-10	-1.46472
161209135	chr6:161209135:T:C	2.77212e-26	-9.89405e-10	-1.43904	1.57385e-10	-9.89405e-10	-1.41844	8.43546e-09	-9.89405e-10	-1.43481
161209140	chr6:161209140:A:T	7.66278e-26	-9.89405e-10	-0.422276	4.39692e-10	-9.89405e-10	-0.391056	2.35275e-08	-9.89405e-10	-0.409084
161209348	chr6:161209348:A:T	3.08974e-27	-2.17617	-1.45698	1.94083e-11	-2.09748	-1.41395	8.06725e-10	-2.35441	-1.42762
161209427	chr6:161209427:C:T	2.78723e-27	-2.29513	-1.44106	1.43238e-11	-2.35953	-1.45568	8.09037e-10	-2.34214	-1.43702
161209931	chr6:161209931:T:C	7.07705e-27	-1.74865	-1.05573	5.38324e-11	-1.45418	-1.03708	2.19468e-09	-1.7249	-1.05632
161210017	chr6:161210017:G:A	9.73859e-26	-9.89405e-10	-0.182554	6.42149e-10	-9.89405e-10	-0.0123094	3.05856e-08	-9.89405e-10	-0.146725
161210123	chr6:161210123:T:C	3.44857e-27	-2.34772	-1.17556	1.86641e-11	-2.24776	-1.30277	1.0725e-09	-2.30881	-1.18846
161210144	chr6:161210144:T:C	4.28619e-27	-2.36059	-0.945251	2.21468e-11	-2.35777	-1.02166	1.34372e-09	-2.33484	-0.936974
161210185	chr6:161210185:T:C	5.91815e-27	-1.54078	-1.44244	1.53943e-11	-2.29188	-1.45125	1.10015e-09	-2.03431	-1.4375
161210190	chr6:161210190:T:C	2.58764e-26	-9.89405e-10	-1.5079	1.43638e-10	-9.89405e-10	-1.50983	7.86118e-09	-9.89405e-10	-1.50532
161210302	chr6:161210302:A:C	5.35448e-26	-9.89405e-10	-0.780718	3.28161e-10	-9.89405e-10	-0.683625	1.66952e-08	-9.89405e-10	-0.752135
161210446	chr6:161210446:C:T	7.69964e-27	-1.96072	-0.759345	4.67057e-11	-1.75496	-0.878304	4.00673e-09	-1.36294	-0.816343
161210451	chr6:161210451:G:A	3.40055e-26	-9.89405e-10	-1.23471	2.03301e-10	-9.89405e-10	-1.16244	1.04516e-08	-9.89405e-10	-1.2205
161210700	chr6:161210700:C:T	2.91902e-26	-9.89405e-10	-1.3874	1.65148e-10	-9.89405e-10	-1.37029	8.97693e-09	-9.89405e-10	-1.3726
161210794	chr6:161210794:A:C	2.67281e-25	-9.89405e-10	0.827065	1.62895e-09	-9.89405e-10	0.918561	8.2936e-08	-9.89405e-10	0.850814
161211320	chr6:161211320:A:G	4.65144e-26	-9.89405e-10	-0.921473	2.77035e-10	-9.89405e-10	-0.852985	1.4344e-08	-9.89405e-10	-0.903922
161211390	chr6:161211390:T:C	2.73855e-26	-9.89405e-10	-1.45122	1.5525e-10	-9.89405e-10	-1.4321	8.32422e-09	-9.89405e-10	-1.44809
161211589	chr6:161211589:A:T	6.27975e-27	-1.83508	-1.08882	4.73036e-11	-1.5484	-1.07214	1.96757e-09	-1.8008	-1.08965
161211630	chr6:161211630:A:T	1.96938e-26	-2.10305	0.322122	1.09711e-10	-1.96001	0.180729	9.18786e-09	-1.5849	0.235526
161211704	chr6:161211704:T:C	1.10366e-26	-2.36002	-9.24033e-10	6.26954e-11	-2.33884	-9.24033e-10	3.34764e-09	-2.359	-9.24033e-10
161212379	chr6:161212379:T:A	3.3764e-27	-2.35404	-1.19039	1.66419e-11	-2.34721	-1.31799	1.00825e-09	-2.35838	-1.20066
161212719	chr6:161212719:T:C	1.38757e-26	-2.20958	0.0784844	1.22347e-10	-2.13967	0.469404	4.56741e-09	-2.35878	0.310469
161212743	chr6:161212743:T:C	2.62749e-27	-2.32369	-1.47151	1.46031e-11	-2.35938	-1.43652	7.73868e-10	-2.35478	-1.46883
161212822	chr6:161212822:A:C	1.77282e-26	-1.88608	-9.24033e-10	8.03309e-11	-2.09098	-9.24033e-10	4.00455e-09	-2.17982	-9.24033e-10
161212835	chr6:161212835:T:C	2.97044e-26	-9.89405e-10	-1.36994	1.71035e-10	-9.89405e-10	-1.33526	9.08771e-09	-9.89405e-10	-1.36033
161212962	chr6:161212962:T:C	1.4469e-26	-2.31224	0.223013	7.64826e-11	-2.3603	0.220233	4.09971e-09	-2.3498	0.193463
161213388	chr6:161213388:A:G	5.45433e-26	-0.76224	-9.24033e-10	7.71136e-11	-2.13185	-9.24033e-10	4.26115e-09	-2.11772	-9.24033e-10
161213642	chr6:161213642:C:T	5.92264e-25	-9.89405e-10	1.62272	2.93697e-09	-9.89405e-10	1.508	1.80182e-07	-9.89405e-10	1.62671
161213898	chr6:161213898:C:A	3.58014e-26	-9.89405e-10	-1.18325	1.92079e-10	-9.89405e-10	-1.21923	1.06196e-08	-9.89405e-10	-1.20456
161213907	chr6:161213907:A:C	2.01809e-26	-1.7565	-9.24033e-10	8.89343e-11	-1.98923	-9.24033e-10	4.35406e-09	-2.09615	-9.24033e-10
161214102	chr6:161214102:A:G	3.17042e-26	-9.89405e-10	-1.30479	1.80168e-10	-9.89405e-10	-1.28324	9.74263e-09	-9.89405e-10	-1.29074
161214126	chr6:161214126:C:G	1.73172e-26	-2.25805	0.348514	9.17073e-11	-2.16678	0.20825	7.02986e-09	-1.88071	0.263627
161214274	chr6:161214274:C:G	1.2355e-26	-2.16744	-0.0797357	6.01923e-11	-2.16272	-0.216866	2.8947e-09	-2.35382	-0.150551
161214493	chr6:161214493:T:C	3.74397e-27	-2.33761	-1.10348	1.76099e-11	-2.3583	-1.25037	1.09422e-09	-2.36007	-1.11714
161214494	chr6:161214494:G:A	4.62474e-27	-1.73771	-1.4921	3.73671e-11	-1.4021	-1.45424	1.49155e-09	-1.68856	-1.47887
161214531	chr6:161214531:C:G	2.84512e-26	-9.89405e-10	-1.41305	1.62309e-10	-9.89405e-10	-1.38763	8.68493e-09	-9.89405e-10	-1.40567
161214912	chr6:161214912:A:G	8.89985e-26	-9.89405e-10	-0.272616	5.83527e-10	-9.89405e-10	-0.108039	2.78825e-08	-9.89405e-10	-0.239257
161214923	chr6:161214923:C:T	2.61982e-26	-9.89405e-10	-1.49555	1.46398e-10	-9.89405e-10	-1.4908	7.91943e-09	-9.89405e-10	-1.49794
161215207	chr6:161215207:T:C	1.1438e-26	-2.32429	-9.24033e-10	6.22733e-11	-2.3456	-9.24033e-10	3.34868e-09	-2.35869	-9.24033e-10
161215294	chr6:161215294:G:A	4.14946e-25	-9.89405e-10	1.26691	3.12382e-09	-9.89405e-10	1.56968	1.34886e-07	-9.89405e-10	1.33718
161215842	chr6:161215842:G:A	5.8647e-27	-1.85619	-1.1361	4.39174e-11	-1.57505	-1.11977	1.83595e-09	-1.82263	-1.13706
161215909	chr6:161215909:T:C	1.08337e-26	-2.24634	-0.132234	9.37308e-11	-2.18402	0.247313	3.66737e-09	-2.36054	0.0927632
161215930	chr6:161215930:G:A	2.63409e-27	-2.35519	-1.43751	1.46113e-11	-2.34029	-1.45504	7.95635e-10	-2.35898	-1.43689
161216575	chr6:161216575:T:C	3.50523e-26	-9.89405e-10	-1.20439	2.03596e-10	-9.89405e-10	-1.16099	1.07595e-08	-9.89405e-10	-1.19147
161216840	chr6:161216840:T:A	3.58822e-26	-9.89405e-10	-1.18099	2.08672e-10	-9.89405e-10	-1.13637	1.10054e-08	-9.89405e-10	-1.16887
161217044	chr6:161217044:G:A	2.56827e-26	-9.89405e-10	-1.51542	1.42721e-10	-9.89405e-10	-1.51624	7.7784e-09	-9.89405e-10	-1.5159
161217092	chr6:161217092:C:T	3.20232e-26	-9.89405e-10	-1.29478	1.90196e-10	-9.89405e-10	-1.22908	9.83334e-09	-9.89405e-10	-1.28148
161217293	chr6:161217293:C:G	3.91008e-26	-9.89405e-10	-1.09509	2.13277e-10	-9.89405e-10	-1.11454	1.20929e-08	-9.89405e-10	-1.07464
161217717	chr6:161217717:C:T	5.95114e-26	-9.89405e-10	-0.675069	3.11542e-10	-9.89405e-10	-0.735595	1.74675e-08	-9.89405e-10	-0.706913
161217720	chr6:161217720:G:A	7.83119e-26	-9.89405e-10	-0.400536	4.63471e-10	-9.89405e-10	-0.338386	2.37846e-08	-9.89405e-10	-0.398219
161217787	chr6:161217787:G:A	4.51551e-25	-9.89405e-10	1.35145	2.2547e-09	-9.89405e-10	1.24364	1.36729e-07	-9.89405e-10	1.35075
161218201	chr6:161218201:A:G	2.56647e-26	-9.89405e-10	-1.51612	1.43021e-10	-9.89405e-10	-1.51414	7.7792e-09	-9.89405e-10	-1.5158
161218464	chr6:161218464:C:T	2.68432e-26	-9.89405e-10	-1.47122	1.53871e-10	-9.89405e-10	-1.44102	8.18348e-09	-9.89405e-10	-1.46514
161218674	chr6:161218674:C:A	7.90691e-26	-9.89405e-10	-0.390913	4.54272e-10	-9.89405e-10	-0.358435	2.42691e-08	-9.89405e-10	-0.378051
161219604	chr6:161219604:C:T	7.93513e-26	-9.89405e-10	-0.387351	4.55811e-10	-9.89405e-10	-0.355052	2.43504e-08	-9.89405e-10	-0.374708
161219770	chr6:161219770:C:T	2.39366e-26	-1.58583	-9.24033e-10	2.30311e-10	-1.0377	-9.24033e-10	8.97455e-09	-1.37286	-9.24033e-10
161220029	chr6:161220029:G:A	1.62089e-26	-1.97568	-9.24033e-10	6.43962e-11	-2.31208	-9.24033e-10	3.41652e-09	-2.33863	-9.24033e-10
161220175	chr6:161220175:C:T	2.75043e-26	-1.44689	-9.24033e-10	9.48582e-11	-1.92475	-9.24033e-10	5.05495e-09	-1.94689	-9.24033e-10
161220448	chr6:161220448:A:G	9.97709e-27	-1.93078	-0.530163	7.31191e-11	-1.96171	-0.223326	2.449e-09	-2.33629	-0.335283
161220586	chr6:161220586:C:T	6.20915e-27	-1.60263	-1.33259	5.14683e-11	-1.14603	-1.39013	2.09683e-09	-1.46821	-1.35861
161220657	chr6:161220657:T:C	2.50526e-25	-9.89405e-10	0.762326	1.29238e-09	-9.89405e-10	0.687111	7.67887e-08	-9.89405e-10	0.773802
161220749	chr6:161220749:G:A	3.18086e-26	-9.89405e-10	-1.3015	1.73176e-10	-9.89405e-10	-1.32282	9.48502e-09	-9.89405e-10	-1.31754
161221142	chr6:161221142:A:G	4.33078e-26	-9.89405e-10	-0.992904	2.48784e-10	-9.89405e-10	-0.960545	1.33685e-08	-9.89405e-10	-0.974354
161221193	chr6:161221193:C:A	6.039e-26	-9.89405e-10	-0.660412	3.59494e-10	-9.89405e-10	-0.592432	1.86154e-08	-9.89405e-10	-0.643266
161221453	chr6:161221453:G:A	5.12349e-27	-2.35614	-0.771264	5.46824e-11	-1.63971	-0.835873	1.61818e-09	-2.27591	-0.810043
161221479	chr6:161221479:A:G	6.00525e-27	-1.97582	-0.992777	2.21836e-11	-2.33944	-1.03834	1.33587e-09	-2.26202	-1.01565
161221757	chr6:161221757:G:A	3.0033e-26	-9.89405e-10	-1.35894	1.63122e-10	-9.89405e-10	-1.38263	9.01068e-09	-9.89405e-10	-1.36884
161221789	chr6:161221789:G:A	9.51989e-26	-9.89405e-10	-0.205267	5.04415e-10	-9.89405e-10	-0.25373	2.87873e-08	-9.89405e-10	-0.207321
161222364	chr6:161222364:GATA:G	4.42495e-26	-9.89405e-10	-0.971392	2.54446e-10	-9.89405e-10	-0.938041	1.3646e-08	-9.89405e-10	-0.953812
161223174	chr6:161223174:G:A	4.17409e-26	-9.89405e-10	-1.02976	2.41019e-10	-9.89405e-10	-0.992256	1.28577e-08	-9.89405e-10	-1.01331
161223508	chr6:161223508:C:T	1.98588e-26	-0.87166	-0.90093	6.12372e-11	-1.51675	-0.845628	4.4084e-09	-1.18077	-0.902972
161223552	chr6:161223552:T:G	3.38391e-26	-9.89405e-10	-1.23962	1.99138e-10	-9.89405e-10	-1.18313	1.04853e-08	-9.89405e-10	-1.21728
161224016	chr6:161224016:A:G	1.11631e-26	-0.833507	-1.51511	2.68795e-11	-1.67207	-1.51369	2.24485e-09	-1.24277	-1.51585
161224377	chr6:161224377:C:T	4.32098e-26	-9.89405e-10	-0.995168	2.49914e-10	-9.89405e-10	-0.956012	1.33156e-08	-9.89405e-10	-0.978318
161224487	chr6:161224487:T:C	3.39488e-26	-9.89405e-10	-1.23638	1.99515e-10	-9.89405e-10	-1.18124	1.05018e-08	-9.89405e-10	-1.21571
161224981	chr6:161224981:A:G	3.33986e-26	-9.89405e-10	-1.25272	1.96083e-10	-9.89405e-10	-1.19859	1.03283e-08	-9.89405e-10	-1.23237
161225017	chr6:161225017:C:T	1.18742e-26	-2.28687	-9.24033e-10	7.34903e-11	-2.17998	-9.24033e-10	3.82085e-09	-2.22678	-9.24033e-10
161225227	chr6:161225227:T:C	2.56794e-27	-2.30819	-1.50994	1.38577e-11	-2.34972	-1.49857	7.80247e-10	-2.31604	-1.49936
161225286	chr6:161225286:T:C	3.0289e-25	-9.89405e-10	0.952135	1.87144e-09	-9.89405e-10	1.05734	9.64282e-08	-9.89405e-10	1.00154
161225466	chr6:161225466:T:G	2.98365e-27	-2.30305	-1.36504	1.50651e-11	-2.3482	-1.41655	8.57422e-10	-2.31008	-1.411
161225497	chr6:161225497:C:T	4.2929e-26	-9.89405e-10	-1.00169	2.3312e-10	-9.89405e-10	-1.02558	1.33631e-08	-9.89405e-10	-0.974756
161225682	chr6:161225682:G:A	9.81222e-27	-1.88033	-0.597274	4.34904e-11	-2.21107	-0.493517	2.46573e-09	-2.14766	-0.51711
161226448	chr6:161226448:A:G	4.13293e-26	-9.89405e-10	-1.03966	2.37471e-10	-9.89405e-10	-1.00709	1.2714e-08	-9.89405e-10	-1.02455
161226930	chr6:161226930:A:G	7.07731e-27	-2.36046	-0.443881	5.44503e-11	-2.09931	-0.380531	2.19331e-09	-2.34193	-0.439913
161227076	chr6:161227076:C:T	3.47835e-26	-9.89405e-10	-1.21209	1.91189e-10	-9.89405e-10	-1.22387	1.05123e-08	-9.89405e-10	-1.21471
161227209	chr6:161227209:A:C	2.72412e-26	-9.89405e-10	-1.45651	1.50124e-10	-9.89405e-10	-1.46567	8.31943e-09	-9.89405e-10	-1.44866
161227253	chr6:161227253:C:T	1.19964e-26	-2.27663	-9.24033e-10	7.41007e-11	-2.17171	-9.24033e-10	4.03503e-09	-2.17224	-9.24033e-10
161227329	chr6:161227329:A:G	2.57369e-26	-9.89405e-10	-1.51331	1.43427e-10	-9.89405e-10	-1.5113	7.84255e-09	-9.89405e-10	-1.50769
161227814	chr6:161227814:T:G	2.73094e-26	-9.89405e-10	-1.454	1.54858e-10	-9.89405e-10	-1.43462	8.35777e-09	-9.89405e-10	-1.44406
161228105	chr6:161228105:C:G	7.49642e-26	-9.89405e-10	-0.444226	4.38993e-10	-9.89405e-10	-0.392647	2.32878e-08	-9.89405e-10	-0.419327
161228181	chr6:161228181:A:T	1.50844e-26	-0.996605	-1.05097	1.20836e-10	-0.644839	-1.03786	4.63724e-09	-0.952026	-1.08111
161228471	chr6:161228471:G:A	3.75255e-26	-9.89405e-10	-1.13622	2.03993e-10	-9.89405e-10	-1.15905	1.13244e-08	-9.89405e-10	-1.14029
161228894	chr6:161228894:C:A	5.94515e-26	-9.89405e-10	-0.676075	3.24008e-10	-9.89405e-10	-0.696361	1.85537e-08	-9.89405e-10	-0.646585
161228988	chr6:161228988:C:T	3.18176e-26	-9.89405e-10	-1.30122	1.74925e-10	-9.89405e-10	-1.31277	9.62219e-09	-9.89405e-10	-1.30318
161229081	chr6:161229081:C:G	3.16579e-26	-9.89405e-10	-1.30625	1.74281e-10	-9.89405e-10	-1.31646	9.56921e-09	-9.89405e-10	-1.3087
161229427	chr6:161229427:C:T	2.5799e-26	-9.89405e-10	-1.5109	1.42752e-10	-9.89405e-10	-1.51602	7.80381e-09	-9.89405e-10	-1.51264
161230079	chr6:161230079:G:C	7.71708e-26	-1.41667	1.00146	6.07723e-10	-1.15324	1.08583	2.15317e-08	-1.43077	0.933037
161230133	chr6:161230133:C:A	6.48689e-26	-9.89405e-10	-0.588868	3.54112e-10	-9.89405e-10	-0.607518	2.04811e-08	-9.89405e-10	-0.547752
161230451	chr6:161230451:G:C	1.14907e-26	-1.46375	-0.855947	8.19473e-11	-1.22666	-0.844399	3.28651e-09	-1.48424	-0.893192
161230661	chr6:161230661:A:G	2.79582e-26	-9.89405e-10	-1.43052	1.60507e-10	-9.89405e-10	-1.3988	8.58705e-09	-9.89405e-10	-1.417
161230773	chr6:161230773:A:G	4.54752e-25	-9.89405e-10	1.35852	2.82355e-09	-9.89405e-10	1.46862	1.45072e-07	-9.89405e-10	1.40998
161230836	chr6:161230836:A:G	1.14424e-26	-1.46741	-0.856505	8.16315e-11	-1.23001	-0.844909	3.27127e-09	-1.48829	-0.893786
161230971	chr6:161230971:T:C	3.5173e-27	-2.33213	-1.17141	2.05789e-11	-2.25523	-1.19763	1.12867e-09	-2.2903	-1.15592
161231203	chr6:161231203:C:T	3.23824e-26	-9.89405e-10	-1.28362	1.86681e-10	-9.89405e-10	-1.24773	1.00362e-08	-9.89405e-10	-1.26106
161231644	chr6:161231644:G:A	2.5773e-26	-9.89405e-10	-1.51191	1.42725e-10	-9.89405e-10	-1.51621	7.79753e-09	-9.89405e-10	-1.51345
161231653	chr6:161231653:T:C	3.19003e-26	-9.89405e-10	-1.29862	1.74248e-10	-9.89405e-10	-1.31665	9.80817e-09	-9.89405e-10	-1.28404
161232026	chr6:161232026:A:G	2.56661e-26	-9.89405e-10	-1.51607	1.43382e-10	-9.89405e-10	-1.51162	7.78409e-09	-9.89405e-10	-1.51517
161232407	chr6:161232407:T:C	5.05745e-27	-1.76825	-1.37212	1.79114e-11	-2.26536	-1.32634	1.22357e-09	-2.01256	-1.35293
161232591	chr6:161232591:A:C	2.135e-25	-9.89405e-10	0.602403	1.09552e-09	-9.89405e-10	0.521853	6.28969e-08	-9.89405e-10	0.574241
161232704	chr6:161232704:C:T	3.70938e-26	-9.89405e-10	-1.14779	2.02794e-10	-9.89405e-10	-1.16494	1.09328e-08	-9.89405e-10	-1.17548
161233083	chr6:161233083:G:C	3.32663e-27	-2.35596	-1.20331	1.78947e-11	-2.22389	-1.36874	9.56102e-10	-2.31795	-1.2942
161233797	chr6:161233797:A:C	3.2415e-27	-2.07165	-1.51355	1.67759e-11	-2.14586	-1.51133	9.9345e-10	-2.05963	-1.5142
161233912	chr6:161233912:C:T	6.47942e-25	-9.89405e-10	1.71257	4.03846e-09	-9.89405e-10	1.82649	2.05245e-07	-9.89405e-10	1.75695
161233979	chr6:161233979:C:T	2.12359e-26	-0.900738	-0.804806	1.36952e-10	-0.752949	-0.80455	5.18613e-09	-1.07872	-0.842548
161234190	chr6:161234190:C:T	2.19541e-26	-0.94331	-0.728971	1.4173e-10	-0.794336	-0.728868	5.38749e-09	-1.11466	-0.768518
161234325	chr6:161234325:G:A	2.21952e-26	-0.939851	-0.721511	1.42955e-10	-0.79303	-0.72157	5.42885e-09	-1.11433	-0.761196
161234923	chr6:161234923:G:A	2.77887e-26	-9.89405e-10	-1.43661	1.52701e-10	-9.89405e-10	-1.44865	8.35129e-09	-9.89405e-10	-1.44484
161234964	chr6:161234964:A:G	1.49137e-26	-1.10116	-0.957801	3.71409e-11	-1.80802	-1.05439	2.9218e-09	-1.49602	-0.999033
161235091	chr6:161235091:G:T	3.51104e-27	-2.25331	-1.25201	2.24251e-11	-2.32038	-1.04657	1.19427e-09	-2.26091	-1.12881
161235280	chr6:161235280:T:C	3.3694e-26	-9.89405e-10	-1.24392	1.79938e-10	-9.89405e-10	-1.28452	1.00595e-08	-9.89405e-10	-1.25874
161235877	chr6:161235877:G:C	4.83085e-27	-1.86835	-1.31786	2.00872e-11	-2.12897	-1.34808	1.19409e-09	-2.04713	-1.34274
161236155	chr6:161236155:C:T	1.11967e-26	-1.40773	-0.937888	3.32226e-11	-1.97962	-0.99428	2.44568e-09	-1.71214	-0.960797
161236625	chr6:161236625:C:T	1.12265e-26	-2.34296	-9.24033e-10	6.19859e-11	-2.35022	-9.24033e-10	3.40872e-09	-2.34092	-9.24033e-10
161236653	chr6:161236653:T:C	3.6948e-26	-9.89405e-10	-1.15172	2.01988e-10	-9.89405e-10	-1.16892	1.08938e-08	-9.89405e-10	-1.17906
161236727	chr6:161236727:T:A	2.69129e-25	-0.82712	1.66107	1.96423e-09	-0.631104	1.73683	6.38207e-08	-0.999349	1.58817
161236769	chr6:161236769:G:A	9.73915e-26	-9.89405e-10	-0.182497	5.79925e-10	-9.89405e-10	-0.114231	2.9928e-08	-9.89405e-10	-0.168461
161236784	chr6:161236784:C:A	3.28109e-27	-2.06652	-1.50654	1.72637e-11	-2.12775	-1.50077	1.01048e-09	-2.04829	-1.50854
161237096	chr6:161237096:G:A	2.95062e-27	-2.1637	-1.51552	2.30481e-11	-1.82806	-1.51149	7.9999e-10	-2.27819	-1.51222
161237290	chr6:161237290:T:C	3.04879e-26	-9.89405e-10	-1.34391	1.67834e-10	-9.89405e-10	-1.35415	9.22148e-09	-9.89405e-10	-1.34572
161237312	chr6:161237312:C:T	2.31686e-26	-0.738899	-0.879538	5.14913e-11	-1.55905	-0.976668	4.29392e-09	-1.17957	-0.930486
161237348	chr6:161237348:A:G	1.50158e-26	-0.711132	-1.341	3.7132e-11	-1.67735	-1.1853	2.74302e-09	-1.26771	-1.29049
161237522	chr6:161237522:A:T	3.88968e-26	-9.89405e-10	-1.10032	2.12752e-10	-9.89405e-10	-1.117	1.14213e-08	-9.89405e-10	-1.13177
161237535	chr6:161237535:G:A	3.89682e-26	-0.218723	-0.879767	2.50516e-10	-0.0567771	-0.896832	8.9483e-09	-0.444137	-0.931654
161237619	chr6:161237619:G:A	1.20141e-26	-2.31954	0.0443917	1.2415e-10	-1.82354	0.167905	3.96661e-09	-2.24456	0.0552125
161237689	chr6:161237689:T:A	9.3035e-27	-1.01456	-1.51629	2.43471e-11	-1.77676	-1.50795	1.85625e-09	-1.43408	-1.51461
161237755	chr6:161237755:T:C	2.94313e-26	-9.89405e-10	-1.37918	1.62191e-10	-9.89405e-10	-1.38836	8.90398e-09	-9.89405e-10	-1.38076
161237793	chr6:161237793:A:G	2.45069e-27	-2.35087	-1.51399	6.56685e-11	-0.77655	-1.51596	7.92148e-10	-2.28413	-1.51613
161238129	chr6:161238129:C:T	2.93302e-26	-9.89405e-10	-1.38262	1.65003e-10	-9.89405e-10	-1.37116	8.84423e-09	-9.89405e-10	-1.38749
161238715	chr6:161238715:A:G	6.44046e-27	-2.23112	-0.667512	4.98396e-11	-2.13862	-0.429696	2.20886e-09	-2.20519	-0.569586
161239068	chr6:161239068:C:T	3.04458e-26	-1.34529	-9.24033e-10	6.3872e-11	-2.32025	-9.24033e-10	7.63887e-09	-1.534	-9.24033e-10
161239275	chr6:161239275:A:G	1.14944e-25	-9.89405e-10	-0.0167917	5.9983e-10	-9.89405e-10	-0.0804832	3.35888e-08	-9.89405e-10	-0.053063
161239467	chr6:161239467:C:A	2.65108e-26	-9.89405e-10	-1.48368	1.44846e-10	-9.89405e-10	-1.50146	7.96706e-09	-9.89405e-10	-1.49194
161240171	chr6:161240171:G:A	1.23644e-26	-0.911433	-1.33498	4.40656e-11	-1.34272	-1.34873	3.10887e-09	-1.07637	-1.35663
161240387	chr6:161240387:G:A	1.9661e-26	-1.7826	-9.24033e-10	1.08717e-10	-1.78838	-9.24033e-10	5.81181e-09	-1.80736	-9.24033e-10
161240453	chr6:161240453:A:G	1.18808e-26	-2.28631	-9.24033e-10	6.63203e-11	-2.28263	-9.24033e-10	3.59004e-09	-2.28909	-9.24033e-10
161241098	chr6:161241098:A:G	2.66781e-26	-9.89405e-10	-1.47739	1.45349e-10	-9.89405e-10	-1.49799	8.01497e-09	-9.89405e-10	-1.48594
161241604	chr6:161241604:G:A	3.05166e-26	0.13499	-1.47796	2.4673e-10	0.489031	-1.45787	1.68042e-08	0.740422	-1.48605
161242180	chr6:161242180:G:A	8.68077e-26	-9.89405e-10	-0.29754	5.10219e-10	-9.89405e-10	-0.24229	2.58517e-08	-9.89405e-10	-0.314877
161242512	chr6:161242512:A:G	6.44561e-26	-0.989306	0.394054	1.61722e-10	-2.13955	0.7483	1.14181e-08	-1.61758	0.485526
161242935	chr6:161242935:G:A	3.2026e-26	-9.89405e-10	-1.29469	1.81049e-10	-9.89405e-10	-1.27836	9.75463e-09	-9.89405e-10	-1.28951
161243168	chr6:161243168:C:T	1.02199e-25	-9.89405e-10	-0.134314	6.03112e-10	-9.89405e-10	-0.0750273	3.09905e-08	-9.89405e-10	-0.133573
161243325	chr6:161243325:G:C	2.83453e-26	-9.89405e-10	-1.41678	1.58954e-10	-9.89405e-10	-1.40852	8.60396e-09	-9.89405e-10	-1.41503
161243571	chr6:161243571:A:G	4.79344e-26	-9.89405e-10	-0.891402	2.76421e-10	-9.89405e-10	-0.855207	1.43385e-08	-9.89405e-10	-0.904304
161243658	chr6:161243658:G:A	7.87625e-25	-9.89405e-10	1.90779	5.56645e-09	-9.89405e-10	2.14738	2.60533e-07	-9.89405e-10	1.99548
161243834	chr6:161243834:A:G	1.05156e-24	-9.89405e-10	2.19679	7.16392e-09	-9.89405e-10	2.39968	3.41907e-07	-9.89405e-10	2.26729
161243988	chr6:161243988:A:G	2.51563e-27	-2.35479	-1.48392	1.41834e-11	-2.35442	-1.47064	7.56263e-10	-2.36031	-1.48631
161244435	chr6:161244435:G:A	3.40398e-26	-9.89405e-10	-1.2337	1.80406e-10	-9.89405e-10	-1.28192	1.00851e-08	-9.89405e-10	-1.25619
161244491	chr6:161244491:G:A	7.64725e-27	-1.9272	-0.79969	2.52764e-10	-0.117819	-0.826854	2.92986e-09	-1.63423	-0.858072
161244706	chr6:161244706:A:G	1.40381e-25	-0.283807	0.466929	5.46169e-10	-0.893003	0.718801	2.38307e-08	-0.927778	0.531497
161244870	chr6:161244870:G:C	2.88613e-26	-9.89405e-10	-1.39874	1.62291e-10	-9.89405e-10	-1.38774	8.97413e-09	-9.89405e-10	-1.37291
161245114	chr6:161245114:G:A	1.19369e-25	-9.89405e-10	0.0209848	7.32018e-10	-9.89405e-10	0.118674	3.79726e-08	-9.89405e-10	0.0696093
161245245	chr6:161245245:A:G	6.62919e-27	-1.51326	-1.35649	1.57295e-11	-2.27517	-1.44642	9.47705e-10	-2.20812	-1.41285
161245689	chr6:161245689:A:C	3.74192e-26	-2.33263	1.19358	1.00081e-09	-1.27214	1.70357	1.63768e-08	-2.16825	1.39686
161245733	chr6:161245733:T:C	5.07577e-27	-2.22597	-0.910792	3.44411e-11	-2.26297	-0.674914	1.54655e-09	-2.32579	-0.805443
161246254	chr6:161246254:C:T	2.59363e-26	-9.89405e-10	-1.50559	1.44955e-10	-9.89405e-10	-1.5007	7.86347e-09	-9.89405e-10	-1.50503
161246310	chr6:161246310:G:A	2.02777e-25	-9.89405e-10	0.550871	1.2136e-09	-9.89405e-10	0.624214	6.18752e-08	-9.89405e-10	0.557865
161246431	chr6:161246431:CAG:C	2.53691e-27	-2.32761	-1.50268	4.0388e-11	-1.26594	-1.51265	9.04836e-10	-2.1587	-1.50855
161246513	chr6:161246513:G:A	6.42969e-26	-0.597724	-9.24033e-10	6.17182e-11	-2.35455	-9.24033e-10	1.4316e-08	-0.905878	-9.24033e-10
161247561	chr6:161247561:A:T	3.36728e-26	-9.89405e-10	-1.24455	1.90825e-10	-9.89405e-10	-1.22578	1.01666e-08	-9.89405e-10	-1.24815
161247673	chr6:161247673:G:A	4.28094e-26	-1.00448	-9.24033e-10	2.38226e-10	-1.00391	-9.24033e-10	9.78118e-09	-1.28679	-9.24033e-10
161247713	chr6:161247713:G:A	4.60337e-27	-2.22634	-1.0081	3.03419e-11	-2.26502	-0.799577	1.37585e-09	-2.32762	-0.920564
161248118	chr6:161248118:C:A	2.56242e-27	-2.35024	-1.47004	1.426e-11	-2.35957	-1.4601	7.62689e-10	-2.35994	-1.47822
161248199	chr6:161248199:C:G	5.30332e-27	-2.11867	-0.974228	3.5198e-11	-2.16613	-0.750011	1.53867e-09	-2.26224	-0.874096
161248276	chr6:161248276:A:G	1.15799e-26	-2.35346	0.0415003	2.06376e-10	-1.4395	0.292066	4.40442e-09	-2.22883	0.14418
161248340	chr6:161248340:C:T	3.97555e-26	-9.89405e-10	-1.07849	2.38632e-10	-9.89405e-10	-1.00221	1.24768e-08	-9.89405e-10	-1.04338
161248401	chr6:161248401:C:T	6.15932e-27	-1.99186	-0.951413	1.88077e-10	-0.262361	-0.977916	2.33718e-09	-1.71715	-1.00116
161248468	chr6:161248468:T:C	1.16229e-26	-2.35846	0.0501961	1.95772e-10	-1.50645	0.306266	4.35464e-09	-2.25321	0.157197
161248518	chr6:161248518:G:A	1.30492e-26	-2.19251	-9.24033e-10	6.75212e-11	-2.26469	-9.24033e-10	4.06796e-09	-2.16411	-9.24033e-10
161248703	chr6:161248703:C:T	1.03246e-25	-9.89405e-10	-0.124123	5.45188e-10	-9.89405e-10	-0.176	3.10575e-08	-9.89405e-10	-0.131413
161248721	chr6:161248721:A:G	1.1625e-25	1.16325	-1.16874	8.85146e-10	1.44431	-1.13568	6.05176e-08	1.72971	-1.19403
161249235	chr6:161249235:C:T	7.71764e-27	-2.35914	-0.358585	4.40948e-11	-2.35294	-0.33785	2.24637e-09	-2.35937	-0.398572
161249798	chr6:161249798:C:A	3.6611e-26	-9.89405e-10	-1.16089	2.18703e-10	-9.89405e-10	-1.08942	1.15016e-08	-9.89405e-10	-1.12477
161250108	chr6:161250108:ACG:A	9.19404e-26	-2.04817	1.80807	6.00498e-10	-2.22642	2.14704	2.76835e-08	-2.13218	1.88576
161250196	chr6:161250196:C:T	5.07559e-25	-1.50768	2.97606	2.49227e-09	-1.64382	2.98764	7.46954e-08	-2.08865	2.83481
161250371	chr6:161250371:G:A	4.15188e-27	-2.23014	-1.10753	2.65669e-11	-2.26936	-0.928102	1.22281e-09	-2.32971	-1.03639
161250562	chr6:161250562:G:A	4.78636e-27	-1.68706	-1.5084	1.39904e-11	-2.32384	-1.51492	7.9782e-10	-2.27702	-1.51611
161250759	chr6:161250759:C:T	1.46502e-25	0.225802	-9.24033e-10	7.01902e-10	0.0766636	-9.24033e-10	7.47467e-08	0.74685	-9.24033e-10
161250792	chr6:161250792:T:C	7.68642e-27	-2.12548	-0.596299	1.93513e-10	-0.610117	-0.601668	2.67737e-09	-1.90145	-0.680972
161251411	chr6:161251411:T:G	1.0686e-26	-2.35751	-0.0347959	1.79961e-10	-1.49438	0.209985	3.993e-09	-2.24886	0.0661458
161251580	chr6:161251580:G:C	1.78808e-24	-9.89405e-10	2.72766	1.18305e-08	-9.89405e-10	2.9013	5.92579e-07	-9.89405e-10	2.81723
161251656	chr6:161251656:T:C	6.03533e-27	-1.9833	-0.980302	1.85665e-10	-0.247498	-1.00569	2.28197e-09	-1.70842	-1.0338
161252197	chr6:161252197:T:C	6.51175e-27	-2.3601	-0.527526	9.9595e-11	-1.55895	-0.317066	2.37233e-09	-2.26957	-0.433812
161252507	chr6:161252507:T:C	3.04211e-26	-1.61295	0.266845	1.34086e-10	-1.74885	0.170207	4.88955e-09	-2.14206	0.161901
161252509	chr6:161252509:T:G	6.24031e-27	-1.97398	-0.956226	1.94357e-10	-0.226086	-0.981346	2.3656e-09	-1.69656	-1.00966
161253139	chr6:161253139:G:A	2.56765e-26	-9.89405e-10	-1.51566	1.42715e-10	-9.89405e-10	-1.51628	7.77884e-09	-9.89405e-10	-1.51585
161253291	chr6:161253291:G:T	1.7872e-25	-1.61836	2.04294	8.63183e-10	-1.74578	2.02927	2.83903e-08	-2.14793	1.92672
161253316	chr6:161253316:G:A	8.63261e-26	-9.89405e-10	-0.303103	5.97795e-10	-9.89405e-10	-0.0838827	2.90615e-08	-9.89405e-10	-0.197841
161253416	chr6:161253416:A:G	4.20578e-27	-1.82559	-1.49919	1.36084e-11	-2.35014	-1.5163	7.65475e-10	-2.32077	-1.51374
161253544	chr6:161253544:G:A	2.74359e-26	-9.89405e-10	-1.44938	1.51215e-10	-9.89405e-10	-1.45843	8.20886e-09	-9.89405e-10	-1.46204
161253768	chr6:161253768:G:A	3.01411e-26	-9.89405e-10	-1.35535	1.69817e-10	-9.89405e-10	-1.34241	9.41099e-09	-9.89405e-10	-1.32538
161254039	chr6:161254039:A:T	1.31428e-25	-9.89405e-10	0.11722	9.03869e-10	-9.89405e-10	0.329554	4.20773e-08	-9.89405e-10	0.172252
161254459	chr6:161254459:T:C	2.98562e-26	-2.25669	0.891849	1.63846e-10	-2.22323	0.845032	7.31625e-09	-2.34637	0.769211
161254918	chr6:161254918:C:T	1.26465e-26	-1.60334	-0.620518	4.26714e-11	-2.33035	-0.393257	2.11801e-09	-2.31968	-0.497099
161254984	chr6:161254984:G:A	4.57938e-25	-9.89405e-10	1.3655	3.13313e-09	-9.89405e-10	1.57266	1.50875e-07	-9.89405e-10	1.4492
161255899	chr6:161255899:T:G	2.96275e-26	-9.89405e-10	-1.37253	1.62446e-10	-9.89405e-10	-1.38678	8.92227e-09	-9.89405e-10	-1.3787
161255947	chr6:161255947:A:G	1.92357e-26	-2.01871	0.214236	1.16761e-10	-1.87128	0.154281	5.55818e-09	-1.97982	0.127841
161256017	chr6:161256017:G:C	2.92867e-26	-9.89405e-10	-1.3841	1.59636e-10	-9.89405e-10	-1.40423	8.82396e-09	-9.89405e-10	-1.38978
161256052	chr6:161256052:G:A	2.8677e-25	-1.02648	1.92392	1.38006e-09	-1.48844	2.24119	5.58871e-08	-1.52016	1.97624
161256069	chr6:161256069:C:T	1.92497e-26	-1.99531	0.191576	1.17076e-10	-1.84426	0.129947	5.54396e-09	-1.95636	0.10181
161256372	chr6:161256372:A:G	6.18732e-27	-1.54785	-1.39089	1.77917e-11	-2.32667	-1.27172	9.14888e-10	-2.31353	-1.34267
161256629	chr6:161256629:G:A	1.78279e-26	-2.30925	0.428776	9.75798e-11	-2.34915	0.452686	5.18633e-09	-2.33615	0.414923
161257065	chr6:161257065:G:A	7.05527e-27	-2.33527	-0.472191	3.98569e-11	-2.35938	-0.432457	2.05129e-09	-2.35301	-0.495782
161257087	chr6:161257087:A:T	7.81309e-25	-9.89405e-10	1.89973	5.19968e-09	-9.89405e-10	2.07922	2.56219e-07	-9.89405e-10	1.97878
161257194	chr6:161257194:G:A	1.95691e-26	-2.21494	0.427657	9.10863e-11	-2.26135	0.296024	5.32435e-09	-2.23067	0.335702
161257709	chr6:161257709:T:C	4.50625e-27	-2.35761	-0.898163	3.19106e-11	-2.35993	-0.654262	1.55435e-09	-2.33939	-0.786803
161257719	chr6:161257719:A:C	1.35435e-26	-1.00239	-1.15294	1.12269e-10	-0.67906	-1.07717	7.31621e-09	-0.443995	-1.13317
161257775	chr6:161257775:C:G	3.18337e-25	-9.89405e-10	1.00188	1.62095e-09	-9.89405e-10	0.913639	9.09146e-08	-9.89405e-10	0.942666
161258156	chr6:161258156:C:T	1.19544e-25	-9.89405e-10	0.0224527	8.73373e-10	-9.89405e-10	0.295232	4.00622e-08	-9.89405e-10	0.123178
161258481	chr6:161258481:G:A	2.85862e-26	-9.89405e-10	-1.40831	1.6043e-10	-9.89405e-10	-1.39927	8.71937e-09	-9.89405e-10	-1.40171
161258833	chr6:161258833:A:G	3.0681e-26	-9.89405e-10	-1.33759	1.6458e-10	-9.89405e-10	-1.37374	9.14852e-09	-9.89405e-10	-1.35366
161259004	chr6:161259004:G:C	1.10373e-26	-2.35995	-9.24033e-10	6.57717e-11	-2.29094	-9.24033e-10	3.53244e-09	-2.30526	-9.24033e-10
161259434	chr6:161259434:A:G	5.11351e-26	-2.20222	1.37546	3.33641e-10	-2.09406	1.42699	1.43489e-08	-2.198	1.29442
161259812	chr6:161259812:G:A	2.6323e-27	-2.27993	-1.51344	1.44928e-11	-2.31828	-1.4852	7.52667e-10	-2.34822	-1.50317
161259975	chr6:161259975:A:G	4.14848e-27	-2.10036	-1.23813	2.17964e-11	-2.25257	-1.14282	1.18933e-09	-2.16654	-1.22733
161260132	chr6:161260132:A:T	8.896e-27	-1.75312	-0.822509	2.33157e-11	-2.2049	-1.1231	1.31273e-09	-2.34621	-0.948936
161260281	chr6:161260281:A:G	2.65854e-26	-9.89405e-10	-1.48087	1.46463e-10	-9.89405e-10	-1.49036	8.03495e-09	-9.89405e-10	-1.48345
161260313	chr6:161260313:T:G	3.40302e-26	-9.89405e-10	-1.23399	1.78493e-10	-9.89405e-10	-1.29258	1.01173e-08	-9.89405e-10	-1.25301
161260434	chr6:161260434:C:T	2.64319e-26	-9.89405e-10	-1.48667	1.44992e-10	-9.89405e-10	-1.50045	7.95866e-09	-9.89405e-10	-1.49299
161260724	chr6:161260724:A:G	8.56692e-27	-2.31421	-0.299119	5.41063e-11	-2.34835	-0.137828	2.70974e-09	-2.35743	-0.212975
161261404	chr6:161261404:C:T	2.65581e-25	-9.89405e-10	0.820683	1.3891e-09	-9.89405e-10	0.759284	8.01473e-08	-9.89405e-10	0.816611
161261483	chr6:161261483:T:C	2.9865e-25	-9.89405e-10	0.938036	1.56384e-09	-9.89405e-10	0.877768	8.98505e-08	-9.89405e-10	0.930892
161261537	chr6:161261537:T:C	9.75748e-26	-0.180616	-9.24033e-10	6.73348e-11	-2.26745	-9.24033e-10	2.15852e-08	-0.495245	-9.24033e-10
161261607	chr6:161261607:A:G	1.5568e-26	-2.01602	-9.24033e-10	7.61024e-11	-2.14505	-9.24033e-10	4.39e-09	-2.08793	-9.24033e-10
161261791	chr6:161261791:C:T	4.19993e-26	-9.89405e-10	-1.02358	2.27408e-10	-9.89405e-10	-1.05038	1.30524e-08	-9.89405e-10	-0.998285
161262027	chr6:161262027:C:T	2.60219e-26	-9.89405e-10	-1.5023	1.4565e-10	-9.89405e-10	-1.49592	7.8564e-09	-9.89405e-10	-1.50593
161262268	chr6:161262268:T:G	3.04522e-26	-1.34508	-9.24033e-10	1.65858e-10	-1.366	-9.24033e-10	8.23366e-09	-1.45902	-9.24033e-10
161262330	chr6:161262330:G:A	2.63712e-26	-9.89405e-10	-1.48896	1.4547e-10	-9.89405e-10	-1.49716	7.97313e-09	-9.89405e-10	-1.49118
161262378	chr6:161262378:G:A	5.11404e-26	-9.89405e-10	-0.826662	3.01525e-10	-9.89405e-10	-0.768278	1.5918e-08	-9.89405e-10	-0.799808
161262390	chr6:161262390:C:T	4.11758e-26	-9.89405e-10	-1.04339	2.23072e-10	-9.89405e-10	-1.06964	1.27899e-08	-9.89405e-10	-1.0186
161262467	chr6:161262467:T:G	5.72221e-26	-9.89405e-10	-0.714295	3.38416e-10	-9.89405e-10	-0.652854	1.79102e-08	-9.89405e-10	-0.681883
161262775	chr6:161262775:G:A	1.7403e-26	-2.22521	0.320615	1.10777e-10	-2.12088	0.35127	5.02457e-09	-2.22076	0.267842
161262879	chr6:161262879:G:A	2.95166e-26	-9.89405e-10	-1.37628	1.57369e-10	-9.89405e-10	-1.41853	8.80795e-09	-9.89405e-10	-1.3916
161262942	chr6:161262942:G:T	9.78031e-27	-1.31534	-1.16552	1.77126e-11	-2.27407	-1.32878	1.07483e-09	-2.24542	-1.24967
161263530	chr6:161263530:T:C	9.37203e-27	-1.60593	-0.917579	2.4888e-11	-2.12942	-1.13332	1.25596e-09	-2.31801	-1.02134
161263574	chr6:161263574:G:T	5.9358e-26	-9.89405e-10	-0.677649	3.73017e-10	-9.89405e-10	-0.555506	1.90504e-08	-9.89405e-10	-0.620167
161263613	chr6:161263613:T:G	1.38378e-26	-2.21233	0.0784932	8.75501e-11	-2.11009	0.105169	4.02408e-09	-2.21041	0.0354471
161264105	chr6:161264105:A:G	1.2601e-25	0.0751262	-9.24033e-10	1.15577e-09	0.57539	-9.24033e-10	7.57002e-08	0.759525	-9.24033e-10
161264188	chr6:161264188:T:C	3.4403e-26	-9.89405e-10	-1.22309	1.86151e-10	-9.89405e-10	-1.25057	1.05517e-08	-9.89405e-10	-1.21097
161264331	chr6:161264331:G:A	3.02371e-26	-9.89405e-10	-1.35217	1.71275e-10	-9.89405e-10	-1.33386	9.06006e-09	-9.89405e-10	-1.36338
161264377	chr6:161264377:T:C	3.42414e-27	-2.30374	-1.22664	1.84798e-11	-2.21907	-1.34138	1.19353e-09	-2.12249	-1.26785
161264742	chr6:161264742:G:A	3.20471e-26	-9.89405e-10	-1.29403	1.69309e-10	-9.89405e-10	-1.34541	9.54751e-09	-9.89405e-10	-1.31097
161264790	chr6:161264790:G:A	6.98139e-26	0.393454	-0.908857	6.85272e-10	0.958301	-0.905615	4.40648e-08	1.11586	-0.897454
161265711	chr6:161265711:C:T	7.70143e-26	-0.417245	-9.24033e-10	4.08591e-10	-0.464415	-9.24033e-10	1.96755e-08	-0.587883	-9.24033e-10
161265778	chr6:161265778:T:G	8.17069e-26	0.1015	-0.459598	5.21147e-10	0.200547	-0.421646	4.05065e-08	0.649952	-0.515745
161265825	chr6:161265825:A:T	5.11919e-26	-9.89405e-10	-0.825654	3.02605e-10	-9.89405e-10	-0.764702	1.59096e-08	-9.89405e-10	-0.800334
161266001	chr6:161266001:G:A	2.63931e-26	-9.89405e-10	-1.48813	1.4621e-10	-9.89405e-10	-1.49208	7.98668e-09	-9.89405e-10	-1.48948
161266010	chr6:161266010:G:A	4.9481e-26	-9.89405e-10	-0.859647	2.90872e-10	-9.89405e-10	-0.804246	1.54852e-08	-9.89405e-10	-0.827372
161266398	chr6:161266398:G:A	5.32255e-26	0.501621	-1.28832	5.67581e-10	1.13769	-1.27344	3.47579e-08	1.24109	-1.25993
161266632	chr6:161266632:G:T	7.55439e-27	-2.12742	-0.611686	5.03286e-11	-2.18293	-0.375623	2.25844e-09	-2.2166	-0.535979
161266758	chr6:161266758:T:C	1.92433e-26	-0.290632	-1.51344	2.04928e-10	0.354931	-1.5094	1.42879e-08	0.60031	-1.50815
161267051	chr6:161267051:C:T	3.27913e-27	-2.15562	-1.41804	1.7517e-11	-2.21313	-1.40082	9.15376e-10	-2.24019	-1.41548
161267404	chr6:161267404:G:A	4.1959e-26	-9.89405e-10	-1.02454	2.26412e-10	-9.89405e-10	-1.05477	1.25773e-08	-9.89405e-10	-1.03536
161267433	chr6:161267433:A:G	8.49692e-26	0.747948	-1.0669	9.3386e-10	1.40385	-1.04166	5.79929e-08	1.51204	-1.01897
161267534	chr6:161267534:G:A	6.89188e-26	0.566075	-1.09438	7.50017e-10	1.20853	-1.06557	4.64789e-08	1.31309	-1.04134
161267927	chr6:161267927:T:C	2.45342e-27	-2.36054	-1.50321	1.46829e-11	-2.34693	-1.44352	7.87827e-10	-2.32064	-1.4851
161268068	chr6:161268068:C:A	2.6743e-26	-9.89405e-10	-1.47496	1.47497e-10	-9.89405e-10	-1.48332	8.10208e-09	-9.89405e-10	-1.47513
161268173	chr6:161268173:A:C	2.86885e-26	-9.89405e-10	-1.40474	1.57751e-10	-9.89405e-10	-1.41611	8.70745e-09	-9.89405e-10	-1.40308
161268442	chr6:161268442:C:T	8.18425e-26	0.778447	-1.13489	9.01251e-10	1.44412	-1.11746	5.635e-08	1.56109	-1.09677
161268645	chr6:161268645:G:A	1.36359e-26	-2.14853	-9.24033e-10	6.85472e-11	-2.24961	-9.24033e-10	4.02072e-09	-2.17579	-9.24033e-10
161268724	chr6:161268724:C:T	2.07161e-25	0.572262	-9.24033e-10	2.17852e-09	1.20927	-9.24033e-10	1.34866e-07	1.33703	-9.24033e-10
161268784	chr6:161268784:A:G	6.81704e-27	-2.19903	-0.642779	4.57508e-11	-2.24287	-0.41105	2.07277e-09	-2.2701	-0.568273
161268881	chr6:161268881:C:T	4.08454e-26	-9.89405e-10	-1.05144	2.19308e-10	-9.89405e-10	-1.08665	1.174e-08	-9.89405e-10	-1.10425
161269535	chr6:161269535:G:A	9.66713e-27	-2.25123	-0.241278	7.02478e-11	-2.27735	0.0522532	3.08092e-09	-2.30321	-0.138818
161269706	chr6:161269706:G:T	4.28838e-26	-9.89405e-10	-1.00274	2.52788e-10	-9.89405e-10	-0.944578	1.29732e-08	-9.89405e-10	-1.00437
161270139	chr6:161270139:A:G	2.56794e-26	-9.89405e-10	-1.51555	1.42744e-10	-9.89405e-10	-1.51608	7.77913e-09	-9.89405e-10	-1.51581
161270152	chr6:161270152:C:T	9.32625e-27	-2.21554	-0.312858	4.43911e-11	-2.2791	-0.40499	2.59439e-09	-2.23822	-0.375687
161270160	chr6:161270160:T:C	2.58119e-26	-9.89405e-10	-1.5104	1.43222e-10	-9.89405e-10	-1.51273	7.80909e-09	-9.89405e-10	-1.51197
161270324	chr6:161270324:G:A	4.43421e-26	-9.89405e-10	-0.969302	2.59616e-10	-9.89405e-10	-0.917925	1.36254e-08	-9.89405e-10	-0.95532
161270675	chr6:161270675:G:A	3.73361e-26	-9.89405e-10	-1.14128	2.14374e-10	-9.89405e-10	-1.10941	1.15559e-08	-9.89405e-10	-1.12006
161271007	chr6:161271007:C:A	3.5315e-27	-2.32659	-1.17292	1.98896e-11	-2.34357	-1.14336	1.04482e-09	-2.35322	-1.17019
161271016	chr6:161271016:G:A	1.41324e-26	-2.11276	-9.24033e-10	6.96598e-11	-2.23351	-9.24033e-10	3.9728e-09	-2.18778	-9.24033e-10
161271162	chr6:161271162:C:T	4.42332e-26	-9.89405e-10	-0.971759	2.4793e-10	-9.89405e-10	-0.963984	1.28619e-08	-9.89405e-10	-1.01299
161271254	chr6:161271254:A:G	3.89809e-27	-2.10365	-1.2971	1.51405e-11	-2.33542	-1.42434	8.60465e-10	-2.34694	-1.37059
161271353	chr6:161271353:G:A	3.73409e-26	-9.89405e-10	-1.14115	2.14481e-10	-9.89405e-10	-1.10891	1.15299e-08	-9.89405e-10	-1.12231
161271441	chr6:161271441:G:A	1.26184e-26	-1.34328	-0.882802	4.25681e-11	-1.67449	-1.05153	1.64663e-09	-2.0802	-0.988326
161271468	chr6:161271468:C:G	2.93023e-26	-9.89405e-10	-1.38357	1.667e-10	-9.89405e-10	-1.36094	9.04116e-09	-9.89405e-10	-1.36547
161271512	chr6:161271512:A:G	3.67039e-26	-9.89405e-10	-1.15835	2.05245e-10	-9.89405e-10	-1.15293	1.0763e-08	-9.89405e-10	-1.19114
161271736	chr6:161271736:C:T	1.00002e-25	-9.89405e-10	-0.156043	5.82573e-10	-9.89405e-10	-0.109676	3.0622e-08	-9.89405e-10	-0.145538
161271959	chr6:161271959:C:T	2.58944e-26	-9.89405e-10	-1.50721	1.43512e-10	-9.89405e-10	-1.51071	7.8523e-09	-9.89405e-10	-1.50645
161272231	chr6:161272231:AC:A	3.15584e-27	-2.35981	-1.25217	1.78773e-11	-2.3588	-1.2348	9.63442e-10	-2.35303	-1.25146
161272388	chr6:161272388:T:C	2.56745e-26	-9.89405e-10	-1.51574	1.42876e-10	-9.89405e-10	-1.51515	7.77995e-09	-9.89405e-10	-1.5157
161272606	chr6:161272606:A:T	3.914e-27	-1.88358	-1.5131	1.55736e-11	-2.22392	-1.50764	7.40606e-10	-2.3518	-1.51574
161272907	chr6:161272907:A:G	2.62929e-26	-9.89405e-10	-1.49194	1.47862e-10	-9.89405e-10	-1.48085	8.01249e-09	-9.89405e-10	-1.48625
161273147	chr6:161273147:T:G	3.76447e-27	-2.26539	-1.17024	1.63777e-11	-2.35998	-1.32123	1.05289e-09	-2.25253	-1.26319
161273163	chr6:161273163:T:G	6.22909e-26	-0.62942	-9.24033e-10	2.19551e-10	-1.08555	-9.24033e-10	1.53735e-08	-0.834611	-9.24033e-10
161273220	chr6:161273220:T:C	9.6898e-27	-1.96952	-0.520638	2.78958e-11	-2.30699	-0.84166	1.66876e-09	-2.35889	-0.696288
161273580	chr6:161273580:C:G	4.95654e-27	-2.16991	-0.990613	3.48745e-11	-2.07784	-0.847536	1.82077e-09	-2.04086	-0.927134
161273900	chr6:161273900:C:G	3.01071e-27	-2.32988	-1.32918	1.81036e-11	-2.31807	-1.26295	9.05131e-10	-2.34472	-1.32221
161274705	chr6:161274705:G:A	2.61086e-26	-9.89405e-10	-1.49897	1.44982e-10	-9.89405e-10	-1.50052	7.85919e-09	-9.89405e-10	-1.50557
161274718	chr6:161274718:G:A	1.60914e-26	-1.2314	-0.751547	7.40778e-11	-1.60769	-0.564326	2.96197e-09	-1.74809	-0.733306
161274827	chr6:161274827:G:A	2.71839e-26	-9.89405e-10	-1.45861	1.48589e-10	-9.89405e-10	-1.47595	8.14445e-09	-9.89405e-10	-1.46992
161275131	chr6:161275131:A:G	4.32934e-26	-0.506303	-0.486932	8.1453e-11	-1.71689	-0.360212	4.11655e-09	-1.78208	-0.370162
161275189	chr6:161275189:G:C	3.63232e-27	-2.2073	-1.26406	1.91474e-11	-2.33567	-1.18929	9.77302e-10	-2.35038	-1.23984
161275737	chr6:161275737:A:C	3.69911e-27	-2.35621	-1.09693	1.94822e-11	-2.35823	-1.1494	1.07911e-09	-2.3485	-1.14262
161276166	chr6:161276166:T:C	4.06762e-27	-2.18695	-1.17123	2.15467e-11	-2.32537	-1.08154	1.08754e-09	-2.34474	-1.13859
161276368	chr6:161276368:A:G	6.57125e-26	-0.0125892	-0.563357	2.34844e-10	-0.691805	-0.326406	8.39298e-09	-0.906798	-0.533061
161276533	chr6:161276533:G:T	6.66572e-26	-0.52226	-0.0394132	1.29228e-10	-1.73601	0.120453	6.50477e-09	-1.80148	0.106759
161276558	chr6:161276558:C:A	8.02254e-26	-9.89405e-10	-0.376396	4.30296e-10	-9.89405e-10	-0.412658	2.5097e-08	-9.89405e-10	-0.344506
161276577	chr6:161276577:G:C	1.15802e-26	-1.42446	-0.887486	7.88249e-11	-1.18191	-0.927993	3.98267e-09	-1.27791	-0.907394
161277137	chr6:161277137:A:T	9.22325e-26	-0.245265	0.00834109	1.60381e-10	-1.57678	0.177201	8.00868e-09	-1.65199	0.165263
161277226	chr6:161277226:C:T	2.89043e-26	-1.30073	-0.096515	2.72298e-10	-0.944673	0.0744391	1.1341e-08	-1.11067	-0.0281534
161277962	chr6:161277962:G:A	3.31371e-26	-9.89405e-10	-1.26058	1.78474e-10	-9.89405e-10	-1.29269	9.92908e-09	-9.89405e-10	-1.27179
161278056	chr6:161278056:C:T	5.74095e-26	-0.911872	0.200845	1.35941e-10	-1.93693	0.372029	7.00412e-09	-1.98982	0.369059
161278106	chr6:161278106:A:T	3.49039e-26	-9.89405e-10	-1.20864	1.95784e-10	-9.89405e-10	-1.20012	1.0375e-08	-9.89405e-10	-1.22786
161278293	chr6:161278293:A:C	5.62652e-26	-0.1784	-0.55276	2.07357e-10	-0.814646	-0.328041	7.40223e-09	-1.02043	-0.545046
161279145	chr6:161279145:A:G	7.4997e-26	-0.443787	-9.24033e-10	5.48987e-10	-0.169055	-9.24033e-10	4.11529e-08	0.150039	-9.24033e-10
161279802	chr6:161279802:CA:C	4.30983e-25	-9.89405e-10	1.30483	2.23449e-09	-9.89405e-10	1.23464	1.28951e-07	-9.89405e-10	1.29217
161279842	chr6:161279842:C:T	4.39017e-27	-1.85368	-1.42819	3.92999e-11	-1.44255	-1.36336	2.02138e-09	-1.46021	-1.40327
161280601	chr6:161280601:C:T	1.8564e-26	-2.35235	0.512339	9.0138e-11	-2.34887	0.373078	5.42881e-09	-2.35848	0.482944
161280725	chr6:161280725:G:T	9.07672e-26	-9.89405e-10	-0.252938	4.89679e-10	-9.89405e-10	-0.283381	2.86474e-08	-9.89405e-10	-0.212193
161281085	chr6:161281085:A:C	1.32969e-26	-2.1737	-9.24033e-10	7.86699e-11	-2.11187	-9.24033e-10	3.89584e-09	-2.20734	-9.24033e-10
161281238	chr6:161281238:G:A	3.92972e-27	-2.13122	-1.26145	3.08592e-11	-1.97635	-1.07135	1.10595e-09	-2.28022	-1.18633
161281542	chr6:161281542:A:T	6.27305e-27	-1.99053	-0.934445	3.0747e-11	-2.22147	-0.829872	1.46133e-09	-2.35242	-0.835482
161281722	chr6:161281722:T:C	3.73189e-27	-2.30834	-1.13598	2.07836e-11	-2.34328	-1.09968	1.13387e-09	-2.30864	-1.13298
161281764	chr6:161281764:C:A	1.17132e-25	-9.89405e-10	0.00206525	6.54976e-10	-9.89405e-10	0.00746824	3.73703e-08	-9.89405e-10	0.0536206
161282003	chr6:161282003:A:G	6.58311e-27	-1.49848	-1.37825	1.9144e-11	-2.14464	-1.3805	1.00386e-09	-2.18219	-1.38121
161282110	chr6:161282110:T:C	2.98775e-27	-2.17296	-1.49375	2.11436e-11	-1.95639	-1.4694	1.43601e-09	-1.70399	-1.5014
161282301	chr6:161282301:C:G	1.2532e-26	-2.23295	-9.24033e-10	6.71215e-11	-2.27063	-9.24033e-10	3.74727e-09	-2.24623	-9.24033e-10
161282396	chr6:161282396:G:A	2.86636e-27	-2.22684	-1.48135	1.81205e-11	-2.13501	-1.44507	1.23914e-09	-1.85847	-1.49437
161282528	chr6:161282528:G:A	2.64673e-26	-9.89405e-10	-1.48533	1.46289e-10	-9.89405e-10	-1.49154	8.02455e-09	-9.89405e-10	-1.48475
161283459	chr6:161283459:A:G	2.73105e-27	-2.28727	-1.46928	1.61379e-11	-2.20302	-1.49294	1.13558e-09	-1.98119	-1.45892
161283501	chr6:161283501:T:C	2.76245e-27	-2.35729	-1.38782	1.7837e-11	-2.168	-1.42786	8.66097e-10	-2.29979	-1.41122
161283585	chr6:161283585:T:G	2.68182e-27	-2.27524	-1.4995	1.60868e-11	-2.18662	-1.51251	1.12998e-09	-1.95315	-1.49191
161283653	chr6:161283653:C:T	3.34682e-26	-9.89405e-10	-1.25064	1.82535e-10	-9.89405e-10	-1.27019	9.88741e-09	-9.89405e-10	-1.27599
161284023	chr6:161284023:G:T	3.23123e-27	-2.35073	-1.23764	3.56159e-11	-1.97021	-0.934125	1.65754e-09	-2.00864	-1.05328
161284032	chr6:161284032:G:A	8.46773e-26	-9.89405e-10	-0.322388	5.2959e-10	-9.89405e-10	-0.205028	2.72476e-08	-9.89405e-10	-0.262289
161284323	chr6:161284323:A:G	2.8818e-26	-9.89405e-10	-1.40023	1.55924e-10	-9.89405e-10	-1.42776	8.70438e-09	-9.89405e-10	-1.40343
161284362	chr6:161284362:C:T	5.7865e-26	-9.89405e-10	-0.703123	3.07249e-10	-9.89405e-10	-0.749472	1.76482e-08	-9.89405e-10	-0.696619
161284405	chr6:161284405:C:T	2.66516e-26	-9.89405e-10	-1.47839	1.47502e-10	-9.89405e-10	-1.48329	8.07283e-09	-9.89405e-10	-1.47875
161284482	chr6:161284482:G:A	3.84566e-27	-2.32918	-1.08511	3.70733e-11	-1.87134	-0.992889	1.6658e-09	-1.96549	-1.09146
161284793	chr6:161284793:C:G	2.69945e-27	-2.31791	-1.45028	1.50854e-11	-2.3601	-1.4033	8.2727e-10	-2.33508	-1.4218
161284854	chr6:161284854:A:C	8.58691e-27	-2.30886	-0.302134	6.26331e-11	-2.35063	0.0107922	2.853e-09	-2.35908	-0.159803
161285239	chr6:161285239:C:A	5.11914e-27	-2.3519	-0.776344	3.47461e-11	-2.35991	-0.569152	1.68436e-09	-2.35293	-0.692936
161285422	chr6:161285422:G:A	4.82615e-27	-2.36	-0.82719	3.40755e-11	-2.1643	-0.784253	1.50776e-09	-2.3413	-0.815329
161285523	chr6:161285523:C:T	3.4325e-26	-9.89405e-10	-1.22536	1.97533e-10	-9.89405e-10	-1.19122	1.05409e-08	-9.89405e-10	-1.21199
161285910	chr6:161285910:A:G	1.07809e-26	-2.33747	-0.0459901	8.19946e-11	-2.35978	0.289305	3.72615e-09	-2.35943	0.107547
161286020	chr6:161286020:T:C	1.1342e-26	-2.33272	-9.24033e-10	6.13484e-11	-2.36056	-9.24033e-10	3.60939e-09	-2.28372	-9.24033e-10
161286088	chr6:161286088:A:G	2.64179e-27	-2.3222	-1.46758	1.51583e-11	-2.26208	-1.4965	1.03343e-09	-2.07511	-1.45926
161286255	chr6:161286255:T:C	9.63937e-27	-2.33291	-0.162466	7.25081e-11	-2.35875	0.165318	3.3091e-09	-2.36021	-0.010369
161286315	chr6:161286315:T:C	5.4391e-27	-2.36054	-0.707084	3.93281e-11	-2.14396	-0.661228	1.72288e-09	-2.32922	-0.694037
161286430	chr6:161286430:G:A	9.18368e-27	-2.29252	-0.251284	6.661e-11	-2.34328	0.0650001	3.0224e-09	-2.35504	-0.106164
161286606	chr6:161286606:T:C	3.0394e-27	-2.34385	-1.30572	3.10382e-11	-2.01095	-1.03096	1.46089e-09	-2.04795	-1.14026
161287048	chr6:161287048:T:C	4.02432e-27	-2.34257	-1.02631	3.62207e-11	-1.92674	-0.960762	1.65401e-09	-2.0202	-1.04385
161287325	chr6:161287325:C:T	6.53849e-27	-2.35863	-0.524897	5.16613e-11	-2.02155	-0.510869	2.46254e-09	-2.11161	-0.55445
161287354	chr6:161287354:TG:T	1.0331e-26	-2.33669	-0.0893887	7.8606e-11	-2.35978	0.247095	3.57591e-09	-2.3595	0.0664655
161287939	chr6:161287939:G:A	4.94653e-26	-9.89405e-10	-0.859964	2.76205e-10	-9.89405e-10	-0.855985	1.5509e-08	-9.89405e-10	-0.825833
161288246	chr6:161288246:G:A	2.90434e-26	-1.39245	-9.24033e-10	7.77613e-11	-2.12349	-9.24033e-10	4.42521e-09	-2.07994	-9.24033e-10
161288467	chr6:161288467:C:T	4.15692e-26	-9.89405e-10	-1.03388	2.1839e-10	-9.89405e-10	-1.09085	1.2515e-08	-9.89405e-10	-1.04033
161289005	chr6:161289005:G:A	3.17624e-26	-1.30295	-9.24033e-10	1.62314e-10	-1.3876	-9.24033e-10	9.52095e-09	-1.31376	-9.24033e-10
161289128	chr6:161289128:C:T	3.3407e-26	-9.89405e-10	-1.25247	1.76475e-10	-9.89405e-10	-1.30395	1.00308e-08	-9.89405e-10	-1.2616
161289129	chr6:161289129:G:A	2.78383e-27	-2.30395	-1.43346	2.24324e-11	-2.12704	-1.23959	1.09368e-09	-2.15674	-1.32097
161289300	chr6:161289300:C:G	1.02392e-26	-2.34283	-0.0921821	7.81825e-11	-2.36044	0.242358	3.56748e-09	-2.35808	0.0626821
161289319	chr6:161289319:C:A	8.32189e-27	-2.18161	-0.460742	6.49557e-11	-2.28133	-0.0220983	2.66428e-09	-2.30416	-0.283157
161289427	chr6:161289427:T:C	5.76667e-27	-2.35652	-0.652623	3.98535e-11	-2.19445	-0.597469	1.80642e-09	-2.34538	-0.63053
161289517	chr6:161289517:T:C	6.46552e-27	-2.35169	-0.543063	4.35237e-11	-2.21727	-0.486552	2.00023e-09	-2.35185	-0.522144
161289631	chr6:161289631:A:G	8.9698e-27	-2.27615	-0.291226	7.52852e-11	-2.33406	0.178214	3.06925e-09	-2.34831	-0.0975143
161289645	chr6:161289645:A:T	4.48971e-26	-9.89405e-10	-0.956863	2.34898e-10	-9.89405e-10	-1.01798	1.35166e-08	-9.89405e-10	-0.963337
161289658	chr6:161289658:G:A	8.21344e-27	-2.28833	-0.367133	6.81769e-11	-2.34046	0.0854321	2.80657e-09	-2.3524	-0.182888
161289850	chr6:161289850:A:C	2.81905e-26	-9.89405e-10	-1.42225	1.58405e-10	-9.89405e-10	-1.41197	8.5153e-09	-9.89405e-10	-1.42539
161290075	chr6:161290075:C:T	1.78817e-26	-1.95645	0.078993	1.6596e-10	-1.64742	0.282034	7.40265e-09	-1.69451	0.129089
161290081	chr6:161290081:A:G	3.12794e-27	-2.24383	-1.37703	2.2133e-11	-2.23286	-1.1472	1.07336e-09	-2.25335	-1.24312
161290101	chr6:161290101:C:T	1.451e-26	-2.0864	-9.24033e-10	7.96403e-11	-2.09961	-9.24033e-10	4.55239e-09	-2.0516	-9.24033e-10
161290131	chr6:161290131:T:C	9.5451e-27	-2.35085	-0.154356	6.39247e-11	-2.22441	-0.0950165	2.94107e-09	-2.35328	-0.135199
161290155	chr6:161290155:G:C	1.36428e-26	-2.33947	0.191443	1.19194e-10	-2.35674	0.660367	5.77811e-09	-2.27784	0.464665
161290386	chr6:161290386:T:A	3.1492e-27	-2.31513	-1.29896	2.8458e-11	-2.11978	-1.00893	1.33864e-09	-2.14963	-1.12597
161290417	chr6:161290417:A:C	3.8375e-26	-9.89405e-10	-1.11383	2.0242e-10	-9.89405e-10	-1.16678	1.15015e-08	-9.89405e-10	-1.12478
161290825	chr6:161290825:G:A	3.20233e-26	-9.89405e-10	-1.29477	1.7369e-10	-9.89405e-10	-1.31986	9.5262e-09	-9.89405e-10	-1.31321
161290826	chr6:161290826:A:G	3.18288e-26	-9.89405e-10	-1.30086	1.72652e-10	-9.89405e-10	-1.32585	9.4699e-09	-9.89405e-10	-1.31914
161291003	chr6:161291003:T:G	5.03317e-27	-2.35344	-0.791747	3.38238e-11	-1.99269	-0.963275	1.84451e-09	-2.02348	-0.931562
161291059	chr6:161291059:G:T	1.67882e-26	-1.94056	-9.24033e-10	7.40222e-11	-2.17277	-9.24033e-10	3.35775e-09	-2.35598	-9.24033e-10
161291203	chr6:161291203:C:T	3.1842e-27	-2.27113	-1.3319	2.48854e-11	-2.18739	-1.07545	1.18234e-09	-2.2182	-1.18156
161291282	chr6:161291282:G:A	4.70169e-27	-2.33547	-0.877845	2.57522e-11	-2.3571	-0.87151	1.40923e-09	-2.3591	-0.865111
161291287	chr6:161291287:T:C	4.06639e-26	-9.89405e-10	-1.0559	2.13512e-10	-9.89405e-10	-1.11344	1.21744e-08	-9.89405e-10	-1.06792
161291523	chr6:161291523:C:T	1.28336e-26	-2.34381	0.134641	7.85442e-11	-2.23756	0.124093	3.86969e-09	-2.35701	0.142927
161291572	chr6:161291572:C:T	1.34163e-26	-2.16477	-9.24033e-10	8.13192e-11	-2.07875	-9.24033e-10	4.93198e-09	-1.97152	-9.24033e-10
161291848	chr6:161291848:T:G	2.54086e-27	-2.32665	-1.50209	1.47505e-11	-2.27092	-1.51493	9.7494e-10	-2.09421	-1.49842
161292122	chr6:161292122:G:A	9.82797e-27	-1.76464	-0.711364	5.03904e-11	-2.09424	-0.46309	2.14357e-09	-2.19512	-0.609666
161292330	chr6:161292330:C:T	2.92105e-26	-9.89405e-10	-1.38671	1.60909e-10	-9.89405e-10	-1.39629	8.83455e-09	-9.89405e-10	-1.38859
161292335	chr6:161292335:A:G	2.60383e-26	-9.89405e-10	-1.50167	1.43855e-10	-9.89405e-10	-1.50833	7.85669e-09	-9.89405e-10	-1.50589
161292419	chr6:161292419:CCATTA:C	2.56931e-26	-9.89405e-10	-1.51502	1.42766e-10	-9.89405e-10	-1.51592	7.79195e-09	-9.89405e-10	-1.51416
161292935	chr6:161292935:G:A	1.30339e-26	-2.3455	0.151812	7.90477e-11	-2.25995	0.152869	3.9578e-09	-2.36003	0.168462
161293838	chr6:161293838:G:A	2.20261e-26	-1.66901	-9.24033e-10	1.14029e-10	-1.74067	-9.24033e-10	7.68713e-09	-1.52771	-9.24033e-10
161294624	chr6:161294624:C:T	3.66025e-27	-2.01602	-1.44768	2.3304e-11	-1.88726	-1.44125	1.36972e-09	-1.80488	-1.44777
161294812	chr6:161294812:G:C	3.27381e-27	-2.10144	-1.47384	2.08627e-11	-1.96877	-1.4704	1.21981e-09	-1.89301	-1.47555
161295128	chr6:161295128:T:C	1.78945e-26	-1.87674	-9.24033e-10	9.3344e-11	-1.94084	-9.24033e-10	4.72809e-09	-2.01373	-9.24033e-10
161295513	chr6:161295513:T:C	1.65504e-26	-1.95482	-9.24033e-10	8.20965e-11	-2.06924	-9.24033e-10	4.99303e-09	-1.95921	-9.24033e-10
161295624	chr6:161295624:T:C	1.13872e-26	-2.32875	-9.24033e-10	6.55333e-11	-2.29457	-9.24033e-10	3.5659e-09	-2.29584	-9.24033e-10
161295640	chr6:161295640:G:A	3.30403e-27	-2.08383	-1.48226	2.10971e-11	-1.94884	-1.47915	1.23363e-09	-1.87346	-1.48383
161295695	chr6:161295695:T:C	2.91335e-26	-9.89405e-10	-1.38935	1.66723e-10	-9.89405e-10	-1.3608	8.87094e-09	-9.89405e-10	-1.38447
161295736	chr6:161295736:A:G	3.42061e-27	-2.301	-1.23042	1.79427e-11	-2.32824	-1.2617	9.75266e-10	-2.35122	-1.24108
161295827	chr6:161295827:A:G	5.34392e-26	-0.782691	-9.24033e-10	1.33159e-10	-1.58559	-9.24033e-10	7.43908e-09	-1.56051	-9.24033e-10
161296272	chr6:161296272:G:A	2.67884e-26	-9.89405e-10	-1.47327	1.47506e-10	-9.89405e-10	-1.48326	8.09407e-09	-9.89405e-10	-1.47612
161296559	chr6:161296559:C:T	4.09336e-26	-9.89405e-10	-1.04928	2.1933e-10	-9.89405e-10	-1.08655	1.23343e-08	-9.89405e-10	-1.05487
161296573	chr6:161296573:C:T	2.77325e-26	-9.89405e-10	-1.43863	1.53688e-10	-9.89405e-10	-1.44221	8.44773e-09	-9.89405e-10	-1.43336
161296626	chr6:161296626:C:T	7.86771e-26	-9.89405e-10	-0.395884	4.10088e-10	-9.89405e-10	-0.460758	2.41029e-08	-9.89405e-10	-0.384924
161297255	chr6:161297255:C:T	3.39035e-27	-2.06968	-1.47062	2.17413e-11	-1.93086	-1.46706	1.277e-09	-1.85029	-1.47244
161297268	chr6:161297268:T:A	3.64898e-27	-2.33098	-1.1358	2.02576e-11	-2.3099	-1.1587	1.0837e-09	-2.3381	-1.14877
161297500	chr6:161297500:G:A	2.53237e-27	-2.36045	-1.47163	1.72695e-11	-2.13683	-1.49136	8.99698e-10	-2.18916	-1.48379
161298199	chr6:161298199:A:G	3.37685e-26	-9.89405e-10	-1.24171	1.86479e-10	-9.89405e-10	-1.24881	9.97663e-09	-9.89405e-10	-1.26701
161298609	chr6:161298609:T:C	3.03098e-27	-2.30564	-1.34671	1.60869e-11	-2.33167	-1.36745	8.69818e-10	-2.35272	-1.35401
161298656	chr6:161298656:G:C	6.63591e-26	-9.89405e-10	-0.566155	4.12335e-10	-9.89405e-10	-0.455295	2.19314e-08	-9.89405e-10	-0.479337
161298810	chr6:161298810:G:C	3.30209e-27	-2.16446	-1.40222	2.07207e-11	-2.04278	-1.40321	1.20535e-09	-1.9747	-1.40578
161298841	chr6:161298841:C:T	6.63904e-26	-9.89405e-10	-0.565683	4.1253e-10	-9.89405e-10	-0.454821	2.19453e-08	-9.89405e-10	-0.478702
161298854	chr6:161298854:GC:G	2.57745e-26	-9.89405e-10	-1.51185	1.42873e-10	-9.89405e-10	-1.51517	7.81085e-09	-9.89405e-10	-1.51174
161299150	chr6:161299150:T:C	2.72938e-26	-9.89405e-10	-1.45458	1.4921e-10	-9.89405e-10	-1.47178	8.26567e-09	-9.89405e-10	-1.45514
161299243	chr6:161299243:G:C	3.38701e-27	-2.33361	-1.20768	1.91124e-11	-2.30714	-1.21965	1.00629e-09	-2.3371	-1.22389
161299264	chr6:161299264:A:C	7.75634e-26	-9.89405e-10	-0.410141	4.69399e-10	-9.89405e-10	-0.325677	2.45275e-08	-9.89405e-10	-0.36746
161299642	chr6:161299642:A:G	2.60279e-27	-2.35284	-1.45182	3.37108e-11	-1.72735	-1.23196	1.53843e-09	-1.79348	-1.34301
161299914	chr6:161299914:A:T	3.3532e-27	-2.04157	-1.50975	2.1544e-11	-1.89927	-1.50777	1.26656e-09	-1.82123	-1.50972
161300182	chr6:161300182:T:G	2.56983e-26	-9.89405e-10	-1.51481	1.42736e-10	-9.89405e-10	-1.51613	7.79412e-09	-9.89405e-10	-1.51388
161300196	chr6:161300196:G:A	2.73916e-26	-9.89405e-10	-1.451	1.51719e-10	-9.89405e-10	-1.4551	8.32624e-09	-9.89405e-10	-1.44784
161300222	chr6:161300222:G:A	1.19547e-26	-2.35203	0.071914	7.10747e-11	-2.33015	0.116756	4.59008e-09	-2.20135	0.157993
161300379	chr6:161300379:A:G	2.58097e-26	-9.89405e-10	-1.51049	1.44281e-10	-9.89405e-10	-1.50536	7.81342e-09	-9.89405e-10	-1.51141
161300598	chr6:161300598:A:G	2.5713e-26	-9.89405e-10	-1.51424	1.43489e-10	-9.89405e-10	-1.51087	7.78659e-09	-9.89405e-10	-1.51485
161300762	chr6:161300762:C:T	2.58849e-26	-9.89405e-10	-1.50758	1.43303e-10	-9.89405e-10	-1.51217	7.82959e-09	-9.89405e-10	-1.50935
161301025	chr6:161301025:A:G	2.42498e-27	-2.35997	-1.51544	1.4369e-11	-2.29719	-1.51486	8.03629e-10	-2.26969	-1.51618
161301362	chr6:161301362:G:A	2.85663e-26	-9.89405e-10	-1.40901	1.55843e-10	-9.89405e-10	-1.42828	8.57118e-09	-9.89405e-10	-1.41885
161301383	chr6:161301383:T:G	2.60126e-26	-9.89405e-10	-1.50266	1.46424e-10	-9.89405e-10	-1.49062	7.90309e-09	-9.89405e-10	-1.5
161301764	chr6:161301764:T:C	3.10679e-27	-2.35882	-1.26882	3.19602e-11	-1.91306	-1.09958	1.43975e-09	-2.03221	-1.17058
161301839	chr6:161301839:A:G	9.76605e-26	-9.89405e-10	-0.179739	4.98412e-10	-9.89405e-10	-0.265704	2.89694e-08	-9.89405e-10	-0.201014
161301977	chr6:161301977:AAAAG:A	2.0123e-26	-0.250529	-1.50884	1.38235e-10	-0.0551121	-1.49306	6.16053e-09	-0.243542	-1.50555
161302023	chr6:161302023:A:G	8.37502e-27	-1.13057	-1.50541	1.89036e-11	-2.03264	-1.50514	1.26873e-09	-1.81989	-1.50935
161302083	chr6:161302083:C:T	2.49442e-27	-2.34312	-1.50406	1.42027e-11	-2.35302	-1.47067	7.55939e-10	-2.34041	-1.50664
161302416	chr6:161302416:C:T	7.32357e-26	-9.89405e-10	-0.467553	4.37411e-10	-9.89405e-10	-0.396257	2.27774e-08	-9.89405e-10	-0.441485
161302494	chr6:161302494:T:C	3.55723e-27	-2.25052	-1.24173	2.12771e-11	-2.34756	-1.07194	1.05018e-09	-2.30255	-1.21574
161302584	chr6:161302584:G:A	4.0054e-26	-9.89405e-10	-1.07101	2.28273e-10	-9.89405e-10	-1.04659	1.2027e-08	-9.89405e-10	-1.0801
161302673	chr6:161302673:C:T	4.89386e-27	-2.25472	-0.918534	3.75466e-11	-2.25428	-0.597265	1.93934e-09	-2.11305	-0.791858
161302803	chr6:161302803:TC:T	2.4603e-27	-2.35429	-1.50666	1.43867e-11	-2.29457	-1.51625	7.45123e-10	-2.34734	-1.51412
161302805	chr6:161302805:C:T	2.47289e-27	-2.34963	-1.50621	1.45876e-11	-2.28075	-1.51621	7.50307e-10	-2.34062	-1.51391
161303182	chr6:161303182:G:A	5.6133e-27	-2.23708	-0.799014	3.285e-11	-2.3031	-0.682081	1.7176e-09	-2.282	-0.744331
161303205	chr6:161303205:A:G	1.2116e-25	-9.89405e-10	0.0358739	7.3701e-10	-9.89405e-10	0.125472	3.78202e-08	-9.89405e-10	0.0655888
161303340	chr6:161303340:T:C	2.86235e-26	-9.89405e-10	-1.40701	1.56312e-10	-9.89405e-10	-1.42528	8.56673e-09	-9.89405e-10	-1.41937
161303348	chr6:161303348:A:G	3.78983e-27	-2.11492	-1.314	2.69975e-11	-1.89501	-1.28638	1.38853e-09	-1.94372	-1.29529
161303419	chr6:161303419:C:A	1.1333e-26	-2.33352	-9.24033e-10	6.13761e-11	-2.36011	-9.24033e-10	3.3525e-09	-2.35755	-9.24033e-10
161303477	chr6:161303477:C:T	1.18571e-26	-1.69255	-0.595766	8.58948e-11	-1.74261	-0.281401	3.82489e-09	-1.72152	-0.504209
161304265	chr6:161304265:A:G	3.79602e-27	-1.93819	-1.48909	2.17614e-11	-1.94779	-1.44921	1.24982e-09	-1.86972	-1.47454
161304298	chr6:161304298:AC:A	5.19493e-26	-9.89405e-10	-0.810968	2.78158e-10	-9.89405e-10	-0.848939	1.54842e-08	-9.89405e-10	-0.827436
161304342	chr6:161304342:G:A	3.02993e-26	-9.89405e-10	-1.35011	1.61102e-10	-9.89405e-10	-1.39509	9.14551e-09	-9.89405e-10	-1.35399
161304659	chr6:161304659:C:G	1.16528e-26	-2.34042	0.0347332	6.94075e-11	-2.2873	0.0501688	3.63396e-09	-2.28794	0.0110086
161304769	chr6:161304769:A:C	9.55029e-27	-1.87914	-0.625523	6.81664e-11	-1.92509	-0.33009	3.05921e-09	-1.90484	-0.544261
161304806	chr6:161304806:G:T	1.09724e-26	-1.83734	-0.528512	7.90512e-11	-1.88806	-0.218974	3.51498e-09	-1.8647	-0.445522
161305266	chr6:161305266:A:C	3.64627e-26	-1.98022	0.815275	2.74318e-10	-1.77028	0.907437	1.12848e-08	-1.92266	0.778867
161305278	chr6:161305278:C:T	4.94613e-27	-1.78677	-1.37586	2.8816e-11	-1.7409	-1.3753	1.37179e-09	-1.87937	-1.37177
161305392	chr6:161305392:G:A	3.92728e-26	-9.89405e-10	-1.0907	1.99385e-10	-9.89405e-10	-1.18189	1.14975e-08	-9.89405e-10	-1.12513
161305396	chr6:161305396:C:T	2.56679e-26	-9.89405e-10	-1.51599	1.4402e-10	-9.89405e-10	-1.50718	7.78691e-09	-9.89405e-10	-1.51481
161305477	chr6:161305477:A:T	1.04146e-25	-9.89405e-10	-0.115439	6.1462e-10	-9.89405e-10	-0.0561255	3.10267e-08	-9.89405e-10	-0.132407
161305489	chr6:161305489:G:A	3.1937e-24	-9.89405e-10	3.3077	2.07502e-08	-9.89405e-10	3.46318	1.00862e-06	-9.89405e-10	3.34909
161305582	chr6:161305582:C:T	3.10493e-26	-9.89405e-10	-1.32566	1.65071e-10	-9.89405e-10	-1.37076	9.4004e-09	-9.89405e-10	-1.3265
161306151	chr6:161306151:T:C	1.60376e-25	-9.89405e-10	0.316282	9.66855e-10	-9.89405e-10	0.396918	4.66916e-08	-9.89405e-10	0.276308
161306376	chr6:161306376:T:C	2.58243e-26	-9.89405e-10	-1.50992	1.43891e-10	-9.89405e-10	-1.50807	7.81264e-09	-9.89405e-10	-1.51151
161306383	chr6:161306383:T:C	4.97072e-26	-9.89405e-10	-0.855085	2.82555e-10	-9.89405e-10	-0.833256	1.58546e-08	-9.89405e-10	-0.803794
161306694	chr6:161306694:G:C	1.13591e-25	-9.89405e-10	-0.0286308	6.42047e-10	-9.89405e-10	-0.0124682	3.40261e-08	-9.89405e-10	-0.0401277
161306760	chr6:161306760:T:A	3.73499e-25	-9.89405e-10	1.16168	2.31999e-09	-9.89405e-10	1.27219	1.11223e-07	-9.89405e-10	1.14428
161306805	chr6:161306805:A:G	2.43625e-27	-2.35523	-1.51555	1.35356e-11	-2.35851	-1.51329	7.33789e-10	-2.36049	-1.51629
161306854	chr6:161306854:G:A	1.20226e-25	-9.89405e-10	0.0281406	6.79104e-10	-9.89405e-10	0.0436436	3.58547e-08	-9.89405e-10	0.0122186
161306905	chr6:161306905:T:C	3.21836e-27	-2.33971	-1.25265	1.75733e-11	-2.35615	-1.2546	1.00087e-09	-2.34098	-1.22541
161307395	chr6:161307395:T:C	3.426e-27	-2.32651	-1.20334	1.85837e-11	-2.34894	-1.20591	1.06439e-09	-2.32855	-1.17631
161307711	chr6:161307711:G:C	1.73488e-25	-9.89405e-10	0.39487	9.80437e-10	-9.89405e-10	0.410868	5.14698e-08	-9.89405e-10	0.373739
161308036	chr6:161308036:C:T	4.02716e-27	-2.31806	-1.05012	2.38724e-11	-2.24676	-1.05765	1.28553e-09	-2.2471	-1.06898
161308089	chr6:161308089:G:A	5.57794e-27	-2.35736	-0.685059	3.19106e-11	-2.35235	-0.661846	1.61144e-09	-2.35988	-0.730248
161308244	chr6:161308244:C:T	3.32045e-26	-9.89405e-10	-1.25855	1.98487e-10	-9.89405e-10	-1.18641	1.02333e-08	-9.89405e-10	-1.24161
161308314	chr6:161308314:C:G	6.54386e-26	-0.580123	-9.24033e-10	1.15595e-10	-1.72704	-9.24033e-10	1.86291e-08	-0.64253	-9.24033e-10
161308486	chr6:161308486:C:T	3.13717e-27	-2.31577	-1.30215	1.85926e-11	-2.24567	-1.30869	9.95966e-10	-2.25432	-1.31698
161308950	chr6:161308950:G:A	2.56284e-25	-2.05641	2.84146	2.11254e-09	-1.84235	3.02086	7.70893e-08	-1.98073	2.75844
161309311	chr6:161309311:G:A	4.52729e-27	-2.33531	-0.915802	2.56946e-11	-2.3484	-0.882455	1.3151e-09	-2.34858	-0.944757
161309529	chr6:161309529:T:C	7.73896e-27	-2.35106	-0.363912	5.83296e-11	-2.25326	-0.157758	2.53371e-09	-2.32147	-0.316101
161309534	chr6:161309534:G:A	8.65399e-27	-2.2342	-0.369011	6.00219e-11	-2.06703	-0.315386	2.87882e-09	-2.17416	-0.335721
161309546	chr6:161309546:A:G	2.81772e-26	-9.89405e-10	-1.42272	1.55064e-10	-9.89405e-10	-1.43329	8.46698e-09	-9.89405e-10	-1.43108
161309564	chr6:161309564:G:T	1.06724e-26	-2.19856	-0.195014	4.43098e-11	-2.29925	-0.386678	2.54376e-09	-2.31582	-0.317794
161309572	chr6:161309572:A:G	3.79837e-26	-9.89405e-10	-1.12408	2.12076e-10	-9.89405e-10	-1.12019	1.1156e-08	-9.89405e-10	-1.15527
161309677	chr6:161309677:A:G	9.14778e-27	-2.22598	-0.321742	6.38812e-11	-2.05307	-0.26703	3.0456e-09	-2.16426	-0.289303
161309936	chr6:161309936:G:A	7.83105e-27	-2.34003	-0.363109	4.83353e-11	-2.28011	-0.318855	2.29335e-09	-2.30743	-0.42981
161309978	chr6:161309978:A:G	6.62598e-27	-2.34083	-0.529412	4.07392e-11	-2.28292	-0.487018	1.95685e-09	-2.30977	-0.586152
161310240	chr6:161310240:T:C	4.00742e-27	-2.35687	-1.01622	2.40345e-11	-2.33563	-0.962013	1.278e-09	-2.35269	-0.969261
161310374	chr6:161310374:C:T	2.85804e-26	-9.89405e-10	-1.40852	1.59951e-10	-9.89405e-10	-1.40226	8.59079e-09	-9.89405e-10	-1.41656
161310389	chr6:161310389:G:A	4.79408e-27	-2.32437	-0.869488	3.06024e-11	-2.3541	-0.701954	1.55224e-09	-2.33524	-0.792315
161310416	chr6:161310416:A:T	4.87861e-27	-2.34288	-0.833497	2.78132e-11	-2.35372	-0.797901	1.41797e-09	-2.35389	-0.864146
161310542	chr6:161310542:G:A	4.08898e-26	-2.27402	1.22366	2.55156e-10	-2.19936	1.26411	1.26589e-08	-2.19208	1.16319
161310654	chr6:161310654:G:A	4.41111e-26	-2.04116	1.06663	3.36959e-10	-1.8212	1.16403	1.36423e-08	-1.96309	1.009
161310897	chr6:161310897:G:A	5.30963e-26	-2.03596	1.24683	4.05816e-10	-1.81552	1.34429	1.62375e-08	-1.96015	1.18022
161310983	chr6:161310983:G:A	4.1585e-27	-2.33633	-0.999748	2.39481e-11	-2.27835	-1.02289	1.29631e-09	-2.27915	-1.02859
161311014	chr6:161311014:G:A	3.52084e-26	-1.19995	-9.24033e-10	2.15204e-10	-1.10554	-9.24033e-10	1.17397e-08	-1.10428	-9.24033e-10
161311108	chr6:161311108:T:C	4.75917e-27	-2.34639	-0.854777	2.90637e-11	-2.29493	-0.812707	1.41546e-09	-2.3194	-0.900403
161311111	chr6:161311111:G:T	2.6505e-26	-9.89405e-10	-1.4839	1.45179e-10	-9.89405e-10	-1.49916	8.03303e-09	-9.89405e-10	-1.48369
161311191	chr6:161311191:C:A	6.85978e-26	-9.89405e-10	-0.532975	4.06182e-10	-9.89405e-10	-0.470328	2.17123e-08	-9.89405e-10	-0.489378
161311237	chr6:161311237:G:A	3.13882e-26	-2.27023	0.955426	1.97849e-10	-2.19522	1.00559	9.89078e-09	-2.18846	0.912811
161311302	chr6:161311302:C:T	1.54881e-25	-9.89405e-10	0.281419	8.74701e-10	-9.89405e-10	0.296752	4.59871e-08	-9.89405e-10	0.261107
161311531	chr6:161311531:G:A	2.65771e-26	-9.89405e-10	-1.48118	1.51149e-10	-9.89405e-10	-1.45886	8.06717e-09	-9.89405e-10	-1.47945
161312227	chr6:161312227:C:A	4.61679e-26	-9.89405e-10	-0.928951	2.67745e-10	-9.89405e-10	-0.887097	1.42156e-08	-9.89405e-10	-0.912919
161312265	chr6:161312265:G:T	2.68255e-26	-9.89405e-10	-1.47188	1.4782e-10	-9.89405e-10	-1.48113	8.15096e-09	-9.89405e-10	-1.46912
161312344	chr6:161312344:A:G	2.53899e-27	-2.35808	-1.47139	1.42139e-11	-2.36054	-1.46237	7.62226e-10	-2.36056	-1.47821
161312357	chr6:161312357:C:T	3.60336e-27	-2.35161	-1.12776	2.04425e-11	-2.3587	-1.10081	1.05794e-09	-2.35874	-1.1522
161312358	chr6:161312358:C:T	5.8778e-27	-2.30744	-0.682614	3.50787e-11	-2.30932	-0.610219	1.86617e-09	-2.3041	-0.639267
161312477	chr6:161312477:A:G	1.85635e-25	-9.89405e-10	0.462548	1.12543e-09	-9.89405e-10	0.548786	5.68992e-08	-9.89405e-10	0.474026
161312622	chr6:161312622:G:A	6.2891e-27	-2.24266	-0.67976	4.72919e-11	-2.13479	-0.485999	2.15683e-09	-2.19729	-0.601325
161312633	chr6:161312633:G:A	3.94115e-26	-9.89405e-10	-1.08718	2.39429e-10	-9.89405e-10	-0.998875	1.22062e-08	-9.89405e-10	-1.06531
161312784	chr6:161312784:T:C	3.64543e-27	-2.24599	-1.22177	2.01684e-11	-2.23376	-1.23926	1.12986e-09	-2.23097	-1.2142
161313011	chr6:161313011:C:T	2.87407e-27	-2.35205	-1.35346	1.61629e-11	-2.359	-1.33541	8.50817e-10	-2.35902	-1.36979
161313217	chr6:161313217:T:C	6.12209e-27	-2.30825	-0.641087	3.65758e-11	-2.31014	-0.567605	1.94588e-09	-2.30508	-0.596463
161313800	chr6:161313800:C:T	2.72646e-26	-9.89405e-10	-1.45565	1.49702e-10	-9.89405e-10	-1.46848	8.2609e-09	-9.89405e-10	-1.45572
161313820	chr6:161313820:T:C	3.49117e-26	-1.20841	-9.24033e-10	2.14503e-10	-1.10881	-9.24033e-10	1.17071e-08	-1.10706	-9.24033e-10
161313886	chr6:161313886:G:A	2.94461e-27	-2.34347	-1.33779	1.7926e-11	-2.36026	-1.23062	9.26962e-10	-2.35085	-1.29225
161314045	chr6:161314045:C:T	3.41664e-26	-9.89405e-10	-1.22999	1.92161e-10	-9.89405e-10	-1.2188	1.05639e-08	-9.89405e-10	-1.20981
161314285	chr6:161314285:TCTCTCTCTCTGC:T	3.37116e-26	-9.89405e-10	-1.24339	1.88676e-10	-9.89405e-10	-1.2371	9.99033e-09	-9.89405e-10	-1.26564
161314331	chr6:161314331:C:T	4.12713e-26	-9.89405e-10	-1.04107	2.28836e-10	-9.89405e-10	-1.04412	1.26625e-08	-9.89405e-10	-1.02861
161314518	chr6:161314518:T:G	5.65878e-27	-2.36055	-0.667474	3.44825e-11	-2.35537	-0.581309	1.82711e-09	-2.36013	-0.604392
161314700	chr6:161314700:T:A	2.79904e-26	-9.89405e-10	-1.42938	1.56086e-10	-9.89405e-10	-1.42672	8.37382e-09	-9.89405e-10	-1.44214
161314784	chr6:161314784:A:C	3.73147e-26	-9.89405e-10	-1.14185	2.06643e-10	-9.89405e-10	-1.14614	1.14152e-08	-9.89405e-10	-1.13231
161314974	chr6:161314974:A:G	1.85899e-25	-9.89405e-10	0.463965	1.12421e-09	-9.89405e-10	0.547705	5.66503e-08	-9.89405e-10	0.469642
161314982	chr6:161314982:G:A	3.16704e-27	-2.27783	-1.33061	1.87407e-11	-2.32727	-1.21917	1.00021e-09	-2.28123	-1.28582
161315190	chr6:161315190:T:G	3.55798e-27	-2.00558	-1.48646	1.9144e-11	-2.01628	-1.50886	1.10349e-09	-1.97156	-1.49721
161315305	chr6:161315305:A:G	3.1214e-27	-2.27349	-1.34947	1.89537e-11	-2.17813	-1.357	1.02184e-09	-2.18229	-1.36336
161315312	chr6:161315312:C:T	5.1657e-27	-1.71489	-1.4043	2.7338e-11	-1.79636	-1.37249	1.59268e-09	-1.69819	-1.40365
161315346	chr6:161315346:C:T	5.61925e-27	-2.35994	-0.675101	3.4084e-11	-2.34732	-0.600982	1.81163e-09	-2.35988	-0.613145
161315358	chr6:161315358:G:A	5.63607e-27	-2.35945	-0.672594	3.4245e-11	-2.3453	-0.598292	1.81711e-09	-2.35939	-0.610614
161315364	chr6:161315364:T:C	2.83507e-26	-9.89405e-10	-1.41658	1.55065e-10	-9.89405e-10	-1.43329	8.59037e-09	-9.89405e-10	-1.41661
161316233	chr6:161316233:A:G	3.52475e-26	-9.89405e-10	-1.19884	2.02533e-10	-9.89405e-10	-1.16623	1.09263e-08	-9.89405e-10	-1.17608
161316262	chr6:161316262:A:G	5.85973e-27	-2.3605	-0.632632	3.55704e-11	-2.35057	-0.555047	1.89783e-09	-2.36047	-0.566079
161316503	chr6:161316503:C:A	5.61678e-27	-2.35991	-0.67557	3.40858e-11	-2.34698	-0.60127	1.81366e-09	-2.35983	-0.612084
161316660	chr6:161316660:T:A	2.74602e-26	-9.89405e-10	-1.4485	1.49655e-10	-9.89405e-10	-1.4688	8.32648e-09	-9.89405e-10	-1.44781
161316800	chr6:161316800:A:C	2.42151e-25	-9.89405e-10	0.728328	1.36517e-09	-9.89405e-10	0.741902	7.18871e-08	-9.89405e-10	0.707842
161316909	chr6:161316909:T:C	5.52831e-27	-2.36051	-0.690843	3.33538e-11	-2.35407	-0.615888	1.78641e-09	-2.36053	-0.626514
161316971	chr6:161316971:T:G	5.92187e-27	-2.3445	-0.638086	3.67837e-11	-2.31089	-0.561183	1.9201e-09	-2.34352	-0.57136
161316995	chr6:161316995:G:A	5.2956e-27	-2.36048	-0.73388	3.247e-11	-2.3536	-0.643217	1.70217e-09	-2.3605	-0.674849
161317081	chr6:161317081:G:C	6.02446e-26	-0.662822	-9.24033e-10	1.09977e-10	-1.77686	-9.24033e-10	1.69992e-08	-0.73409	-9.24033e-10
161317128	chr6:161317128:G:A	3.15096e-26	-9.89405e-10	-1.31094	1.87149e-10	-9.89405e-10	-1.24523	9.67937e-09	-9.89405e-10	-1.29726
161317134	chr6:161317134:C:T	2.78344e-27	-2.24424	-1.49331	1.71681e-11	-2.13853	-1.49555	9.28435e-10	-2.14302	-1.49849
161317195	chr6:161317195:A:G	4.11353e-27	-2.13541	-1.21155	2.75161e-11	-1.94606	-1.2163	1.34128e-09	-2.02898	-1.24465
161317300	chr6:161317300:A:T	5.99375e-27	-2.36025	-0.61027	3.60618e-11	-2.35547	-0.536423	1.93309e-09	-2.3603	-0.547834
161317934	chr6:161317934:G:A	2.52592e-25	-9.89405e-10	0.77054	1.42479e-09	-9.89405e-10	0.784652	7.56355e-08	-9.89405e-10	0.758671
161317969	chr6:161317969:C:A	1.22316e-26	-2.25721	-9.24033e-10	7.27893e-11	-2.18956	-9.24033e-10	3.66165e-09	-2.26934	-9.24033e-10
161317986	chr6:161317986:A:G	5.67925e-27	-2.3598	-0.664617	3.41851e-11	-2.3569	-0.58844	1.83638e-09	-2.35977	-0.599693
161318070	chr6:161318070:G:C	5.62628e-27	-2.35987	-0.673917	3.38142e-11	-2.35664	-0.599614	1.81652e-09	-2.35987	-0.610457
161318262	chr6:161318262:C:T	5.48762e-26	-9.89405e-10	-0.756156	3.229e-10	-9.89405e-10	-0.699787	1.70183e-08	-9.89405e-10	-0.732968
161318352	chr6:161318352:T:C	3.18919e-27	-2.27663	-1.32484	1.88165e-11	-2.32646	-1.21594	1.00494e-09	-2.28053	-1.2818
161318586	chr6:161318586:T:C	5.87749e-27	-2.36027	-0.629834	3.5504e-11	-2.35533	-0.55215	1.90271e-09	-2.36035	-0.563622
161318989	chr6:161318989:T:C	3.9138e-27	-2.12569	-1.27104	2.6277e-11	-1.93326	-1.27517	1.28303e-09	-2.01736	-1.30067
161319041	chr6:161319041:C:T	3.20117e-26	-9.89405e-10	-1.29513	1.72721e-10	-9.89405e-10	-1.32545	9.78375e-09	-9.89405e-10	-1.28653
161319452	chr6:161319452:G:T	2.90198e-27	-2.21294	-1.4829	1.80995e-11	-2.09568	-1.48557	9.78196e-10	-2.10078	-1.48852
161319597	chr6:161319597:T:A	2.59874e-26	-9.89405e-10	-1.50362	1.46844e-10	-9.89405e-10	-1.48776	7.89769e-09	-9.89405e-10	-1.50069
161320026	chr6:161320026:GAT:G	3.38693e-26	-9.89405e-10	-1.23873	1.91658e-10	-9.89405e-10	-1.22142	1.0543e-08	-9.89405e-10	-1.21179
161320410	chr6:161320410:G:A	2.57404e-27	-2.35663	-1.45913	1.44004e-11	-2.36052	-1.44935	7.7444e-10	-2.35781	-1.46506
161320628	chr6:161320628:C:T	5.63644e-27	-2.22249	-0.809492	3.4341e-11	-2.22522	-0.715573	1.83285e-09	-2.18404	-0.777348
161320657	chr6:161320657:G:A	2.58193e-26	-9.89405e-10	-1.51011	1.4338e-10	-9.89405e-10	-1.51163	7.83205e-09	-9.89405e-10	-1.50903
161320777	chr6:161320777:A:G	3.89311e-27	-2.12208	-1.27995	2.60973e-11	-1.93219	-1.28311	1.27859e-09	-2.01288	-1.30862
161320890	chr6:161320890:AAAG:A	4.25161e-27	-2.0616	-1.25234	2.94446e-11	-1.84355	-1.25107	1.42469e-09	-1.93531	-1.27799
161320962	chr6:161320962:C:T	5.26945e-26	-9.89405e-10	-0.796724	2.82828e-10	-9.89405e-10	-0.832291	1.60596e-08	-9.89405e-10	-0.790947
161320996	chr6:161320996:G:T	4.18255e-27	-2.06046	-1.26985	2.8938e-11	-1.8382	-1.27377	1.40212e-09	-1.93137	-1.2979
161321121	chr6:161321121:T:A	3.15707e-26	-9.89405e-10	-1.30901	1.81413e-10	-9.89405e-10	-1.27636	9.51979e-09	-9.89405e-10	-1.31388
161321355	chr6:161321355:C:T	3.36313e-27	-2.23504	-1.31332	2.06805e-11	-2.12178	-1.32616	1.12547e-09	-2.12487	-1.32419
161321723	chr6:161321723:T:C	4.00805e-27	-2.07845	-1.29448	2.76021e-11	-1.86132	-1.29792	1.34019e-09	-1.95347	-1.32097
161321728	chr6:161321728:G:A	4.71003e-27	-2.08105	-1.1305	3.23922e-11	-1.86497	-1.13424	1.55768e-09	-1.95613	-1.16792
161321749	chr6:161321749:C:T	1.00877e-25	-9.89405e-10	-0.147337	6.03426e-10	-9.89405e-10	-0.0745072	3.05796e-08	-9.89405e-10	-0.146923
161321826	chr6:161321826:G:T	4.08708e-27	-2.09525	-1.25815	2.79319e-11	-1.88523	-1.26213	1.35506e-09	-1.97655	-1.28686
161321873	chr6:161321873:A:T	4.33423e-27	-2.01765	-1.27704	3.02048e-11	-1.7883	-1.28082	1.45587e-09	-1.88704	-1.30462
161322005	chr6:161322005:T:C	4.19277e-27	-2.04412	-1.28375	2.89777e-11	-1.82306	-1.28754	1.40127e-09	-1.91901	-1.31087
161322128	chr6:161322128:C:T	3.13018e-24	-9.89405e-10	3.28761	1.64883e-08	-9.89405e-10	3.23328	9.3321e-07	-9.89405e-10	3.27138
161322175	chr6:161322175:T:C	4.0139e-26	-9.89405e-10	-1.06889	2.29066e-10	-9.89405e-10	-1.04312	1.21487e-08	-9.89405e-10	-1.07004
161322210	chr6:161322210:A:C	2.23643e-26	-1.65377	-9.24033e-10	6.13842e-11	-2.35998	-9.24033e-10	6.33823e-09	-1.72066	-9.24033e-10
161322378	chr6:161322378:T:G	5.91089e-26	-9.89405e-10	-0.681854	3.39519e-10	-9.89405e-10	-0.649601	1.79316e-08	-9.89405e-10	-0.68069
161322385	chr6:161322385:A:AT	2.6804e-26	-9.89405e-10	-1.47268	1.49728e-10	-9.89405e-10	-1.46831	8.18756e-09	-9.89405e-10	-1.46464
161322648	chr6:161322648:A:G	3.64065e-26	-9.89405e-10	-1.16649	2.1991e-10	-9.89405e-10	-1.08391	1.1269e-08	-9.89405e-10	-1.1452
161322689	chr6:161322689:T:C	3.78387e-26	-9.89405e-10	-1.1279	2.18157e-10	-9.89405e-10	-1.09192	1.19239e-08	-9.89405e-10	-1.08871
161322854	chr6:161322854:A:G	3.35972e-26	-9.89405e-10	-1.24679	2.01251e-10	-9.89405e-10	-1.17258	1.03437e-08	-9.89405e-10	-1.23088
161322909	chr6:161322909:C:G	2.99591e-26	-9.89405e-10	-1.3614	1.68801e-10	-9.89405e-10	-1.34841	9.26393e-09	-9.89405e-10	-1.34113
161322979	chr6:161322979:G:A	5.1428e-27	-2.35085	-0.772792	3.20616e-11	-2.31946	-0.690015	1.6637e-09	-2.34619	-0.712024
161323006	chr6:161323006:T:C	2.47151e-27	-2.34636	-1.51004	1.35592e-11	-2.35792	-1.51214	7.47091e-10	-2.3527	-1.50613
161323054	chr6:161323054:A:G	2.49404e-27	-2.33752	-1.50981	1.36225e-11	-2.35346	-1.51195	7.5247e-10	-2.34583	-1.50582
161323170	chr6:161323170:G:A	2.74169e-26	-9.89405e-10	-1.45008	1.50253e-10	-9.89405e-10	-1.46481	8.29009e-09	-9.89405e-10	-1.45219
161323209	chr6:161323209:A:G	4.35766e-27	-2.11326	-1.17604	2.92609e-11	-1.92142	-1.17945	1.41823e-09	-2.00657	-1.21128
161323244	chr6:161323244:T:A	4.54902e-27	-2.11902	-1.1273	3.05934e-11	-1.92508	-1.13126	1.4803e-09	-2.01002	-1.165
161323381	chr6:161323381:C:T	2.62649e-26	-9.89405e-10	-1.493	1.45112e-10	-9.89405e-10	-1.49963	7.97144e-09	-9.89405e-10	-1.49139
161323394	chr6:161323394:A:G	8.22469e-27	-2.32804	-0.326052	5.01198e-11	-2.33281	-0.229909	2.63409e-09	-2.31585	-0.282863
161323585	chr6:161323585:C:T	4.6074e-27	-2.10627	-1.1273	3.1116e-11	-1.90814	-1.13126	1.50314e-09	-1.99471	-1.165
161323610	chr6:161323610:C:T	4.58612e-27	-2.1109	-1.1273	3.09242e-11	-1.91433	-1.13126	1.49474e-09	-2.0003	-1.165
161323717	chr6:161323717:C:T	5.02819e-27	-2.10922	-1.03696	3.41225e-11	-1.91301	-1.03417	1.64271e-09	-1.99705	-1.07386
161323885	chr6:161323885:A:G	2.46681e-27	-2.3488	-1.50951	1.35407e-11	-2.35882	-1.51261	7.45488e-10	-2.35441	-1.50657
161323948	chr6:161323948:G:T	2.68316e-26	-9.89405e-10	-1.47166	1.4967e-10	-9.89405e-10	-1.4687	8.06327e-09	-9.89405e-10	-1.47994
161324243	chr6:161324243:C:A	2.67946e-26	-9.89405e-10	-1.47303	1.4746e-10	-9.89405e-10	-1.48357	8.12088e-09	-9.89405e-10	-1.47282
161324578	chr6:161324578:T:G	3.33933e-27	-2.33042	-1.22505	2.06136e-11	-2.35738	-1.0938	1.05218e-09	-2.33826	-1.17813
161324684	chr6:161324684:C:G	3.17546e-26	-9.89405e-10	-1.3032	1.90097e-10	-9.89405e-10	-1.2296	9.82494e-09	-9.89405e-10	-1.28233
161324753	chr6:161324753:T:C	5.76445e-27	-2.35644	-0.653083	3.5418e-11	-2.33247	-0.577445	1.86992e-09	-2.35347	-0.587888
161324990	chr6:161324990:G:A	4.77758e-27	-2.10975	-1.08756	3.22237e-11	-1.91271	-1.09172	1.55442e-09	-1.99898	-1.12717
161325030	chr6:161325030:C:CAGAGGTAAAA	2.66753e-26	-9.89405e-10	-1.4775	1.50036e-10	-9.89405e-10	-1.46625	8.09708e-09	-9.89405e-10	-1.47575
161325032	chr6:161325032:T:A	2.6368e-26	-9.89405e-10	-1.48908	1.48054e-10	-9.89405e-10	-1.47955	8.00157e-09	-9.89405e-10	-1.48762
161325033	chr6:161325033:CTGCTCTG:C	2.66753e-26	-9.89405e-10	-1.4775	1.50036e-10	-9.89405e-10	-1.46625	8.09708e-09	-9.89405e-10	-1.47575
161325057	chr6:161325057:G:A	2.76009e-26	-9.89405e-10	-1.44339	1.51046e-10	-9.89405e-10	-1.45955	8.2593e-09	-9.89405e-10	-1.45592
161325118	chr6:161325118:A:G	9.25745e-27	-2.34488	-0.190924	5.5846e-11	-2.34812	-0.106418	2.95772e-09	-2.3361	-0.146737
161325181	chr6:161325181:A:G	1.01571e-25	-2.07733	1.93686	8.10501e-10	-1.87264	2.09316	3.23364e-08	-1.96077	1.86971
161325293	chr6:161325293:T:C	4.64997e-27	-2.09812	-1.12625	3.15298e-11	-1.89598	-1.13022	1.5201e-09	-1.98449	-1.16399
161325302	chr6:161325302:T:C	3.64909e-26	-9.89405e-10	-1.16417	2.20449e-10	-9.89405e-10	-1.08147	1.12948e-08	-9.89405e-10	-1.14291
161325455	chr6:161325455:C:T	4.58248e-27	-2.11169	-1.1273	3.08909e-11	-1.9154	-1.13126	1.4933e-09	-2.00127	-1.165
161325481	chr6:161325481:T:C	4.61905e-27	-2.13094	-1.10011	3.09291e-11	-1.94123	-1.1042	1.49744e-09	-2.02437	-1.13913
161325500	chr6:161325500:C:A	4.39341e-27	-2.12518	-1.15595	2.94865e-11	-1.93343	-1.15977	1.42976e-09	-2.01756	-1.19219
161325553	chr6:161325553:C:T	4.85399e-27	-2.08718	-1.09426	3.27738e-11	-1.88912	-1.09838	1.58244e-09	-1.97473	-1.13356
161325639	chr6:161325639:C:T	3.28342e-27	-2.29964	-1.27271	1.95924e-11	-2.21776	-1.28423	1.063e-09	-2.22085	-1.28531
161325650	chr6:161325650:T:C	3.38326e-26	-9.89405e-10	-1.23981	1.94911e-10	-9.89405e-10	-1.20459	1.05263e-08	-9.89405e-10	-1.21338
161325883	chr6:161325883:G:GC	4.55272e-27	-2.11821	-1.1273	3.06263e-11	-1.92401	-1.13126	1.48161e-09	-2.00913	-1.165
161326018	chr6:161326018:G:A	4.63562e-27	-2.10016	-1.1273	3.13731e-11	-1.89992	-1.13126	1.51405e-09	-1.98747	-1.165
161326274	chr6:161326274:T:G	4.41213e-27	-2.14957	-1.1273	2.94181e-11	-1.96426	-1.13126	1.42737e-09	-2.04643	-1.165
161326287	chr6:161326287:G:A	5.57914e-27	-2.35627	-0.685928	3.41775e-11	-2.33216	-0.613406	1.80541e-09	-2.35354	-0.62293
161326288	chr6:161326288:G:A	8.71642e-27	-2.33078	-0.265246	5.24172e-11	-2.33484	-0.183054	2.79283e-09	-2.31842	-0.221777
161326365	chr6:161326365:T:C	5.40287e-27	-2.35796	-0.71635	3.29769e-11	-2.33667	-0.644658	1.74562e-09	-2.35556	-0.654591
161326583	chr6:161326583:C:T	2.51876e-27	-2.34686	-1.4906	1.37448e-11	-2.35785	-1.49862	7.62866e-10	-2.35276	-1.48517
161326647	chr6:161326647:G:A	1.35063e-26	-2.15808	-9.24033e-10	6.3138e-11	-2.33181	-9.24033e-10	3.40448e-09	-2.34216	-9.24033e-10
161326685	chr6:161326685:A:G	9.78914e-27	-2.3266	-0.153365	5.90013e-11	-2.33115	-0.0684214	3.14073e-09	-2.31399	-0.108807
161326762	chr6:161326762:T:C	2.60707e-26	-9.89405e-10	-1.50042	1.44027e-10	-9.89405e-10	-1.50713	7.85631e-09	-9.89405e-10	-1.50594
161326779	chr6:161326779:A:G	2.51623e-27	-2.34407	-1.4944	1.37232e-11	-2.35664	-1.5014	7.61417e-10	-2.35075	-1.48908
161326967	chr6:161326967:T:C	2.73696e-26	-9.89405e-10	-1.4518	1.49985e-10	-9.89405e-10	-1.4666	8.19732e-09	-9.89405e-10	-1.46345
161327295	chr6:161327295:G:C	4.27966e-26	-9.89405e-10	-1.00478	2.44384e-10	-9.89405e-10	-0.978391	1.27378e-08	-9.89405e-10	-1.02268
161327559	chr6:161327559:T:C	4.30715e-27	-2.17601	-1.12495	2.84271e-11	-2.00083	-1.12895	1.38496e-09	-2.07883	-1.16276
161327581	chr6:161327581:T:G	4.09325e-27	-2.17611	-1.17579	2.70126e-11	-2.00134	-1.17949	1.31926e-09	-2.07919	-1.21099
161327597	chr6:161327597:C:A	3.14897e-26	-9.89405e-10	-1.31158	1.79799e-10	-9.89405e-10	-1.28529	9.71812e-09	-9.89405e-10	-1.29326
161327598	chr6:161327598:C:G	2.90379e-26	-9.89405e-10	-1.39263	1.65094e-10	-9.89405e-10	-1.37061	8.99125e-09	-9.89405e-10	-1.371
161327970	chr6:161327970:C:T	4.24064e-27	-2.26679	-1.04973	2.73833e-11	-2.16545	-1.00175	1.4007e-09	-2.23216	-0.998121
161328101	chr6:161328101:C:A	4.43372e-27	-2.1532	-1.11879	2.95061e-11	-1.96997	-1.12256	1.43267e-09	-2.05071	-1.157
161328233	chr6:161328233:T:TA	3.26273e-27	-2.35473	-1.22394	1.98574e-11	-2.33174	-1.15682	1.02212e-09	-2.33002	-1.21535
161328361	chr6:161328361:A:G	1.16703e-26	-2.30419	-9.24033e-10	6.60614e-11	-2.28655	-9.24033e-10	3.68302e-09	-2.26352	-9.24033e-10
161328409	chr6:161328409:G:A	2.54026e-27	-2.35687	-1.4721	1.39236e-11	-2.35906	-1.48448	7.75779e-10	-2.35457	-1.46657
161328489	chr6:161328489:C:T	3.63416e-26	-9.89405e-10	-1.16827	1.99008e-10	-9.89405e-10	-1.18378	1.09975e-08	-9.89405e-10	-1.16959
161328512	chr6:161328512:G:A	4.2078e-27	-2.35033	-0.973965	2.55802e-11	-2.32041	-0.914895	1.34582e-09	-2.34629	-0.923959
161328570	chr6:161328570:C:T	4.51162e-27	-2.15491	-1.09967	3.00102e-11	-1.97262	-1.10297	1.46105e-09	-2.04975	-1.13835
161328580	chr6:161328580:A:G	3.07973e-26	-9.89405e-10	-1.33381	1.74254e-10	-9.89405e-10	-1.31661	9.38102e-09	-9.89405e-10	-1.32857
161328637	chr6:161328637:C:T	5.21071e-27	-2.12084	-0.989676	3.62182e-11	-1.88187	-1.0057	1.73827e-09	-1.96853	-1.04583
161328766	chr6:161328766:C:A	8.25761e-27	-2.34786	-0.302242	5.03622e-11	-2.34695	-0.210939	2.63899e-09	-2.33265	-0.264207
161328824	chr6:161328824:A:G	3.14687e-27	-2.33288	-1.28194	1.91925e-11	-2.35677	-1.16585	9.91825e-10	-2.3376	-1.23787
161328835	chr6:161328835:C:T	9.31972e-27	-2.33003	-0.199078	5.71688e-11	-2.32764	-0.103482	3.00765e-09	-2.30791	-0.158185
161329091	chr6:161329091:A:T	2.77245e-26	-9.89405e-10	-1.43892	1.54009e-10	-9.89405e-10	-1.44012	8.45946e-09	-9.89405e-10	-1.43197
161329116	chr6:161329116:T:C	3.31859e-27	-2.35466	-1.20703	1.89208e-11	-2.35355	-1.18331	1.02991e-09	-2.34245	-1.19533
161329236	chr6:161329236:A:G	4.55838e-26	-9.89405e-10	-0.941684	2.45604e-10	-9.89405e-10	-0.973408	1.38431e-08	-9.89405e-10	-0.939467
161329313	chr6:161329313:A:G	7.00511e-26	-9.89405e-10	-0.512011	4.13558e-10	-9.89405e-10	-0.452333	2.16386e-08	-9.89405e-10	-0.492777
161329316	chr6:161329316:T:G	2.92575e-26	-9.89405e-10	-1.3851	1.5998e-10	-9.89405e-10	-1.40208	8.90109e-09	-9.89405e-10	-1.38108
161329447	chr6:161329447:G:A	4.27344e-27	-2.3525	-0.956314	2.79344e-11	-2.33538	-0.811894	1.34922e-09	-2.35681	-0.910923
161329474	chr6:161329474:AG:A	2.71556e-26	-2.35335	0.893696	1.95986e-10	-2.34605	1.14697	8.74971e-09	-2.32697	0.928731
161329548	chr6:161329548:CACACACAT:C	6.22185e-26	-9.89405e-10	-0.630584	3.65472e-10	-9.89405e-10	-0.575941	1.91326e-08	-9.89405e-10	-0.615861
161329700	chr6:161329700:C:T	6.93061e-26	-9.89405e-10	-0.522703	4.08916e-10	-9.89405e-10	-0.46362	2.13187e-08	-9.89405e-10	-0.507673
161329788	chr6:161329788:G:C	2.50826e-27	-2.35925	-1.48239	1.65988e-11	-2.25303	-1.41477	8.81679e-10	-2.23755	-1.45563
161329856	chr6:161329856:A:T	7.00889e-26	-9.89405e-10	-0.511472	4.13451e-10	-9.89405e-10	-0.452591	2.15505e-08	-9.89405e-10	-0.496854
161329990	chr6:161329990:T:A	6.21665e-26	-9.89405e-10	-0.631419	3.65599e-10	-9.89405e-10	-0.575592	1.9109e-08	-9.89405e-10	-0.617097
161329998	chr6:161329998:A:G	3.79342e-27	-2.36059	-1.06738	2.19115e-11	-2.35813	-1.03199	1.17748e-09	-2.34822	-1.05566
161330057	chr6:161330057:T:TC	5.53225e-27	-2.12838	-0.922258	2.83778e-11	-2.17056	-0.96096	1.69244e-09	-2.11241	-0.928671
161330161	chr6:161330161:G:T	6.91802e-26	-9.89405e-10	-0.524521	4.08185e-10	-9.89405e-10	-0.465409	2.12793e-08	-9.89405e-10	-0.509518
161330247	chr6:161330247:C:T	3.71531e-27	-2.36022	-1.08856	2.13998e-11	-2.35965	-1.0541	1.14746e-09	-2.35213	-1.07757
161330452	chr6:161330452:G:A	1.17333e-26	-2.34447	0.0456609	7.25028e-11	-2.35441	0.160901	3.62492e-09	-2.36037	0.0809466
161330625	chr6:161330625:G:C	2.54099e-27	-2.35692	-1.47177	1.46298e-11	-2.31622	-1.47785	7.96865e-10	-2.3134	-1.48093
161330638	chr6:161330638:T:C	6.92728e-26	-9.89405e-10	-0.523184	4.08713e-10	-9.89405e-10	-0.464116	2.13083e-08	-9.89405e-10	-0.508157
161330714	chr6:161330714:G:A	1.47561e-26	-2.06958	-9.24033e-10	8.05728e-11	-2.08797	-9.24033e-10	4.50836e-09	-2.06132	-9.24033e-10
161330878	chr6:161330878:G:A	6.3897e-26	-9.89405e-10	-0.603964	3.75204e-10	-9.89405e-10	-0.54966	1.9639e-08	-9.89405e-10	-0.589738
161330890	chr6:161330890:GTGTGTGTGTGTGTGTGTGTGTT:G	3.28508e-26	-9.89405e-10	-1.26926	1.87979e-10	-9.89405e-10	-1.2408	1.0191e-08	-9.89405e-10	-1.24575
161331045	chr6:161331045:G:A	1.57435e-26	-2.35031	0.345497	9.77556e-11	-2.35771	0.463047	4.88409e-09	-2.36055	0.379283
161331053	chr6:161331053:A:G	2.61321e-26	-9.89405e-10	-1.49807	1.45444e-10	-9.89405e-10	-1.49734	7.87408e-09	-9.89405e-10	-1.50368
161331522	chr6:161331522:T:C	3.54649e-27	-1.98787	-1.5074	1.75694e-11	-2.09916	-1.51181	1.08401e-09	-1.97542	-1.51117
161331758	chr6:161331758:T:C	4.68661e-27	-2.10824	-1.10829	3.1526e-11	-1.86956	-1.15676	1.62253e-09	-1.95435	-1.12892
161331783	chr6:161331783:T:G	2.62081e-26	-9.89405e-10	-1.49517	1.46113e-10	-9.89405e-10	-1.49275	7.90987e-09	-9.89405e-10	-1.49914
161331820	chr6:161331820:T:C	2.86494e-27	-2.19275	-1.51594	1.96984e-11	-1.98097	-1.51562	9.86706e-10	-2.0644	-1.51623
161331943	chr6:161331943:A:G	6.46592e-27	-1.52339	-1.3713	3.13698e-11	-1.66297	-1.36831	2.05465e-09	-1.49528	-1.35187
161332626	chr6:161332626:A:T	3.22005e-27	-2.35475	-1.23708	1.87139e-11	-2.34512	-1.20275	9.76573e-10	-2.35215	-1.23881
161332727	chr6:161332727:G:A	8.40426e-27	-1.7902	-0.842299	8.26484e-11	-1.36961	-0.692925	3.36716e-09	-1.53621	-0.816979
161332802	chr6:161332802:A:G	8.27265e-27	-1.82354	-0.824737	8.04877e-11	-1.41504	-0.673985	3.28861e-09	-1.57726	-0.799529
161332919	chr6:161332919:C:T	2.56662e-26	-9.89405e-10	-1.51606	1.42735e-10	-9.89405e-10	-1.51614	7.78675e-09	-9.89405e-10	-1.51483
161333050	chr6:161333050:G:A	8.13621e-27	-1.84342	-0.821492	7.86413e-11	-1.44162	-0.670611	3.22058e-09	-1.60186	-0.795833
161333208	chr6:161333208:T:G	8.63856e-27	-1.78108	-0.823918	8.52655e-11	-1.3583	-0.673059	3.46565e-09	-1.52592	-0.798438
161333324	chr6:161333324:C:T	1.06951e-26	-1.68178	-0.70967	6.03637e-11	-1.70995	-0.666788	3.5894e-09	-1.58495	-0.704324
161333479	chr6:161333479:C:A	9.32585e-27	-1.68893	-0.839515	9.21811e-11	-1.24886	-0.704512	3.75298e-09	-1.42495	-0.819757
161333483	chr6:161333483:C:T	3.69514e-26	-9.89405e-10	-1.15163	1.98299e-10	-9.89405e-10	-1.18735	1.08361e-08	-9.89405e-10	-1.18437
161333636	chr6:161333636:G:C	7.91799e-27	-1.84226	-0.849841	7.66008e-11	-1.43734	-0.701183	3.1488e-09	-1.5968	-0.823429
161333732	chr6:161333732:G:A	7.32802e-27	-1.96163	-0.807902	4.5981e-11	-1.93943	-0.70947	2.28049e-09	-1.9385	-0.804368
161333956	chr6:161333956:C:T	5.59937e-26	-9.89405e-10	-0.735996	2.97196e-10	-9.89405e-10	-0.782737	1.65954e-08	-9.89405e-10	-0.758127
161334063	chr6:161334063:G:C	2.64458e-26	-9.89405e-10	-1.48614	1.47382e-10	-9.89405e-10	-1.4841	7.971e-09	-9.89405e-10	-1.49145
161334291	chr6:161334291:C:A	2.56653e-26	-9.89405e-10	-1.5161	1.42755e-10	-9.89405e-10	-1.516	7.77581e-09	-9.89405e-10	-1.51624
161334590	chr6:161334590:C:T	3.32941e-26	-1.25586	-9.24033e-10	1.93903e-10	-1.20977	-9.24033e-10	9.72298e-09	-1.29276	-9.24033e-10
161334621	chr6:161334621:T:C	6.03983e-27	-1.88837	-1.07449	5.59825e-11	-1.49949	-0.952605	2.36808e-09	-1.65033	-1.05485
161334631	chr6:161334631:A:G	9.47538e-27	-1.70734	-0.805196	5.34547e-11	-1.7348	-0.763493	3.19305e-09	-1.60558	-0.800701
161334731	chr6:161334731:T:G	5.28763e-27	-2.09193	-1.00393	4.6016e-11	-1.77576	-0.87238	1.95636e-09	-1.90454	-0.991631
161335106	chr6:161335106:A:G	5.95712e-27	-1.9242	-1.05245	5.47368e-11	-1.54768	-0.92691	2.31578e-09	-1.6946	-1.03291
161335308	chr6:161335308:T:A	1.10344e-26	-2.36022	-9.24033e-10	6.1604e-11	-2.3564	-9.24033e-10	3.34542e-09	-2.35966	-9.24033e-10
161335310	chr6:161335310:AC:A	5.59157e-27	-1.92769	-1.11229	5.09293e-11	-1.5535	-0.993194	2.17106e-09	-1.69978	-1.09226
161335311	chr6:161335311:C:A	1.5364e-26	-2.02921	-9.24033e-10	8.61348e-11	-2.02122	-9.24033e-10	5.05375e-09	-1.94712	-9.24033e-10
161335361	chr6:161335361:A:T	5.5762e-27	-2.30516	-0.737571	3.28998e-11	-2.22431	-0.75935	1.80416e-09	-2.19944	-0.777717
161335685	chr6:161335685:C:T	5.65501e-27	-2.26372	-0.764977	3.40459e-11	-2.16317	-0.786247	1.87549e-09	-2.13394	-0.804442
161335877	chr6:161335877:C:T	1.82944e-26	-1.85464	-9.24033e-10	1.37759e-10	-1.55163	-9.24033e-10	6.79398e-09	-1.65122	-9.24033e-10
161335951	chr6:161335951:C:G	5.33939e-26	-9.89405e-10	-0.78354	3.35745e-10	-9.89405e-10	-0.660779	1.64777e-08	-9.89405e-10	-0.765249
161336161	chr6:161336161:G:A	5.61659e-27	-1.91199	-1.12352	5.1379e-11	-1.52995	-1.00795	2.18857e-09	-1.67872	-1.10529
161336247	chr6:161336247:C:T	6.31085e-27	-1.86407	-1.0549	5.91405e-11	-1.4675	-0.929715	2.485e-09	-1.62162	-1.03537
161336268	chr6:161336268:G:C	1.82495e-26	-1.8571	-9.24033e-10	1.37259e-10	-1.55526	-9.24033e-10	6.76197e-09	-1.65594	-9.24033e-10
161336297	chr6:161336297:GT:AT	4.03649e-27	-2.21559	-1.15027	2.72885e-11	-2.11492	-1.05574	1.33528e-09	-2.14283	-1.13529
161336398	chr6:161336398:G:A	2.80395e-26	-9.89405e-10	-1.42762	1.54969e-10	-9.89405e-10	-1.4339	8.52432e-09	-9.89405e-10	-1.42433
161336523	chr6:161336523:T:C	2.47492e-26	-1.55244	-9.24033e-10	1.69594e-10	-1.34372	-9.24033e-10	1.02866e-08	-1.23641	-9.24033e-10
161336611	chr6:161336611:C:CCTTTT	5.83007e-27	-1.91558	-1.08262	5.35243e-11	-1.53547	-0.96152	2.26904e-09	-1.68437	-1.06353
161336674	chr6:161336674:G:A	5.52803e-27	-1.93211	-1.11929	5.01972e-11	-1.55806	-1.00311	2.14142e-09	-1.70478	-1.101
161336735	chr6:161336735:G:A	5.65396e-27	-1.92749	-1.10139	5.15528e-11	-1.55174	-0.982787	2.19345e-09	-1.69908	-1.0827
161336793	chr6:161336793:A:G	5.87059e-27	-1.92021	-1.07107	5.3887e-11	-1.54177	-0.948469	2.28276e-09	-1.69014	-1.05173
161336972	chr6:161336972:G:A	4.17184e-27	-2.22113	-1.11175	2.82574e-11	-2.12309	-1.01268	1.37922e-09	-2.14971	-1.09603
161337014	chr6:161337014:C:T	2.87549e-27	-2.36054	-1.34447	1.64578e-11	-2.35874	-1.31759	8.70692e-10	-2.3605	-1.34523
161337109	chr6:161337109:A:G	1.08498e-25	-9.89405e-10	-0.0745072	7.19474e-10	-9.89405e-10	0.10139	3.36545e-08	-9.89405e-10	-0.051108
161337113	chr6:161337113:T:G	2.48657e-27	-2.33873	-1.5116	1.74027e-11	-2.13851	-1.48199	9.86869e-10	-2.07938	-1.50109
161337608	chr6:161337608:T:C	5.3456e-27	-1.92052	-1.16444	4.83222e-11	-1.54448	-1.05476	2.07545e-09	-1.68884	-1.14824
161337630	chr6:161337630:C:T	2.76006e-26	-9.89405e-10	-1.4434	1.54793e-10	-9.89405e-10	-1.43504	8.3608e-09	-9.89405e-10	-1.4437
161337653	chr6:161337653:T:C	5.71502e-27	-1.92224	-1.0959	5.21297e-11	-1.54701	-0.976389	2.21843e-09	-1.69228	-1.07818
161337730	chr6:161337730:C:T	2.71685e-27	-2.35888	-1.40288	1.54146e-11	-2.36051	-1.38131	8.21609e-10	-2.36	-1.40374
161338569	chr6:161338569:A:T	3.41487e-26	-9.89405e-10	-1.23051	1.84621e-10	-9.89405e-10	-1.25882	1.03615e-08	-9.89405e-10	-1.22915
161338616	chr6:161338616:T:TAACA	9.92665e-26	-9.89405e-10	-0.163428	6.55703e-10	-9.89405e-10	0.00857805	3.0765e-08	-9.89405e-10	-0.140878
161338857	chr6:161338857:C:T	5.16542e-27	-2.14176	-0.977486	4.41861e-11	-1.85138	-0.83734	1.91662e-09	-1.967	-0.949687
161339055	chr6:161339055:G:T	2.75306e-26	-9.89405e-10	-1.44594	1.51954e-10	-9.89405e-10	-1.45355	8.38883e-09	-9.89405e-10	-1.44035
161339150	chr6:161339150:A:G	5.17265e-27	-2.09089	-1.02696	4.48331e-11	-1.77584	-0.898346	1.93302e-09	-1.90028	-1.00789
161339205	chr6:161339205:A:G	5.47448e-27	-2.082	-0.979142	4.78976e-11	-1.76296	-0.845104	2.05249e-09	-1.88928	-0.958925
161339237	chr6:161339237:C:T	5.18371e-27	-2.10375	-1.01197	4.46805e-11	-1.79573	-0.881862	1.92954e-09	-1.9176	-0.992376
161339248	chr6:161339248:G:A	5.08368e-27	-2.10715	-1.02805	4.36801e-11	-1.80316	-0.897082	1.89208e-09	-1.92335	-1.00623
161339451	chr6:161339451:C:A	3.1253e-27	-2.33085	-1.29085	1.7628e-11	-2.34722	-1.26042	9.38878e-10	-2.33797	-1.29236
161339643	chr6:161339643:A:G	2.75148e-26	-9.89405e-10	-1.44651	1.54291e-10	-9.89405e-10	-1.43829	8.3344e-09	-9.89405e-10	-1.44686
161339861	chr6:161339861:C:T	1.12202e-26	-1.47425	-0.869264	5.78116e-11	-1.59907	-0.820875	3.36119e-09	-1.49344	-0.861522
161339990	chr6:161339990:ATTC:A	1.23492e-26	-2.24764	-9.24033e-10	6.53448e-11	-2.29745	-9.24033e-10	3.66515e-09	-2.26838	-9.24033e-10
161340057	chr6:161340057:T:G	1.16946e-26	-1.68758	-0.614531	6.11374e-11	-1.83426	-0.529745	3.43655e-09	-1.72187	-0.610917
161340244	chr6:161340244:A:G	2.95463e-27	-2.34354	-1.33432	1.66939e-11	-2.35484	-1.30725	8.89231e-10	-2.34756	-1.33709
161340380	chr6:161340380:G:A	2.57081e-26	-9.89405e-10	-1.51443	1.43502e-10	-9.89405e-10	-1.51078	7.80431e-09	-9.89405e-10	-1.51258
161340449	chr6:161340449:G:A	2.57081e-26	-9.89405e-10	-1.51443	1.43502e-10	-9.89405e-10	-1.51078	7.80431e-09	-9.89405e-10	-1.51258
161340493	chr6:161340493:C:T	5.96183e-27	-1.72668	-1.24918	3.34005e-11	-1.77111	-1.19745	1.70965e-09	-1.77743	-1.25354
161340534	chr6:161340534:G:A	2.41658e-26	-1.5763	-9.24033e-10	1.54627e-10	-1.43612	-9.24033e-10	1.06505e-08	-1.20165	-9.24033e-10
161340721	chr6:161340721:A:G	1.14344e-26	-1.93507	-0.389539	5.86208e-11	-2.04086	-0.365177	3.42953e-09	-1.95836	-0.376476
161340833	chr6:161340833:C:CTCACACCTG	2.56608e-26	-9.89405e-10	-1.51627	1.42713e-10	-9.89405e-10	-1.5163	7.78157e-09	-9.89405e-10	-1.5155
161341029	chr6:161341029:C:T	2.82184e-26	-9.89405e-10	-1.42126	1.60034e-10	-9.89405e-10	-1.40174	8.59641e-09	-9.89405e-10	-1.41591
161341229	chr6:161341229:C:T	6.28144e-26	-9.89405e-10	-0.621052	3.61142e-10	-9.89405e-10	-0.587859	1.89968e-08	-9.89405e-10	-0.622982
161341701	chr6:161341701:G:A	1.55569e-25	-9.89405e-10	0.285852	9.28154e-10	-9.89405e-10	0.356067	4.90793e-08	-9.89405e-10	0.326181
161342265	chr6:161342265:A:C	3.39882e-26	-9.89405e-10	-1.23522	1.83797e-10	-9.89405e-10	-1.2633	1.03104e-08	-9.89405e-10	-1.2341
161342288	chr6:161342288:T:C	2.57526e-26	-9.89405e-10	-1.5127	1.43671e-10	-9.89405e-10	-1.5096	7.79753e-09	-9.89405e-10	-1.51345
161342296	chr6:161342296:G:A	2.91749e-26	-9.89405e-10	-1.38793	1.59316e-10	-9.89405e-10	-1.40624	8.83473e-09	-9.89405e-10	-1.38856
161342402	chr6:161342402:A:G	2.57579e-26	-9.89405e-10	-1.51249	1.43712e-10	-9.89405e-10	-1.50932	7.79892e-09	-9.89405e-10	-1.51327
161342553	chr6:161342553:TGTGTCTCTGAATTCTACTGTG:T	3.37956e-26	-9.89405e-10	-1.24091	1.82818e-10	-9.89405e-10	-1.26864	1.02526e-08	-9.89405e-10	-1.23972
161342896	chr6:161342896:G:A	2.57632e-26	-9.89405e-10	-1.51229	1.43747e-10	-9.89405e-10	-1.50908	7.80045e-09	-9.89405e-10	-1.51307
161343452	chr6:161343452:G:A	2.58702e-26	-9.89405e-10	-1.50814	1.44424e-10	-9.89405e-10	-1.50438	7.87791e-09	-9.89405e-10	-1.50319
161343716	chr6:161343716:T:C	2.56653e-26	-9.89405e-10	-1.5161	1.42899e-10	-9.89405e-10	-1.51499	7.77575e-09	-9.89405e-10	-1.51625
161343841	chr6:161343841:C:T	2.56697e-26	-9.89405e-10	-1.51593	1.42952e-10	-9.89405e-10	-1.51462	7.77658e-09	-9.89405e-10	-1.51614
161343867	chr6:161343867:G:A	2.31338e-26	-1.61994	-9.24033e-10	1.46366e-10	-1.49102	-9.24033e-10	7.39648e-09	-1.56625	-9.24033e-10
161343921	chr6:161343921:T:A	1.14713e-26	-2.32138	-9.24033e-10	6.37631e-11	-2.32196	-9.24033e-10	3.45351e-09	-2.32786	-9.24033e-10
161344472	chr6:161344472:A:C	2.56607e-26	-9.89405e-10	-1.51627	1.42817e-10	-9.89405e-10	-1.51556	7.77529e-09	-9.89405e-10	-1.5163
161345168	chr6:161345168:G:A	6.58391e-27	-2.11176	-0.76485	5.78408e-11	-1.80477	-0.614662	2.43449e-09	-1.93687	-0.740647
161345688	chr6:161345688:C:G	5.01991e-27	-2.13716	-1.01066	3.46579e-11	-2.01957	-0.912039	1.69404e-09	-2.05271	-0.987424
161345746	chr6:161345746:C:T	1.43401e-26	-2.09818	-9.24033e-10	1.00868e-10	-1.86332	-9.24033e-10	5.03717e-09	-1.95041	-9.24033e-10
161345874	chr6:161345874:C:T	2.8905e-26	-9.89405e-10	-1.39722	1.59597e-10	-9.89405e-10	-1.40448	8.79214e-09	-9.89405e-10	-1.3934
161346505	chr6:161346505:G:A	1.56044e-26	-1.259	-0.754686	8.08691e-11	-1.39168	-0.69262	4.70097e-09	-1.2852	-0.734291
161346972	chr6:161346972:G:A	1.47317e-26	-2.09674	0.0255026	1.29077e-10	-1.80844	0.191719	5.35777e-09	-1.92875	0.0400467
161347309	chr6:161347309:G:A	1.47573e-26	-2.0695	-9.24033e-10	1.04719e-10	-1.82585	-9.24033e-10	5.21538e-09	-1.91564	-9.24033e-10
161347333	chr6:161347333:G:A	4.23555e-26	-9.89405e-10	-1.01514	2.23752e-10	-9.89405e-10	-1.06659	1.25529e-08	-9.89405e-10	-1.0373
161347581	chr6:161347581:T:C	7.15983e-26	-9.89405e-10	-0.490165	4.22365e-10	-9.89405e-10	-0.43126	2.19589e-08	-9.89405e-10	-0.478081
161347745	chr6:161347745:G:A	2.5819e-26	-9.89405e-10	-1.51013	1.43539e-10	-9.89405e-10	-1.51052	7.85811e-09	-9.89405e-10	-1.50571
161347882	chr6:161347882:C:T	2.81473e-26	-9.89405e-10	-1.42378	1.56129e-10	-9.89405e-10	-1.42645	8.64344e-09	-9.89405e-10	-1.41045
161347912	chr6:161347912:G:A	2.57931e-26	-9.89405e-10	-1.51113	1.43416e-10	-9.89405e-10	-1.51138	7.84856e-09	-9.89405e-10	-1.50693
161348149	chr6:161348149:ACTGTGTGCT:A	5.16702e-26	-9.89405e-10	-0.816355	3.02346e-10	-9.89405e-10	-0.765557	1.6257e-08	-9.89405e-10	-0.778732
161348190	chr6:161348190:C:T	2.81603e-26	-9.89405e-10	-1.42332	1.56199e-10	-9.89405e-10	-1.426	8.64775e-09	-9.89405e-10	-1.40996
161348404	chr6:161348404:C:T	3.93867e-26	-9.89405e-10	-1.08781	2.0836e-10	-9.89405e-10	-1.13786	1.18592e-08	-9.89405e-10	-1.09415
161348692	chr6:161348692:G:A	2.57109e-26	-9.89405e-10	-1.51432	1.4306e-10	-9.89405e-10	-1.51387	7.7807e-09	-9.89405e-10	-1.51561
161348803	chr6:161348803:T:C	3.82483e-27	-2.17901	-1.24072	2.39799e-11	-2.05039	-1.24952	1.32973e-09	-2.02868	-1.2536
161349279	chr6:161349279:T:A	3.74749e-26	-9.89405e-10	-1.13757	1.94179e-10	-9.89405e-10	-1.20835	1.10816e-08	-9.89405e-10	-1.16197
161350005	chr6:161350005:T:C	1.89344e-26	-0.985764	-0.834491	1.48306e-10	-0.620994	-0.856859	9.42769e-09	-0.501408	-0.822197
161350083	chr6:161350083:C:T	2.56729e-26	-9.89405e-10	-1.5158	1.43109e-10	-9.89405e-10	-1.51353	7.78855e-09	-9.89405e-10	-1.5146
161350380	chr6:161350380:T:C	1.43709e-26	-2.09603	-9.24033e-10	9.86514e-11	-1.88554	-9.24033e-10	4.9355e-09	-1.9708	-9.24033e-10
161350448	chr6:161350448:G:A	4.50628e-26	-9.89405e-10	-0.953178	2.37324e-10	-9.89405e-10	-1.0077	1.33649e-08	-9.89405e-10	-0.974623
161351707	chr6:161351707:T:C	7.31097e-27	-1.39413	-1.37773	4.68827e-11	-1.29677	-1.33271	2.52329e-09	-1.26956	-1.37213
161351866	chr6:161351866:A:T	1.49711e-26	-2.08461	0.0294917	1.30585e-10	-1.80574	0.200642	5.43608e-09	-1.92938	0.055179
161351917	chr6:161351917:A:G	7.36244e-27	-2.15481	-0.610033	5.29897e-11	-2.04894	-0.458097	2.50094e-09	-2.08289	-0.567694
161352037	chr6:161352037:G:C	7.22025e-26	-9.89405e-10	-0.481761	4.63466e-10	-9.89405e-10	-0.338396	2.23354e-08	-9.89405e-10	-0.46108
161352205	chr6:161352205:G:A	4.65556e-27	-2.30958	-0.913595	3.58307e-11	-2.15344	-0.744885	1.58242e-09	-2.23138	-0.876918
161352275	chr6:161352275:T:C	2.59834e-26	-9.89405e-10	-1.50378	1.45137e-10	-9.89405e-10	-1.49945	7.91927e-09	-9.89405e-10	-1.49796
161352824	chr6:161352824:A:C	1.52422e-25	-9.89405e-10	0.265416	9.67986e-10	-9.89405e-10	0.398088	4.72407e-08	-9.89405e-10	0.288001
161353194	chr6:161353194:A:C	2.58403e-26	-9.89405e-10	-1.5093	1.43863e-10	-9.89405e-10	-1.50827	7.80956e-09	-9.89405e-10	-1.51191
161353250	chr6:161353250:A:G	2.67919e-26	-9.89405e-10	-1.47314	1.49415e-10	-9.89405e-10	-1.4704	8.06167e-09	-9.89405e-10	-1.48013
161353637	chr6:161353637:C:T	5.45323e-27	-2.24882	-0.816206	3.74132e-11	-2.16498	-0.690125	1.83242e-09	-2.18786	-0.77376
161353943	chr6:161353943:G:C	1.12724e-26	-2.35442	0.0155387	7.36985e-11	-2.35962	0.182469	3.48525e-09	-2.34962	0.0309051
161354256	chr6:161354256:A:G	3.14329e-26	-1.31338	-9.24033e-10	2.07569e-10	-1.14167	-9.24033e-10	1.49702e-08	-0.861192	-9.24033e-10
161354383	chr6:161354383:C:T	2.57067e-26	-9.89405e-10	-1.51449	1.43349e-10	-9.89405e-10	-1.51185	7.79771e-09	-9.89405e-10	-1.51343
161354694	chr6:161354694:C:T	2.57034e-26	-9.89405e-10	-1.51461	1.42941e-10	-9.89405e-10	-1.5147	7.80874e-09	-9.89405e-10	-1.51201
161355172	chr6:161355172:C:T	1.20578e-26	-2.27152	-9.24033e-10	6.63396e-11	-2.28234	-9.24033e-10	3.69433e-09	-2.26046	-9.24033e-10
161355276	chr6:161355276:T:G	2.65802e-26	-9.89405e-10	-1.48107	1.46747e-10	-9.89405e-10	-1.48842	8.05014e-09	-9.89405e-10	-1.48157
161355356	chr6:161355356:A:G	2.80058e-26	-9.89405e-10	-1.42882	1.53122e-10	-9.89405e-10	-1.4459	8.38867e-09	-9.89405e-10	-1.44037
161355376	chr6:161355376:T:C	8.42393e-27	-2.34789	-0.282264	5.40517e-11	-2.35644	-0.130748	2.5951e-09	-2.34394	-0.269691
161355468	chr6:161355468:C:T	2.56705e-26	-9.89405e-10	-1.51589	1.42739e-10	-9.89405e-10	-1.51611	7.77559e-09	-9.89405e-10	-1.51627
161355805	chr6:161355805:C:A	3.56388e-27	-2.35906	-1.13132	2.07692e-11	-2.36051	-1.08315	1.07278e-09	-2.35751	-1.13949
161356010	chr6:161356010:T:C	4.57901e-27	-2.21502	-1.02473	2.77307e-11	-2.20575	-0.948845	1.36391e-09	-2.22388	-1.03302
161356057	chr6:161356057:C:T	9.73283e-27	-2.2816	-0.204128	7.53991e-11	-2.1124	-0.0419381	3.34639e-09	-2.18337	-0.176
161356247	chr6:161356247:G:GC	2.79105e-26	-9.89405e-10	-1.43223	1.54887e-10	-9.89405e-10	-1.43444	8.56454e-09	-9.89405e-10	-1.41962
161356468	chr6:161356468:C:T	9.49902e-26	-0.207462	-9.24033e-10	1.06677e-10	-1.80733	-9.24033e-10	1.71018e-08	-0.728071	-9.24033e-10
161356688	chr6:161356688:G:A	5.3139e-27	-2.03242	-1.05849	2.97616e-11	-2.3304	-0.753512	1.48619e-09	-2.3261	-0.844942
161357125	chr6:161357125:C:T	2.9902e-26	-9.89405e-10	-1.36331	1.59937e-10	-9.89405e-10	-1.40235	8.90721e-09	-9.89405e-10	-1.38039
161357295	chr6:161357295:G:A	3.12081e-26	-9.89405e-10	-1.32056	1.66113e-10	-9.89405e-10	-1.36446	9.28346e-09	-9.89405e-10	-1.33902
161357336	chr6:161357336:G:A	2.57835e-26	-9.89405e-10	-1.5115	1.43379e-10	-9.89405e-10	-1.51164	7.84376e-09	-9.89405e-10	-1.50754
161357373	chr6:161357373:G:A	5.73275e-27	-2.22826	-0.786785	3.15791e-11	-2.2966	-0.728038	1.72108e-09	-2.26462	-0.759682
161357728	chr6:161357728:G:C	3.09568e-26	-9.89405e-10	-1.32864	1.69703e-10	-9.89405e-10	-1.34308	9.35718e-09	-9.89405e-10	-1.33111
161357733	chr6:161357733:A:G	2.58573e-26	-9.89405e-10	-1.50864	1.44402e-10	-9.89405e-10	-1.50453	7.8316e-09	-9.89405e-10	-1.50909
161357890	chr6:161357890:A:C	2.57295e-26	-9.89405e-10	-1.5136	1.43186e-10	-9.89405e-10	-1.51299	7.7972e-09	-9.89405e-10	-1.51349
161358060	chr6:161358060:G:A	1.12393e-26	-2.34182	-9.24033e-10	6.13981e-11	-2.35975	-9.24033e-10	3.34925e-09	-2.35852	-9.24033e-10
161358107	chr6:161358107:T:C	7.29775e-26	-9.89405e-10	-0.471085	4.2943e-10	-9.89405e-10	-0.414673	2.23349e-08	-9.89405e-10	-0.461103
161358362	chr6:161358362:CTTG:C	6.3228e-27	-2.34396	-0.573112	4.22048e-11	-2.30758	-0.427014	2.05788e-09	-2.31863	-0.52695
161358366	chr6:161358366:G:A	6.3466e-27	-2.34351	-0.569807	4.23935e-11	-2.30662	-0.423511	2.06643e-09	-2.31783	-0.523601
161358674	chr6:161358674:T:C	4.4901e-27	-2.10561	-1.15375	2.56528e-11	-2.1459	-1.08658	1.32599e-09	-2.14088	-1.14421
161359174	chr6:161359174:G:A	2.69359e-26	-9.89405e-10	-1.46778	1.48178e-10	-9.89405e-10	-1.47872	8.15789e-09	-9.89405e-10	-1.46827
161359199	chr6:161359199:G:T	4.87309e-26	-9.89405e-10	-0.874922	2.59623e-10	-9.89405e-10	-0.917901	1.44835e-08	-9.89405e-10	-0.894243
161359438	chr6:161359438:G:A	8.38013e-27	-1.92131	-0.714064	4.57947e-11	-1.99996	-0.652997	2.52416e-09	-1.95337	-0.687975
161360193	chr6:161360193:C:T	1.56214e-26	-2.01259	-9.24033e-10	9.6261e-11	-1.91007	-9.24033e-10	5.36412e-09	-1.88752	-9.24033e-10
161360370	chr6:161360370:G:A	9.06942e-26	-9.89405e-10	-0.253743	4.89271e-10	-9.89405e-10	-0.284215	2.8081e-08	-9.89405e-10	-0.232162
161360792	chr6:161360792:G:T	3.36863e-26	-9.89405e-10	-1.24415	1.82277e-10	-9.89405e-10	-1.2716	1.0005e-08	-9.89405e-10	-1.26417
161361410	chr6:161361410:T:C	6.42237e-26	-9.89405e-10	-0.598863	3.74232e-10	-9.89405e-10	-0.552254	1.98887e-08	-9.89405e-10	-0.577101
161361572	chr6:161361572:G:A	3.55457e-27	-2.14861	-1.3444	1.95935e-11	-2.21135	-1.29058	1.05259e-09	-2.19366	-1.32233
161362621	chr6:161362621:C:A	1.75129e-25	-9.89405e-10	0.404288	1.03862e-09	-9.89405e-10	0.468515	5.49615e-08	-9.89405e-10	0.439377
161362625	chr6:161362625:G:A	3.58175e-25	-9.89405e-10	1.11978	1.84079e-09	-9.89405e-10	1.04082	1.01187e-07	-9.89405e-10	1.04971
161362736	chr6:161362736:G:A	4.38465e-26	-9.89405e-10	-0.98054	2.55851e-10	-9.89405e-10	-0.932533	1.36369e-08	-9.89405e-10	-0.954478
161363124	chr6:161363124:C:T	2.89166e-26	-9.89405e-10	-1.39682	1.62051e-10	-9.89405e-10	-1.38922	8.64721e-09	-9.89405e-10	-1.41002
161363431	chr6:161363431:G:C	2.5662e-26	-9.89405e-10	-1.51623	1.43082e-10	-9.89405e-10	-1.51371	7.77534e-09	-9.89405e-10	-1.5163
161363554	chr6:161363554:A:T	5.33992e-26	-9.89405e-10	-0.78344	2.91942e-10	-9.89405e-10	-0.800575	1.6044e-08	-9.89405e-10	-0.791921
161363881	chr6:161363881:C:T	2.59574e-26	-9.89405e-10	-1.50478	1.44964e-10	-9.89405e-10	-1.50064	7.85019e-09	-9.89405e-10	-1.50672
161364042	chr6:161364042:G:A	2.6174e-26	-9.89405e-10	-1.49647	1.46368e-10	-9.89405e-10	-1.491	7.90925e-09	-9.89405e-10	-1.49922
161364230	chr6:161364230:G:A	2.68498e-27	-2.35717	-1.41639	1.49738e-11	-2.35332	-1.41751	8.23526e-10	-2.35531	-1.4061
161364879	chr6:161364879:C:T	3.38803e-26	-9.89405e-10	-1.2384	1.82712e-10	-9.89405e-10	-1.26922	9.96833e-09	-9.89405e-10	-1.26784
161365011	chr6:161365011:C:T	3.86253e-27	-2.2428	-1.16711	2.3043e-11	-2.20135	-1.13841	1.26317e-09	-2.18176	-1.15187
161365609	chr6:161365609:C:T	3.90749e-27	-2.13561	-1.26273	2.12521e-11	-2.23156	-1.18911	1.09799e-09	-2.23471	-1.23906
161365662	chr6:161365662:C:T	2.50684e-27	-2.35618	-1.48603	1.45246e-11	-2.35613	-1.44516	7.74322e-10	-2.35134	-1.47168
161365689	chr6:161365689:G:A	2.84476e-26	-9.89405e-10	-1.41317	1.6763e-10	-9.89405e-10	-1.35537	8.68177e-09	-9.89405e-10	-1.40603
161365965	chr6:161365965:C:A	2.85019e-26	-9.89405e-10	-1.41126	1.68015e-10	-9.89405e-10	-1.35308	8.69673e-09	-9.89405e-10	-1.40431
161366801	chr6:161366801:C:T	1.1948e-26	-2.28067	-9.24033e-10	6.80155e-11	-2.25739	-9.24033e-10	3.67142e-09	-2.26668	-9.24033e-10
161366852	chr6:161366852:G:A	2.70199e-26	-9.89405e-10	-1.46466	1.52446e-10	-9.89405e-10	-1.45032	8.21743e-09	-9.89405e-10	-1.461
161367039	chr6:161367039:G:A	2.64216e-26	-9.89405e-10	-1.48705	1.52595e-10	-9.89405e-10	-1.44934	8.04729e-09	-9.89405e-10	-1.48192
161367745	chr6:161367745:A:G	2.49371e-27	-2.36	-1.48746	1.35924e-11	-2.35642	-1.5112	7.4864e-10	-2.35983	-1.49693
161367979	chr6:161367979:C:A	5.34516e-26	-9.89405e-10	-0.782459	3.27569e-10	-9.89405e-10	-0.685432	1.61808e-08	-9.89405e-10	-0.78343
161368123	chr6:161368123:C:T	2.86893e-26	-9.89405e-10	-1.40471	1.51633e-10	-9.89405e-10	-1.45566	8.58018e-09	-9.89405e-10	-1.4178
161368760	chr6:161368760:G:A	2.59916e-26	-9.89405e-10	-1.50346	1.48109e-10	-9.89405e-10	-1.47918	7.91195e-09	-9.89405e-10	-1.49888
161368821	chr6:161368821:G:A	2.5925e-26	-9.89405e-10	-1.50603	1.43642e-10	-9.89405e-10	-1.50981	7.84843e-09	-9.89405e-10	-1.50694
161368972	chr6:161368972:C:T	3.79151e-26	-9.89405e-10	-1.12589	2.05208e-10	-9.89405e-10	-1.1531	1.14168e-08	-9.89405e-10	-1.13217
161369065	chr6:161369065:C:T	3.09889e-27	-2.17923	-1.45097	1.78802e-11	-2.1888	-1.40463	9.5433e-10	-2.17476	-1.43924
161369229	chr6:161369229:A:G	5.03437e-26	-0.842363	-9.24033e-10	3.53646e-10	-0.608835	-9.24033e-10	2.03571e-08	-0.553825	-9.24033e-10
161369546	chr6:161369546:C:T	9.74695e-25	-9.89405e-10	2.12089	4.93716e-09	-9.89405e-10	2.02742	2.74017e-07	-9.89405e-10	2.04594
161369738	chr6:161369738:G:A	2.72617e-27	-2.34246	-1.41588	1.63133e-11	-2.3202	-1.36495	8.626e-10	-2.31099	-1.40407
161370017	chr6:161370017:A:G	2.57648e-26	-9.89405e-10	-1.51223	1.42895e-10	-9.89405e-10	-1.51502	7.81287e-09	-9.89405e-10	-1.51148
161370044	chr6:161370044:C:T	2.62991e-27	-2.29179	-1.5025	1.49002e-11	-2.29862	-1.47713	8.03516e-10	-2.28997	-1.49604
161370159	chr6:161370159:C:T	2.75137e-27	-2.26945	-1.47968	1.47374e-11	-2.31614	-1.4706	8.13578e-10	-2.28897	-1.4846
161370350	chr6:161370350:C:T	3.34742e-26	-9.89405e-10	-1.25046	1.90976e-10	-9.89405e-10	-1.22498	1.03637e-08	-9.89405e-10	-1.22894
161370366	chr6:161370366:C:T	1.19173e-26	-2.28324	-9.24033e-10	6.47157e-11	-2.30713	-9.24033e-10	3.52179e-09	-2.30829	-9.24033e-10
161370734	chr6:161370734:A:C	3.33551e-25	-1.98358	3.03214	2.06922e-09	-2.17949	3.33729	8.7119e-08	-2.14107	3.04109
161371625	chr6:161371625:G:A	2.60257e-26	-9.89405e-10	-1.50215	1.44006e-10	-9.89405e-10	-1.50727	7.86977e-09	-9.89405e-10	-1.50423
161372015	chr6:161372015:C:T	2.78245e-26	-9.89405e-10	-1.43532	1.56856e-10	-9.89405e-10	-1.4218	8.54649e-09	-9.89405e-10	-1.42173
161372287	chr6:161372287:T:G	2.91266e-27	-2.31495	-1.37722	1.62535e-11	-2.30971	-1.37911	8.71231e-10	-2.32141	-1.38369
161372597	chr6:161372597:C:T	3.28831e-26	-9.89405e-10	-1.26828	1.79181e-10	-9.89405e-10	-1.28874	9.77683e-09	-9.89405e-10	-1.28724
161372598	chr6:161372598:C:T	3.28831e-26	-9.89405e-10	-1.26828	1.79181e-10	-9.89405e-10	-1.28874	9.77683e-09	-9.89405e-10	-1.28724
161373052	chr6:161373052:C:T	1.31438e-26	-2.18528	-9.24033e-10	8.91268e-11	-1.98707	-9.24033e-10	4.84473e-09	-1.98936	-9.24033e-10
161373807	chr6:161373807:C:T	7.07448e-27	-1.49928	-1.30547	3.7952e-11	-1.52321	-1.3176	2.24913e-09	-1.45017	-1.30654
161374248	chr6:161374248:C:A	3.86533e-26	-9.89405e-10	-1.1066	2.18957e-10	-9.89405e-10	-1.08826	1.15749e-08	-9.89405e-10	-1.11842
161374960	chr6:161374960:C:A	6.59532e-26	-9.89405e-10	-0.57229	3.85577e-10	-9.89405e-10	-0.522389	2.02379e-08	-9.89405e-10	-0.5597
161375055	chr6:161375055:C:G	2.45799e-26	-1.55931	-9.24033e-10	1.26009e-10	-1.64078	-9.24033e-10	6.70068e-09	-1.66505	-9.24033e-10
161375116	chr6:161375116:C:T	4.11455e-25	-9.89405e-10	1.25846	2.10047e-09	-9.89405e-10	1.17278	1.16664e-07	-9.89405e-10	1.19204
161375389	chr6:161375389:T:C	6.69563e-27	-2.13655	-0.723227	3.50215e-11	-2.05695	-0.864218	2.12719e-09	-2.05365	-0.758801
161375483	chr6:161375483:T:C	3.89499e-27	-2.30649	-1.09506	2.27133e-11	-2.28205	-1.07213	1.20582e-09	-2.30107	-1.07903
161375768	chr6:161375768:C:T	2.98911e-27	-2.15481	-1.51145	2.16896e-11	-1.90048	-1.49982	1.18731e-09	-1.8897	-1.50586
161376070	chr6:161376070:C:T	3.26147e-26	-9.89405e-10	-1.27647	1.89127e-10	-9.89405e-10	-1.23471	9.83556e-09	-9.89405e-10	-1.28125
161376117	chr6:161376117:A:G	3.22788e-27	-2.24618	-1.34323	1.95351e-11	-2.16803	-1.33689	1.07262e-09	-2.16624	-1.33091
161376604	chr6:161376604:T:G	7.87058e-26	-9.89405e-10	-0.39552	4.59608e-10	-9.89405e-10	-0.346755	2.40795e-08	-9.89405e-10	-0.385893
161376649	chr6:161376649:G:A	3.38877e-27	-2.03824	-1.50253	2.79883e-11	-1.63446	-1.51088	1.57024e-09	-1.60813	-1.5079
161376658	chr6:161376658:G:T	3.51512e-27	-2.0034	-1.50077	3.03521e-11	-1.58032	-1.48394	1.68222e-09	-1.55571	-1.49144
161376942	chr6:161376942:C:T	1.02333e-25	-0.133005	-9.24033e-10	5.57539e-10	-0.153597	-9.24033e-10	2.8506e-08	-0.21714	-9.24033e-10
161377055	chr6:161377055:C:T	3.29856e-26	-9.89405e-10	-1.26516	1.86222e-10	-9.89405e-10	-1.25019	9.91146e-09	-9.89405e-10	-1.27356
161377136	chr6:161377136:A:G	3.30244e-27	-2.29946	-1.26712	1.91726e-11	-2.27509	-1.24856	1.02178e-09	-2.29554	-1.25017
161377237	chr6:161377237:G:A	3.18068e-26	-9.89405e-10	-1.30156	1.70854e-10	-9.89405e-10	-1.33632	9.46509e-09	-9.89405e-10	-1.31964
161377375	chr6:161377375:C:T	4.65425e-26	-9.89405e-10	-0.92087	2.70827e-10	-9.89405e-10	-0.875649	1.453e-08	-9.89405e-10	-0.891042
161377583	chr6:161377583:C:T	4.15089e-26	-9.89405e-10	-1.03533	2.39618e-10	-9.89405e-10	-0.998086	1.28638e-08	-9.89405e-10	-1.01283
161377707	chr6:161377707:G:A	4.38121e-27	-1.77096	-1.51295	3.68742e-11	-1.3619	-1.50772	1.94626e-09	-1.39287	-1.50847
161377965	chr6:161377965:G:A	3.43452e-27	-2.19546	-1.3319	2.01345e-11	-2.15934	-1.31535	1.06105e-09	-2.19053	-1.31746
161377983	chr6:161377983:G:C	4.26627e-27	-2.14759	-1.16291	2.55114e-11	-2.12406	-1.11394	1.33672e-09	-2.1239	-1.15314
161378357	chr6:161378357:C:T	3.54486e-27	-2.07113	-1.42461	2.50139e-11	-1.8638	-1.3939	1.34288e-09	-1.86294	-1.40949
161378417	chr6:161378417:C:T	2.74288e-26	-9.89405e-10	-1.44964	1.52144e-10	-9.89405e-10	-1.4523	8.37312e-09	-9.89405e-10	-1.44223
161378470	chr6:161378470:G:C	3.83205e-25	-9.89405e-10	1.18734	1.95611e-09	-9.89405e-10	1.10158	1.09252e-07	-9.89405e-10	1.1264
161378512	chr6:161378512:T:C	3.56297e-27	-2.05966	-1.43098	2.52026e-11	-1.84901	-1.40118	1.35403e-09	-1.84774	-1.41644
161378772	chr6:161378772:T:C	4.14688e-26	-9.89405e-10	-1.03629	2.40591e-10	-9.89405e-10	-0.994033	1.29142e-08	-9.89405e-10	-1.00893
161379131	chr6:161379131:C:T	2.9291e-26	-9.89405e-10	-1.38396	1.64543e-10	-9.89405e-10	-1.37396	8.86878e-09	-9.89405e-10	-1.38472
161379304	chr6:161379304:C:T	7.46258e-25	-1.36342	3.21726	3.97323e-09	-1.65249	3.46269	1.62396e-07	-1.64637	3.16915
161379559	chr6:161379559:C:T	3.67302e-27	-2.06413	-1.39609	2.59739e-11	-1.85651	-1.36352	1.39331e-09	-1.85438	-1.38119
161379560	chr6:161379560:A:T	3.89162e-27	-2.19711	-1.20531	2.29195e-11	-2.16078	-1.18436	1.20363e-09	-2.1939	-1.18801
161379791	chr6:161379791:A:T	1.40107e-26	-0.716122	-1.40529	8.70744e-11	-0.624027	-1.38634	4.51848e-09	-0.665714	-1.39337
161380011	chr6:161380011:C:T	1.14009e-26	-2.32754	-9.24033e-10	6.23058e-11	-2.34508	-9.24033e-10	3.44036e-09	-2.33168	-9.24033e-10
161380157	chr6:161380157:C:A	2.56684e-26	-9.89405e-10	-1.51598	1.42726e-10	-9.89405e-10	-1.51621	7.77848e-09	-9.89405e-10	-1.51589
161380849	chr6:161380849:G:A	2.5691e-26	-9.89405e-10	-1.5151	1.43263e-10	-9.89405e-10	-1.51245	7.78372e-09	-9.89405e-10	-1.51522
161380856	chr6:161380856:T:C	2.10578e-26	-1.89185	0.177883	1.07902e-10	-1.9439	0.147998	5.7647e-09	-1.98926	0.173758
161380921	chr6:161380921:C:T	6.8993e-25	-1.44761	3.22296	3.73247e-09	-1.72237	3.47006	1.52307e-07	-1.71649	3.17513
161381416	chr6:161381416:A:G	6.75773e-27	-1.57988	-1.27067	4.9982e-11	-1.31568	-1.24978	2.59406e-09	-1.36551	-1.24852
161382270	chr6:161382270:G:A	2.59342e-26	-9.89405e-10	-1.50567	1.44952e-10	-9.89405e-10	-1.50073	7.85195e-09	-9.89405e-10	-1.50649
161382375	chr6:161382375:CT:C	5.82841e-27	-1.56485	-1.43364	4.37054e-11	-1.29234	-1.40732	1.88264e-09	-1.51412	-1.42046
161382920	chr6:161382920:T:C	3.27331e-26	-0.387803	-0.885046	1.91845e-10	-0.394593	-0.825847	7.98786e-09	-0.638426	-0.850906
161383017	chr6:161383017:G:A	4.86428e-26	-9.89405e-10	-0.876733	2.75698e-10	-9.89405e-10	-0.857823	1.44517e-08	-9.89405e-10	-0.896444
161383022	chr6:161383022:T:C	3.53589e-27	-2.01449	-1.48378	1.82048e-11	-2.09765	-1.4778	9.9386e-10	-2.08955	-1.48387
161383619	chr6:161383619:C:T	5.37415e-27	-1.63191	-1.44773	3.99668e-11	-1.36588	-1.4232	1.73394e-09	-1.58173	-1.43513
161383645	chr6:161383645:G:C	3.88126e-27	-2.19875	-1.20633	2.54284e-11	-2.10049	-1.14077	1.16568e-09	-2.22738	-1.18657
161383776	chr6:161383776:C:T	3.33787e-26	-9.89405e-10	-1.25332	1.94229e-10	-9.89405e-10	-1.20809	1.00933e-08	-9.89405e-10	-1.25538
161383879	chr6:161383879:A:G	1.18325e-24	-1.39825	3.71304	6.36852e-09	-1.66895	3.95094	2.61189e-07	-1.65707	3.65506
161384101	chr6:161384101:A:G	2.5687e-26	-9.89405e-10	-1.51525	1.42715e-10	-9.89405e-10	-1.51628	7.77921e-09	-9.89405e-10	-1.5158
161384303	chr6:161384303:CAG:C	5.13977e-26	-9.89405e-10	-0.821642	2.93982e-10	-9.89405e-10	-0.793612	1.58267e-08	-9.89405e-10	-0.805557
161384599	chr6:161384599:A:G	3.90677e-27	-2.05701	-1.34151	2.33459e-11	-2.00225	-1.32445	1.20882e-09	-2.04932	-1.3283
161384675	chr6:161384675:A:G	3.81504e-24	-1.50141	4.98688	2.19209e-08	-1.7621	5.28017	8.44334e-07	-1.75563	4.92692
161384920	chr6:161384920:C:T	4.13598e-26	-9.89405e-10	-1.03893	2.26226e-10	-9.89405e-10	-1.05559	1.28167e-08	-9.89405e-10	-1.0165
161385023	chr6:161385023:G:A	5.46217e-27	-1.61813	-1.44527	4.0431e-11	-1.3567	-1.42084	1.76042e-09	-1.56883	-1.43287
161385242	chr6:161385242:T:C	9.19639e-26	-9.89405e-10	-0.23984	4.9091e-10	-9.89405e-10	-0.28087	2.73585e-08	-9.89405e-10	-0.258227
161385625	chr6:161385625:T:C	3.71945e-27	-2.04128	-1.40638	2.37876e-11	-1.93504	-1.37292	1.12359e-09	-2.05952	-1.3912
161386488	chr6:161386488:TGTTAA:T	4.26842e-26	-9.89405e-10	-1.00741	2.28996e-10	-9.89405e-10	-1.04343	1.29438e-08	-9.89405e-10	-1.00664
161386602	chr6:161386602:T:C	7.01831e-26	-9.89405e-10	-0.510128	4.0723e-10	-9.89405e-10	-0.467753	2.17259e-08	-9.89405e-10	-0.48875
161386620	chr6:161386620:C:A	3.25625e-26	-9.89405e-10	-1.27807	1.88681e-10	-9.89405e-10	-1.23707	9.85814e-09	-9.89405e-10	-1.27896
161387216	chr6:161387216:G:A	3.26138e-27	-2.16528	-1.41381	1.93292e-11	-2.11592	-1.39959	1.01052e-09	-2.15615	-1.40064
161387265	chr6:161387265:T:C	1.75022e-26	-0.575687	-1.32322	1.08526e-10	-0.500523	-1.28961	4.65446e-09	-0.732827	-1.2966
161387450	chr6:161387450:A:G	5.48522e-27	-1.74137	-1.31781	2.23117e-11	-2.00149	-1.37053	1.31559e-09	-1.96125	-1.33172
161387872	chr6:161387872:T:C	5.28102e-27	-1.80894	-1.28818	3.36147e-11	-1.69064	-1.27153	1.62886e-09	-1.80821	-1.27116
161387995	chr6:161387995:G:A	4.57721e-26	-9.89405e-10	-0.937561	2.59632e-10	-9.89405e-10	-0.917866	1.36045e-08	-9.89405e-10	-0.956856
161388051	chr6:161388051:T:C	1.71356e-26	-0.571725	-1.34835	1.06282e-10	-0.493734	-1.3173	4.55281e-09	-0.728401	-1.32311
161388059	chr6:161388059:C:T	5.21361e-27	-1.94674	-1.16322	3.17685e-11	-1.90869	-1.10996	1.65886e-09	-1.9138	-1.14732
161388295	chr6:161388295:G:A	4.67372e-26	-9.89405e-10	-0.916695	2.65261e-10	-9.89405e-10	-0.896416	1.39013e-08	-9.89405e-10	-0.935274
161388350	chr6:161388350:G:A	4.41541e-26	-9.89405e-10	-0.973549	2.55997e-10	-9.89405e-10	-0.931964	1.36824e-08	-9.89405e-10	-0.951147
161388681	chr6:161388681:C:A	9.15962e-26	-9.89405e-10	-0.243846	4.71667e-10	-9.89405e-10	-0.320858	2.77245e-08	-9.89405e-10	-0.244937
161388725	chr6:161388725:C:T	2.92072e-26	-9.89405e-10	-1.38682	1.65523e-10	-9.89405e-10	-1.36802	9.12632e-09	-9.89405e-10	-1.35609
161388981	chr6:161388981:T:C	4.06519e-26	-9.89405e-10	-1.05619	2.21025e-10	-9.89405e-10	-1.07885	1.2645e-08	-9.89405e-10	-1.02999
161388990	chr6:161388990:G:C	3.13073e-27	-2.16158	-1.45839	1.8221e-11	-2.12316	-1.45139	9.57245e-10	-2.15916	-1.45179
161389051	chr6:161389051:A:G	3.17858e-27	-2.14668	-1.45812	1.85429e-11	-2.10594	-1.4511	9.72905e-10	-2.14322	-1.45151
161389250	chr6:161389250:G:A	2.55186e-27	-2.30992	-1.51449	1.34841e-11	-2.36003	-1.51559	7.38157e-10	-2.35464	-1.51622
161389444	chr6:161389444:A:C	3.19967e-26	-9.89405e-10	-1.2956	1.81835e-10	-9.89405e-10	-1.27403	9.72806e-09	-9.89405e-10	-1.29224
161389511	chr6:161389511:A:C	3.68061e-27	-1.98988	-1.46828	1.87868e-11	-2.08084	-1.46314	1.01091e-09	-2.08787	-1.46854
161389876	chr6:161389876:T:C	5.36695e-27	-1.77336	-1.30761	2.18546e-11	-2.03103	-1.36169	1.29483e-09	-1.98646	-1.32242
161389935	chr6:161389935:T:C	2.79921e-26	-9.89405e-10	-1.42931	1.52972e-10	-9.89405e-10	-1.44688	8.33101e-09	-9.89405e-10	-1.44727
161390045	chr6:161390045:G:C	3.93775e-26	-9.89405e-10	-1.08804	2.22969e-10	-9.89405e-10	-1.0701	1.20368e-08	-9.89405e-10	-1.07928
161390389	chr6:161390389:T:G	1.14685e-26	-2.32163	-9.24033e-10	6.28826e-11	-2.33586	-9.24033e-10	3.44417e-09	-2.33057	-9.24033e-10
161390634	chr6:161390634:G:A	6.35782e-27	-1.45016	-1.46139	3.03664e-11	-1.61059	-1.45321	1.55068e-09	-1.67258	-1.45598
161391111	chr6:161391111:G:A	1.11803e-26	-2.34708	-9.24033e-10	6.15499e-11	-2.35728	-9.24033e-10	3.37905e-09	-2.34966	-9.24033e-10
161391329	chr6:161391329:G:T	2.82375e-27	-2.22387	-1.4993	1.64415e-11	-2.18448	-1.49284	8.67146e-10	-2.21684	-1.49296
161391594	chr6:161391594:T:C	4.87096e-27	-1.66323	-1.51471	2.34262e-11	-1.80994	-1.51333	1.2319e-09	-1.84478	-1.51391
161391696	chr6:161391696:A:G	6.52454e-27	-1.47634	-1.40932	2.78959e-11	-1.7508	-1.39785	1.52713e-09	-1.73787	-1.40599
161391973	chr6:161391973:C:T	5.43054e-27	-1.57434	-1.49486	3.99433e-11	-1.3115	-1.47817	1.73561e-09	-1.53185	-1.48404
161392127	chr6:161392127:C:T	5.40312e-27	-1.58453	-1.48973	4.00082e-11	-1.31656	-1.47148	1.74162e-09	-1.53464	-1.4778
161392178	chr6:161392178:C:T	5.51198e-27	-1.5585	-1.49581	4.09741e-11	-1.28501	-1.47918	1.78274e-09	-1.50407	-1.48504
161392230	chr6:161392230:C:CA	3.13055e-27	-2.21468	-1.40535	1.83014e-11	-2.17687	-1.39328	9.62132e-10	-2.20944	-1.39642
161393455	chr6:161393455:T:A	6.89804e-27	-1.32961	-1.50039	3.19918e-11	-1.50717	-1.50448	1.65085e-09	-1.56313	-1.50284
161393610	chr6:161393610:C:G	2.96812e-26	-9.89405e-10	-1.37072	1.61638e-10	-9.89405e-10	-1.39177	8.7954e-09	-9.89405e-10	-1.39303
161393736	chr6:161393736:GAT:G	1.53753e-26	-0.544439	-1.48403	8.75494e-11	-0.512308	-1.49262	3.68961e-09	-0.771881	-1.48985
161393875	chr6:161393875:A:G	3.82712e-27	-2.00737	-1.41176	2.95893e-11	-1.71984	-1.36988	1.35608e-09	-1.87783	-1.38483
161394097	chr6:161394097:C:T	6.75895e-26	-9.89405e-10	-0.547784	4.02385e-10	-9.89405e-10	-0.47972	2.14426e-08	-9.89405e-10	-0.501877
161394159	chr6:161394159:AT:A	3.18397e-24	-1.29476	4.59941	1.77499e-08	-1.59853	4.90553	6.7347e-07	-1.60621	4.5514
161394247	chr6:161394247:C:T	2.91102e-24	-1.40269	4.61771	1.65571e-08	-1.68684	4.92428	6.27121e-07	-1.69576	4.56964
161394656	chr6:161394656:G:A	2.651e-26	-9.89405e-10	-1.48371	1.46567e-10	-9.89405e-10	-1.48965	8.04108e-09	-9.89405e-10	-1.48269
161394953	chr6:161394953:T:A	2.16255e-25	-9.89405e-10	0.615223	1.28068e-09	-9.89405e-10	0.678017	6.61504e-08	-9.89405e-10	0.624676
161395227	chr6:161395227:A:G	6.22315e-26	-9.89405e-10	-0.630374	3.54601e-10	-9.89405e-10	-0.606138	1.85299e-08	-9.89405e-10	-0.647872
161395628	chr6:161395628:T:C	2.8464e-27	-2.19935	-1.51583	1.4517e-11	-2.28721	-1.51459	8.35029e-10	-2.2321	-1.51544
161395736	chr6:161395736:C:T	4.29745e-26	-9.89405e-10	-1.00063	2.36112e-10	-9.89405e-10	-1.01283	1.28883e-08	-9.89405e-10	-1.01094
161396044	chr6:161396044:C:T	7.90433e-26	-9.89405e-10	-0.39124	4.80739e-10	-9.89405e-10	-0.301805	2.52431e-08	-9.89405e-10	-0.338701
161396136	chr6:161396136:C:T	6.64417e-27	-1.42175	-1.44575	2.73247e-11	-1.69085	-1.47849	1.61334e-09	-1.63466	-1.45429
161396276	chr6:161396276:C:T	3.4601e-26	-9.89405e-10	-1.21735	1.96618e-10	-9.89405e-10	-1.19587	1.08702e-08	-9.89405e-10	-1.18123
161396429	chr6:161396429:T:G	1.75968e-25	0.409067	-9.24033e-10	1.56449e-10	-1.4244	-9.24033e-10	2.6336e-08	-0.296318	-9.24033e-10
161396659	chr6:161396659:C:T	8.9091e-27	-1.14195	-1.43221	4.08357e-11	-1.34264	-1.42493	2.11785e-09	-1.39272	-1.42413
161396930	chr6:161396930:A:G	2.74643e-27	-2.3251	-1.42584	1.58458e-11	-2.30691	-1.40732	8.42516e-10	-2.32505	-1.41357
161396961	chr6:161396961:C:T	1.34356e-26	-0.734755	-1.42857	7.03285e-11	-0.809072	-1.41488	3.04883e-09	-1.03695	-1.41554
161396968	chr6:161396968:C:A	5.48202e-26	-9.89405e-10	-0.757177	3.14729e-10	-9.89405e-10	-0.725418	1.64562e-08	-9.89405e-10	-0.76655
161396999	chr6:161396999:G:A	5.73733e-26	-9.89405e-10	-0.711656	3.29696e-10	-9.89405e-10	-0.678959	1.72177e-08	-9.89405e-10	-0.721319
161397291	chr6:161397291:A:G	6.78293e-27	-1.34397	-1.50286	3.26602e-11	-1.49209	-1.49889	1.7061e-09	-1.53187	-1.50118
161397294	chr6:161397294:A:G	1.03661e-26	-2.13732	-0.28537	7.53169e-11	-1.92465	-0.230776	4.12448e-09	-1.9116	-0.238717
161397375	chr6:161397375:G:A	4.80106e-26	-9.89405e-10	-0.889815	2.74173e-10	-9.89405e-10	-0.863373	1.44349e-08	-9.89405e-10	-0.897605
161397657	chr6:161397657:A:T	2.74739e-27	-2.33935	-1.41123	1.58257e-11	-2.3243	-1.3912	8.44555e-10	-2.33825	-1.39795
161398240	chr6:161398240:A:T	1.64624e-26	-0.883664	-1.07649	6.86304e-11	-1.19643	-1.05196	3.56836e-09	-1.18992	-1.10523
161398606	chr6:161398606:C:T	2.65922e-24	-0.963604	4.08815	1.37723e-08	-1.30867	4.36195	5.36833e-07	-1.30561	4.02404
161398632	chr6:161398632:G:A	2.85457e-27	-2.33612	-1.37619	1.65391e-11	-2.31837	-1.35303	8.81755e-10	-2.33328	-1.35981
161398805	chr6:161398805:G:A	5.76372e-26	-9.89405e-10	-0.707067	3.31266e-10	-9.89405e-10	-0.674207	1.72957e-08	-9.89405e-10	-0.716794
161399485	chr6:161399485:G:A	2.54075e-26	-0.978029	-0.548161	1.04026e-10	-1.32566	-0.506829	5.1947e-09	-1.33394	-0.585673
161399754	chr6:161399754:A:G	4.10058e-26	-9.89405e-10	-1.04752	2.27026e-10	-9.89405e-10	-1.05206	1.24178e-08	-9.89405e-10	-1.04813
161400439	chr6:161400439:C:A	2.91057e-27	-2.19063	-1.50226	1.78751e-11	-2.09875	-1.49497	8.60726e-10	-2.22016	-1.49707
161401365	chr6:161401365:C:T	1.40792e-26	-0.75526	-1.36128	5.42618e-11	-1.13314	-1.35017	2.88007e-09	-1.13166	-1.37778
161401758	chr6:161401758:A:T	6.94715e-26	-9.89405e-10	-0.520319	3.71705e-10	-9.89405e-10	-0.559029	2.10278e-08	-9.89405e-10	-0.521409
161402305	chr6:161402305:C:T	2.61615e-26	-9.89405e-10	-1.49695	1.44471e-10	-9.89405e-10	-1.50405	7.90686e-09	-9.89405e-10	-1.49952
161402426	chr6:161402426:C:T	3.66567e-26	-9.89405e-10	-1.15964	2.01845e-10	-9.89405e-10	-1.16963	1.13123e-08	-9.89405e-10	-1.14136
161402571	chr6:161402571:C:T	7.59563e-26	-9.89405e-10	-0.431078	4.60739e-10	-9.89405e-10	-0.344298	2.42445e-08	-9.89405e-10	-0.379063
161402768	chr6:161402768:A:G	1.66984e-26	-0.732451	-1.21347	9.05442e-11	-0.781059	-1.19023	3.96691e-09	-0.99744	-1.19183
161402935	chr6:161402935:G:T	2.81724e-27	-2.23572	-1.48976	1.70424e-11	-2.16121	-1.48021	8.34673e-10	-2.26488	-1.48309
161403294	chr6:161403294:C:T	1.11027e-26	-2.35405	-9.24033e-10	6.15901e-11	-2.35663	-9.24033e-10	3.35106e-09	-2.35798	-9.24033e-10
161403295	chr6:161403295:G:A	5.82643e-26	-9.89405e-10	-0.696246	3.47571e-10	-9.89405e-10	-0.626162	1.74799e-08	-9.89405e-10	-0.706202
161403348	chr6:161403348:T:A	4.85139e-26	-9.89405e-10	-0.879386	2.77156e-10	-9.89405e-10	-0.852549	1.46032e-08	-9.89405e-10	-0.886013
161403483	chr6:161403483:G:A	2.11067e-26	-0.419712	-1.29194	1.10959e-10	-0.497673	-1.2703	4.73137e-09	-0.741277	-1.27176
161403878	chr6:161403878:C:T	2.55378e-26	-1.52108	-9.24033e-10	9.52368e-11	-1.92076	-9.24033e-10	3.55798e-09	-2.29806	-9.24033e-10
161404471	chr6:161404471:C:T	3.2767e-24	-1.28751	4.62087	1.86884e-08	-1.54105	4.89958	7.16197e-07	-1.52828	4.53498
161404485	chr6:161404485:C:T	1.53602e-26	-0.63299	-1.39647	7.61904e-11	-0.6912	-1.45269	3.71013e-09	-0.846767	-1.40942
161404531	chr6:161404531:G:A	6.62239e-26	-0.568194	-9.24033e-10	3.12343e-10	-0.733027	-9.24033e-10	1.67747e-08	-0.747384	-9.24033e-10
161404947	chr6:161404947:T:C	1.10225e-26	-0.985141	-1.37616	5.95626e-11	-1.0331	-1.357	2.64367e-09	-1.23679	-1.35829
161405234	chr6:161405234:C:T	9.49567e-26	-9.89405e-10	-0.207815	5.64255e-10	-9.89405e-10	-0.141624	2.99992e-08	-9.89405e-10	-0.166084
161405415	chr6:161405415:C:T	3.03801e-27	-2.29681	-1.35322	1.78017e-11	-2.2714	-1.32643	9.43171e-10	-2.29167	-1.33409
161406164	chr6:161406164:A:G	2.56931e-26	-9.89405e-10	-1.51501	1.43169e-10	-9.89405e-10	-1.5131	7.78295e-09	-9.89405e-10	-1.51532
161406304	chr6:161406304:A:G	4.28316e-27	-2.10974	-1.1968	2.3625e-11	-2.29592	-1.01891	1.19512e-09	-2.25578	-1.13323
161407347	chr6:161407347:A:G	1.24559e-26	-0.776672	-1.46237	6.47471e-11	-0.839645	-1.467	2.96947e-09	-1.02393	-1.45494
161407357	chr6:161407357:G:A	1.42321e-26	-2.10574	-9.24033e-10	1.02388e-10	-1.84836	-9.24033e-10	5.69634e-09	-1.82743	-9.24033e-10
161407374	chr6:161407374:A:T	5.65013e-26	-9.89405e-10	-0.726971	3.36257e-10	-9.89405e-10	-0.659253	1.70107e-08	-9.89405e-10	-0.733413
161407617	chr6:161407617:C:T	2.86754e-25	-9.89405e-10	0.89739	1.72306e-09	-9.89405e-10	0.974728	9.09591e-08	-9.89405e-10	0.943154
161407666	chr6:161407666:C:T	4.34895e-26	-9.89405e-10	-0.988716	2.47212e-10	-9.89405e-10	-0.966884	1.2996e-08	-9.89405e-10	-1.00261
161407832	chr6:161407832:T:C	4.07715e-26	-9.89405e-10	-1.05325	2.36614e-10	-9.89405e-10	-1.0107	1.2756e-08	-9.89405e-10	-1.02125
161408177	chr6:161408177:G:A	1.09031e-26	-1.63483	-0.737356	7.04132e-11	-1.497	-0.725745	3.9076e-09	-1.48232	-0.722013
161408425	chr6:161408425:A:G	4.44138e-26	-9.89405e-10	-0.967686	2.52869e-10	-9.89405e-10	-0.94426	1.3322e-08	-9.89405e-10	-0.977836
161408692	chr6:161408692:T:A	3.06006e-27	-2.17484	-1.46796	1.54527e-11	-2.30723	-1.43212	8.53256e-10	-2.27705	-1.4489
161408787	chr6:161408787:C:T	2.69695e-26	-9.89405e-10	-1.46653	1.51707e-10	-9.89405e-10	-1.45518	8.24576e-09	-9.89405e-10	-1.45756
161408911	chr6:161408911:C:G	6.34718e-26	-9.89405e-10	-0.61064	3.79825e-10	-9.89405e-10	-0.53742	1.90543e-08	-9.89405e-10	-0.619963
161409146	chr6:161409146:A:G	3.23349e-26	-9.89405e-10	-1.28509	1.83923e-10	-9.89405e-10	-1.26262	9.84449e-09	-9.89405e-10	-1.28034
161409239	chr6:161409239:C:T	3.47311e-26	-9.89405e-10	-1.2136	1.92321e-10	-9.89405e-10	-1.21796	1.04688e-08	-9.89405e-10	-1.21886
161409240	chr6:161409240:G:A	2.79758e-26	-9.89405e-10	-1.4299	1.57542e-10	-9.89405e-10	-1.41744	8.52343e-09	-9.89405e-10	-1.42444
161409509	chr6:161409509:T:C	3.06162e-27	-2.14563	-1.49666	1.50419e-11	-2.29512	-1.47117	8.37398e-10	-2.26134	-1.48337
161410100	chr6:161410100:G:A	2.03963e-26	-1.74588	-9.24033e-10	1.17824e-10	-1.70794	-9.24033e-10	6.12103e-09	-1.75552	-9.24033e-10
161410242	chr6:161410242:T:C	3.2183e-27	-2.09735	-1.49503	1.55056e-11	-2.26758	-1.46834	8.66588e-10	-2.22869	-1.48175
161410387	chr6:161410387:G:A	2.16355e-25	-9.89405e-10	0.615683	1.25097e-09	-9.89405e-10	0.654541	6.58964e-08	-9.89405e-10	0.620829
161411267	chr6:161411267:C:T	2.88074e-26	-9.89405e-10	-1.4006	1.57108e-10	-9.89405e-10	-1.4202	8.55037e-09	-9.89405e-10	-1.42128
161412545	chr6:161412545:C:A	4.23444e-26	-9.89405e-10	-1.0154	2.31359e-10	-9.89405e-10	-1.03316	1.30451e-08	-9.89405e-10	-0.998846
161412688	chr6:161412688:T:A	4.10798e-27	-2.24318	-1.10512	2.46196e-11	-2.21018	-1.06341	1.295e-09	-2.2315	-1.07725
161412800	chr6:161412800:C:T	1.10367e-26	-2.36001	-9.24033e-10	6.14982e-11	-2.35812	-9.24033e-10	3.34317e-09	-2.36034	-9.24033e-10
161412868	chr6:161412868:T:C	2.67271e-26	-9.89405e-10	-1.47556	1.46788e-10	-9.89405e-10	-1.48814	8.01467e-09	-9.89405e-10	-1.48598
161413348	chr6:161413348:T:G	5.22418e-27	-1.93579	-1.17215	2.14117e-11	-2.20491	-1.20828	1.22393e-09	-2.14847	-1.21671
161413540	chr6:161413540:T:C	3.42574e-27	-2.23966	-1.29026	2.02989e-11	-2.20677	-1.25979	1.07468e-09	-2.22671	-1.26852
161414288	chr6:161414288:T:A	1.3686e-26	-2.05217	-0.0926958	9.10378e-11	-1.8891	-0.0767537	4.10458e-09	-2.08453	-0.0706169
161414774	chr6:161414774:G:A	1.11654e-26	-2.34841	-9.24033e-10	6.39497e-11	-2.31903	-9.24033e-10	3.41114e-09	-2.34021	-9.24033e-10
161415233	chr6:161415233:C:T	3.32476e-26	-9.89405e-10	-1.25725	1.82601e-10	-9.89405e-10	-1.26983	1.02055e-08	-9.89405e-10	-1.24433
161415980	chr6:161415980:G:C	2.18312e-26	-1.8322	0.154303	1.07626e-10	-1.91498	0.116515	4.70537e-09	-2.14992	0.131368
161416157	chr6:161416157:T:C	5.4975e-26	-9.89405e-10	-0.754356	3.26936e-10	-9.89405e-10	-0.687364	1.65822e-08	-9.89405e-10	-0.758928
161416656	chr6:161416656:T:C	1.07821e-26	-2.14539	-0.237955	6.15353e-11	-2.10954	-0.247982	3.17813e-09	-2.17158	-0.239386
161416757	chr6:161416757:T:C	4.99934e-27	-1.85737	-1.29456	2.70851e-11	-1.84614	-1.332	1.27241e-09	-2.02364	-1.30271
161416929	chr6:161416929:C:T	1.19867e-26	-2.27744	-9.24033e-10	6.73251e-11	-2.2676	-9.24033e-10	3.67205e-09	-2.26651	-9.24033e-10
161417187	chr6:161417187:C:T	1.36973e-26	-2.14404	-9.24033e-10	1.03332e-10	-1.83919	-9.24033e-10	5.93372e-09	-1.7866	-9.24033e-10
161418131	chr6:161418131:T:C	3.43205e-27	-2.04016	-1.48792	1.49845e-11	-2.31136	-1.45875	8.51755e-10	-2.25132	-1.47639
161419151	chr6:161419151:G:A	2.03735e-25	-9.89405e-10	0.555587	1.25005e-09	-9.89405e-10	0.653809	6.17644e-08	-9.89405e-10	0.556072
161419302	chr6:161419302:AC:A	2.6209e-26	-9.89405e-10	-1.49513	1.4689e-10	-9.89405e-10	-1.48745	7.97195e-09	-9.89405e-10	-1.49133
161419536	chr6:161419536:C:T	7.93987e-27	-1.27825	-1.41109	4.15855e-11	-1.31488	-1.4345	2.15116e-09	-1.40423	-1.39702
161419825	chr6:161419825:AT:A	2.63982e-26	-9.89405e-10	-1.48794	1.48135e-10	-9.89405e-10	-1.47901	8.03734e-09	-9.89405e-10	-1.48316
161419917	chr6:161419917:C:T	3.49661e-26	-9.89405e-10	-1.20686	2.07005e-10	-9.89405e-10	-1.14439	1.07117e-08	-9.89405e-10	-1.19592
161420021	chr6:161420021:G:A	1.14447e-26	-2.32371	-9.24033e-10	6.26516e-11	-2.33954	-9.24033e-10	3.41692e-09	-2.33852	-9.24033e-10
161420226	chr6:161420226:C:T	4.56945e-26	-9.89405e-10	-0.939258	2.69823e-10	-9.89405e-10	-0.879362	1.40654e-08	-9.89405e-10	-0.923539
161420383	chr6:161420383:G:A	2.6185e-26	-9.89405e-10	-1.49605	1.44529e-10	-9.89405e-10	-1.50365	7.87836e-09	-9.89405e-10	-1.50313
161420659	chr6:161420659:G:A	3.58413e-26	-9.89405e-10	-1.18214	2.07363e-10	-9.89405e-10	-1.14266	1.09657e-08	-9.89405e-10	-1.17248
161421123	chr6:161421123:G:A	2.6356e-26	-9.89405e-10	-1.48954	1.48207e-10	-9.89405e-10	-1.47852	7.99721e-09	-9.89405e-10	-1.48816
161421187	chr6:161421187:G:T	8.54484e-26	-9.89405e-10	-0.313323	4.47697e-10	-9.89405e-10	-0.373014	2.47659e-08	-9.89405e-10	-0.357787
161421692	chr6:161421692:A:AG	8.39933e-27	-2.35915	-0.273938	5.71011e-11	-2.30569	-0.126615	2.67602e-09	-2.3405	-0.242427
161422074	chr6:161422074:A:T	1.94235e-26	-0.279664	-1.51509	1.03123e-10	-0.329956	-1.51126	5.08925e-09	-0.423849	-1.51628
161422148	chr6:161422148:T:C	2.46805e-26	-1.57297	0.0177477	2.31912e-10	-1.35137	0.320592	1.20395e-08	-1.20749	0.128425
161422172	chr6:161422172:C:T	2.61241e-26	-9.89405e-10	-1.49838	1.47131e-10	-9.89405e-10	-1.48581	7.93888e-09	-9.89405e-10	-1.49548
161422390	chr6:161422390:G:C	1.70044e-26	-1.92777	-9.24033e-10	7.68134e-11	-2.13575	-9.24033e-10	4.1862e-09	-2.13546	-9.24033e-10
161422877	chr6:161422877:G:A	1.33095e-26	-0.661462	-1.51129	7.12188e-11	-0.707019	-1.50435	3.52953e-09	-0.791528	-1.51456
161422935	chr6:161422935:C:G	3.91362e-26	-9.89405e-10	-1.09419	2.09579e-10	-9.89405e-10	-1.13203	1.18629e-08	-9.89405e-10	-1.09384
161423215	chr6:161423215:G:A	3.13229e-26	-1.31689	-9.24033e-10	1.58844e-10	-1.40921	-9.24033e-10	8.74303e-09	-1.399	-9.24033e-10
161423285	chr6:161423285:T:A	1.57762e-25	-9.89405e-10	0.29985	8.60683e-10	-9.89405e-10	0.280596	5.06059e-08	-9.89405e-10	0.356813
161423555	chr6:161423555:A:G	3.1207e-26	-9.89405e-10	-1.32059	1.66689e-10	-9.89405e-10	-1.361	9.42736e-09	-9.89405e-10	-1.32364
161424022	chr6:161424022:T:C	3.16409e-26	-9.89405e-10	-1.30679	1.65611e-10	-9.89405e-10	-1.36749	9.44572e-09	-9.89405e-10	-1.32169
161424164	chr6:161424164:G:C	5.8044e-27	-1.9237	-1.07892	2.79631e-11	-1.95999	-1.18626	1.7183e-09	-1.90653	-1.11939
161424245	chr6:161424245:G:A	2.9381e-26	-9.89405e-10	-1.38089	1.5667e-10	-9.89405e-10	-1.42299	8.85802e-09	-9.89405e-10	-1.38593
161424273	chr6:161424273:G:A	1.24732e-25	-9.89405e-10	0.0649342	6.32607e-10	-9.89405e-10	-0.027281	3.54874e-08	-9.89405e-10	0.0019218
161425021	chr6:161425021:T:C	2.70734e-26	-9.89405e-10	-1.46268	1.50814e-10	-9.89405e-10	-1.46108	8.18553e-09	-9.89405e-10	-1.46489
161425243	chr6:161425243:C:G	3.5466e-26	-9.89405e-10	-1.19266	2.08237e-10	-9.89405e-10	-1.13845	1.10238e-08	-9.89405e-10	-1.1672
161425383	chr6:161425383:C:A	4.29866e-26	-9.89405e-10	-1.00035	2.52727e-10	-9.89405e-10	-0.94482	1.29172e-08	-9.89405e-10	-1.00869
161425400	chr6:161425400:C:T	1.83802e-26	-1.84996	-9.24033e-10	6.35996e-11	-2.32452	-9.24033e-10	3.43769e-09	-2.33246	-9.24033e-10
161425718	chr6:161425718:A:G	2.57883e-26	-9.89405e-10	-1.51131	1.43045e-10	-9.89405e-10	-1.51397	7.80822e-09	-9.89405e-10	-1.51208
161425815	chr6:161425815:T:G	2.87704e-26	-9.89405e-10	-1.40189	1.58018e-10	-9.89405e-10	-1.41442	8.68027e-09	-9.89405e-10	-1.4062
161425995	chr6:161425995:G:A	2.02849e-25	-9.89405e-10	0.551224	1.04439e-09	-9.89405e-10	0.47406	5.95558e-08	-9.89405e-10	0.519658
161426081	chr6:161426081:G:A	4.64038e-27	-1.82658	-1.39985	2.1872e-11	-2.01043	-1.38149	1.24387e-09	-1.951	-1.39803
161426217	chr6:161426217:C:T	5.40548e-26	-9.89405e-10	-0.771237	3.04451e-10	-9.89405e-10	-0.758621	1.64765e-08	-9.89405e-10	-0.765321
161426249	chr6:161426249:T:C	4.57662e-27	-1.82579	-1.41449	2.29456e-11	-1.93739	-1.40662	1.15643e-09	-2.01647	-1.40545
161426893	chr6:161426893:G:A	5.28891e-26	-9.89405e-10	-0.793039	3.06702e-10	-9.89405e-10	-0.751254	1.63803e-08	-9.89405e-10	-0.771174
161426909	chr6:161426909:T:C	6.11447e-26	-9.89405e-10	-0.647993	3.23538e-10	-9.89405e-10	-0.697812	1.80187e-08	-9.89405e-10	-0.675847
161426915	chr6:161426915:TTCA:T	2.89611e-27	-2.21476	-1.48311	1.57628e-11	-2.2505	-1.46897	8.43297e-10	-2.26143	-1.47626
161427079	chr6:161427079:C:T	4.2035e-27	-2.19393	-1.13139	2.31043e-11	-2.21132	-1.12579	1.17564e-09	-2.23725	-1.16819
161427136	chr6:161427136:A:C	1.34377e-25	-9.89405e-10	0.139414	7.13313e-10	-9.89405e-10	0.09279	3.95889e-08	-9.89405e-10	0.111294
161427164	chr6:161427164:A:G	2.2757e-26	-1.63636	-9.24033e-10	9.03214e-11	-1.97376	-9.24033e-10	4.87457e-09	-1.98322	-9.24033e-10
161428166	chr6:161428166:T:C	4.67495e-26	-9.89405e-10	-0.916433	2.70063e-10	-9.89405e-10	-0.878477	1.45409e-08	-9.89405e-10	-0.890287
161428799	chr6:161428799:T:G	2.58551e-27	-2.34009	-1.47122	1.40977e-11	-2.36019	-1.47093	7.61036e-10	-2.36055	-1.47978
161429036	chr6:161429036:G:A	2.66471e-26	-9.89405e-10	-1.47855	1.47476e-10	-9.89405e-10	-1.48346	8.12242e-09	-9.89405e-10	-1.47263
161429305	chr6:161429305:T:C	3.46189e-27	-2.28684	-1.23258	1.89954e-11	-2.24628	-1.28665	1.08318e-09	-2.24037	-1.24699
161429545	chr6:161429545:C:T	2.99129e-26	-9.89405e-10	-1.36295	1.68435e-10	-9.89405e-10	-1.35058	9.04929e-09	-9.89405e-10	-1.36457
161430070	chr6:161430070:T:C	9.71191e-26	-9.89405e-10	-0.185298	5.13079e-10	-9.89405e-10	-0.236701	2.85895e-08	-9.89405e-10	-0.214215
161430305	chr6:161430305:C:T	1.26531e-26	-2.22334	-9.24033e-10	6.1642e-11	-2.35579	-9.24033e-10	3.43029e-09	-2.33461	-9.24033e-10
161430312	chr6:161430312:C:T	3.49953e-27	-2.2224	-1.2862	1.91345e-11	-2.13287	-1.39277	1.0659e-09	-2.16195	-1.34148
161430565	chr6:161430565:A:C	8.81171e-27	-2.32492	-0.26023	5.31235e-11	-2.35644	-0.148066	2.40927e-09	-2.35315	-0.334784
161430683	chr6:161430683:C:T	3.99917e-26	-9.89405e-10	-1.07256	2.13943e-10	-9.89405e-10	-1.11142	1.16334e-08	-9.89405e-10	-1.11338
161430731	chr6:161430731:C:T	3.7901e-27	-2.22805	-1.2008	1.8839e-11	-2.28732	-1.25388	1.02948e-09	-2.30139	-1.23681
161430910	chr6:161430910:C:T	2.77916e-26	-9.89405e-10	-1.4365	1.53039e-10	-9.89405e-10	-1.44644	8.40744e-09	-9.89405e-10	-1.43814
161430919	chr6:161430919:T:C	2.85195e-26	-9.89405e-10	-1.41065	1.62444e-10	-9.89405e-10	-1.3868	8.62127e-09	-9.89405e-10	-1.41302
161431300	chr6:161431300:TTAAA:T	5.17964e-26	-9.89405e-10	-0.813915	2.73875e-10	-9.89405e-10	-0.86446	1.50696e-08	-9.89405e-10	-0.854578
161431467	chr6:161431467:G:T	2.64493e-27	-2.28792	-1.50067	1.39731e-11	-2.33782	-1.50218	7.57651e-10	-2.33827	-1.50651
161431673	chr6:161431673:C:T	3.63397e-27	-2.24679	-1.22412	1.83392e-11	-2.3164	-1.25169	9.81294e-10	-2.32322	-1.26292
161431936	chr6:161431936:T:C	4.17588e-27	-1.86079	-1.47112	1.70918e-11	-2.13686	-1.50167	9.35874e-10	-2.15235	-1.48118
161431949	chr6:161431949:A:C	4.13652e-26	-9.89405e-10	-1.03879	2.45856e-10	-9.89405e-10	-0.972383	1.29965e-08	-9.89405e-10	-1.00257
161432152	chr6:161432152:A:C	3.74894e-26	-9.89405e-10	-1.13718	2.21222e-10	-9.89405e-10	-1.07797	1.17356e-08	-9.89405e-10	-1.10463
161432171	chr6:161432171:A:G	4.12524e-27	-1.85609	-1.48802	1.69938e-11	-2.13381	-1.51047	9.24771e-10	-2.14959	-1.49587
161432236	chr6:161432236:CCTGA:C	2.79148e-26	-9.89405e-10	-1.43208	1.53817e-10	-9.89405e-10	-1.44137	8.50474e-09	-9.89405e-10	-1.42663
161432455	chr6:161432455:C:T	1.4359e-26	-2.09686	-9.24033e-10	7.40659e-11	-2.17218	-9.24033e-10	4.30703e-09	-2.10701	-9.24033e-10
161432697	chr6:161432697:T:C	3.83568e-26	-9.89405e-10	-1.1143	2.0837e-10	-9.89405e-10	-1.13782	1.14412e-08	-9.89405e-10	-1.13003
161432903	chr6:161432903:G:C	3.41822e-26	-9.89405e-10	-1.22953	1.94425e-10	-9.89405e-10	-1.20709	1.04956e-08	-9.89405e-10	-1.2163
161433174	chr6:161433174:G:C	4.0305e-27	-2.07432	-1.29303	2.06671e-11	-2.17994	-1.26865	1.09281e-09	-2.17154	-1.30696
161433249	chr6:161433249:G:C	1.28746e-25	-9.89405e-10	0.0966086	6.78898e-10	-9.89405e-10	0.0433407	3.85841e-08	-9.89405e-10	0.0855839
161433375	chr6:161433375:G:T	3.28993e-26	-9.89405e-10	-1.26779	1.93095e-10	-9.89405e-10	-1.21395	1.01066e-08	-9.89405e-10	-1.25407
161433395	chr6:161433395:ATAAT:A	4.05258e-27	-2.33926	-1.02262	2.09086e-11	-2.35986	-1.07711	1.15826e-09	-2.36059	-1.05975
161433431	chr6:161433431:T:C	3.98323e-26	-9.89405e-10	-1.07656	2.29191e-10	-9.89405e-10	-1.04258	1.20115e-08	-9.89405e-10	-1.08139
161433445	chr6:161433445:C:T	3.47949e-26	-9.89405e-10	-1.21177	1.89368e-10	-9.89405e-10	-1.23344	1.05845e-08	-9.89405e-10	-1.20787
161433506	chr6:161433506:A:G	1.66967e-26	-2.35183	0.405803	8.8291e-11	-2.35974	0.363244	4.6871e-09	-2.35961	0.337165
161433678	chr6:161433678:T:C	4.58347e-26	-9.89405e-10	-0.936194	2.44149e-10	-9.89405e-10	-0.979353	1.3553e-08	-9.89405e-10	-0.96065
161433693	chr6:161433693:G:T	7.0025e-27	-1.96747	-0.847499	3.61606e-11	-2.10107	-0.788091	1.73254e-09	-2.13017	-0.887496
161433778	chr6:161433778:A:ATT	4.58386e-26	-9.89405e-10	-0.93611	2.44172e-10	-9.89405e-10	-0.979259	1.35539e-08	-9.89405e-10	-0.96058
161433910	chr6:161433910:G:A	2.87168e-26	-9.89405e-10	-1.40376	1.56985e-10	-9.89405e-10	-1.42098	8.67478e-09	-9.89405e-10	-1.40684
161433997	chr6:161433997:A:G	1.12457e-26	-2.34125	-9.24033e-10	6.137e-11	-2.36021	-9.24033e-10	3.34242e-09	-2.36056	-9.24033e-10
161434064	chr6:161434064:C:T	3.42226e-26	-9.89405e-10	-1.22835	1.9016e-10	-9.89405e-10	-1.22926	1.05346e-08	-9.89405e-10	-1.21259
161434079	chr6:161434079:G:A	5.2147e-27	-2.03912	-1.07064	2.51596e-11	-2.17269	-1.0792	1.38202e-09	-2.16131	-1.0824
161434140	chr6:161434140:T:C	1.14008e-26	-2.32755	-9.24033e-10	6.16087e-11	-2.35633	-9.24033e-10	3.35127e-09	-2.35792	-9.24033e-10
161434317	chr6:161434317:TAA:T	3.01668e-27	-2.18816	-1.46891	1.55249e-11	-2.28491	-1.44978	8.26781e-10	-2.28797	-1.4695
161434438	chr6:161434438:C:T	3.51511e-27	-2.09771	-1.40645	1.73417e-11	-2.21955	-1.40447	9.53008e-10	-2.20727	-1.40812
161434570	chr6:161434570:C:T	3.23303e-26	-9.89405e-10	-1.28523	1.88183e-10	-9.89405e-10	-1.23972	9.90926e-09	-9.89405e-10	-1.27379
161434723	chr6:161434723:C:T	3.63364e-27	-2.07756	-1.39344	1.78518e-11	-2.20351	-1.39152	9.7932e-10	-2.19196	-1.3962
161434753	chr6:161434753:C:T	3.0302e-27	-2.14641	-1.5062	1.49295e-11	-2.26996	-1.50384	8.09265e-10	-2.27124	-1.50765
161434810	chr6:161434810:A:T	4.28341e-26	-9.89405e-10	-1.0039	2.38773e-10	-9.89405e-10	-1.00162	1.26314e-08	-9.89405e-10	-1.03107
161434824	chr6:161434824:T:C	2.93186e-27	-2.1727	-1.5129	1.45186e-11	-2.2877	-1.514	7.91585e-10	-2.28886	-1.51211
161434883	chr6:161434883:G:A	2.84831e-26	-9.89405e-10	-1.41193	1.6047e-10	-9.89405e-10	-1.39902	8.61188e-09	-9.89405e-10	-1.41411
161434933	chr6:161434933:G:A	3.45725e-27	-2.14928	-1.37148	1.55332e-11	-2.30022	-1.43393	8.80697e-10	-2.30416	-1.39014
161435033	chr6:161435033:A:T	2.57229e-26	-9.89405e-10	-1.51386	1.42758e-10	-9.89405e-10	-1.51598	7.78405e-09	-9.89405e-10	-1.51518
161435056	chr6:161435056:T:G	2.82966e-26	-9.89405e-10	-1.41849	1.53731e-10	-9.89405e-10	-1.44192	8.46647e-09	-9.89405e-10	-1.43114
161435100	chr6:161435100:A:G	3.26271e-27	-2.08893	-1.48974	1.60604e-11	-2.21167	-1.48911	8.83548e-10	-2.20041	-1.49065
161435525	chr6:161435525:A:C	5.934e-26	-9.89405e-10	-0.677953	3.14171e-10	-9.89405e-10	-0.727194	1.83194e-08	-9.89405e-10	-0.659294
161435530	chr6:161435530:T:C	2.87001e-27	-2.19119	-1.51573	1.43696e-11	-2.29697	-1.51504	7.80821e-10	-2.29855	-1.51611
161436904	chr6:161436904:C:T	8.22638e-26	-9.89405e-10	-0.351305	4.35498e-10	-9.89405e-10	-0.40064	2.43765e-08	-9.89405e-10	-0.373635
161437062	chr6:161437062:C:T	5.16153e-27	-1.91918	-1.20083	2.56238e-11	-2.16284	-1.07077	1.25727e-09	-2.16544	-1.17287
161437819	chr6:161437819:C:T	1.10686e-26	-2.35712	-9.24033e-10	6.24626e-11	-2.34256	-9.24033e-10	3.41933e-09	-2.33781	-9.24033e-10
161438303	chr6:161438303:C:T	2.56601e-26	-9.89405e-10	-1.5163	1.42828e-10	-9.89405e-10	-1.51549	7.77718e-09	-9.89405e-10	-1.51606
161438325	chr6:161438325:C:A	7.91555e-27	-2.06022	-0.632182	3.79499e-11	-2.13024	-0.710627	2.13817e-09	-2.14474	-0.662565
161438458	chr6:161438458:C:T	2.59889e-26	-9.89405e-10	-1.50357	1.44521e-10	-9.89405e-10	-1.50371	7.87245e-09	-9.89405e-10	-1.50389
161438539	chr6:161438539:A:G	2.7412e-26	-9.89405e-10	-1.45025	1.51793e-10	-9.89405e-10	-1.45461	8.34502e-09	-9.89405e-10	-1.44559
161438579	chr6:161438579:T:G	2.99023e-27	-2.15089	-1.515	1.53171e-11	-2.23372	-1.51444	8.26689e-10	-2.24455	-1.51304
161438596	chr6:161438596:A:G	2.5305e-27	-2.33862	-1.4942	1.38609e-11	-2.34777	-1.50029	7.53387e-10	-2.34988	-1.50056
161438623	chr6:161438623:G:A	6.17803e-27	-2.29769	-0.642545	3.07202e-11	-2.31263	-0.739584	1.75866e-09	-2.32203	-0.680667
161438702	chr6:161438702:G:C	2.70657e-26	-9.89405e-10	-1.46297	1.48712e-10	-9.89405e-10	-1.47512	8.19927e-09	-9.89405e-10	-1.46321
161438785	chr6:161438785:C:T	4.0928e-27	-1.83834	-1.51366	2.05982e-11	-1.95456	-1.49736	1.13121e-09	-1.93498	-1.50899
161438851	chr6:161438851:T:C	2.86708e-26	-9.89405e-10	-1.40536	1.62702e-10	-9.89405e-10	-1.38521	8.69133e-09	-9.89405e-10	-1.40493
161438978	chr6:161438978:T:C	6.46802e-27	-2.29892	-0.59545	4.03373e-11	-2.35066	-0.429194	1.90566e-09	-2.35564	-0.566783
161438983	chr6:161438983:G:A	3.58657e-26	-9.89405e-10	-1.18145	1.93474e-10	-9.89405e-10	-1.21199	1.06441e-08	-9.89405e-10	-1.20225
161439014	chr6:161439014:T:C	3.74429e-26	-9.89405e-10	-1.13842	2.00697e-10	-9.89405e-10	-1.17533	1.10422e-08	-9.89405e-10	-1.16553
161439137	chr6:161439137:C:T	4.35271e-27	-2.34537	-0.945073	3.0004e-11	-2.11375	-0.962047	1.70428e-09	-2.07912	-0.95499
161439392	chr6:161439392:G:T	4.70097e-26	-9.89405e-10	-0.910883	2.5685e-10	-9.89405e-10	-0.928637	1.40003e-08	-9.89405e-10	-0.928173
161439556	chr6:161439556:C:G	2.76782e-26	-9.89405e-10	-1.44059	1.54757e-10	-9.89405e-10	-1.43527	8.35987e-09	-9.89405e-10	-1.44381
161439632	chr6:161439632:C:T	2.73621e-27	-2.33447	-1.42019	1.56355e-11	-2.3125	-1.41508	8.54734e-10	-2.29883	-1.42539
161439634	chr6:161439634:T:C	2.56902e-26	-9.89405e-10	-1.51513	1.42825e-10	-9.89405e-10	-1.51551	7.78012e-09	-9.89405e-10	-1.51568
161439723	chr6:161439723:G:A	3.09612e-26	-9.89405e-10	-1.3285	1.70549e-10	-9.89405e-10	-1.33811	9.3846e-09	-9.89405e-10	-1.32819
161439986	chr6:161439986:T:C	2.58231e-26	-9.89405e-10	-1.50997	1.43486e-10	-9.89405e-10	-1.51089	7.81206e-09	-9.89405e-10	-1.51159
161440012	chr6:161440012:G:A	3.19061e-26	-9.89405e-10	-1.29844	1.7356e-10	-9.89405e-10	-1.32061	9.5771e-09	-9.89405e-10	-1.30788
161440111	chr6:161440111:C:T	2.56859e-26	-9.89405e-10	-1.51529	1.43357e-10	-9.89405e-10	-1.51179	7.78146e-09	-9.89405e-10	-1.51551
161440214	chr6:161440214:A:G	2.56876e-26	-9.89405e-10	-1.51523	1.43377e-10	-9.89405e-10	-1.51165	7.78191e-09	-9.89405e-10	-1.51545
161440557	chr6:161440557:T:C	1.30778e-26	-0.846453	-1.34387	8.47577e-11	-0.660913	-1.37642	6.32318e-09	-0.382366	-1.34067
161441016	chr6:161441016:G:A	3.0072e-26	-9.89405e-10	-1.35764	1.61471e-10	-9.89405e-10	-1.39281	9.06015e-09	-9.89405e-10	-1.36337
161441197	chr6:161441197:G:C	2.56605e-26	-9.89405e-10	-1.51628	1.42868e-10	-9.89405e-10	-1.51521	7.77542e-09	-9.89405e-10	-1.51629
161441214	chr6:161441214:G:A	3.85292e-26	-9.89405e-10	-1.10982	2.08274e-10	-9.89405e-10	-1.13827	1.14762e-08	-9.89405e-10	-1.12698
161441370	chr6:161441370:T:C	2.07145e-26	-0.563639	-1.16676	1.37967e-10	-0.338507	-1.21161	1.06493e-08	-0.0397495	-1.16201
161441371	chr6:161441371:G:A	3.48827e-26	-9.89405e-10	-1.20925	1.84329e-10	-9.89405e-10	-1.26041	1.04489e-08	-9.89405e-10	-1.22076
161441406	chr6:161441406:A:G	3.54258e-26	-9.89405e-10	-1.19379	2.09776e-10	-9.89405e-10	-1.13109	1.10122e-08	-9.89405e-10	-1.16825
161441505	chr6:161441505:C:T	2.65445e-26	-9.89405e-10	-1.48241	1.4789e-10	-9.89405e-10	-1.48066	8.1178e-09	-9.89405e-10	-1.4732
161441723	chr6:161441723:A:G	1.88386e-26	-0.606323	-1.21901	1.25694e-10	-0.382305	-1.26097	9.65168e-09	-0.0845232	-1.2156
161441902	chr6:161441902:C:G	2.5155e-26	-0.457368	-1.07881	1.69872e-10	-0.212029	-1.13006	1.32313e-08	0.0905407	-1.07521
161442299	chr6:161442299:C:T	3.72229e-26	-9.89405e-10	-1.14431	2.07278e-10	-9.89405e-10	-1.14307	1.14605e-08	-9.89405e-10	-1.12835
161442333	chr6:161442333:A:C	2.56738e-26	-9.89405e-10	-1.51577	1.42775e-10	-9.89405e-10	-1.51586	7.78934e-09	-9.89405e-10	-1.5145
161442478	chr6:161442478:C:T	8.82838e-27	-2.3352	-0.248064	4.61658e-11	-2.35411	-0.290779	2.5746e-09	-2.35922	-0.262339
161442889	chr6:161442889:C:T	3.72229e-26	-9.89405e-10	-1.14431	2.07278e-10	-9.89405e-10	-1.14307	1.14605e-08	-9.89405e-10	-1.12835
161442918	chr6:161442918:C:T	1.12575e-26	-2.34386	0.00365142	5.88036e-11	-2.34979	-0.0531379	3.35092e-09	-2.35564	-0.00238347
161442985	chr6:161442985:C:T	6.8944e-27	-2.25581	-0.574718	4.33497e-11	-2.27546	-0.432373	1.93777e-09	-2.28858	-0.617135
161443304	chr6:161443304:C:T	4.50762e-27	-2.24565	-1.00982	2.47269e-11	-2.27516	-0.99408	1.31223e-09	-2.28478	-1.01075
161443416	chr6:161443416:G:A	5.47604e-27	-2.32795	-0.732908	2.87322e-11	-2.33544	-0.783666	1.62179e-09	-2.34564	-0.738084
161443462	chr6:161443462:G:A	2.81909e-26	-9.89405e-10	-1.42224	1.57729e-10	-9.89405e-10	-1.41625	8.46157e-09	-9.89405e-10	-1.43172
161443599	chr6:161443599:T:G	5.66502e-27	-2.35977	-0.66715	2.97947e-11	-2.36056	-0.722242	1.70582e-09	-2.35969	-0.673515
161443967	chr6:161443967:C:T	3.26266e-26	-9.89405e-10	-1.27611	1.8533e-10	-9.89405e-10	-1.25499	9.92026e-09	-9.89405e-10	-1.27268
161444034	chr6:161444034:GCTTAGGC:G	3.72229e-26	-9.89405e-10	-1.14431	2.07278e-10	-9.89405e-10	-1.14307	1.14605e-08	-9.89405e-10	-1.12835
161444170	chr6:161444170:A:G	5.43984e-27	-2.09035	-0.977132	2.78189e-11	-2.13864	-1.01278	1.52301e-09	-2.16437	-0.982195
161444200	chr6:161444200:C:A	3.4242e-27	-2.35696	-1.17341	2.182e-11	-2.30561	-1.08869	1.11764e-09	-2.30972	-1.14632
161444597	chr6:161444597:T:C	5.53423e-26	-9.89405e-10	-0.747699	2.78803e-10	-9.89405e-10	-0.846626	1.62796e-08	-9.89405e-10	-0.777344
161444708	chr6:161444708:G:A	3.96976e-26	-9.89405e-10	-1.07995	2.14191e-10	-9.89405e-10	-1.11026	1.1813e-08	-9.89405e-10	-1.09805
161444910	chr6:161444910:A:T	5.05079e-26	-9.89405e-10	-0.839106	2.92535e-10	-9.89405e-10	-0.798547	1.50342e-08	-9.89405e-10	-0.856931
161445018	chr6:161445018:TAACC:T	4.91352e-26	-9.89405e-10	-0.866659	2.55238e-10	-9.89405e-10	-0.934934	1.48243e-08	-9.89405e-10	-0.870987
161445092	chr6:161445092:G:A	4.47044e-26	-9.89405e-10	-0.961164	2.33623e-10	-9.89405e-10	-1.02342	1.34941e-08	-9.89405e-10	-0.965004
161445109	chr6:161445109:C:A	3.1209e-26	-9.89405e-10	-1.32053	1.74361e-10	-9.89405e-10	-1.316	9.57634e-09	-9.89405e-10	-1.30796
161445151	chr6:161445151:C:T	5.55885e-27	-2.17578	-0.870065	3.27991e-11	-2.21786	-0.768866	1.64485e-09	-2.22918	-0.84042
161445152	chr6:161445152:G:A	2.59509e-26	-9.89405e-10	-1.50503	1.44086e-10	-9.89405e-10	-1.50672	7.8527e-09	-9.89405e-10	-1.5064
161445222	chr6:161445222:T:C	2.5929e-26	-9.89405e-10	-1.50587	1.43961e-10	-9.89405e-10	-1.50759	7.84646e-09	-9.89405e-10	-1.50719
161445397	chr6:161445397:C:T	5.63704e-27	-1.73707	-1.29481	3.32001e-11	-1.64969	-1.32489	2.20224e-09	-1.47809	-1.29969
161445450	chr6:161445450:C:T	2.81504e-26	-9.89405e-10	-1.42367	1.59476e-10	-9.89405e-10	-1.40524	8.53395e-09	-9.89405e-10	-1.4232
161445714	chr6:161445714:C:T	2.84499e-26	-9.89405e-10	-1.41309	1.62898e-10	-9.89405e-10	-1.38401	8.81917e-09	-9.89405e-10	-1.39033
161446186	chr6:161446186:C:T	3.01654e-26	-9.89405e-10	-1.35454	1.66287e-10	-9.89405e-10	-1.36341	9.21098e-09	-9.89405e-10	-1.34686
161446340	chr6:161446340:A:G	2.60406e-26	-9.89405e-10	-1.50158	1.44522e-10	-9.89405e-10	-1.5037	7.90426e-09	-9.89405e-10	-1.49985
161446425	chr6:161446425:G:A	5.18213e-27	-2.35965	-0.756368	3.92775e-11	-2.23161	-0.574866	1.93069e-09	-2.21267	-0.69671
161447502	chr6:161447502:T:C	3.6002e-27	-2.3433	-1.13695	2.0939e-11	-2.3517	-1.08381	1.14916e-09	-2.34931	-1.07891
161447553	chr6:161447553:G:A	3.33532e-27	-2.24561	-1.31106	2.07577e-11	-2.15151	-1.2927	1.1358e-09	-2.12094	-1.31897
161447687	chr6:161447687:G:A	2.59199e-26	-9.89405e-10	-1.50622	1.45398e-10	-9.89405e-10	-1.49766	7.87637e-09	-9.89405e-10	-1.50339
161447991	chr6:161447991:C:T	3.50458e-26	-9.89405e-10	-1.20458	1.85411e-10	-9.89405e-10	-1.25456	1.03832e-08	-9.89405e-10	-1.22707
161448018	chr6:161448018:G:A	3.16718e-26	-9.89405e-10	-1.30581	1.71812e-10	-9.89405e-10	-1.33073	9.4394e-09	-9.89405e-10	-1.32236
161448280	chr6:161448280:C:T	3.255e-27	-2.24598	-1.33506	2.53968e-11	-1.92688	-1.31563	1.41412e-09	-1.90384	-1.31691
161448283	chr6:161448283:T:C	3.25866e-27	-2.2315	-1.34842	2.5772e-11	-1.89815	-1.32969	1.43659e-09	-1.87401	-1.33097
161448580	chr6:161448580:C:G	3.52281e-27	-2.32882	-1.17316	1.8175e-11	-2.36006	-1.21702	1.02168e-09	-2.35956	-1.18625
161448998	chr6:161448998:A:T	2.7404e-27	-2.26587	-1.48726	2.01757e-11	-1.98996	-1.48269	1.11799e-09	-1.97436	-1.48137
161449052	chr6:161449052:G:C	9.99744e-26	-9.89405e-10	-0.156322	5.80639e-10	-9.89405e-10	-0.113001	3.04343e-08	-9.89405e-10	-0.151685
161449078	chr6:161449078:G:C	3.48284e-26	-9.89405e-10	-1.2108	1.8438e-10	-9.89405e-10	-1.26013	1.03159e-08	-9.89405e-10	-1.23357
161449142	chr6:161449142:T:A	2.80425e-27	-2.24871	-1.48139	2.10705e-11	-1.9531	-1.47616	1.16751e-09	-1.93758	-1.4748
161449329	chr6:161449329:AAAAC:A	4.47392e-26	-9.89405e-10	-0.960387	2.48143e-10	-9.89405e-10	-0.963125	1.38953e-08	-9.89405e-10	-0.935703
161449403	chr6:161449403:G:A	6.10499e-27	-2.17973	-0.772399	2.92737e-11	-2.30151	-0.798927	1.62119e-09	-2.3026	-0.781492
161449688	chr6:161449688:C:G	7.29891e-27	-2.14359	-0.629924	4.76429e-11	-1.95256	-0.660839	2.75417e-09	-1.95506	-0.599077
161449841	chr6:161449841:G:C	2.76477e-26	-9.89405e-10	-1.44169	1.54105e-10	-9.89405e-10	-1.4395	8.31291e-09	-9.89405e-10	-1.44945
161449912	chr6:161449912:C:T	1.45298e-26	-2.08503	-9.24033e-10	8.03571e-11	-2.09065	-9.24033e-10	4.4612e-09	-2.07184	-9.24033e-10
161450078	chr6:161450078:C:A	2.94548e-26	-9.89405e-10	-1.37838	1.67776e-10	-9.89405e-10	-1.3545	8.87238e-09	-9.89405e-10	-1.38431
161450371	chr6:161450371:A:AT	5.83059e-26	-9.89405e-10	-0.695533	3.07483e-10	-9.89405e-10	-0.748712	1.71353e-08	-9.89405e-10	-0.726115
161450481	chr6:161450481:A:G	5.90177e-27	-1.97905	-1.00693	3.56406e-11	-1.87407	-1.02957	2.147e-09	-1.80672	-0.996468
161450535	chr6:161450535:A:G	4.15221e-26	-9.89405e-10	-1.03501	2.25148e-10	-9.89405e-10	-1.06037	1.26968e-08	-9.89405e-10	-1.02591
161450563	chr6:161450563:C:T	2.43516e-27	-2.35669	-1.51453	1.38123e-11	-2.34433	-1.50724	7.53373e-10	-2.33828	-1.51217
161450619	chr6:161450619:T:C	2.62857e-27	-2.3575	-1.4373	1.41448e-11	-2.35216	-1.47562	7.95709e-10	-2.34523	-1.45055
161450756	chr6:161450756:T:C	2.62688e-27	-2.35644	-1.439	1.5188e-11	-2.35769	-1.39894	7.97418e-10	-2.35597	-1.43766
161450791	chr6:161450791:G:A	3.51334e-27	-1.99089	-1.51378	2.28505e-11	-1.83502	-1.51314	1.22113e-09	-1.856	-1.51148
161451200	chr6:161451200:C:T	2.58382e-26	-9.89405e-10	-1.50938	1.43149e-10	-9.89405e-10	-1.51325	7.82196e-09	-9.89405e-10	-1.51032
161451274	chr6:161451274:C:T	3.13056e-27	-2.34733	-1.27269	1.81827e-11	-2.3351	-1.24155	9.92354e-10	-2.30603	-1.2689
161451291	chr6:161451291:A:G	9.26094e-26	-9.89405e-10	-0.232845	5.42621e-10	-9.89405e-10	-0.180719	2.82566e-08	-9.89405e-10	-0.225929
161451355	chr6:161451355:A:C	2.89191e-27	-2.33352	-1.3658	1.62635e-11	-2.34747	-1.34074	8.65884e-10	-2.35555	-1.35571
161451515	chr6:161451515:T:C	3.02824e-27	-2.29606	-1.3572	1.7638e-11	-2.28362	-1.32346	9.83856e-10	-2.23186	-1.35167
161451567	chr6:161451567:C:A	3.26364e-27	-2.12444	-1.45395	2.09192e-11	-2.0152	-1.42127	1.1785e-09	-1.95276	-1.45025
161451920	chr6:161451920:TCTTTTTTCTTTTCTTTTCTTTTA:T	3.99473e-26	-9.89405e-10	-1.07368	2.27146e-10	-9.89405e-10	-1.05154	1.19728e-08	-9.89405e-10	-1.08462
161452194	chr6:161452194:T:TCCA	3.31006e-27	-2.12282	-1.44145	1.92466e-11	-2.05011	-1.46969	1.21917e-09	-1.92276	-1.44633
161452242	chr6:161452242:C:T	3.28812e-26	-9.89405e-10	-1.26833	1.85548e-10	-9.89405e-10	-1.25382	9.89068e-09	-9.89405e-10	-1.27566
161452368	chr6:161452368:T:C	2.82097e-27	-2.30485	-1.4193	1.63294e-11	-2.29246	-1.39171	9.13174e-10	-2.2423	-1.41579
161452772	chr6:161452772:T:C	3.74317e-27	-2.05613	-1.38517	2.23378e-11	-1.95328	-1.41757	1.41921e-09	-1.81949	-1.39766
161452979	chr6:161452979:G:A	3.91623e-27	-2.00913	-1.38698	2.36526e-11	-1.89454	-1.41911	1.50968e-09	-1.75593	-1.39943
161452987	chr6:161452987:A:G	3.50039e-27	-2.10718	-1.40118	2.1317e-11	-1.99343	-1.42419	1.32259e-09	-1.87765	-1.41001
161453225	chr6:161453225:G:A	6.67307e-26	-9.89405e-10	-0.56057	3.76298e-10	-9.89405e-10	-0.54675	2.00105e-08	-9.89405e-10	-0.570999
161453380	chr6:161453380:G:A	2.98652e-26	-9.89405e-10	-1.36454	1.67543e-10	-9.89405e-10	-1.35589	8.9746e-09	-9.89405e-10	-1.37286
161453416	chr6:161453416:T:C	2.98222e-27	-2.15979	-1.50878	1.83127e-11	-2.06506	-1.50447	1.10395e-09	-1.95958	-1.50878
161453947	chr6:161453947:A:G	3.51336e-27	-2.1769	-1.32776	2.20376e-11	-2.08817	-1.29621	1.3064e-09	-1.98357	-1.31641
161454099	chr6:161454099:A:C	3.32836e-26	-9.89405e-10	-1.25617	1.8076e-10	-9.89405e-10	-1.27996	1.01746e-08	-9.89405e-10	-1.24736
161454157	chr6:161454157:G:A	2.83598e-26	-9.89405e-10	-1.41626	1.55336e-10	-9.89405e-10	-1.43154	8.57056e-09	-9.89405e-10	-1.41892
161454358	chr6:161454358:C:T	2.56429e-27	-2.35413	-1.46542	1.43639e-11	-2.36038	-1.45203	7.78535e-10	-2.35802	-1.45958
161454546	chr6:161454546:T:C	2.72328e-26	-9.89405e-10	-1.45681	1.50588e-10	-9.89405e-10	-1.46258	8.2297e-09	-9.89405e-10	-1.45951
161454590	chr6:161454590:T:C	3.7843e-27	-2.28877	-1.1416	2.35355e-11	-2.24274	-1.07588	1.31434e-09	-2.16339	-1.13053
161455008	chr6:161455008:C:T	2.57424e-26	-9.89405e-10	-1.5131	1.42808e-10	-9.89405e-10	-1.51563	7.79031e-09	-9.89405e-10	-1.51437
161455078	chr6:161455078:G:A	2.71606e-26	-9.89405e-10	-1.45947	1.4919e-10	-9.89405e-10	-1.47191	8.18329e-09	-9.89405e-10	-1.46516
161455163	chr6:161455163:T:C	4.25e-27	-1.79808	-1.51624	2.66466e-11	-1.67823	-1.51623	1.69548e-09	-1.52302	-1.51627
161455193	chr6:161455193:C:T	4.05285e-26	-9.89405e-10	-1.05923	2.27546e-10	-9.89405e-10	-1.04978	1.21541e-08	-9.89405e-10	-1.06959
161455194	chr6:161455194:A:G	3.207e-26	-9.89405e-10	-1.29331	1.8095e-10	-9.89405e-10	-1.27891	9.64837e-09	-9.89405e-10	-1.30047
161455222	chr6:161455222:A:G	3.16453e-26	-9.89405e-10	-1.30665	1.78474e-10	-9.89405e-10	-1.29269	9.5211e-09	-9.89405e-10	-1.31374
161455333	chr6:161455333:G:A	2.61069e-27	-2.35344	-1.44818	1.46182e-11	-2.3601	-1.43476	7.92681e-10	-2.35847	-1.44112
161455428	chr6:161455428:T:C	4.30313e-26	-9.89405e-10	-0.999307	2.46081e-10	-9.89405e-10	-0.97147	1.31644e-08	-9.89405e-10	-0.98974
161455491	chr6:161455491:T:A	1.11088e-26	-2.3535	-9.24033e-10	6.38765e-11	-2.32018	-9.24033e-10	3.46088e-09	-2.32573	-9.24033e-10
161455579	chr6:161455579:G:C	2.82705e-26	-9.89405e-10	-1.41942	1.54885e-10	-9.89405e-10	-1.43445	8.54361e-09	-9.89405e-10	-1.42207
161455674	chr6:161455674:G:T	2.56599e-26	-9.89405e-10	-1.5163	1.42848e-10	-9.89405e-10	-1.51535	7.77666e-09	-9.89405e-10	-1.51613
161455971	chr6:161455971:G:A	3.21667e-26	-9.89405e-10	-1.2903	1.81497e-10	-9.89405e-10	-1.27589	9.67591e-09	-9.89405e-10	-1.29762
161456218	chr6:161456218:G:A	3.0792e-26	-9.89405e-10	-1.33398	1.73297e-10	-9.89405e-10	-1.32213	9.27338e-09	-9.89405e-10	-1.34011
161456316	chr6:161456316:T:C	3.13609e-26	-9.89405e-10	-1.31567	1.76602e-10	-9.89405e-10	-1.30323	9.44177e-09	-9.89405e-10	-1.32211
161456438	chr6:161456438:A:G	2.69022e-26	-9.89405e-10	-1.46903	1.47997e-10	-9.89405e-10	-1.47994	8.13982e-09	-9.89405e-10	-1.47049
161456620	chr6:161456620:A:AC	3.21689e-27	-2.27649	-1.31633	1.96565e-11	-2.20298	-1.29574	1.15305e-09	-2.12112	-1.30373
161456621	chr6:161456621:A:ATCCAT	3.21872e-27	-2.27592	-1.31633	1.96718e-11	-2.2022	-1.29574	1.15417e-09	-2.12015	-1.30373
161456673	chr6:161456673:C:T	2.70079e-26	-9.89405e-10	-1.4651	1.52271e-10	-9.89405e-10	-1.45147	8.1708e-09	-9.89405e-10	-1.46669
161456852	chr6:161456852:TC:T	2.7506e-26	-9.89405e-10	-1.44683	1.5556e-10	-9.89405e-10	-1.4301	8.38047e-09	-9.89405e-10	-1.44135
161456856	chr6:161456856:A:G	4.01769e-26	-9.89405e-10	-1.06794	2.25552e-10	-9.89405e-10	-1.05858	1.20497e-08	-9.89405e-10	-1.07822
161456961	chr6:161456961:G:A	3.45349e-27	-2.19944	-1.32242	1.89188e-11	-2.23963	-1.29734	9.90878e-10	-2.26724	-1.30918
161457017	chr6:161457017:C:T	2.51353e-27	-2.35499	-1.48455	1.40387e-11	-2.36046	-1.47486	7.63719e-10	-2.3575	-1.47931
161457090	chr6:161457090:C:T	2.56018e-27	-2.33139	-1.48977	1.41134e-11	-2.34916	-1.48085	7.58442e-10	-2.35879	-1.48495
161457127	chr6:161457127:T:A	2.66047e-27	-2.28777	-1.49496	1.58517e-11	-2.24941	-1.46444	9.13709e-10	-2.16793	-1.48957
161457613	chr6:161457613:C:T	4.0564e-26	-9.89405e-10	-1.05836	2.27731e-10	-9.89405e-10	-1.04896	1.21652e-08	-9.89405e-10	-1.06867
161457706	chr6:161457706:C:T	3.07035e-26	-9.89405e-10	-1.33686	1.72782e-10	-9.89405e-10	-1.3251	9.24664e-09	-9.89405e-10	-1.343
161457879	chr6:161457879:T:C	1.38336e-26	-2.13413	-9.24033e-10	7.20083e-11	-2.20035	-9.24033e-10	4.12349e-09	-2.15056	-9.24033e-10
161457940	chr6:161457940:G:A	3.1541e-26	-9.89405e-10	-1.30995	1.77615e-10	-9.89405e-10	-1.29751	9.48983e-09	-9.89405e-10	-1.31703
161458062	chr6:161458062:T:C	3.40381e-27	-2.24609	-1.29025	1.88735e-11	-2.27759	-1.26178	9.87765e-10	-2.30024	-1.27933
161458149	chr6:161458149:T:C	2.76927e-26	-9.89405e-10	-1.44007	1.51832e-10	-9.89405e-10	-1.45436	8.37679e-09	-9.89405e-10	-1.44179
161458242	chr6:161458242:A:G	3.09965e-26	-9.89405e-10	-1.32736	1.74478e-10	-9.89405e-10	-1.31533	9.3343e-09	-9.89405e-10	-1.33356
161458289	chr6:161458289:G:A	8.33874e-26	-9.89405e-10	-0.337738	4.44925e-10	-9.89405e-10	-0.379224	2.40154e-08	-9.89405e-10	-0.388561
161459046	chr6:161459046:T:A	2.83128e-26	-9.89405e-10	-1.41792	1.54783e-10	-9.89405e-10	-1.43511	8.57324e-09	-9.89405e-10	-1.41861
161459371	chr6:161459371:T:C	3.28745e-26	-9.89405e-10	-1.26854	1.79095e-10	-9.89405e-10	-1.28921	1.00306e-08	-9.89405e-10	-1.26161
161459416	chr6:161459416:A:G	2.80932e-26	-9.89405e-10	-1.42571	1.54845e-10	-9.89405e-10	-1.4347	8.5173e-09	-9.89405e-10	-1.42516
161459480	chr6:161459480:G:A	3.27787e-26	-9.89405e-10	-1.27146	1.87111e-10	-9.89405e-10	-1.24543	9.86159e-09	-9.89405e-10	-1.27861
161459870	chr6:161459870:A:C	3.67278e-26	-9.89405e-10	-1.1577	2.06502e-10	-9.89405e-10	-1.14682	1.09777e-08	-9.89405e-10	-1.17139
161460327	chr6:161460327:T:C	3.21036e-26	-9.89405e-10	-1.29227	1.74e-10	-9.89405e-10	-1.31807	9.73071e-09	-9.89405e-10	-1.29197
161460904	chr6:161460904:C:A	2.56717e-26	-9.89405e-10	-1.51585	1.42832e-10	-9.89405e-10	-1.51546	7.77745e-09	-9.89405e-10	-1.51603
161461189	chr6:161461189:T:C	9.84887e-26	0.878634	-1.04993	2.99937e-10	0.310105	-1.08366	1.78291e-08	0.359039	-1.04546
161461552	chr6:161461552:G:A	2.73016e-26	-9.89405e-10	-1.45429	1.55601e-10	-9.89405e-10	-1.42984	8.3498e-09	-9.89405e-10	-1.44502
161461588	chr6:161461588:A:G	2.5972e-26	-9.89405e-10	-1.50422	1.43657e-10	-9.89405e-10	-1.5097	7.86087e-09	-9.89405e-10	-1.50536
161461820	chr6:161461820:T:A	2.69379e-26	-9.89405e-10	-1.4677	1.53218e-10	-9.89405e-10	-1.44527	8.23326e-09	-9.89405e-10	-1.45907
161461937	chr6:161461937:T:C	2.62071e-26	-9.89405e-10	-1.49521	1.4745e-10	-9.89405e-10	-1.48364	8.01995e-09	-9.89405e-10	-1.48532
161461958	chr6:161461958:C:T	4.59199e-27	-2.0596	-1.17733	2.70904e-11	-2.15477	-1.02318	1.35192e-09	-2.10754	-1.15819
161462015	chr6:161462015:G:A	2.63173e-26	-9.89405e-10	-1.49101	1.45844e-10	-9.89405e-10	-1.49459	7.9863e-09	-9.89405e-10	-1.48953
161462048	chr6:161462048:G:A	3.06814e-26	-9.89405e-10	-1.33758	1.75017e-10	-9.89405e-10	-1.31225	9.4491e-09	-9.89405e-10	-1.32134
161462202	chr6:161462202:A:G	5.21531e-26	-9.89405e-10	-0.807053	2.75264e-10	-9.89405e-10	-0.859401	1.60209e-08	-9.89405e-10	-0.793359
161462260	chr6:161462260:C:T	2.81651e-26	-9.89405e-10	-1.42315	1.61416e-10	-9.89405e-10	-1.39315	8.62904e-09	-9.89405e-10	-1.41212
161462430	chr6:161462430:T:C	1.15644e-26	-2.31331	-9.24033e-10	6.37385e-11	-2.32234	-9.24033e-10	3.51602e-09	-2.30993	-9.24033e-10
161462542	chr6:161462542:C:G	3.86408e-26	-9.89405e-10	-1.10693	2.1537e-10	-9.89405e-10	-1.10477	1.15755e-08	-9.89405e-10	-1.11836
161462584	chr6:161462584:T:G	2.72024e-26	-9.89405e-10	-1.45793	1.49702e-10	-9.89405e-10	-1.46848	8.21961e-09	-9.89405e-10	-1.46073
161462592	chr6:161462592:ATT:A	2.58731e-26	-9.89405e-10	-1.50803	1.43049e-10	-9.89405e-10	-1.51394	7.8122e-09	-9.89405e-10	-1.51157
161462761	chr6:161462761:C:T	2.66263e-26	-9.89405e-10	-1.47934	1.47447e-10	-9.89405e-10	-1.48366	8.08282e-09	-9.89405e-10	-1.47751
161462771	chr6:161462771:A:G	6.25203e-26	-9.89405e-10	-0.625744	3.27493e-10	-9.89405e-10	-0.685662	1.92114e-08	-9.89405e-10	-0.61175
161463154	chr6:161463154:T:C	1.19794e-25	0.0245342	-9.24033e-10	5.22635e-10	-0.218247	-9.24033e-10	3.40112e-08	-0.0405645	-9.24033e-10
161463598	chr6:161463598:C:A	2.36573e-25	0.919483	-0.214461	1.6328e-09	0.640539	0.280385	7.74172e-08	0.850242	-0.0682885
161464064	chr6:161464064:G:A	5.27668e-26	-0.795354	-9.24033e-10	1.90913e-10	-1.22531	-9.24033e-10	1.70359e-08	-0.731935	-9.24033e-10
161464203	chr6:161464203:A:G	2.50494e-27	-2.35705	-1.48593	1.46567e-11	-2.34964	-1.44259	7.60156e-10	-2.35985	-1.48164
161464313	chr6:161464313:T:C	2.58402e-26	-9.89405e-10	-1.5093	1.45061e-10	-9.89405e-10	-1.49998	7.86815e-09	-9.89405e-10	-1.50443
161464374	chr6:161464374:G:C	2.56634e-26	-9.89405e-10	-1.51617	1.43021e-10	-9.89405e-10	-1.51414	7.78182e-09	-9.89405e-10	-1.51546
161464466	chr6:161464466:T:C	3.74839e-27	-2.30305	-1.13686	2.2655e-11	-2.33465	-1.0221	1.13447e-09	-2.3131	-1.12799
161464563	chr6:161464563:C:T	4.98779e-27	-1.71965	-1.43459	2.66755e-11	-1.77864	-1.41475	1.29675e-09	-1.85719	-1.4502
161464810	chr6:161464810:C:T	2.68164e-26	-9.89405e-10	-1.47222	1.51719e-10	-9.89405e-10	-1.4551	8.18991e-09	-9.89405e-10	-1.46435
161465005	chr6:161465005:A:G	2.76435e-27	-2.25196	-1.49247	1.60116e-11	-2.18774	-1.51608	8.45602e-10	-2.23711	-1.49785
161465176	chr6:161465176:G:A	3.99589e-27	-1.90298	-1.47299	2.29303e-11	-1.86419	-1.48049	1.13345e-09	-1.95948	-1.48251
161465722	chr6:161465722:T:A	3.79623e-27	-2.35298	-1.07425	2.19764e-11	-2.35231	-1.03485	1.15113e-09	-2.34298	-1.08353
161466350	chr6:161466350:T:G	2.5667e-26	-9.89405e-10	-1.51603	1.43158e-10	-9.89405e-10	-1.51318	7.78722e-09	-9.89405e-10	-1.51477
161466956	chr6:161466956:A:C	1.11055e-26	-2.3538	-9.24033e-10	6.13467e-11	-2.36059	-9.24033e-10	3.35049e-09	-2.35815	-9.24033e-10
161467379	chr6:161467379:G:A	5.1021e-27	-2.26004	-0.87154	3.09112e-11	-2.30188	-0.744131	1.52489e-09	-2.27095	-0.874383
161469010	chr6:161469010:G:A	1.29827e-25	0.10497	-9.24033e-10	5.35772e-10	-0.193422	-9.24033e-10	3.39471e-08	-0.0424511	-9.24033e-10
161469079	chr6:161469079:G:A	2.63649e-26	-9.89405e-10	-1.4892	1.48001e-10	-9.89405e-10	-1.47991	8.00495e-09	-9.89405e-10	-1.48719
161469132	chr6:161469132:G:A	1.48356e-26	-0.910757	-1.15345	7.71695e-11	-0.852506	-1.27862	4.90677e-09	-0.777577	-1.19906
161469347	chr6:161469347:T:C	2.67078e-26	-9.89405e-10	-1.47628	1.45986e-10	-9.89405e-10	-1.49362	8.0264e-09	-9.89405e-10	-1.48452
161469530	chr6:161469530:G:A	2.59228e-26	-9.89405e-10	-1.50611	1.43186e-10	-9.89405e-10	-1.51299	7.84364e-09	-9.89405e-10	-1.50755
161469545	chr6:161469545:GAA:G	1.12504e-26	-2.34083	-9.24033e-10	6.44605e-11	-2.31108	-9.24033e-10	3.47258e-09	-2.32236	-9.24033e-10
161469955	chr6:161469955:G:A	4.78685e-27	-2.20889	-0.986469	2.76473e-11	-2.21583	-0.94177	1.40626e-09	-2.23574	-0.99058
161469996	chr6:161469996:C:T	3.78046e-27	-2.3508	-1.08059	2.23513e-11	-2.35706	-1.01319	1.14699e-09	-2.35566	-1.07446
161470166	chr6:161470166:A:G	4.34351e-27	-2.34133	-0.951222	3.27329e-11	-2.30553	-0.683214	1.47532e-09	-2.27647	-0.901906
161470188	chr6:161470188:C:G	1.10953e-26	-2.35472	-9.24033e-10	6.136e-11	-2.36037	-9.24033e-10	3.34342e-09	-2.36026	-9.24033e-10
161470278	chr6:161470278:C:T	4.68544e-27	-1.94722	-1.26956	2.90452e-11	-1.84394	-1.26434	1.57599e-09	-1.85488	-1.25749
161470356	chr6:161470356:T:C	5.24879e-27	-2.0579	-1.04533	2.77028e-11	-2.20931	-0.946285	1.28326e-09	-2.23312	-1.08473
161470453	chr6:161470453:A:G	1.03428e-26	-0.942335	-1.48262	4.22787e-11	-1.23415	-1.4987	2.36297e-09	-1.2198	-1.48753
161470583	chr6:161470583:C:T	2.65826e-26	-9.89405e-10	-1.48098	1.45612e-10	-9.89405e-10	-1.49619	8.01379e-09	-9.89405e-10	-1.48609
161470748	chr6:161470748:G:A	2.64221e-26	-9.89405e-10	-1.48704	1.48476e-10	-9.89405e-10	-1.47671	8.09273e-09	-9.89405e-10	-1.47629
161470762	chr6:161470762:T:C	6.13761e-27	-2.13212	-0.814684	3.6024e-11	-2.2286	-0.664348	1.66388e-09	-2.24713	-0.810974
161470774	chr6:161470774:C:T	5.40124e-26	-9.89405e-10	-0.772023	3.05408e-10	-9.89405e-10	-0.755481	1.62444e-08	-9.89405e-10	-0.779509
161470900	chr6:161470900:A:G	2.66981e-26	-9.89405e-10	-1.47664	1.46093e-10	-9.89405e-10	-1.49288	8.04609e-09	-9.89405e-10	-1.48207
161470935	chr6:161470935:A:G	2.14706e-26	-1.69455	-9.24033e-10	1.03394e-10	-1.83858	-9.24033e-10	5.46642e-09	-1.86863	-9.24033e-10
161471341	chr6:161471341:C:T	2.74953e-26	-9.89405e-10	-1.44722	1.55341e-10	-9.89405e-10	-1.43151	8.36386e-09	-9.89405e-10	-1.44334
161471458	chr6:161471458:C:A	2.56906e-26	-9.89405e-10	-1.51511	1.42713e-10	-9.89405e-10	-1.51629	7.77546e-09	-9.89405e-10	-1.51628
161471998	chr6:161471998:C:T	2.56601e-26	-9.89405e-10	-1.5163	1.42873e-10	-9.89405e-10	-1.51518	7.78348e-09	-9.89405e-10	-1.51525
161472158	chr6:161472158:A:G	2.56604e-26	-9.89405e-10	-1.51629	1.42917e-10	-9.89405e-10	-1.51487	7.78078e-09	-9.89405e-10	-1.5156
161472568	chr6:161472568:C:A	3.98236e-26	-9.89405e-10	-1.07678	2.24155e-10	-9.89405e-10	-1.06479	1.20027e-08	-9.89405e-10	-1.08212
161472658	chr6:161472658:C:T	1.0688e-26	-0.926806	-1.46531	5.58121e-11	-1.01532	-1.43982	2.9909e-09	-1.01299	-1.45869
161472769	chr6:161472769:C:T	2.56601e-26	-9.89405e-10	-1.5163	1.42873e-10	-9.89405e-10	-1.51518	7.78348e-09	-9.89405e-10	-1.51525
161472918	chr6:161472918:C:T	2.5666e-26	-9.89405e-10	-1.51607	1.4302e-10	-9.89405e-10	-1.51415	7.7912e-09	-9.89405e-10	-1.51426
161473000	chr6:161473000:G:A	2.57464e-26	-9.89405e-10	-1.51294	1.43797e-10	-9.89405e-10	-1.50873	7.82543e-09	-9.89405e-10	-1.50988
161473299	chr6:161473299:T:C	2.61507e-26	-9.89405e-10	-1.49736	1.43917e-10	-9.89405e-10	-1.5079	7.8947e-09	-9.89405e-10	-1.50106
161473561	chr6:161473561:T:A	2.62875e-26	-9.89405e-10	-1.49214	1.44436e-10	-9.89405e-10	-1.50429	7.93187e-09	-9.89405e-10	-1.49637
161473620	chr6:161473620:CA:C	2.73359e-26	-9.89405e-10	-1.45303	1.53406e-10	-9.89405e-10	-1.44404	8.29033e-09	-9.89405e-10	-1.45217
161473665	chr6:161473665:T:TC	1.60617e-26	-0.470218	-1.51458	8.0865e-11	-0.577296	-1.50705	4.36763e-09	-0.57996	-1.51307
161473669	chr6:161473669:A:G	3.29161e-26	-1.26727	-9.24033e-10	1.49596e-10	-1.46919	-9.24033e-10	7.83849e-09	-1.50821	-9.24033e-10
161473772	chr6:161473772:T:C	4.97262e-27	-1.98469	-1.1726	3.06411e-11	-1.88858	-1.1662	1.66728e-09	-1.89761	-1.15845
161473942	chr6:161473942:G:A	4.4164e-27	-2.32687	-0.949037	2.75433e-11	-2.32087	-0.840507	1.36057e-09	-2.32262	-0.936729
161474084	chr6:161474084:A:C	2.56601e-26	-9.89405e-10	-1.5163	1.42873e-10	-9.89405e-10	-1.51518	7.78348e-09	-9.89405e-10	-1.51525
161474157	chr6:161474157:C:T	2.56601e-26	-9.89405e-10	-1.5163	1.42873e-10	-9.89405e-10	-1.51518	7.78348e-09	-9.89405e-10	-1.51525
161474518	chr6:161474518:T:C	3.60003e-26	-9.89405e-10	-1.17771	2.02677e-10	-9.89405e-10	-1.16552	1.08527e-08	-9.89405e-10	-1.18284
161474666	chr6:161474666:C:T	3.24138e-26	-1.28265	-9.24033e-10	1.4762e-10	-1.48249	-9.24033e-10	7.73735e-09	-1.5212	-9.24033e-10
161474853	chr6:161474853:C:A	3.5718e-26	-1.18558	-9.24033e-10	1.61221e-10	-1.39436	-9.24033e-10	8.42634e-09	-1.43589	-9.24033e-10
161474856	chr6:161474856:A:C	3.55081e-26	-1.19148	-9.24033e-10	1.60351e-10	-1.39976	-9.24033e-10	8.38221e-09	-1.44114	-9.24033e-10
161475023	chr6:161475023:G:A	4.60881e-26	-0.93068	-9.24033e-10	3.51333e-10	-0.615395	-9.24033e-10	2.13099e-08	-0.508082	-9.24033e-10
161475062	chr6:161475062:G:A	2.77325e-27	-2.22492	-1.5163	1.47197e-11	-2.27182	-1.51612	7.9002e-10	-2.28695	-1.516
161475198	chr6:161475198:C:T	5.58521e-27	-2.35919	-0.681922	3.60748e-11	-2.35916	-0.532377	1.77822e-09	-2.35867	-0.632969
161475432	chr6:161475432:G:A	2.56601e-26	-9.89405e-10	-1.5163	1.42873e-10	-9.89405e-10	-1.51518	7.78348e-09	-9.89405e-10	-1.51525
161475559	chr6:161475559:C:T	1.09653e-26	-0.873574	-1.49293	5.6371e-11	-0.969329	-1.47585	3.07082e-09	-0.954548	-1.49076
161475664	chr6:161475664:A:G	2.77372e-26	-1.43846	-9.24033e-10	1.27237e-10	-1.63108	-9.24033e-10	6.66213e-09	-1.67082	-9.24033e-10
161475709	chr6:161475709:A:G	1.11583e-26	-2.34906	-9.24033e-10	6.14434e-11	-2.35901	-9.24033e-10	3.34642e-09	-2.35937	-9.24033e-10
161475941	chr6:161475941:T:C	2.2959e-26	-1.62752	-9.24033e-10	1.089e-10	-1.7867	-9.24033e-10	5.7579e-09	-1.81668	-9.24033e-10
161475949	chr6:161475949:G:A	2.8784e-26	-1.40142	-9.24033e-10	1.31818e-10	-1.59571	-9.24033e-10	6.93202e-09	-1.6311	-9.24033e-10
161475985	chr6:161475985:G:A	2.90642e-26	-1.39173	-9.24033e-10	1.32855e-10	-1.58787	-9.24033e-10	6.98932e-09	-1.62287	-9.24033e-10
161476003	chr6:161476003:G:A	7.96206e-26	-0.383963	-9.24033e-10	3.38254e-10	-0.653334	-9.24033e-10	2.01858e-08	-0.562276	-9.24033e-10
161476010	chr6:161476010:G:C	4.6393e-26	0.569831	-1.49392	2.24446e-10	0.443183	-1.50668	1.20495e-08	0.416192	-1.49442
161476099	chr6:161476099:A:G	4.83447e-27	-2.35604	-0.829424	2.80885e-11	-2.36047	-0.781301	1.43204e-09	-2.35981	-0.848345
161476107	chr6:161476107:G:A	7.44009e-27	-2.35723	-0.397119	4.59211e-11	-2.35976	-0.290446	2.25062e-09	-2.35898	-0.397068
161476137	chr6:161476137:A:G	2.95803e-26	-1.37413	-9.24033e-10	1.34647e-10	-1.57447	-9.24033e-10	7.08155e-09	-1.60976	-9.24033e-10
161476246	chr6:161476246:G:C	3.47681e-26	-9.89405e-10	-1.21254	1.94524e-10	-9.89405e-10	-1.20657	1.04056e-08	-9.89405e-10	-1.22491
161476657	chr6:161476657:C:T	3.52445e-27	-2.13607	-1.36544	1.86163e-11	-2.29376	-1.25934	9.2309e-10	-2.31167	-1.33562
161476769	chr6:161476769:C:T	2.67796e-26	-9.89405e-10	-1.47359	1.50774e-10	-9.89405e-10	-1.46135	8.22679e-09	-9.89405e-10	-1.45986
161477144	chr6:161477144:T:C	2.56843e-27	-2.35136	-1.46658	1.43351e-11	-2.35568	-1.45874	7.66141e-10	-2.35945	-1.47419
161477267	chr6:161477267:C:T	2.62047e-26	-9.89405e-10	-1.4953	1.47067e-10	-9.89405e-10	-1.48624	7.98771e-09	-9.89405e-10	-1.48935
161477337	chr6:161477337:G:A	2.68447e-26	-9.89405e-10	-1.47117	1.5121e-10	-9.89405e-10	-1.45846	8.21777e-09	-9.89405e-10	-1.46096
161477371	chr6:161477371:T:G	3.88436e-27	-2.30298	-1.10129	1.9324e-11	-2.33998	-1.17581	1.05665e-09	-2.35528	-1.15686
161477394	chr6:161477394:A:G	2.77124e-27	-2.22925	-1.51269	1.43376e-11	-2.29962	-1.51462	7.60712e-10	-2.32452	-1.51624
161477465	chr6:161477465:G:A	3.52094e-26	-9.89405e-10	-1.19992	2.03854e-10	-9.89405e-10	-1.15972	1.10333e-08	-9.89405e-10	-1.16633
161477689	chr6:161477689:T:C	3.53113e-27	-2.25431	-1.24531	1.89052e-11	-2.33915	-1.19855	9.94011e-10	-2.32632	-1.24694
161477841	chr6:161477841:T:A	3.60858e-27	-2.23647	-1.24145	1.90331e-11	-2.33193	-1.19901	1.00186e-09	-2.31743	-1.24797
161478052	chr6:161478052:G:A	2.70051e-26	-9.89405e-10	-1.46521	1.51572e-10	-9.89405e-10	-1.45607	8.22305e-09	-9.89405e-10	-1.46031
161478159	chr6:161478159:T:A	3.48045e-27	-2.08506	-1.42902	2.307e-11	-1.94877	-1.38983	1.17604e-09	-1.97998	-1.42512
161478248	chr6:161478248:G:A	3.57206e-27	-2.05951	-1.42858	2.3826e-11	-1.91704	-1.38931	1.21492e-09	-1.94789	-1.42468
161478422	chr6:161478422:C:T	3.71953e-27	-2.0034	-1.44424	2.49611e-11	-1.85152	-1.40829	1.27116e-09	-1.88667	-1.44065
161478423	chr6:161478423:A:G	3.71571e-27	-2.32754	-1.12113	2.6029e-11	-2.23575	-0.982168	1.22358e-09	-2.26007	-1.1054
161478426	chr6:161478426:A:C	3.68773e-27	-2.01459	-1.44163	2.46648e-11	-1.86664	-1.40512	1.25604e-09	-1.9013	-1.43799
161478469	chr6:161478469:A:G	3.62256e-27	-2.03246	-1.44159	2.41713e-11	-1.88692	-1.40504	1.2321e-09	-1.92072	-1.43781
161478513	chr6:161478513:T:C	3.61923e-27	-2.02422	-1.45075	2.41358e-11	-1.87714	-1.4163	1.23248e-09	-1.91102	-1.44721
161478516	chr6:161478516:A:AAAT	3.60007e-27	-2.0313	-1.44898	2.39886e-11	-1.88544	-1.41412	1.22468e-09	-1.91918	-1.44539
161478523	chr6:161478523:T:C	3.0308e-26	-9.89405e-10	-1.34983	1.72899e-10	-9.89405e-10	-1.32442	9.35152e-09	-9.89405e-10	-1.33172
161478919	chr6:161478919:G:A	5.72986e-26	-9.89405e-10	-0.712959	3.26285e-10	-9.89405e-10	-0.689358	1.68419e-08	-9.89405e-10	-0.743388
161479167	chr6:161479167:T:C	3.16087e-27	-2.13795	-1.47244	1.65752e-11	-2.24137	-1.42785	8.59441e-10	-2.27211	-1.44662
161479190	chr6:161479190:C:T	2.64507e-26	-9.89405e-10	-1.48595	1.49149e-10	-9.89405e-10	-1.47219	8.06691e-09	-9.89405e-10	-1.47948
161479238	chr6:161479238:C:T	3.09747e-26	-9.89405e-10	-1.32806	1.76906e-10	-9.89405e-10	-1.30151	9.42338e-09	-9.89405e-10	-1.32406
161479262	chr6:161479262:T:C	3.07205e-27	-2.292	-1.34689	1.64455e-11	-2.35238	-1.3247	8.7241e-10	-2.34404	-1.35971
161479422	chr6:161479422:T:G	2.08048e-26	-0.263377	-1.46268	9.26072e-11	-0.468784	-1.47998	5.33859e-09	-0.4212	-1.47109
161479464	chr6:161479464:T:G	4.68307e-27	-1.76812	-1.44916	2.15933e-11	-1.969	-1.43575	1.10149e-09	-2.03855	-1.43204
161479476	chr6:161479476:C:T	2.74276e-26	-9.89405e-10	-1.44969	1.51996e-10	-9.89405e-10	-1.45328	8.34518e-09	-9.89405e-10	-1.44557
161479493	chr6:161479493:C:T	5.60322e-27	-1.55042	-1.48747	2.17943e-11	-1.94593	-1.44955	1.1339e-09	-1.96644	-1.47516
161479505	chr6:161479505:G:A	2.91704e-27	-2.20836	-1.48231	1.55874e-11	-2.24029	-1.49038	8.59834e-10	-2.23412	-1.48416
161479579	chr6:161479579:T:C	2.57403e-26	-9.89405e-10	-1.51318	1.43721e-10	-9.89405e-10	-1.50925	7.83376e-09	-9.89405e-10	-1.50881
161479614	chr6:161479614:C:T	4.85764e-26	-9.89405e-10	-0.878097	2.80053e-10	-9.89405e-10	-0.842151	1.49922e-08	-9.89405e-10	-0.859725
161479811	chr6:161479811:A:G	2.92667e-27	-2.27062	-1.41675	1.56222e-11	-2.28804	-1.4404	8.66278e-10	-2.28495	-1.42585
161479874	chr6:161479874:A:C	2.15539e-26	-1.69068	-9.24033e-10	1.02236e-10	-1.84984	-9.24033e-10	5.86459e-09	-1.79832	-9.24033e-10
161480416	chr6:161480416:T:C	8.42714e-26	-9.89405e-10	-0.327194	4.52488e-10	-9.89405e-10	-0.362368	2.49671e-08	-9.89405e-10	-0.349695
161480647	chr6:161480647:T:C	3.91156e-27	-1.88249	-1.51481	2.09962e-11	-1.91662	-1.51617	1.16809e-09	-1.8967	-1.51519
161480836	chr6:161480836:C:T	9.24856e-26	-9.89405e-10	-0.234183	4.97023e-10	-9.89405e-10	-0.268495	2.7376e-08	-9.89405e-10	-0.257588
161481122	chr6:161481122:T:C	3.59705e-27	-2.31037	-1.17075	2.24865e-11	-2.36057	-1.00364	1.1044e-09	-2.35928	-1.10867
161481198	chr6:161481198:T:C	2.61807e-26	-9.89405e-10	-1.49621	1.43991e-10	-9.89405e-10	-1.50738	7.91345e-09	-9.89405e-10	-1.49869
161481311	chr6:161481311:A:T	3.04246e-26	-9.89405e-10	-1.34598	1.67415e-10	-9.89405e-10	-1.35665	9.23846e-09	-9.89405e-10	-1.34388
161481332	chr6:161481332:C:T	6.15273e-26	-9.89405e-10	-0.641756	3.35462e-10	-9.89405e-10	-0.661621	1.85802e-08	-9.89405e-10	-0.645157
161481334	chr6:161481334:T:G	4.63832e-27	-1.71759	-1.5093	2.10873e-11	-1.91613	-1.51233	1.06071e-09	-1.99423	-1.51409
161481493	chr6:161481493:A:T	2.32472e-26	-1.61505	-9.24033e-10	1.08722e-10	-1.78833	-9.24033e-10	6.25503e-09	-1.73387	-9.24033e-10
161481497	chr6:161481497:C:T	2.63534e-26	-9.89405e-10	-1.48964	1.44762e-10	-9.89405e-10	-1.50204	7.96892e-09	-9.89405e-10	-1.49171
161481603	chr6:161481603:A:C	2.59882e-26	-9.89405e-10	-1.50359	1.45569e-10	-9.89405e-10	-1.49648	7.93878e-09	-9.89405e-10	-1.4955
161481612	chr6:161481612:A:C	2.57634e-26	-9.89405e-10	-1.51228	1.43913e-10	-9.89405e-10	-1.50792	7.84565e-09	-9.89405e-10	-1.5073
161481717	chr6:161481717:G:T	2.59154e-26	-9.89405e-10	-1.5064	1.45109e-10	-9.89405e-10	-1.49964	7.86082e-09	-9.89405e-10	-1.50536
161481835	chr6:161481835:T:G	2.95212e-26	-9.89405e-10	-1.37613	1.67868e-10	-9.89405e-10	-1.35395	8.91835e-09	-9.89405e-10	-1.37914
161482074	chr6:161482074:T:G	3.435e-27	-2.14682	-1.3804	1.82163e-11	-2.183	-1.39182	1.01403e-09	-2.17283	-1.38049
161482203	chr6:161482203:G:C	4.10031e-27	-2.3111	-1.03907	2.5999e-11	-2.3604	-0.858676	1.27275e-09	-2.35933	-0.966745
161482286	chr6:161482286:AC:A	3.75784e-26	-9.89405e-10	-1.13481	2.11098e-10	-9.89405e-10	-1.12481	1.17339e-08	-9.89405e-10	-1.10477
161482543	chr6:161482543:C:T	2.571e-26	-9.89405e-10	-1.51435	1.42734e-10	-9.89405e-10	-1.51615	7.78194e-09	-9.89405e-10	-1.51545
161482587	chr6:161482587:G:A	1.10473e-26	-2.35905	-9.24033e-10	6.14355e-11	-2.35914	-9.24033e-10	3.34265e-09	-2.36049	-9.24033e-10
161482932	chr6:161482932:T:C	2.74234e-26	-9.89405e-10	-1.44984	1.52625e-10	-9.89405e-10	-1.44915	8.24763e-09	-9.89405e-10	-1.45733
161482949	chr6:161482949:T:C	1.79563e-25	-9.89405e-10	0.429289	1.07663e-09	-9.89405e-10	0.504462	5.60257e-08	-9.89405e-10	0.458555
161483130	chr6:161483130:A:G	2.63713e-26	-9.89405e-10	-1.48896	1.4478e-10	-9.89405e-10	-1.50192	7.97029e-09	-9.89405e-10	-1.49153
161483152	chr6:161483152:G:A	2.59296e-26	-9.89405e-10	-1.50585	1.45487e-10	-9.89405e-10	-1.49704	7.89089e-09	-9.89405e-10	-1.50155
161483329	chr6:161483329:A:G	4.5059e-26	-0.953264	-9.24033e-10	1.96501e-10	-1.19646	-9.24033e-10	1.01001e-08	-1.25471	-9.24033e-10
161483355	chr6:161483355:G:A	4.50106e-26	-0.954339	-9.24033e-10	1.96311e-10	-1.19743	-9.24033e-10	1.00896e-08	-1.25575	-9.24033e-10
161483428	chr6:161483428:C:T	2.71318e-26	-9.89405e-10	-1.46053	1.52649e-10	-9.89405e-10	-1.44899	8.17552e-09	-9.89405e-10	-1.46611
161483750	chr6:161483750:A:C	2.7915e-26	-9.89405e-10	-1.43207	1.59581e-10	-9.89405e-10	-1.40458	8.5556e-09	-9.89405e-10	-1.42067
161483777	chr6:161483777:A:G	2.57948e-26	-9.89405e-10	-1.51106	1.44425e-10	-9.89405e-10	-1.50437	7.83998e-09	-9.89405e-10	-1.50802
161484070	chr6:161484070:C:T	5.56531e-27	-2.12756	-0.917119	2.91567e-11	-2.16647	-0.93798	1.71526e-09	-2.09457	-0.933124
161484088	chr6:161484088:T:C	2.81488e-26	-9.89405e-10	-1.42373	1.52407e-10	-9.89405e-10	-1.45058	8.47418e-09	-9.89405e-10	-1.43023
161484089	chr6:161484089:G:A	2.56932e-26	-9.89405e-10	-1.51501	1.43466e-10	-9.89405e-10	-1.51103	7.79861e-09	-9.89405e-10	-1.51331
161484201	chr6:161484201:A:T	3.29014e-27	-2.05888	-1.51143	1.59298e-11	-2.2131	-1.49584	8.3226e-10	-2.24976	-1.5011
161484247	chr6:161484247:G:C	9.06574e-26	-9.89405e-10	-0.254148	4.85512e-10	-9.89405e-10	-0.291926	2.68871e-08	-9.89405e-10	-0.275607
161484551	chr6:161484551:C:G	2.51572e-26	-1.53609	-9.24033e-10	1.17067e-10	-1.71438	-9.24033e-10	6.76795e-09	-1.65506	-9.24033e-10
161485075	chr6:161485075:A:G	3.94397e-27	-2.2867	-1.10234	2.9453e-11	-2.36015	-0.734181	1.28517e-09	-2.36056	-0.955811
161485490	chr6:161485490:T:C	3.99917e-27	-2.29005	-1.0851	3.01699e-11	-2.36023	-0.710056	1.31109e-09	-2.36056	-0.935837
161485536	chr6:161485536:C:T	2.62793e-26	-9.89405e-10	-1.49246	1.48005e-10	-9.89405e-10	-1.47988	8.01302e-09	-9.89405e-10	-1.48619
161485560	chr6:161485560:T:C	2.61058e-26	-9.89405e-10	-1.49908	1.43725e-10	-9.89405e-10	-1.50923	7.88762e-09	-9.89405e-10	-1.50196
161485754	chr6:161485754:A:C	2.32056e-26	-1.61684	-9.24033e-10	1.08975e-10	-1.78601	-9.24033e-10	6.28113e-09	-1.72971	-9.24033e-10
161485891	chr6:161485891:T:C	2.79439e-26	-9.89405e-10	-1.43104	1.53149e-10	-9.89405e-10	-1.44572	8.42368e-09	-9.89405e-10	-1.43621
161486067	chr6:161486067:AACAG:A	2.94261e-26	-9.89405e-10	-1.37935	1.60396e-10	-9.89405e-10	-1.39948	8.94866e-09	-9.89405e-10	-1.37575
161486069	chr6:161486069:C:T	2.74106e-27	-2.32435	-1.42854	1.62639e-11	-2.35927	-1.32892	8.39446e-10	-2.35679	-1.38548
161486284	chr6:161486284:G:T	3.8025e-27	-2.30611	-1.11947	2.87808e-11	-2.3604	-0.757024	1.26183e-09	-2.35984	-0.974855
161486387	chr6:161486387:T:C	6.02268e-27	-1.50177	-1.46394	3.11926e-11	-1.55177	-1.48517	1.64776e-09	-1.59587	-1.47198
161486472	chr6:161486472:G:A	3.12595e-27	-2.36052	-1.26098	1.85679e-11	-2.34225	-1.21345	9.66138e-10	-2.34522	-1.25648
161486642	chr6:161486642:T:C	5.79747e-26	-9.89405e-10	-0.70123	3.19406e-10	-9.89405e-10	-0.710666	1.75297e-08	-9.89405e-10	-0.703359
161486860	chr6:161486860:T:A	3.21031e-27	-2.31077	-1.2841	2.2959e-11	-2.35982	-0.983603	1.04222e-09	-2.35886	-1.16704
161486883	chr6:161486883:T:G	3.10167e-26	-9.89405e-10	-1.32671	1.79048e-10	-9.89405e-10	-1.28948	9.56196e-09	-9.89405e-10	-1.30946
161486976	chr6:161486976:T:C	1.03937e-25	-9.89405e-10	-0.117453	6.15608e-10	-9.89405e-10	-0.0545198	3.21654e-08	-9.89405e-10	-0.0963643
161487103	chr6:161487103:G:C	4.0675e-26	-9.89405e-10	-1.05562	2.30239e-10	-9.89405e-10	-1.03801	1.20478e-08	-9.89405e-10	-1.07837
161487397	chr6:161487397:C:T	3.48211e-26	-1.21101	-9.24033e-10	1.51014e-10	-1.45976	-9.24033e-10	8.55421e-09	-1.42083	-9.24033e-10
161487514	chr6:161487514:C:T	4.62167e-27	-2.21363	-1.01685	3.11708e-11	-2.29813	-0.739522	1.35307e-09	-2.32452	-0.940363
161487805	chr6:161487805:A:T	7.85812e-26	-9.89405e-10	-0.397104	4.22313e-10	-9.89405e-10	-0.431383	2.33033e-08	-9.89405e-10	-0.41866
161487848	chr6:161487848:C:T	3.1072e-26	-9.89405e-10	-1.32493	1.77078e-10	-9.89405e-10	-1.30054	9.58736e-09	-9.89405e-10	-1.30681
161487966	chr6:161487966:A:G	2.5393e-26	-1.52676	-9.24033e-10	1.17897e-10	-1.70732	-9.24033e-10	6.81823e-09	-1.64765	-9.24033e-10
161488174	chr6:161488174:C:T	2.76462e-26	-9.89405e-10	-1.44175	1.57508e-10	-9.89405e-10	-1.41765	8.45693e-09	-9.89405e-10	-1.43227
161488267	chr6:161488267:A:C	2.43523e-26	-1.56861	-9.24033e-10	1.13707e-10	-1.74351	-9.24033e-10	6.56587e-09	-1.68537	-9.24033e-10
161488315	chr6:161488315:C:T	2.80749e-26	-9.89405e-10	-1.42636	1.54163e-10	-9.89405e-10	-1.43912	8.41214e-09	-9.89405e-10	-1.43758
161488334	chr6:161488334:C:T	2.73642e-26	-9.89405e-10	-1.452	1.55649e-10	-9.89405e-10	-1.42952	8.36457e-09	-9.89405e-10	-1.44325
161488335	chr6:161488335:A:G	2.43952e-26	-1.56685	-9.24033e-10	1.13893e-10	-1.74187	-9.24033e-10	6.57738e-09	-1.68362	-9.24033e-10
161488540	chr6:161488540:A:C	3.77025e-26	-9.89405e-10	-1.13151	2.13125e-10	-9.89405e-10	-1.11525	1.11902e-08	-9.89405e-10	-1.15222
161488615	chr6:161488615:A:G	2.6958e-26	-9.89405e-10	-1.46696	1.48276e-10	-9.89405e-10	-1.47805	8.13132e-09	-9.89405e-10	-1.47153
161488713	chr6:161488713:G:A	2.83603e-26	-9.89405e-10	-1.41624	1.61001e-10	-9.89405e-10	-1.39572	8.6011e-09	-9.89405e-10	-1.41537
161488877	chr6:161488877:T:C	3.01868e-27	-2.14038	-1.51604	1.50798e-11	-2.24763	-1.51614	7.90792e-10	-2.28661	-1.51537
161489389	chr6:161489389:GTC:G	2.58034e-26	-9.89405e-10	-1.51073	1.43036e-10	-9.89405e-10	-1.51403	7.78917e-09	-9.89405e-10	-1.51452
161489569	chr6:161489569:A:G	3.25712e-26	-9.89405e-10	-1.27781	1.8616e-10	-9.89405e-10	-1.25053	1.0069e-08	-9.89405e-10	-1.2578
161489739	chr6:161489739:C:T	4.07259e-27	-2.28386	-1.0731	3.06818e-11	-2.3599	-0.693561	1.32995e-09	-2.36039	-0.921727
161489827	chr6:161489827:T:C	3.77729e-27	-2.3121	-1.12013	2.28327e-11	-2.36057	-0.988365	1.16403e-09	-2.3597	-1.05566
161490045	chr6:161490045:T:G	3.3949e-26	-9.89405e-10	-1.23638	1.92706e-10	-9.89405e-10	-1.21597	1.01874e-08	-9.89405e-10	-1.2461
161490081	chr6:161490081:C:G	3.3949e-26	-9.89405e-10	-1.23638	1.92706e-10	-9.89405e-10	-1.21597	1.01874e-08	-9.89405e-10	-1.2461
161490201	chr6:161490201:C:A	4.07996e-26	-9.89405e-10	-1.05256	2.11725e-10	-9.89405e-10	-1.12184	1.2132e-08	-9.89405e-10	-1.07141
161490349	chr6:161490349:C:G	7.43003e-26	-9.89405e-10	-0.45312	4.00324e-10	-9.89405e-10	-0.484856	2.20499e-08	-9.89405e-10	-0.473948
161490494	chr6:161490494:G:A	2.57271e-26	-9.89405e-10	-1.51369	1.42725e-10	-9.89405e-10	-1.51621	7.77968e-09	-9.89405e-10	-1.51574
161490556	chr6:161490556:A:G	2.46926e-26	-1.55473	-9.24033e-10	1.15123e-10	-1.73113	-9.24033e-10	6.65143e-09	-1.67242	-9.24033e-10
161490748	chr6:161490748:C:A	2.57017e-26	-9.89405e-10	-1.51468	1.42712e-10	-9.89405e-10	-1.5163	7.77665e-09	-9.89405e-10	-1.51613
161490784	chr6:161490784:T:C	3.12984e-27	-2.12426	-1.49599	1.54828e-11	-2.23587	-1.50153	8.06078e-10	-2.27654	-1.50629
161490944	chr6:161490944:T:A	2.57561e-26	-9.89405e-10	-1.51257	1.42885e-10	-9.89405e-10	-1.51509	7.79494e-09	-9.89405e-10	-1.51378
161491018	chr6:161491018:T:C	3.55619e-27	-2.25386	-1.23869	2.15623e-11	-2.35285	-1.05333	1.04105e-09	-2.35554	-1.17148
161491600	chr6:161491600:C:T	2.57181e-26	-9.89405e-10	-1.51404	1.42773e-10	-9.89405e-10	-1.51588	7.77737e-09	-9.89405e-10	-1.51604
161491791	chr6:161491791:C:T	3.9144e-27	-2.30496	-1.09162	2.99134e-11	-2.36041	-0.718417	1.30373e-09	-2.35992	-0.942113
161491929	chr6:161491929:G:A	3.28614e-26	-9.89405e-10	-1.26894	1.86287e-10	-9.89405e-10	-1.24984	9.868e-09	-9.89405e-10	-1.27796
161492141	chr6:161492141:TTTG:T	3.99393e-27	-2.29792	-1.07854	3.03498e-11	-2.36058	-0.703757	1.31884e-09	-2.36049	-0.930009
161492290	chr6:161492290:T:A	3.93266e-27	-2.29775	-1.09417	2.98119e-11	-2.36058	-0.72164	1.29913e-09	-2.3605	-0.945063
161492405	chr6:161492405:T:G	3.66423e-27	-2.21204	-1.25058	2.14972e-11	-2.33988	-1.06932	1.03768e-09	-2.34421	-1.18606
161492631	chr6:161492631:G:C	4.05953e-27	-2.28996	-1.07021	3.07386e-11	-2.36037	-0.691246	1.32984e-09	-2.36058	-0.921616
161493031	chr6:161493031:T:C	3.41342e-26	-9.89405e-10	-1.23094	1.84678e-10	-9.89405e-10	-1.25852	1.00758e-08	-9.89405e-10	-1.25712
161493576	chr6:161493576:C:A	1.05086e-26	-0.942189	-1.46685	5.46026e-11	-1.03264	-1.44441	2.70645e-09	-1.12008	-1.45153
161493616	chr6:161493616:C:T	4.61111e-27	-2.0919	-1.14087	2.42881e-11	-2.10968	-1.17747	1.38405e-09	-2.12029	-1.12195
161493627	chr6:161493627:C:T	5.70832e-27	-1.94681	-1.0725	3.72209e-11	-2.04651	-0.813746	1.57483e-09	-2.10551	-1.0076
161493650	chr6:161493650:C:T	3.65298e-27	-2.09993	-1.36576	1.77755e-11	-2.2274	-1.37191	9.98332e-10	-2.19801	-1.37091
161493848	chr6:161493848:T:C	1.06322e-26	-0.926845	-1.47051	4.36375e-11	-1.23166	-1.46955	2.04011e-09	-1.37172	-1.48253
161493961	chr6:161493961:A:C	3.45453e-26	-9.89405e-10	-1.21896	1.97966e-10	-9.89405e-10	-1.18903	1.0503e-08	-9.89405e-10	-1.21559
161494201	chr6:161494201:G:GC	8.22983e-27	-1.19301	-1.46046	4.53751e-11	-1.2335	-1.42867	2.24205e-09	-1.31702	-1.44285
161494205	chr6:161494205:A:T	8.193e-27	-1.19904	-1.45892	4.52105e-11	-1.23904	-1.42676	2.23369e-09	-1.32252	-1.44108
161494390	chr6:161494390:A:T	8.38284e-27	-1.12604	-1.50901	4.41277e-11	-1.17475	-1.5153	2.21529e-09	-1.2583	-1.51357
161494436	chr6:161494436:T:C	2.66835e-27	-2.27487	-1.50491	1.44826e-11	-2.32628	-1.4779	7.90285e-10	-2.30774	-1.49488
161494632	chr6:161494632:C:G	3.37522e-27	-2.12247	-1.42231	1.91816e-11	-2.1265	-1.39668	9.89428e-10	-2.1425	-1.43538
161494863	chr6:161494863:A:G	8.28818e-27	-1.14032	-1.50609	3.51626e-11	-1.41182	-1.50533	1.68399e-09	-1.53568	-1.5104
161494942	chr6:161494942:C:A	2.79325e-26	-9.89405e-10	-1.43145	1.51745e-10	-9.89405e-10	-1.45493	8.37782e-09	-9.89405e-10	-1.44167
161494957	chr6:161494957:C:T	2.77387e-26	-9.89405e-10	-1.43841	1.5228e-10	-9.89405e-10	-1.45141	8.36822e-09	-9.89405e-10	-1.44281
161495007	chr6:161495007:T:C	1.54214e-26	-2.02548	-9.24033e-10	1.05764e-10	-1.81592	-9.24033e-10	5.74278e-09	-1.81931	-9.24033e-10
161495011	chr6:161495011:T:C	1.00685e-26	-0.943276	-1.50855	5.30716e-11	-0.990387	-1.5151	2.64885e-09	-1.07979	-1.51334
161495061	chr6:161495061:A:G	4.57675e-26	-9.89405e-10	-0.937661	2.47681e-10	-9.89405e-10	-0.964988	1.36757e-08	-9.89405e-10	-0.951637
161495216	chr6:161495216:C:T	2.97297e-27	-2.35742	-1.31425	1.82617e-11	-2.35799	-1.21434	9.05941e-10	-2.35808	-1.30795
161495270	chr6:161495270:G:A	9.19546e-27	-2.12961	-0.41292	4.97236e-11	-2.08343	-0.487218	2.91583e-09	-2.10261	-0.39449
161495448	chr6:161495448:C:T	3.03338e-27	-2.3558	-1.29575	1.87052e-11	-2.35636	-1.19197	9.24623e-10	-2.3565	-1.28912
161496362	chr6:161496362:G:A	3.30735e-27	-2.09041	-1.47468	1.85795e-11	-2.09798	-1.45709	9.62943e-10	-2.12271	-1.48231
161496475	chr6:161496475:T:C	5.19289e-26	-9.89405e-10	-0.81136	3.04221e-10	-9.89405e-10	-0.759375	1.6335e-08	-9.89405e-10	-0.773947
161496519	chr6:161496519:T:C	2.69009e-26	-9.89405e-10	-1.46907	1.50069e-10	-9.89405e-10	-1.46604	8.14129e-09	-9.89405e-10	-1.47031
161496650	chr6:161496650:G:T	3.31784e-26	-9.89405e-10	-1.25934	1.80644e-10	-9.89405e-10	-1.2806	1.00128e-08	-9.89405e-10	-1.26339
161496830	chr6:161496830:G:C	1.44305e-26	-2.15309	0.0612	7.477e-11	-2.11543	-0.0472835	4.4898e-09	-2.12999	0.0645459
161496855	chr6:161496855:T:C	4.7035e-26	-9.89405e-10	-0.910344	2.54344e-10	-9.89405e-10	-0.938441	1.40528e-08	-9.89405e-10	-0.924432
161496860	chr6:161496860:G:T	1.36563e-26	-2.11728	-0.0297607	7.02658e-11	-2.09592	-0.12892	3.64695e-09	-2.12813	-0.145236
161496919	chr6:161496919:A:G	9.0803e-27	-1.03988	-1.51525	4.80757e-11	-1.08846	-1.51589	2.4033e-09	-1.17411	-1.5163
161497036	chr6:161497036:C:A	4.89184e-26	-9.89405e-10	-0.871081	2.85579e-10	-9.89405e-10	-0.822613	1.53715e-08	-9.89405e-10	-0.83474
161497060	chr6:161497060:G:A	3.76037e-26	-9.89405e-10	-1.13413	2.16595e-10	-9.89405e-10	-1.0991	1.14249e-08	-9.89405e-10	-1.13146
161497097	chr6:161497097:C:T	8.20124e-27	-1.96089	-0.696064	4.42887e-11	-1.9825	-0.703897	2.58217e-09	-1.97234	-0.646281
161497102	chr6:161497102:C:G	3.16972e-27	-2.31836	-1.28923	1.65984e-11	-2.35488	-1.31295	9.19219e-10	-2.34613	-1.30536
161497292	chr6:161497292:C:T	5.41888e-27	-2.00847	-1.06288	2.95985e-11	-1.95566	-1.13374	1.68223e-09	-1.97369	-1.07345
161497374	chr6:161497374:C:G	2.76662e-26	-9.89405e-10	-1.44103	1.5145e-10	-9.89405e-10	-1.45688	8.32876e-09	-9.89405e-10	-1.44754
161497908	chr6:161497908:G:T	2.90168e-26	-9.89405e-10	-1.39336	1.57521e-10	-9.89405e-10	-1.41757	8.66013e-09	-9.89405e-10	-1.40852
161497958	chr6:161497958:T:C	1.10611e-26	-2.35781	-9.24033e-10	6.1526e-11	-2.35767	-9.24033e-10	3.40731e-09	-2.34133	-9.24033e-10
161498182	chr6:161498182:T:C	5.86867e-27	-2.32606	-0.665552	2.98307e-11	-2.25049	-0.831103	1.6188e-09	-2.2868	-0.798771
161498377	chr6:161498377:A:T	2.56831e-26	-9.89405e-10	-1.5154	1.43406e-10	-9.89405e-10	-1.51145	7.79854e-09	-9.89405e-10	-1.51332
161498480	chr6:161498480:A:G	9.0964e-27	-1.03884	-1.51452	4.79493e-11	-1.0908	-1.51618	2.40617e-09	-1.17297	-1.51625
161498494	chr6:161498494:G:C	1.13217e-26	-1.37938	-0.955136	6.10969e-11	-1.33381	-1.03085	3.46773e-09	-1.35646	-0.967299
161498935	chr6:161498935:G:GTGTA	5.047e-26	-9.89405e-10	-0.839858	2.95323e-10	-9.89405e-10	-0.789062	1.58409e-08	-9.89405e-10	-0.804659
161499069	chr6:161499069:G:A	2.77789e-26	-9.89405e-10	-1.43696	1.54221e-10	-9.89405e-10	-1.43875	8.46787e-09	-9.89405e-10	-1.43098
161499112	chr6:161499112:C:G	2.98614e-27	-2.15162	-1.51563	1.50601e-11	-2.25435	-1.51073	8.00616e-10	-2.27837	-1.51126
161499221	chr6:161499221:T:C	4.96041e-26	-9.89405e-10	-0.857162	2.8965e-10	-9.89405e-10	-0.808457	1.559e-08	-9.89405e-10	-0.820624
161499261	chr6:161499261:G:C	1.74972e-25	-9.89405e-10	0.403392	1.04613e-09	-9.89405e-10	0.475727	5.54939e-08	-9.89405e-10	0.449018
161499372	chr6:161499372:T:C	4.13554e-26	-9.89405e-10	-1.03903	2.39355e-10	-9.89405e-10	-0.999182	1.25509e-08	-9.89405e-10	-1.03746
161499466	chr6:161499466:T:G	5.64843e-26	-0.727273	-9.24033e-10	3.01966e-10	-0.766817	-9.24033e-10	1.2699e-08	-1.02573	-9.24033e-10
161499526	chr6:161499526:T:C	4.57949e-26	-9.89405e-10	-0.937063	2.47803e-10	-9.89405e-10	-0.964496	1.36837e-08	-9.89405e-10	-0.951049
161499712	chr6:161499712:T:C	7.46307e-26	-9.89405e-10	-0.448684	4.3229e-10	-9.89405e-10	-0.408033	2.33966e-08	-9.89405e-10	-0.414665
161499833	chr6:161499833:G:A	9.35185e-27	-1.00991	-1.51575	4.93977e-11	-1.0618	-1.51543	2.46815e-09	-1.1476	-1.51618
161500023	chr6:161500023:GC:G	3.79808e-26	-9.89405e-10	-1.12415	2.17209e-10	-9.89405e-10	-1.09627	1.15581e-08	-9.89405e-10	-1.11987
161500088	chr6:161500088:G:T	7.49642e-26	-9.89405e-10	-0.444225	4.34256e-10	-9.89405e-10	-0.403497	2.35029e-08	-9.89405e-10	-0.410129
161500182	chr6:161500182:G:A	2.98784e-26	-9.89405e-10	-1.3641	1.68248e-10	-9.89405e-10	-1.35169	9.0331e-09	-9.89405e-10	-1.36636
161500263	chr6:161500263:C:T	3.99512e-27	-2.2714	-1.10477	2.10718e-11	-2.3366	-1.09259	1.14166e-09	-2.31941	-1.11537
161500302	chr6:161500302:A:G	2.56712e-26	-9.89405e-10	-1.51587	1.42762e-10	-9.89405e-10	-1.51595	7.77541e-09	-9.89405e-10	-1.51629
161500342	chr6:161500342:T:C	3.66136e-26	-1.49924	0.338428	1.933e-10	-1.69453	0.481639	8.8731e-09	-1.78886	0.404626
161500482	chr6:161500482:G:C	1.23778e-25	-9.89405e-10	0.0572517	7.44439e-10	-9.89405e-10	0.135501	3.91136e-08	-9.89405e-10	0.0992139
161500853	chr6:161500853:T:C	1.06733e-26	-0.878043	-1.51545	4.17442e-11	-1.22972	-1.51585	2.00424e-09	-1.35571	-1.51628
161501218	chr6:161501218:G:A	1.27443e-26	-2.11842	-0.0977281	7.11336e-11	-2.11281	-0.0997639	3.584e-09	-2.13918	-0.151598
161501668	chr6:161501668:C:T	3.24115e-26	-9.89405e-10	-1.28272	1.83001e-10	-9.89405e-10	-1.26764	9.76376e-09	-9.89405e-10	-1.28858
161502171	chr6:161502171:T:C	2.85143e-26	-9.89405e-10	-1.41083	1.55085e-10	-9.89405e-10	-1.43316	8.5205e-09	-9.89405e-10	-1.42478
161502295	chr6:161502295:G:A	4.58043e-26	-9.89405e-10	-0.936858	2.47874e-10	-9.89405e-10	-0.964208	1.36865e-08	-9.89405e-10	-0.950847
161502373	chr6:161502373:A:G	3.92221e-26	-0.769128	-0.322869	1.96672e-10	-0.857225	-0.338366	1.18354e-08	-0.830517	-0.265643
161502506	chr6:161502506:G:A	3.5699e-27	-1.97655	-1.51215	1.69194e-11	-2.13264	-1.51603	8.85462e-10	-2.17295	-1.51595
161502745	chr6:161502745:G:A	1.03559e-26	-0.907569	-1.51611	5.51161e-11	-0.952929	-1.51476	2.73938e-09	-1.04364	-1.51588
161503608	chr6:161503608:C:T	8.51647e-27	-1.10355	-1.51568	4.55e-11	-1.1492	-1.51022	2.27218e-09	-1.23381	-1.51271
161503751	chr6:161503751:A:T	3.53785e-26	-9.89405e-10	-1.19513	1.99808e-10	-9.89405e-10	-1.17977	1.05717e-08	-9.89405e-10	-1.20907
161503874	chr6:161503874:C:A	4.02196e-26	-9.89405e-10	-1.06688	2.32466e-10	-9.89405e-10	-1.02839	1.22069e-08	-9.89405e-10	-1.06525
161503923	chr6:161503923:G:A	1.43496e-26	-0.585627	-1.51189	5.29077e-11	-0.995688	-1.51289	2.45372e-09	-1.15521	-1.51444
161503993	chr6:161503993:T:C	3.0642e-26	-9.89405e-10	-1.33886	1.71618e-10	-9.89405e-10	-1.33186	9.26581e-09	-9.89405e-10	-1.34092
161504083	chr6:161504083:G:A	2.84895e-26	-9.89405e-10	-1.4117	1.61045e-10	-9.89405e-10	-1.39545	8.64443e-09	-9.89405e-10	-1.41034
161504087	chr6:161504087:T:A	1.43665e-26	-0.583823	-1.51251	5.29849e-11	-0.99368	-1.51344	2.45938e-09	-1.15251	-1.51484
161504112	chr6:161504112:T:C	1.41735e-26	-0.598671	-1.51119	5.23642e-11	-1.00663	-1.51228	2.43152e-09	-1.16476	-1.51398
161504120	chr6:161504120:G:T	1.44039e-26	-0.583518	-1.51022	5.31319e-11	-0.992936	-1.51142	2.46565e-09	-1.15149	-1.51331
161504253	chr6:161504253:C:T	3.34605e-26	-9.89405e-10	-1.25087	1.79951e-10	-9.89405e-10	-1.28445	9.94468e-09	-9.89405e-10	-1.27022
161504306	chr6:161504306:C:T	3.06992e-27	-2.12457	-1.51501	1.52643e-11	-2.23541	-1.5162	8.11323e-10	-2.26011	-1.51624
161504307	chr6:161504307:A:G	1.02483e-26	-0.919113	-1.51501	4.05025e-11	-1.26026	-1.51551	1.93903e-09	-1.38893	-1.51614
161504379	chr6:161504379:A:G	4.00296e-26	-9.89405e-10	-1.07162	2.13029e-10	-9.89405e-10	-1.1157	1.18064e-08	-9.89405e-10	-1.09861
161504406	chr6:161504406:G:A	4.70018e-26	-9.89405e-10	-0.911049	2.54173e-10	-9.89405e-10	-0.939116	1.40429e-08	-9.89405e-10	-0.925136
161504583	chr6:161504583:T:C	6.0754e-26	-0.654402	-9.24033e-10	3.24223e-10	-0.695699	-9.24033e-10	1.36138e-08	-0.956168	-9.24033e-10
161504589	chr6:161504589:A:ATG	3.5198e-26	-9.89405e-10	-1.20025	2.0088e-10	-9.89405e-10	-1.17442	1.07013e-08	-9.89405e-10	-1.19689
161504885	chr6:161504885:T:C	1.04634e-26	-1.75662	-0.656733	5.62273e-11	-1.74612	-0.70161	3.26513e-09	-1.75172	-0.632233
161504973	chr6:161504973:T:C	9.03534e-27	-1.04829	-1.51181	3.63909e-11	-1.36999	-1.51282	1.76514e-09	-1.48468	-1.51434
161505170	chr6:161505170:A:T	6.06508e-26	-0.656103	-9.24033e-10	3.23463e-10	-0.698047	-9.24033e-10	1.35579e-08	-0.960286	-9.24033e-10
161505204	chr6:161505204:A:G	3.02485e-26	-9.89405e-10	-1.35179	1.63508e-10	-9.89405e-10	-1.38027	9.00776e-09	-9.89405e-10	-1.36917
161505254	chr6:161505254:T:A	1.09918e-26	-0.847811	-1.51628	4.29828e-11	-1.20003	-1.5163	2.05809e-09	-1.32938	-1.5161
161505309	chr6:161505309:T:C	9.2584e-27	-1.02283	-1.51287	4.94523e-11	-1.07207	-1.50405	2.46667e-09	-1.15672	-1.50767
161505317	chr6:161505317:T:C	8.0943e-27	-1.16369	-1.50638	4.35662e-11	-1.20933	-1.49352	2.17817e-09	-1.29004	-1.49873
161505565	chr6:161505565:A:G	3.06204e-27	-2.1298	-1.51236	1.52162e-11	-2.23869	-1.51608	8.09781e-10	-2.26224	-1.51601
161505669	chr6:161505669:T:G	6.47439e-26	-9.89405e-10	-0.590796	3.73776e-10	-9.89405e-10	-0.553473	2.02018e-08	-9.89405e-10	-0.561483
161506469	chr6:161506469:C:A	9.37667e-27	-1.00684	-1.51618	5.00015e-11	-1.05288	-1.5122	2.49228e-09	-1.13987	-1.51419
161506492	chr6:161506492:C:A	2.92855e-27	-2.19081	-1.49591	1.52878e-11	-2.25652	-1.49356	7.94777e-10	-2.29588	-1.50107
161506501	chr6:161506501:T:C	3.20047e-26	-9.89405e-10	-1.29535	1.80696e-10	-9.89405e-10	-1.28032	9.64299e-09	-9.89405e-10	-1.30102
161506641	chr6:161506641:T:C	1.0035e-26	-0.941361	-1.51379	3.98279e-11	-1.27802	-1.51454	1.92114e-09	-1.39877	-1.51557
161506692	chr6:161506692:T:C	9.49839e-27	-1.08118	-1.42893	3.85352e-11	-1.40588	-1.41968	1.88206e-09	-1.51865	-1.41623
161506736	chr6:161506736:G:A	9.80952e-27	-0.966727	-1.51115	3.89896e-11	-1.30161	-1.51223	1.88386e-09	-1.4201	-1.51383
161506762	chr6:161506762:T:C	3.04996e-27	-2.13575	-1.51035	1.52004e-11	-2.24036	-1.51545	8.07681e-10	-2.26557	-1.51528
161506799	chr6:161506799:T:C	9.27521e-27	-1.02003	-1.51386	3.71981e-11	-1.34629	-1.51459	1.80138e-09	-1.46313	-1.51557
161506827	chr6:161506827:A:G	9.14171e-27	-1.03452	-1.51386	3.66908e-11	-1.36002	-1.51459	1.77761e-09	-1.47641	-1.51557
161507002	chr6:161507002:G:A	1.15394e-26	-1.65609	-0.659373	6.31626e-11	-1.65352	-0.6779	3.62899e-09	-1.65454	-0.62376
161507108	chr6:161507108:T:C	2.79603e-26	-9.89405e-10	-1.43045	1.5745e-10	-9.89405e-10	-1.41802	8.46519e-09	-9.89405e-10	-1.43129
161507277	chr6:161507277:C:T	3.22842e-26	-9.89405e-10	-1.28666	1.80894e-10	-9.89405e-10	-1.27922	9.75852e-09	-9.89405e-10	-1.28911
161507375	chr6:161507375:G:A	4.46242e-26	-9.89405e-10	-0.96296	2.41667e-10	-9.89405e-10	-0.989569	1.33355e-08	-9.89405e-10	-0.976826
161507463	chr6:161507463:C:T	2.77265e-26	-0.357373	-1.08148	1.39263e-10	-0.393927	-1.14684	7.43839e-09	-0.463492	-1.09711
161507514	chr6:161507514:C:T	1.07886e-26	-1.67552	-0.707224	5.90622e-11	-1.6712	-0.727336	3.40663e-09	-1.67003	-0.671498
161507586	chr6:161507586:G:A	2.63076e-26	-9.89405e-10	-1.49138	1.47352e-10	-9.89405e-10	-1.48431	7.96699e-09	-9.89405e-10	-1.49195
161507595	chr6:161507595:C:T	7.62405e-27	-1.21363	-1.5163	4.04753e-11	-1.26274	-1.5137	2.03569e-09	-1.34119	-1.51523
161507621	chr6:161507621:C:A	7.83575e-27	-1.18722	-1.51532	4.15884e-11	-1.23348	-1.51583	2.08897e-09	-1.31429	-1.51629
161507771	chr6:161507771:A:G	3.77801e-27	-2.35622	-1.07582	1.959e-11	-2.3561	-1.14601	1.10892e-09	-2.34922	-1.11464
161507772	chr6:161507772:A:C	3.74008e-27	-2.35601	-1.08612	1.94349e-11	-2.3563	-1.15376	1.09971e-09	-2.34955	-1.12265
161507841	chr6:161507841:T:C	1.20912e-26	-0.757208	-1.51155	4.54928e-11	-1.14703	-1.51254	2.14375e-09	-1.2905	-1.5142
161507989	chr6:161507989:T:A	8.80613e-27	-1.07629	-1.5095	4.6384e-11	-1.12483	-1.51535	2.32629e-09	-1.2091	-1.51388
161508007	chr6:161508007:T:C	8.40123e-27	-1.12143	-1.51143	4.43466e-11	-1.16912	-1.51597	2.22645e-09	-1.2519	-1.51495
161508259	chr6:161508259:T:A	8.26859e-27	-1.13544	-1.51333	4.38982e-11	-1.17895	-1.5163	2.19196e-09	-1.26654	-1.51592
161508493	chr6:161508493:C:T	7.96989e-27	-1.16998	-1.51559	4.24586e-11	-1.21299	-1.51561	2.12203e-09	-1.29864	-1.51624
161508698	chr6:161508698:C:T	4.16273e-26	-9.89405e-10	-1.03248	2.40961e-10	-9.89405e-10	-0.992496	1.26361e-08	-9.89405e-10	-1.0307
161508835	chr6:161508835:G:C	5.67876e-26	-0.721918	-9.24033e-10	3.03213e-10	-0.762693	-9.24033e-10	1.27967e-08	-1.01806	-9.24033e-10
161508883	chr6:161508883:T:G	2.94115e-26	-9.89405e-10	-1.37985	1.59389e-10	-9.89405e-10	-1.40578	8.77226e-09	-9.89405e-10	-1.39566
161508907	chr6:161508907:C:T	7.38421e-27	-1.24999	-1.5119	3.88157e-11	-1.30222	-1.51609	1.96571e-09	-1.37627	-1.51513
161508922	chr6:161508922:A:G	7.1635e-27	-1.28523	-1.50701	3.80466e-11	-1.32402	-1.5143	1.91276e-09	-1.40641	-1.51229
161508994	chr6:161508994:G:A	3.34241e-26	-9.89405e-10	-1.25196	1.81499e-10	-9.89405e-10	-1.27588	9.99965e-09	-9.89405e-10	-1.26471
161509137	chr6:161509137:T:C	8.45392e-27	-1.12661	-1.5	4.45339e-11	-1.17035	-1.51053	2.22956e-09	-1.25811	-1.50735
161509141	chr6:161509141:G:T	4.73473e-26	-9.89405e-10	-0.903726	2.67761e-10	-9.89405e-10	-0.887036	1.45283e-08	-9.89405e-10	-0.891157
161509358	chr6:161509358:T:C	8.43126e-27	-1.12624	-1.50305	4.46063e-11	-1.16699	-1.51226	2.23501e-09	-1.25346	-1.50955
161509377	chr6:161509377:G:A	3.16664e-26	-9.89405e-10	-1.30598	1.78735e-10	-9.89405e-10	-1.29123	9.54158e-09	-9.89405e-10	-1.3116
161509381	chr6:161509381:A:G	8.09829e-27	-1.16528	-1.5043	4.28828e-11	-1.20571	-1.51295	2.15171e-09	-1.29056	-1.51044
161509388	chr6:161509388:G:A	4.61242e-27	-2.22986	-1.00262	2.17661e-11	-2.30369	-1.09309	1.21195e-09	-2.32469	-1.05033
161509520	chr6:161509520:A:T	8.3299e-27	-1.13567	-1.50571	4.40472e-11	-1.1782	-1.51367	2.20745e-09	-1.264	-1.51141
161509636	chr6:161509636:TGG:T	9.16904e-27	-1.52181	-1.02359	3.87889e-11	-1.75583	-1.06316	1.94806e-09	-1.86267	-1.03775
161509641	chr6:161509641:A:G	1.48378e-26	-0.571104	-1.49295	5.38006e-11	-0.996628	-1.49522	2.49199e-09	-1.1547	-1.49947
161509652	chr6:161509652:A:C	3.01018e-26	-9.89405e-10	-1.35665	1.62527e-10	-9.89405e-10	-1.38628	8.93161e-09	-9.89405e-10	-1.37766
161509815	chr6:161509815:G:A	3.65724e-26	-1.16194	-9.24033e-10	1.95792e-10	-1.20008	-9.24033e-10	9.72182e-09	-1.29288	-9.24033e-10
161509896	chr6:161509896:AAAAAAAAG:A	9.25895e-26	-0.233061	-9.24033e-10	7.55261e-10	0.149933	-9.24033e-10	4.07976e-08	0.141369	-9.24033e-10
161509901	chr6:161509901:AAAG:A	2.89593e-26	-9.89405e-10	-1.39534	1.66295e-10	-9.89405e-10	-1.36336	8.96803e-09	-9.89405e-10	-1.37359
161510031	chr6:161510031:C:T	8.40293e-27	-1.13111	-1.50155	4.44507e-11	-1.17136	-1.51138	2.22622e-09	-1.25856	-1.50839
161510043	chr6:161510043:G:T	9.3614e-27	-1.02058	-1.50406	4.8737e-11	-1.07791	-1.51278	2.45887e-09	-1.15751	-1.51004
161510240	chr6:161510240:T:C	3.16664e-26	-9.89405e-10	-1.30598	1.78735e-10	-9.89405e-10	-1.29123	9.54158e-09	-9.89405e-10	-1.3116
161510262	chr6:161510262:T:C	3.36971e-26	-9.89405e-10	-1.24382	1.88936e-10	-9.89405e-10	-1.23572	1.01833e-08	-9.89405e-10	-1.2465
161510620	chr6:161510620:C:G	6.82391e-27	-1.87889	-0.961911	3.71782e-11	-1.85407	-1.00734	2.13111e-09	-1.86241	-0.9482
161510709	chr6:161510709:T:C	3.22962e-26	-9.89405e-10	-1.28629	1.76978e-10	-9.89405e-10	-1.30111	9.80188e-09	-9.89405e-10	-1.28468
161510881	chr6:161510881:T:C	1.10562e-26	-2.35824	-9.24033e-10	6.1437e-11	-2.35912	-9.24033e-10	3.34256e-09	-2.36052	-9.24033e-10
161510987	chr6:161510987:G:A	1.33037e-26	-0.672709	-1.50048	5.07514e-11	-1.04946	-1.50073	2.3402e-09	-1.22047	-1.49654
161511202	chr6:161511202:T:C	5.95526e-26	-9.89405e-10	-0.674376	3.06712e-10	-9.89405e-10	-0.751222	1.72047e-08	-9.89405e-10	-0.722074
161511206	chr6:161511206:C:A	7.28643e-26	-9.89405e-10	-0.472637	3.91758e-10	-9.89405e-10	-0.506486	2.11111e-08	-9.89405e-10	-0.517457
161511334	chr6:161511334:T:C	2.70303e-26	-9.89405e-10	-1.46428	1.48378e-10	-9.89405e-10	-1.47737	8.14344e-09	-9.89405e-10	-1.47004
161511884	chr6:161511884:C:G	2.7799e-26	-9.89405e-10	-1.43624	1.58297e-10	-9.89405e-10	-1.41266	8.52537e-09	-9.89405e-10	-1.42421
161512018	chr6:161512018:T:C	1.05678e-26	-0.892665	-1.51076	4.09242e-11	-1.25446	-1.51095	1.91937e-09	-1.40676	-1.5085
161512357	chr6:161512357:A:AAC	1.05349e-26	-0.923902	-1.48264	4.09837e-11	-1.2804	-1.48356	1.93258e-09	-1.43077	-1.47763
161512369	chr6:161512369:T:C	4.85488e-26	-9.89405e-10	-0.878666	2.84911e-10	-9.89405e-10	-0.824952	1.57487e-08	-9.89405e-10	-0.810498
161512903	chr6:161512903:G:A	6.72985e-27	-2.00169	-0.852993	3.69952e-11	-1.99065	-0.875691	2.1104e-09	-1.99545	-0.824933
161513228	chr6:161513228:A:T	6.97236e-27	-1.98821	-0.831073	3.83098e-11	-1.97686	-0.85457	2.18438e-09	-1.9821	-0.803823
161513257	chr6:161513257:T:A	3.22011e-27	-2.33502	-1.25679	1.71163e-11	-2.2697	-1.3674	9.30303e-10	-2.3017	-1.3378
161513498	chr6:161513498:T:C	5.98425e-27	-1.77435	-1.19776	2.66922e-11	-1.98478	-1.20798	1.35867e-09	-2.06575	-1.195
161513947	chr6:161513947:C:T	4.8133e-26	-9.89405e-10	-0.887268	2.82565e-10	-9.89405e-10	-0.833223	1.52019e-08	-9.89405e-10	-0.845834
161514134	chr6:161514134:T:G	3.00376e-27	-2.21941	-1.44197	1.78814e-11	-2.19525	-1.39812	8.85119e-10	-2.26425	-1.42504
161514644	chr6:161514644:A:G	1.21815e-26	-0.745465	-1.51585	4.46817e-11	-1.16164	-1.51593	2.09349e-09	-1.31333	-1.51509
161514648	chr6:161514648:G:A	3.23694e-26	-9.89405e-10	-1.28402	1.73134e-10	-9.89405e-10	-1.32306	9.54029e-09	-9.89405e-10	-1.31173
161514798	chr6:161514798:C:T	8.3211e-27	-1.82268	-0.819764	5.41357e-11	-1.83736	-0.648277	2.77748e-09	-1.84016	-0.705546
161514896	chr6:161514896:T:C	1.2832e-26	-0.694286	-1.515	4.68351e-11	-1.11536	-1.51514	2.18417e-09	-1.27218	-1.51384
161514899	chr6:161514899:G:C	9.51302e-26	-9.89405e-10	-0.205989	5.53596e-10	-9.89405e-10	-0.160695	2.98946e-08	-9.89405e-10	-0.169578
161515034	chr6:161515034:C:T	3.74871e-27	-2.31467	-1.12515	1.99925e-11	-2.21542	-1.26635	1.08399e-09	-2.26106	-1.22555
161515202	chr6:161515202:A:G	7.50546e-27	-1.6423	-1.1033	3.22874e-11	-1.88373	-1.11872	1.63042e-09	-1.97597	-1.10245
161515245	chr6:161515245:G:C	3.80272e-27	-2.16811	-1.2574	1.93483e-11	-2.24259	-1.27194	1.02858e-09	-2.27577	-1.2633
161515359	chr6:161515359:GT:G	1.11215e-25	-9.89405e-10	-0.0497702	6.48996e-10	-9.89405e-10	-0.00170313	3.5023e-08	-9.89405e-10	-0.0112511
161515365	chr6:161515365:A:C	7.39564e-27	-1.68963	-1.07071	3.20716e-11	-1.9225	-1.08665	1.6235e-09	-2.01228	-1.07039
161515498	chr6:161515498:A:G	3.02853e-26	-1.35057	-9.24033e-10	1.52561e-10	-1.44957	-9.24033e-10	8.06938e-09	-1.47918	-9.24033e-10
161515592	chr6:161515592:G:A	5.43409e-27	-1.906	-1.16255	2.6925e-11	-2.00616	-1.17792	1.37701e-09	-2.07601	-1.17133
161515654	chr6:161515654:A:G	3.62557e-27	-2.16512	-1.30811	1.84517e-11	-2.24083	-1.32114	9.80425e-10	-2.27392	-1.31311
161515748	chr6:161515748:G:A	8.17293e-27	-1.60888	-1.05153	3.89829e-11	-1.7385	-1.07551	2.14579e-09	-1.761	-1.04275
161515766	chr6:161515766:C:T	9.8402e-27	-1.61899	-0.855767	4.69818e-11	-1.7458	-0.881567	2.59809e-09	-1.76764	-0.844837
161515802	chr6:161515802:T:C	1.58692e-26	-1.99686	-9.24033e-10	8.06787e-11	-2.08666	-9.24033e-10	4.60544e-09	-2.04002	-9.24033e-10
161515856	chr6:161515856:A:G	3.57055e-26	-9.89405e-10	-1.18593	1.95329e-10	-9.89405e-10	-1.20245	1.06195e-08	-9.89405e-10	-1.20456
161515966	chr6:161515966:T:C	7.28396e-27	-1.62791	-1.14766	3.4912e-11	-1.75439	-1.16991	1.91738e-09	-1.77583	-1.14047
161515980	chr6:161515980:A:C	2.62467e-26	-9.89405e-10	-1.4937	1.45453e-10	-9.89405e-10	-1.49728	7.92825e-09	-9.89405e-10	-1.49682
161516098	chr6:161516098:T:C	4.11368e-26	-9.89405e-10	-1.04433	2.17774e-10	-9.89405e-10	-1.09367	1.22814e-08	-9.89405e-10	-1.05917
161516100	chr6:161516100:T:C	5.60911e-27	-2.13003	-0.906811	3.68908e-11	-2.10191	-0.767258	1.684e-09	-2.18829	-0.857787
161516174	chr6:161516174:G:A	3.81156e-26	-9.89405e-10	-1.12061	2.12381e-10	-9.89405e-10	-1.11875	1.14397e-08	-9.89405e-10	-1.13017
161516599	chr6:161516599:T:A	1.48102e-26	-1.10771	-0.958212	5.99009e-11	-1.40965	-0.974786	2.87967e-09	-1.55285	-0.956728
161516644	chr6:161516644:G:A	4.97884e-27	-1.9361	-1.21993	2.47091e-11	-2.03694	-1.23302	1.26989e-09	-2.10155	-1.22677
161516657	chr6:161516657:A:G	1.50696e-26	-0.659203	-1.38935	8.26225e-11	-0.714499	-1.34835	4.06139e-09	-0.806911	-1.35882
161516923	chr6:161516923:T:A	4.54551e-26	-9.89405e-10	-0.94451	2.65808e-10	-9.89405e-10	-0.894354	1.43087e-08	-9.89405e-10	-0.906384
161516945	chr6:161516945:A:G	1.17165e-26	-2.30024	-9.24033e-10	6.65443e-11	-2.27926	-9.24033e-10	3.58413e-09	-2.29074	-9.24033e-10
161517166	chr6:161517166:T:C	9.64469e-27	-1.04975	-1.44508	4.3305e-11	-1.2538	-1.45507	1.40728e-09	-1.81435	-1.41124
161517176	chr6:161517176:A:G	1.10453e-26	-2.35924	-9.24033e-10	6.13474e-11	-2.36058	-9.24033e-10	3.34753e-09	-2.35903	-9.24033e-10
161517187	chr6:161517187:C:T	4.46521e-27	-1.95271	-1.31221	2.23212e-11	-2.04934	-1.32226	1.14069e-09	-2.1162	-1.31943
161517454	chr6:161517454:T:C	2.42195e-26	-1.57408	-9.24033e-10	1.80703e-10	-1.28027	-9.24033e-10	9.09748e-09	-1.35926	-9.24033e-10
161517462	chr6:161517462:C:T	1.08451e-26	-1.21687	-1.16065	4.49163e-11	-1.4958	-1.17653	2.15223e-09	-1.63732	-1.16343
161517478	chr6:161517478:C:T	7.16264e-26	-9.89405e-10	-0.489772	4.25214e-10	-9.89405e-10	-0.424538	2.15711e-08	-9.89405e-10	-0.4959
161517564	chr6:161517564:C:A	1.67242e-26	-0.577088	-1.36729	9.02903e-11	-0.650691	-1.32341	4.47982e-09	-0.732625	-1.33505
161517855	chr6:161517855:T:C	3.07433e-26	-9.89405e-10	-1.33556	1.6759e-10	-9.89405e-10	-1.35561	9.22719e-09	-9.89405e-10	-1.3451
161517980	chr6:161517980:A:ACATGAAAT	1.18742e-25	-9.89405e-10	0.0157206	6.95632e-10	-9.89405e-10	0.0676899	3.72782e-08	-9.89405e-10	0.0511537
161518010	chr6:161518010:G:A	4.33107e-26	-9.89405e-10	-0.992837	2.53511e-10	-9.89405e-10	-0.941723	1.36408e-08	-9.89405e-10	-0.954189
161518084	chr6:161518084:G:A	1.94434e-25	-9.89405e-10	0.508856	1.15894e-09	-9.89405e-10	0.578129	5.86531e-08	-9.89405e-10	0.504385
161518535	chr6:161518535:C:T	9.29387e-26	-9.89405e-10	-0.229296	5.51323e-10	-9.89405e-10	-0.164809	2.87663e-08	-9.89405e-10	-0.208049
161518539	chr6:161518539:G:A	1.09647e-26	-0.854048	-1.51251	4.09514e-11	-1.25202	-1.51273	1.92742e-09	-1.40051	-1.51057
161518563	chr6:161518563:C:G	7.58764e-27	-2.14827	-0.586441	4.07799e-11	-2.15243	-0.616511	2.37855e-09	-2.14233	-0.55843
161518641	chr6:161518641:C:T	2.20619e-26	-0.313249	-1.35414	1.18102e-10	-0.397118	-1.30846	5.87561e-09	-0.475738	-1.32071
161518733	chr6:161518733:C:T	4.39876e-27	-2.2165	-1.06342	2.4344e-11	-2.06794	-1.2169	1.30164e-09	-2.13185	-1.17178
161518903	chr6:161518903:G:C	7.77521e-26	-0.40771	-9.24033e-10	3.51512e-10	-0.614887	-9.24033e-10	1.89472e-08	-0.625598	-9.24033e-10
161518911	chr6:161518911:G:C	1.8398e-26	-0.525646	-1.32335	9.99692e-11	-0.600279	-1.27199	4.95166e-09	-0.6828	-1.28473
161519188	chr6:161519188:A:C	8.11604e-26	-0.364808	-9.24033e-10	4.2371e-10	-0.428082	-9.24033e-10	1.75564e-08	-0.701835	-9.24033e-10
161519194	chr6:161519194:G:C	1.15951e-26	-2.31066	-9.24033e-10	6.35499e-11	-2.3253	-9.24033e-10	3.40683e-09	-2.34147	-9.24033e-10
161519200	chr6:161519200:AGAG:A	1.76213e-26	-0.572502	-1.31963	9.56092e-11	-0.649064	-1.2678	4.75302e-09	-0.727808	-1.28067
161519576	chr6:161519576:T:C	7.2571e-27	-1.60674	-1.17252	3.11133e-11	-1.8523	-1.18719	1.56163e-09	-1.94982	-1.17171
161520034	chr6:161520034:T:C	1.02539e-26	-1.52923	-0.904347	4.86773e-11	-1.6627	-0.929218	2.68871e-09	-1.6859	-0.892292
161520645	chr6:161520645:T:A	7.27018e-27	-1.65915	-1.11831	3.14574e-11	-1.89591	-1.13258	1.58598e-09	-1.9898	-1.11625
161520649	chr6:161520649:G:A	7.26331e-27	-1.66707	-1.11133	3.14571e-11	-1.90277	-1.12574	1.58752e-09	-1.99582	-1.10926
161520761	chr6:161520761:C:T	3.44435e-27	-2.20275	-1.32175	1.76678e-11	-2.27098	-1.33441	9.42363e-10	-2.30073	-1.32589
161521221	chr6:161521221:GA:G	4.45886e-27	-1.89568	-1.37066	2.14234e-11	-2.02652	-1.38612	1.11834e-09	-2.08257	-1.37284
161521355	chr6:161521355:C:T	2.9964e-26	-9.89405e-10	-1.36124	1.64848e-10	-9.89405e-10	-1.37211	8.88463e-09	-9.89405e-10	-1.38293
161521373	chr6:161521373:T:C	3.24856e-27	-2.24004	-1.34298	1.68083e-11	-2.299	-1.35626	9.16536e-10	-2.31148	-1.34293
161521781	chr6:161521781:A:T	3.57135e-26	-9.89405e-10	-1.18571	1.95331e-10	-9.89405e-10	-1.20243	1.06204e-08	-9.89405e-10	-1.20447
161521946	chr6:161521946:A:C	1.33398e-26	-0.701932	-1.46855	4.88114e-11	-1.12951	-1.45966	2.16515e-09	-1.33766	-1.45711
161522040	chr6:161522040:G:T	8.79174e-27	-2.19986	-0.387568	4.72692e-11	-2.20476	-0.416509	2.75587e-09	-2.19663	-0.356892
161522333	chr6:161522333:G:A	8.73832e-27	-2.16377	-0.429749	4.71224e-11	-2.16633	-0.458058	2.74862e-09	-2.15785	-0.398304
161522349	chr6:161522349:C:T	3.26288e-26	-9.89405e-10	-1.27604	1.75207e-10	-9.89405e-10	-1.31116	9.69184e-09	-9.89405e-10	-1.29597
161522627	chr6:161522627:T:C	1.37795e-26	-0.69265	-1.4454	5.01603e-11	-1.12698	-1.43492	2.22213e-09	-1.33703	-1.43176
161522819	chr6:161522819:T:C	1.81006e-26	-0.410427	-1.45487	6.64813e-11	-0.835156	-1.44505	2.8992e-09	-1.06094	-1.44188
161522984	chr6:161522984:C:T	3.59214e-26	-9.89405e-10	-1.1799	2.05017e-10	-9.89405e-10	-1.15404	1.08816e-08	-9.89405e-10	-1.18018
161523003	chr6:161523003:T:C	2.0185e-26	-0.419107	-1.33719	7.37261e-11	-0.857489	-1.31928	3.23168e-09	-1.07572	-1.31854
161523121	chr6:161523121:TTC:T	3.06868e-26	-9.89405e-10	-1.3374	1.65267e-10	-9.89405e-10	-1.36957	9.11523e-09	-9.89405e-10	-1.35731
161523547	chr6:161523547:G:A	9.38676e-27	-2.0831	-0.438833	5.06414e-11	-2.08523	-0.46713	2.95956e-09	-2.07478	-0.407436
161523564	chr6:161523564:G:A	7.55853e-26	-9.89405e-10	-0.435974	4.49402e-10	-9.89405e-10	-0.369213	2.27573e-08	-9.89405e-10	-0.442369
161523954	chr6:161523954:G:A	1.027e-25	-9.89405e-10	-0.12942	5.96559e-10	-9.89405e-10	-0.0859516	3.20492e-08	-9.89405e-10	-0.0999816
161524014	chr6:161524014:T:A	3.87305e-26	0.411185	-1.51579	1.20752e-10	-0.169388	-1.514	4.68934e-09	-0.508559	-1.5134
161524637	chr6:161524637:A:C	7.0577e-26	-9.89405e-10	-0.504531	4.06467e-10	-9.89405e-10	-0.469629	2.20075e-08	-9.89405e-10	-0.47587
161524648	chr6:161524648:C:T	8.92003e-27	-1.13596	-1.43697	4.67973e-11	-1.20852	-1.42279	2.36114e-09	-1.28347	-1.42465
161524649	chr6:161524649:G:A	8.0404e-26	-9.89405e-10	-0.374171	4.64076e-10	-9.89405e-10	-0.337082	2.51067e-08	-9.89405e-10	-0.344122
161524929	chr6:161524929:G:A	7.1456e-26	-9.89405e-10	-0.492154	3.86125e-10	-9.89405e-10	-0.52097	2.14969e-08	-9.89405e-10	-0.499347
161525187	chr6:161525187:C:T	6.06911e-26	-9.89405e-10	-0.65544	3.52545e-10	-9.89405e-10	-0.611952	1.80042e-08	-9.89405e-10	-0.676651
161525579	chr6:161525579:A:C	3.38483e-26	-9.89405e-10	-1.23935	1.88598e-10	-9.89405e-10	-1.23751	1.0177e-08	-9.89405e-10	-1.24713
161526134	chr6:161526134:A:G	4.91257e-27	-2.35432	-0.815116	2.65966e-11	-2.3508	-0.845545	1.53661e-09	-2.34546	-0.792214
161526680	chr6:161526680:T:C	5.67723e-27	-2.15141	-0.873363	3.01764e-11	-2.1965	-0.873569	1.65759e-09	-2.21494	-0.846953
161526789	chr6:161526789:C:T	1.4274e-26	-0.840872	-1.26193	8.19947e-11	-0.868354	-1.20212	3.97436e-09	-0.970293	-1.2171
161527134	chr6:161527134:T:G	4.1852e-26	-9.89405e-10	-1.0271	2.43829e-10	-9.89405e-10	-0.980665	1.31256e-08	-9.89405e-10	-0.992692
161527147	chr6:161527147:C:T	4.1852e-26	-9.89405e-10	-1.0271	2.43829e-10	-9.89405e-10	-0.980665	1.31256e-08	-9.89405e-10	-0.992692
161527408	chr6:161527408:C:CTT	5.93218e-26	-9.89405e-10	-0.678258	3.0669e-10	-9.89405e-10	-0.751294	1.71492e-08	-9.89405e-10	-0.725305
161527466	chr6:161527466:C:T	2.85349e-26	-0.529328	-0.880779	1.76171e-10	-0.536043	-0.769631	8.37999e-09	-0.643749	-0.79766
161527472	chr6:161527472:G:C	2.95038e-27	-2.17154	-1.50777	1.90156e-11	-2.01632	-1.51555	9.72457e-10	-2.08014	-1.51505
161527570	chr6:161527570:G:A	4.41883e-26	-9.89405e-10	-0.972776	2.58055e-10	-9.89405e-10	-0.923959	1.38853e-08	-9.89405e-10	-0.936421
161527594	chr6:161527594:A:G	7.6456e-27	-1.38193	-1.34517	4.21266e-11	-1.42244	-1.31401	2.08634e-09	-1.50865	-1.3232
161527771	chr6:161527771:G:C	1.42333e-26	-0.842379	-1.26328	8.17189e-11	-0.870183	-1.20366	3.96181e-09	-0.972045	-1.21851
161527790	chr6:161527790:G:A	2.01613e-25	-9.89405e-10	0.545114	1.18532e-09	-9.89405e-10	0.600639	6.37022e-08	-9.89405e-10	0.586964
161527966	chr6:161527966:T:A	4.17521e-26	-9.89405e-10	-1.02949	2.38723e-10	-9.89405e-10	-1.00183	1.25216e-08	-9.89405e-10	-1.0398
161528022	chr6:161528022:C:T	5.92474e-27	-1.49361	-1.48849	2.50058e-11	-1.76699	-1.49103	1.24587e-09	-1.86342	-1.484
161528065	chr6:161528065:A:G	2.76818e-27	-2.23343	-1.50961	1.72403e-11	-2.11388	-1.516	8.94828e-10	-2.16274	-1.51564
161528399	chr6:161528399:A:C	4.2287e-27	-2.24586	-1.07348	2.3012e-11	-2.11774	-1.22338	1.23273e-09	-2.17497	-1.18305
161528458	chr6:161528458:T:C	7.60922e-27	-1.30869	-1.42319	3.10909e-11	-1.62411	-1.4161	1.48611e-09	-1.76275	-1.40834
161528676	chr6:161528676:T:C	3.07328e-27	-2.18682	-1.45167	1.62868e-11	-2.23335	-1.45343	8.95515e-10	-2.21903	-1.45858
161529145	chr6:161529145:C:G	1.41504e-26	-0.839094	-1.2724	8.10046e-11	-0.86684	-1.21578	3.92845e-09	-0.968523	-1.23049
161529157	chr6:161529157:C:T	5.29493e-27	-1.98808	-1.10641	2.69485e-11	-2.05384	-1.12936	1.50361e-09	-2.06195	-1.09744
161529415	chr6:161529415:C:T	1.4418e-26	-0.828652	-1.2641	8.25802e-11	-0.856754	-1.20661	4.00351e-09	-0.958534	-1.22155
161529467	chr6:161529467:G:A	7.68259e-26	-9.89405e-10	-0.419694	4.56461e-10	-9.89405e-10	-0.353628	2.31496e-08	-9.89405e-10	-0.425279
161529604	chr6:161529604:G:A	3.57038e-26	-9.89405e-10	-1.18598	2.01281e-10	-9.89405e-10	-1.17243	1.08044e-08	-9.89405e-10	-1.1873
161529702	chr6:161529702:C:T	3.21361e-26	-0.461744	-0.829513	1.98423e-10	-0.471611	-0.715117	9.40046e-09	-0.581885	-0.744611
161529738	chr6:161529738:AC:A	6.0595e-26	-9.89405e-10	-0.657023	3.11914e-10	-9.89405e-10	-0.734402	1.74138e-08	-9.89405e-10	-0.709992
161529920	chr6:161529920:C:T	3.30228e-26	-9.89405e-10	-1.26404	1.87729e-10	-9.89405e-10	-1.24213	1.0004e-08	-9.89405e-10	-1.26427
161529959	chr6:161529959:G:T	3.48861e-26	-9.89405e-10	-1.20915	1.89426e-10	-9.89405e-10	-1.23313	1.04149e-08	-9.89405e-10	-1.22402
161529979	chr6:161529979:GA:G	4.1607e-26	-9.89405e-10	-1.03297	2.43116e-10	-9.89405e-10	-0.983592	1.30799e-08	-9.89405e-10	-0.996179
161530098	chr6:161530098:C:T	3.05559e-26	-9.89405e-10	-1.34168	1.71323e-10	-9.89405e-10	-1.33358	9.16133e-09	-9.89405e-10	-1.35226
161530585	chr6:161530585:C:T	4.77276e-26	-9.89405e-10	-0.895727	2.48897e-10	-9.89405e-10	-0.960092	1.37328e-08	-9.89405e-10	-0.947468
161530731	chr6:161530731:C:T	5.68374e-27	-1.51137	-1.51226	2.42243e-11	-1.77654	-1.51323	1.20569e-09	-1.86981	-1.5104
161530760	chr6:161530760:C:T	3.91955e-26	-9.89405e-10	-1.09267	2.23368e-10	-9.89405e-10	-1.06831	1.18034e-08	-9.89405e-10	-1.09886
161530767	chr6:161530767:A:C	5.58852e-27	-1.70566	-1.33486	2.47142e-11	-1.94746	-1.3223	1.26077e-09	-2.01564	-1.31989
161530932	chr6:161530932:A:G	3.18628e-26	-9.89405e-10	-1.2998	1.84391e-10	-9.89405e-10	-1.26007	9.85756e-09	-9.89405e-10	-1.27902
161530984	chr6:161530984:A:G	4.44117e-26	0.0252916	-0.993025	2.25358e-10	-0.0496422	-1.0098	9.10774e-09	-0.347115	-1.01101
161531105	chr6:161531105:G:A	2.86022e-26	-9.89405e-10	-1.40775	1.62143e-10	-9.89405e-10	-1.38865	8.66957e-09	-9.89405e-10	-1.40744
161531122	chr6:161531122:C:T	1.3513e-25	-9.89405e-10	0.145003	7.9698e-10	-9.89405e-10	0.2037	4.23197e-08	-9.89405e-10	0.177998
161531195	chr6:161531195:C:T	5.10072e-27	-2.07646	-1.05539	3.27216e-11	-2.06956	-0.919532	1.4915e-09	-2.15692	-1.01055
161531197	chr6:161531197:T:C	1.88353e-26	-0.84221	-0.983294	1.17994e-10	-0.83264	-0.873854	5.59302e-09	-0.935496	-0.910239
161531348	chr6:161531348:T:A	1.58909e-26	-1.99549	-9.24033e-10	8.24422e-11	-2.06503	-9.24033e-10	4.58061e-09	-2.04542	-9.24033e-10
161531521	chr6:161531521:T:C	2.75138e-26	-1.44655	-9.24033e-10	1.18548e-10	-1.70182	-9.24033e-10	9.52602e-09	-1.31323	-9.24033e-10
161531855	chr6:161531855:T:G	1.54074e-26	-0.555372	-1.47102	7.66745e-11	-0.661327	-1.47623	3.36534e-09	-0.893201	-1.46053
161531978	chr6:161531978:A:G	1.35258e-26	-0.863951	-1.29269	7.67229e-11	-0.898564	-1.23837	3.75389e-09	-0.991954	-1.25251
161531991	chr6:161531991:A:T	3.3561e-26	-9.89405e-10	-1.24787	1.94634e-10	-9.89405e-10	-1.20601	1.03945e-08	-9.89405e-10	-1.22598
161532044	chr6:161532044:T:C	5.63937e-27	-1.52964	-1.50182	2.38931e-11	-1.80017	-1.50337	1.242e-09	-1.85039	-1.50014
161532178	chr6:161532178:A:C	1.25229e-26	-2.23367	-9.24033e-10	6.38997e-11	-2.31982	-9.24033e-10	3.47369e-09	-2.32204	-9.24033e-10
161532229	chr6:161532229:G:A	2.98705e-27	-2.1769	-1.49005	1.8834e-11	-2.03152	-1.50995	9.66734e-10	-2.094	-1.50709
161532253	chr6:161532253:T:G	5.73293e-27	-1.53569	-1.47932	2.42208e-11	-1.80801	-1.48191	1.26517e-09	-1.85539	-1.47666
161532326	chr6:161532326:T:G	6.30925e-27	-1.66173	-1.25749	3.57337e-11	-1.72183	-1.17921	1.64443e-09	-1.82885	-1.24101
161532359	chr6:161532359:G:A	3.30228e-26	-9.89405e-10	-1.26404	1.87729e-10	-9.89405e-10	-1.24213	1.0004e-08	-9.89405e-10	-1.26427
161532378	chr6:161532378:G:A	2.13524e-26	-0.738221	-0.961851	1.33828e-10	-0.729942	-0.850636	6.34424e-09	-0.831596	-0.888111
161532468	chr6:161532468:CCTACTCAGGAGTTTACTCCATACTCTATCTCT:C	4.99695e-26	0.141698	-0.991521	2.5315e-10	0.0651985	-1.00835	1.01538e-08	-0.239822	-1.00958
161532470	chr6:161532470:T:G	3.31373e-26	-9.89405e-10	-1.26058	1.92542e-10	-9.89405e-10	-1.21681	1.02768e-08	-9.89405e-10	-1.23736
161532495	chr6:161532495:A:G	1.42181e-25	-9.89405e-10	0.195863	8.46774e-10	-9.89405e-10	0.264303	4.48891e-08	-9.89405e-10	0.236939
161532512	chr6:161532512:C:A	3.9754e-26	-9.89405e-10	-1.07853	2.09794e-10	-9.89405e-10	-1.131	1.16679e-08	-9.89405e-10	-1.11042
161532545	chr6:161532545:C:T	6.34625e-27	-1.40761	-1.50576	2.64504e-11	-1.69439	-1.50747	1.30924e-09	-1.79521	-1.50259
161532588	chr6:161532588:T:C	3.45116e-26	-9.89405e-10	-1.21994	2.00548e-10	-9.89405e-10	-1.17608	1.06923e-08	-9.89405e-10	-1.19773
161532664	chr6:161532664:T:C	2.00647e-26	-0.734386	-1.02789	1.24973e-10	-0.726137	-0.922895	5.92714e-09	-0.829954	-0.95776
161532670	chr6:161532670:G:A	2.56663e-26	-9.89405e-10	-1.51606	1.42905e-10	-9.89405e-10	-1.51495	7.77774e-09	-9.89405e-10	-1.51599
161532708	chr6:161532708:T:C	2.00938e-26	-0.763603	-0.997223	1.25623e-10	-0.754709	-0.889135	5.95307e-09	-0.858277	-0.92507
161532709	chr6:161532709:G:A	1.22898e-26	-0.96706	-1.28541	6.99166e-11	-0.999604	-1.23022	3.43369e-09	-1.08906	-1.24456
161532727	chr6:161532727:G:A	1.62119e-25	-9.89405e-10	0.327096	9.68245e-10	-9.89405e-10	0.398355	5.11281e-08	-9.89405e-10	0.36708
161532766	chr6:161532766:A:G	1.97448e-26	-0.706065	-1.07228	1.22315e-10	-0.698806	-0.971729	5.80768e-09	-0.802486	-1.00559
161532792	chr6:161532792:G:T	3.3705e-26	-9.89405e-10	-1.24359	1.95932e-10	-9.89405e-10	-1.19936	1.04487e-08	-9.89405e-10	-1.22078
161532822	chr6:161532822:T:C	6.03547e-27	-1.47093	-1.49265	2.54563e-11	-1.74486	-1.49531	1.26923e-09	-1.84072	-1.48813
161532892	chr6:161532892:G:A	3.32227e-26	-9.89405e-10	-1.258	1.77134e-10	-9.89405e-10	-1.30022	9.80295e-09	-9.89405e-10	-1.28457
161533075	chr6:161533075:A:G	3.09761e-27	-2.1218	-1.50881	2.0047e-11	-1.96277	-1.51628	1.02156e-09	-2.03007	-1.51586
161533132	chr6:161533132:CTAAA:C	3.39975e-26	-9.89405e-10	-1.23495	1.97731e-10	-9.89405e-10	-1.19022	1.05445e-08	-9.89405e-10	-1.21165
161533382	chr6:161533382:C:G	3.37674e-26	-9.89405e-10	-1.24174	1.95847e-10	-9.89405e-10	-1.1998	1.0455e-08	-9.89405e-10	-1.22018
161533414	chr6:161533414:A:G	5.32638e-27	-1.68566	-1.4029	2.3325e-11	-1.93406	-1.39354	1.19154e-09	-2.0013	-1.39071
161533461	chr6:161533461:A:G	1.06758e-26	-1.10791	-1.28534	6.02794e-11	-1.1492	-1.22894	2.98339e-09	-1.23165	-1.24255
161533772	chr6:161533772:A:G	5.17341e-26	0.210177	-1.0253	3.21487e-10	0.281164	-0.985338	1.38129e-08	0.0562471	-0.997899
161533822	chr6:161533822:G:A	3.55891e-27	-2.25517	-1.23662	1.98601e-11	-2.13246	-1.35596	1.05539e-09	-2.18909	-1.32426
161533834	chr6:161533834:G:T	3.23851e-26	-9.89405e-10	-1.28354	1.72761e-10	-9.89405e-10	-1.32522	9.51889e-09	-9.89405e-10	-1.31398
161533950	chr6:161533950:C:T	3.29916e-26	-9.89405e-10	-1.26498	1.8608e-10	-9.89405e-10	-1.25095	1.00871e-08	-9.89405e-10	-1.25599
161533974	chr6:161533974:A:C	2.0256e-26	-0.6542	-1.09858	1.24792e-10	-0.646177	-1.00431	5.94609e-09	-0.748086	-1.03643
161533975	chr6:161533975:G:C	2.04008e-26	-0.647077	-1.09858	1.25728e-10	-0.638703	-1.00431	5.98887e-09	-0.740917	-1.03643
161534012	chr6:161534012:C:G	2.28463e-25	-9.89405e-10	0.67014	1.36706e-09	-9.89405e-10	0.743288	7.24112e-08	-9.89405e-10	0.715106
161534042	chr6:161534042:T:C	3.23908e-27	-2.26505	-1.3209	1.83767e-11	-2.14984	-1.4162	9.69872e-10	-2.20381	-1.39404
161534111	chr6:161534111:A:G	2.1382e-26	-0.611442	-1.08725	1.31433e-10	-0.60707	-0.991566	6.25518e-09	-0.710745	-1.0231
161534287	chr6:161534287:T:C	2.11583e-26	-0.693601	-1.0156	1.3185e-10	-0.682449	-0.913014	6.2834e-09	-0.78252	-0.946824
161534393	chr6:161534393:C:A	2.32444e-26	-0.669905	-0.945268	1.4575e-10	-0.659021	-0.836215	6.9252e-09	-0.760228	-0.87186
161534405	chr6:161534405:A:G	5.20496e-27	-1.69728	-1.41435	2.28453e-11	-1.94296	-1.40542	1.1657e-09	-2.00968	-1.40425
161534461	chr6:161534461:G:A	9.81009e-26	-0.175239	-9.24033e-10	5.13838e-10	-0.235222	-9.24033e-10	2.1142e-08	-0.515992	-9.24033e-10
161534561	chr6:161534561:G:A	1.73957e-26	-0.629911	-1.2751	9.89444e-11	-0.662594	-1.21998	4.78706e-09	-0.767328	-1.23401
161534608	chr6:161534608:G:A	2.3109e-26	-0.585166	-1.03585	1.43564e-10	-0.575091	-0.935257	6.81454e-09	-0.679761	-0.968435
161534648	chr6:161534648:T:C	2.35335e-26	-0.842604	-0.760209	1.45011e-10	-0.85134	-0.648982	6.7686e-09	-0.957334	-0.697628
161534973	chr6:161534973:T:C	2.79933e-27	-2.21974	-1.51211	1.79304e-11	-2.08408	-1.50655	9.29029e-10	-2.13394	-1.50693
161534985	chr6:161534985:G:A	7.87768e-26	0.619485	-1.0141	3.96413e-10	0.535984	-1.03066	1.56346e-08	0.216205	-1.03398
161535120	chr6:161535120:G:T	2.72658e-26	-9.89405e-10	-1.4556	1.48325e-10	-9.89405e-10	-1.47772	8.16078e-09	-9.89405e-10	-1.46792
161535180	chr6:161535180:T:A	4.64915e-26	-9.89405e-10	-0.921965	2.67064e-10	-9.89405e-10	-0.889643	1.42951e-08	-9.89405e-10	-0.907339
161535320	chr6:161535320:C:A	1.60043e-26	-0.715457	-1.27292	9.05948e-11	-0.752532	-1.2182	4.43406e-09	-0.846216	-1.23172
161535361	chr6:161535361:T:TA	3.21464e-27	-2.2457	-1.34782	1.8578e-11	-2.12037	-1.43478	9.73022e-10	-2.17952	-1.41508
161535554	chr6:161535554:G:A	3.04983e-26	-9.89405e-10	-1.34356	1.63189e-10	-9.89405e-10	-1.38222	9.04263e-09	-9.89405e-10	-1.3653
161535572	chr6:161535572:C:T	2.85623e-26	-9.89405e-10	-1.40915	1.60166e-10	-9.89405e-10	-1.40092	8.71288e-09	-9.89405e-10	-1.40245
161535643	chr6:161535643:A:G	7.11147e-27	-1.8097	-0.989825	4.1371e-11	-1.83492	-0.919625	1.92908e-09	-1.94521	-0.964997
161536894	chr6:161536894:T:C	3.48084e-26	-9.89405e-10	-1.21138	2.02312e-10	-9.89405e-10	-1.16732	1.08006e-08	-9.89405e-10	-1.18766
161537133	chr6:161537133:T:G	1.22404e-26	-2.00546	-0.25103	8.31204e-11	-2.06524	0.00840077	3.54329e-09	-2.12813	-0.17407
161537346	chr6:161537346:A:G	2.56791e-26	-9.89405e-10	-1.51556	1.42952e-10	-9.89405e-10	-1.51462	7.78496e-09	-9.89405e-10	-1.51506
161537391	chr6:161537391:A:T	2.56798e-26	-9.89405e-10	-1.51553	1.42958e-10	-9.89405e-10	-1.51458	7.78524e-09	-9.89405e-10	-1.51503
161537674	chr6:161537674:A:G	5.20652e-26	-9.89405e-10	-0.808738	3.00164e-10	-9.89405e-10	-0.772802	1.61241e-08	-9.89405e-10	-0.786941
161537699	chr6:161537699:C:T	3.67994e-26	-9.89405e-10	-1.15575	2.11962e-10	-9.89405e-10	-1.12072	1.11269e-08	-9.89405e-10	-1.15789
161537702	chr6:161537702:T:C	3.59448e-27	-1.98003	-1.5018	1.71642e-11	-2.11856	-1.51574	9.99412e-10	-2.05485	-1.51299
161537722	chr6:161537722:A:G	1.10816e-26	-2.35595	-9.24033e-10	6.18403e-11	-2.35258	-9.24033e-10	3.40612e-09	-2.34168	-9.24033e-10
161537733	chr6:161537733:G:A	2.60684e-26	-9.89405e-10	-1.50051	1.45703e-10	-9.89405e-10	-1.49556	7.91221e-09	-9.89405e-10	-1.49885
161537866	chr6:161537866:G:A	4.13595e-27	-2.28663	-1.05489	2.22181e-11	-2.3082	-1.06802	1.22295e-09	-2.28609	-1.0799
161538000	chr6:161538000:G:A	2.48116e-27	-2.35401	-1.4985	1.49989e-11	-2.31099	-1.45817	7.84709e-10	-2.33494	-1.47476
161538077	chr6:161538077:T:C	5.25188e-27	-1.58641	-1.51624	3.09852e-11	-1.52818	-1.51544	1.55459e-09	-1.61035	-1.51569
161538162	chr6:161538162:T:C	2.89308e-26	-1.39633	-9.24033e-10	1.72116e-10	-1.32896	-9.24033e-10	9.72904e-09	-1.29214	-9.24033e-10
161538171	chr6:161538171:T:G	3.85502e-26	-9.89405e-10	-1.10927	2.1968e-10	-9.89405e-10	-1.08496	1.18125e-08	-9.89405e-10	-1.09809
161538763	chr6:161538763:C:T	3.5254e-27	-2.28054	-1.2207	2.39009e-11	-2.17779	-1.12542	1.19791e-09	-2.22734	-1.15934
161538796	chr6:161538796:A:T	9.42646e-26	-9.89405e-10	-0.21513	5.41234e-10	-9.89405e-10	-0.183279	2.90267e-08	-9.89405e-10	-0.199039
161538973	chr6:161538973:T:G	2.56478e-27	-2.31016	-1.5092	1.64595e-11	-2.21717	-1.45906	8.32206e-10	-2.26453	-1.4864
161538989	chr6:161538989:G:A	1.79962e-26	-0.608499	-1.26258	6.88936e-11	-0.907482	-1.33709	3.03831e-09	-1.16449	-1.29147
161539050	chr6:161539050:T:A	1.57441e-26	-0.563731	-1.44104	6.174e-11	-0.874626	-1.47957	2.65517e-09	-1.13618	-1.45457
161539159	chr6:161539159:G:A	2.79216e-26	-9.89405e-10	-1.43184	1.58575e-10	-9.89405e-10	-1.4109	8.55945e-09	-9.89405e-10	-1.42022
161539183	chr6:161539183:T:C	4.4401e-27	-2.26584	-1.00472	2.49821e-11	-2.27808	-0.980891	1.34603e-09	-2.29188	-0.978211
161539356	chr6:161539356:A:G	3.64429e-26	-9.89405e-10	-1.16549	1.97751e-10	-9.89405e-10	-1.19012	1.08915e-08	-9.89405e-10	-1.17927
161539559	chr6:161539559:TA:T	1.04954e-26	-2.1415	-0.268799	4.53154e-11	-2.2355	-0.427983	2.51306e-09	-2.26814	-0.377616
161539569	chr6:161539569:T:C	2.59024e-26	-9.89405e-10	-1.5069	1.44788e-10	-9.89405e-10	-1.50186	7.83125e-09	-9.89405e-10	-1.50913
161539760	chr6:161539760:C:A	2.65092e-26	-9.89405e-10	-1.48375	1.48741e-10	-9.89405e-10	-1.47492	8.04641e-09	-9.89405e-10	-1.48203
161540487	chr6:161540487:A:C	3.44912e-27	-2.35976	-1.16336	2.01618e-11	-2.35386	-1.11948	1.08124e-09	-2.34983	-1.13931
161540488	chr6:161540488:T:C	3.33769e-26	-9.89405e-10	-1.25337	1.94515e-10	-9.89405e-10	-1.20662	1.03605e-08	-9.89405e-10	-1.22925
161541089	chr6:161541089:T:C	9.58568e-27	-1.99263	-0.508338	4.40787e-11	-2.08906	-0.602094	2.34407e-09	-2.14479	-0.570577
161541300	chr6:161541300:C:T	3.58663e-26	-9.89405e-10	-1.18144	2.08483e-10	-9.89405e-10	-1.13727	1.10443e-08	-9.89405e-10	-1.16534
161541337	chr6:161541337:C:T	3.93694e-26	-9.89405e-10	-1.08825	2.06382e-10	-9.89405e-10	-1.1474	1.15156e-08	-9.89405e-10	-1.12356
161541436	chr6:161541436:T:G	7.26797e-26	-9.89405e-10	-0.475174	4.0674e-10	-9.89405e-10	-0.468956	2.21174e-08	-9.89405e-10	-0.470889
161541714	chr6:161541714:A:G	3.00315e-26	-9.89405e-10	-1.35899	1.71629e-10	-9.89405e-10	-1.3318	9.18293e-09	-9.89405e-10	-1.34991
161542383	chr6:161542383:G:A	4.0915e-26	-0.929854	-0.119886	1.28465e-10	-1.35006	-0.27141	6.63098e-09	-1.46283	-0.212676
161542546	chr6:161542546:G:A	3.99405e-26	-9.89405e-10	-1.07385	2.33718e-10	-9.89405e-10	-1.02302	1.21573e-08	-9.89405e-10	-1.06932
161542674	chr6:161542674:C:A	3.60604e-26	-1.17604	-9.24033e-10	1.97667e-10	-1.19055	-9.24033e-10	1.01027e-08	-1.25446	-9.24033e-10
161542860	chr6:161542860:A:G	2.68471e-27	-2.30206	-1.4716	1.40629e-11	-2.33949	-1.4941	7.85829e-10	-2.31996	-1.48831
161543121	chr6:161543121:T:C	4.2992e-26	-9.89405e-10	-1.00022	2.32571e-10	-9.89405e-10	-1.02793	1.28216e-08	-9.89405e-10	-1.01613
161543428	chr6:161543428:A:G	4.15532e-26	-9.89405e-10	-1.03426	2.16751e-10	-9.89405e-10	-1.09838	1.21495e-08	-9.89405e-10	-1.06996
161543855	chr6:161543855:T:C	3.18197e-26	-9.89405e-10	-1.30115	1.78803e-10	-9.89405e-10	-1.29085	9.64476e-09	-9.89405e-10	-1.30084
161543906	chr6:161543906:C:T	2.67448e-27	-2.27667	-1.50082	1.62196e-11	-2.1776	-1.51331	8.39519e-10	-2.23054	-1.51164
161544286	chr6:161544286:T:C	2.77848e-26	-9.89405e-10	-1.43675	1.55558e-10	-9.89405e-10	-1.43011	8.3638e-09	-9.89405e-10	-1.44334
161544363	chr6:161544363:T:C	1.15458e-25	-9.89405e-10	-0.0123255	6.70016e-10	-9.89405e-10	0.0301712	3.57961e-08	-9.89405e-10	0.0105825
161544522	chr6:161544522:A:G	3.6949e-26	-9.89405e-10	-1.1517	2.00537e-10	-9.89405e-10	-1.17613	1.10341e-08	-9.89405e-10	-1.16626
161544953	chr6:161544953:A:G	2.82377e-26	-9.89405e-10	-1.42058	1.6001e-10	-9.89405e-10	-1.40189	8.59243e-09	-9.89405e-10	-1.41637
161545004	chr6:161545004:T:C	7.35666e-26	-0.377309	-0.0857359	2.61975e-10	-0.825168	-0.0837127	1.18223e-08	-0.982304	-0.114965
161545012	chr6:161545012:C:T	3.38752e-26	-9.89405e-10	-1.23855	1.92888e-10	-9.89405e-10	-1.21502	1.0204e-08	-9.89405e-10	-1.24447
161545427	chr6:161545427:C:T	2.60047e-26	-9.89405e-10	-1.50296	1.45774e-10	-9.89405e-10	-1.49507	7.91952e-09	-9.89405e-10	-1.49792
161545851	chr6:161545851:G:C	3.07299e-26	-9.89405e-10	-1.336	1.76307e-10	-9.89405e-10	-1.3049	9.34106e-09	-9.89405e-10	-1.33284
161545913	chr6:161545913:A:G	1.00441e-25	-9.89405e-10	-0.151666	5.81787e-10	-9.89405e-10	-0.111026	3.11111e-08	-9.89405e-10	-0.129691
161546057	chr6:161546057:A:G	2.78612e-26	-9.89405e-10	-1.434	1.57664e-10	-9.89405e-10	-1.41667	8.47582e-09	-9.89405e-10	-1.43004
161546265	chr6:161546265:T:C	3.00424e-26	-9.89405e-10	-1.35863	1.72017e-10	-9.89405e-10	-1.32954	9.17426e-09	-9.89405e-10	-1.35085
161546367	chr6:161546367:A:T	3.0652e-26	-9.89405e-10	-1.33854	1.75823e-10	-9.89405e-10	-1.30765	9.364e-09	-9.89405e-10	-1.33038
161546495	chr6:161546495:G:A	3.64791e-26	-9.89405e-10	-1.1645	2.0895e-10	-9.89405e-10	-1.13503	1.10564e-08	-9.89405e-10	-1.16424
161546641	chr6:161546641:C:T	3.02553e-26	-9.89405e-10	-1.35157	1.73327e-10	-9.89405e-10	-1.32195	9.2419e-09	-9.89405e-10	-1.34351
161546752	chr6:161546752:A:G	3.04405e-26	-9.89405e-10	-1.34546	1.74501e-10	-9.89405e-10	-1.3152	9.29835e-09	-9.89405e-10	-1.33742
161546869	chr6:161546869:C:T	1.52309e-26	-0.728407	-1.3095	5.71207e-11	-1.05243	-1.37954	2.59482e-09	-1.28108	-1.33266
161547375	chr6:161547375:T:G	3.20288e-26	-1.2946	-9.24033e-10	1.76337e-10	-1.30473	-9.24033e-10	8.88894e-09	-1.38245	-9.24033e-10
161547440	chr6:161547440:A:G	3.05561e-26	-9.89405e-10	-1.34167	1.75226e-10	-9.89405e-10	-1.31105	9.3341e-09	-9.89405e-10	-1.33358
161547508	chr6:161547508:G:T	2.75545e-26	-9.89405e-10	-1.44507	1.55719e-10	-9.89405e-10	-1.42908	8.37752e-09	-9.89405e-10	-1.4417
161547557	chr6:161547557:A:G	1.28429e-26	-2.20844	-9.24033e-10	6.85902e-11	-2.24898	-9.24033e-10	3.78452e-09	-2.23634	-9.24033e-10
161547880	chr6:161547880:T:C	1.2171e-26	-2.26218	-9.24033e-10	6.37067e-11	-2.32284	-9.24033e-10	3.41841e-09	-2.33808	-9.24033e-10
161548045	chr6:161548045:A:C	6.00461e-26	-9.89405e-10	-0.666124	3.46928e-10	-9.89405e-10	-0.628012	1.80417e-08	-9.89405e-10	-0.674569
161548147	chr6:161548147:G:A	3.60984e-26	-9.89405e-10	-1.17499	1.9611e-10	-9.89405e-10	-1.19846	1.07592e-08	-9.89405e-10	-1.1915
161548233	chr6:161548233:C:G	2.56603e-26	-9.89405e-10	-1.51629	1.42727e-10	-9.89405e-10	-1.5162	7.77807e-09	-9.89405e-10	-1.51595
161548249	chr6:161548249:T:C	2.97094e-26	-9.89405e-10	-1.36977	1.69489e-10	-9.89405e-10	-1.34434	9.04429e-09	-9.89405e-10	-1.36512
161548681	chr6:161548681:T:G	2.95444e-26	-9.89405e-10	-1.37534	1.68622e-10	-9.89405e-10	-1.34947	9.00493e-09	-9.89405e-10	-1.36948
161548729	chr6:161548729:T:C	2.60399e-26	-9.89405e-10	-1.5016	1.43671e-10	-9.89405e-10	-1.5096	7.86629e-09	-9.89405e-10	-1.50467
161548730	chr6:161548730:G:A	3.6012e-26	-9.89405e-10	-1.17738	1.95733e-10	-9.89405e-10	-1.20038	1.07682e-08	-9.89405e-10	-1.19065
161548980	chr6:161548980:A:G	3.61924e-26	-9.89405e-10	-1.17239	1.96675e-10	-9.89405e-10	-1.19558	1.08222e-08	-9.89405e-10	-1.18566
161549161	chr6:161549161:C:T	3.69166e-26	-9.89405e-10	-1.15257	2.00516e-10	-9.89405e-10	-1.17624	1.1036e-08	-9.89405e-10	-1.16609
161549198	chr6:161549198:G:A	2.64589e-26	-9.89405e-10	-1.48564	1.46042e-10	-9.89405e-10	-1.49323	8.01496e-09	-9.89405e-10	-1.48595
161549199	chr6:161549199:T:A	6.99238e-26	0.0899197	-0.60375	3.35712e-10	-0.217291	-0.443585	1.16317e-08	-0.474263	-0.639257
161549209	chr6:161549209:C:A	1.40345e-26	-1.9895	-0.130212	8.53639e-11	-1.92968	-0.100522	4.50114e-09	-1.95566	-0.107265
161549456	chr6:161549456:T:C	3.06143e-26	-9.89405e-10	-1.33977	1.67063e-10	-9.89405e-10	-1.35876	9.19949e-09	-9.89405e-10	-1.34811
161549604	chr6:161549604:T:C	2.57071e-26	-9.89405e-10	-1.51447	1.42719e-10	-9.89405e-10	-1.51625	7.78337e-09	-9.89405e-10	-1.51527
161549619	chr6:161549619:G:T	2.59399e-26	-9.89405e-10	-1.50545	1.44828e-10	-9.89405e-10	-1.50158	7.86678e-09	-9.89405e-10	-1.50461
161549720	chr6:161549720:C:T	9.56994e-27	-0.987765	-1.51484	4.0697e-11	-1.26133	-1.50964	1.73119e-09	-1.50398	-1.51446
161549935	chr6:161549935:A:G	3.37529e-26	-9.89405e-10	-1.24217	1.89735e-10	-9.89405e-10	-1.2315	1.03107e-08	-9.89405e-10	-1.23407
161550044	chr6:161550044:T:C	5.67378e-27	-1.89404	-1.13134	3.04323e-11	-1.90448	-1.15714	1.4031e-09	-2.07228	-1.15629
161550211	chr6:161550211:A:T	7.27037e-26	-9.89405e-10	-0.474844	4.226e-10	-9.89405e-10	-0.430704	2.19041e-08	-9.89405e-10	-0.480583
161550239	chr6:161550239:G:C	7.65648e-26	-9.89405e-10	-0.423099	4.45164e-10	-9.89405e-10	-0.378687	2.30185e-08	-9.89405e-10	-0.430957
161550366	chr6:161550366:G:A	2.48196e-27	-2.36053	-1.49166	1.36086e-11	-2.35995	-1.50649	7.6113e-10	-2.34248	-1.49773
161550566	chr6:161550566:G:A	2.85287e-27	-2.24469	-1.46822	1.46603e-11	-2.31981	-1.47217	8.71186e-10	-2.23491	-1.47024
161550599	chr6:161550599:A:C	1.11464e-26	-2.35012	-9.24033e-10	6.13746e-11	-2.36013	-9.24033e-10	3.3426e-09	-2.36051	-9.24033e-10
161550663	chr6:161550663:C:T	9.47016e-27	-1.10081	-1.41228	4.06539e-11	-1.38771	-1.38433	1.86647e-09	-1.55366	-1.38954
161550668	chr6:161550668:C:T	6.82951e-26	-1.19609	0.658694	3.45342e-10	-1.4249	0.792303	1.6827e-08	-1.46696	0.722686
161550934	chr6:161550934:C:T	1.12824e-26	-2.33799	-9.24033e-10	6.25625e-11	-2.34096	-9.24033e-10	3.4254e-09	-2.33604	-9.24033e-10
161551033	chr6:161551033:AAAGAGGTCT:A	2.66279e-26	-9.89405e-10	-1.47928	1.4717e-10	-9.89405e-10	-1.48554	8.08266e-09	-9.89405e-10	-1.47753
161551114	chr6:161551114:C:T	3.2442e-26	-9.89405e-10	-1.28178	1.84539e-10	-9.89405e-10	-1.25927	9.8175e-09	-9.89405e-10	-1.28309
161551154	chr6:161551154:G:A	1.43637e-26	-0.785788	-1.31074	6.53186e-11	-0.987246	-1.31061	2.69457e-09	-1.27858	-1.29744
161551461	chr6:161551461:G:A	3.7049e-26	-9.89405e-10	-1.14899	2.11487e-10	-9.89405e-10	-1.12296	1.11863e-08	-9.89405e-10	-1.15256
161551822	chr6:161551822:G:A	2.70329e-26	-9.89405e-10	-1.46418	1.5225e-10	-9.89405e-10	-1.45161	8.21559e-09	-9.89405e-10	-1.46122
161551896	chr6:161551896:G:C	4.41176e-27	-1.98875	-1.28821	2.35199e-11	-2.05455	-1.26473	1.09479e-09	-2.19628	-1.28041
161551908	chr6:161551908:G:A	2.81446e-26	-9.89405e-10	-1.42388	1.59123e-10	-9.89405e-10	-1.40745	8.55712e-09	-9.89405e-10	-1.42049
161552105	chr6:161552105:A:G	7.55449e-26	-9.89405e-10	-0.436508	4.279e-10	-9.89405e-10	-0.418241	2.23598e-08	-9.89405e-10	-0.459992
161552264	chr6:161552264:C:T	2.79715e-26	-9.89405e-10	-1.43005	1.58373e-10	-9.89405e-10	-1.41218	8.51791e-09	-9.89405e-10	-1.42508
161552288	chr6:161552288:T:C	1.17522e-26	-2.2972	-9.24033e-10	7.31949e-11	-2.184	-9.24033e-10	4.04269e-09	-2.17034	-9.24033e-10
161552462	chr6:161552462:C:A	3.03516e-27	-2.29045	-1.36052	1.55858e-11	-2.339	-1.39177	8.3858e-10	-2.35934	-1.38396
161552468	chr6:161552468:CTG:C	3.3896e-27	-2.21269	-1.32783	1.68644e-11	-2.2886	-1.36332	8.83003e-10	-2.33647	-1.35521
161552482	chr6:161552482:ACG:A	3.36404e-27	-2.24881	-1.29929	1.71676e-11	-2.30988	-1.32423	9.00967e-10	-2.34766	-1.32388
161552488	chr6:161552488:A:T	3.4612e-27	-2.25378	-1.26585	1.76445e-11	-2.31388	-1.29283	9.2906e-10	-2.34945	-1.29139
161552517	chr6:161552517:C:A	2.65334e-26	-9.89405e-10	-1.48283	1.49276e-10	-9.89405e-10	-1.47133	8.0689e-09	-9.89405e-10	-1.47924
161552519	chr6:161552519:T:C	2.66515e-26	-9.89405e-10	-1.47839	1.50016e-10	-9.89405e-10	-1.46639	8.10569e-09	-9.89405e-10	-1.47469
161552598	chr6:161552598:AAAAAAC:A	2.64487e-26	-9.89405e-10	-1.48603	1.48701e-10	-9.89405e-10	-1.47519	8.04082e-09	-9.89405e-10	-1.48272
161552639	chr6:161552639:A:G	3.63874e-27	-2.35114	-1.11846	1.9351e-11	-2.32752	-1.18686	1.06818e-09	-2.338	-1.16331
161552711	chr6:161552711:G:A	2.74794e-26	-9.89405e-10	-1.4478	1.56208e-10	-9.89405e-10	-1.42594	8.39014e-09	-9.89405e-10	-1.4402
161552875	chr6:161552875:T:C	2.70671e-27	-2.2936	-1.4719	1.43056e-11	-2.33381	-1.48267	7.63344e-10	-2.35838	-1.47892
161552894	chr6:161552894:G:A	2.48222e-27	-2.35509	-1.497	1.37216e-11	-2.3585	-1.49966	7.48915e-10	-2.35683	-1.49956
161552922	chr6:161552922:C:G	2.59561e-26	-9.89405e-10	-1.50483	1.45787e-10	-9.89405e-10	-1.49499	7.90575e-09	-9.89405e-10	-1.49966
161553127	chr6:161553127:G:A	3.47084e-26	-9.89405e-10	-1.21425	1.95471e-10	-9.89405e-10	-1.20172	1.04869e-08	-9.89405e-10	-1.21713
161553272	chr6:161553272:G:T	2.73077e-27	-2.27524	-1.48141	1.43541e-11	-2.32217	-1.49093	7.59786e-10	-2.35443	-1.48754
161553317	chr6:161553317:T:C	2.70559e-25	-0.20464	1.0439	1.61221e-09	-0.0970251	1.00526	8.7346e-08	-0.134009	1.03663
161553400	chr6:161553400:A:T	2.71233e-27	-2.28768	-1.47574	1.42978e-11	-2.33095	-1.48607	7.61419e-10	-2.3576	-1.48223
161553674	chr6:161553674:A:T	2.5126e-27	-2.33392	-1.506	1.35728e-11	-2.35749	-1.51157	7.43037e-10	-2.35604	-1.50822
161553924	chr6:161553924:G:A	2.45034e-27	-2.36053	-1.50448	1.35985e-11	-2.36024	-1.50693	7.52932e-10	-2.34504	-1.506
161554059	chr6:161554059:C:T	2.53241e-27	-2.31695	-1.51511	1.36747e-11	-2.35014	-1.51145	7.36017e-10	-2.36017	-1.51359
161554300	chr6:161554300:C:T	2.61271e-26	-9.89405e-10	-1.49826	1.46064e-10	-9.89405e-10	-1.49308	7.95344e-09	-9.89405e-10	-1.49365
161554346	chr6:161554346:T:C	2.9023e-27	-2.28673	-1.40901	1.5251e-11	-2.33041	-1.42208	8.13956e-10	-2.35872	-1.41439
161555170	chr6:161555170:C:T	2.44043e-27	-2.36054	-1.50852	1.35515e-11	-2.35998	-1.51065	7.49679e-10	-2.34564	-1.50973
161555265	chr6:161555265:A:G	3.70031e-26	-9.89405e-10	-1.15023	2.10124e-10	-9.89405e-10	-1.12943	1.12587e-08	-9.89405e-10	-1.14611
161555360	chr6:161555360:C:G	4.01195e-26	-9.89405e-10	-1.06937	2.22034e-10	-9.89405e-10	-1.0743	1.21447e-08	-9.89405e-10	-1.07036
161555423	chr6:161555423:TCA:T	2.44784e-27	-2.36055	-1.50548	1.35814e-11	-2.35993	-1.5085	7.51815e-10	-2.34507	-1.50745
161555481	chr6:161555481:A:G	2.47902e-27	-2.34932	-1.50405	1.36976e-11	-2.35448	-1.50543	7.4293e-10	-2.35999	-1.50441
161555533	chr6:161555533:C:A	3.47389e-26	-9.89405e-10	-1.21337	1.95646e-10	-9.89405e-10	-1.20082	1.04957e-08	-9.89405e-10	-1.21629
161555942	chr6:161555942:A:G	7.09801e-27	-2.3285	-0.472924	4.63285e-11	-2.33759	-0.303781	2.20839e-09	-2.36011	-0.414885
161555986	chr6:161555986:C:T	2.46748e-27	-2.34947	-1.50857	1.39111e-11	-2.3332	-1.51124	7.8954e-10	-2.29349	-1.51007
161555991	chr6:161555991:C:T	2.69555e-26	-9.89405e-10	-1.46705	1.51464e-10	-9.89405e-10	-1.45679	8.23802e-09	-9.89405e-10	-1.4585
161556365	chr6:161556365:T:C	2.7623e-27	-2.31443	-1.43074	1.45757e-11	-2.3496	-1.44818	7.9143e-10	-2.36035	-1.44081
161556391	chr6:161556391:A:G	2.17263e-26	-1.68271	-9.24033e-10	1.36204e-10	-1.56298	-9.24033e-10	8.42701e-09	-1.43581	-9.24033e-10
161556477	chr6:161556477:C:T	2.68075e-26	-9.89405e-10	-1.47255	1.51477e-10	-9.89405e-10	-1.4567	8.19013e-09	-9.89405e-10	-1.46433
161556802	chr6:161556802:T:C	3.19009e-26	-9.89405e-10	-1.2986	1.74646e-10	-9.89405e-10	-1.31437	9.49866e-09	-9.89405e-10	-1.3161
161557430	chr6:161557430:G:A	5.27099e-26	-9.89405e-10	-0.796434	3.04195e-10	-9.89405e-10	-0.759461	1.62732e-08	-9.89405e-10	-0.777735
161557486	chr6:161557486:C:T	4.14508e-26	-9.89405e-10	-1.03673	2.23245e-10	-9.89405e-10	-1.06886	1.23009e-08	-9.89405e-10	-1.05758
161557708	chr6:161557708:T:C	5.27099e-26	-9.89405e-10	-0.796434	3.04195e-10	-9.89405e-10	-0.759461	1.62732e-08	-9.89405e-10	-0.777735
161557753	chr6:161557753:G:A	5.0807e-26	-9.89405e-10	-0.833201	2.90398e-10	-9.89405e-10	-0.805877	1.55443e-08	-9.89405e-10	-0.823563
161557853	chr6:161557853:G:C	2.57668e-26	-9.89405e-10	-1.51215	1.42879e-10	-9.89405e-10	-1.51513	7.79948e-09	-9.89405e-10	-1.5132
161557911	chr6:161557911:C:T	2.44086e-27	-2.36058	-1.50831	1.36739e-11	-2.35913	-1.50251	7.52936e-10	-2.34351	-1.50752
161558232	chr6:161558232:A:G	2.85482e-27	-2.19595	-1.51628	1.59986e-11	-2.18899	-1.51564	8.40127e-10	-2.22575	-1.5157
161558234	chr6:161558234:T:C	2.56767e-26	-9.89405e-10	-1.51565	1.43027e-10	-9.89405e-10	-1.51409	7.80615e-09	-9.89405e-10	-1.51234
161558407	chr6:161558407:A:T	3.13419e-27	-2.21154	-1.40733	1.6336e-11	-2.24769	-1.43607	9.09804e-10	-2.24045	-1.42133
161558410	chr6:161558410:A:G	3.3231e-26	-9.89405e-10	-1.25775	1.87694e-10	-9.89405e-10	-1.24232	9.99612e-09	-9.89405e-10	-1.26506
161558627	chr6:161558627:T:C	3.52495e-27	-2.2403	-1.26107	2.08229e-11	-2.28767	-1.15341	1.10388e-09	-2.25994	-1.20848
161558649	chr6:161558649:T:C	3.31916e-26	-9.89405e-10	-1.25894	1.80392e-10	-9.89405e-10	-1.282	9.89871e-09	-9.89405e-10	-1.27485
161558867	chr6:161558867:C:T	6.23718e-26	-9.89405e-10	-0.628122	3.51056e-10	-9.89405e-10	-0.616185	1.84987e-08	-9.89405e-10	-0.649553
161559129	chr6:161559129:T:G	1.07351e-25	-9.89405e-10	-0.0851341	7.46749e-10	-9.89405e-10	0.138598	3.55498e-08	-9.89405e-10	0.00367907
161559481	chr6:161559481:T:C	9.85e-26	-0.0211334	-0.150046	6.39869e-10	0.206487	-0.222354	3.42231e-08	0.107869	-0.142222
161559875	chr6:161559875:A:G	4.07622e-26	-9.89405e-10	-1.05348	2.33109e-10	-9.89405e-10	-1.02562	1.25069e-08	-9.89405e-10	-1.04097
161560257	chr6:161560257:T:G	8.2149e-26	-0.43388	0.0811787	4.73288e-10	-0.356551	0.0391249	2.65096e-08	-0.374995	0.0852464
161560370	chr6:161560370:G:A	3.3504e-26	-9.89405e-10	-1.24957	1.8962e-10	-9.89405e-10	-1.23211	1.01732e-08	-9.89405e-10	-1.2475
161560371	chr6:161560371:C:T	2.57837e-26	-9.89405e-10	-1.51149	1.4376e-10	-9.89405e-10	-1.50898	7.83622e-09	-9.89405e-10	-1.5085
161560502	chr6:161560502:C:T	1.12423e-26	-1.8783	-0.463248	6.88527e-11	-1.83657	-0.408588	4.07361e-09	-1.7656	-0.397121
161560545	chr6:161560545:G:A	1.89593e-26	-2.23472	0.415778	1.20518e-10	-2.25896	0.573633	5.49032e-09	-2.33252	0.468251
161560607	chr6:161560607:C:T	2.57936e-26	-2.2052	0.694089	1.65938e-10	-2.23222	0.866706	7.43602e-09	-2.31798	0.757065
161560750	chr6:161560750:A:G	5.2324e-26	-9.89405e-10	-0.803781	3.08025e-10	-9.89405e-10	-0.746948	1.5673e-08	-9.89405e-10	-0.815313
161560790	chr6:161560790:C:T	3.90645e-26	-9.89405e-10	-1.09602	2.25819e-10	-9.89405e-10	-1.0574	1.18235e-08	-9.89405e-10	-1.09717
161561076	chr6:161561076:T:C	2.77821e-26	-9.89405e-10	-1.43684	1.57793e-10	-9.89405e-10	-1.41585	8.54093e-09	-9.89405e-10	-1.42239
161561132	chr6:161561132:A:G	3.74339e-26	-9.89405e-10	-1.13866	2.0855e-10	-9.89405e-10	-1.13695	1.17185e-08	-9.89405e-10	-1.10609
161561567	chr6:161561567:C:A	7.15424e-26	-9.89405e-10	-0.490946	4.18777e-10	-9.89405e-10	-0.439792	2.16775e-08	-9.89405e-10	-0.490982
161561719	chr6:161561719:A:G	2.58929e-26	-9.89405e-10	-1.50727	1.43474e-10	-9.89405e-10	-1.51097	7.84168e-09	-9.89405e-10	-1.5078
161561852	chr6:161561852:A:G	2.81524e-26	-9.89405e-10	-1.4236	1.60159e-10	-9.89405e-10	-1.40096	8.66451e-09	-9.89405e-10	-1.40802
161561956	chr6:161561956:T:C	3.93601e-27	-1.91348	-1.47758	2.35639e-11	-1.82042	-1.497	1.37519e-09	-1.76945	-1.47922
161562312	chr6:161562312:A:T	5.51214e-27	-1.64471	-1.40957	3.03163e-11	-1.6417	-1.42374	1.45282e-09	-1.78659	-1.40716
161562556	chr6:161562556:C:T	7.02557e-26	-9.89405e-10	-0.509095	3.95483e-10	-9.89405e-10	-0.497022	2.08106e-08	-9.89405e-10	-0.531792
161563153	chr6:161563153:G:A	2.77728e-26	-9.89405e-10	-1.43718	1.54305e-10	-9.89405e-10	-1.4382	8.30221e-09	-9.89405e-10	-1.45073
161563326	chr6:161563326:G:T	1.02735e-25	-9.89405e-10	-0.129078	6.0435e-10	-9.89405e-10	-0.0729769	3.05476e-08	-9.89405e-10	-0.14797
161563345	chr6:161563345:A:G	4.55678e-27	-1.73233	-1.51229	2.524e-11	-1.73285	-1.51585	1.47988e-09	-1.66222	-1.51307
161563373	chr6:161563373:G:A	3.31988e-26	-9.89405e-10	-1.25872	1.87851e-10	-9.89405e-10	-1.24148	1.00792e-08	-9.89405e-10	-1.25678
161563662	chr6:161563662:T:C	5.77821e-27	-1.5858	-1.42134	3.1745e-11	-1.57539	-1.444	1.88739e-09	-1.50817	-1.42389
161563907	chr6:161563907:A:G	5.99239e-26	-9.89405e-10	-0.668161	3.08055e-10	-9.89405e-10	-0.74685	1.68296e-08	-9.89405e-10	-0.744114
161563950	chr6:161563950:G:A	7.01034e-26	-9.89405e-10	-0.511265	3.94725e-10	-9.89405e-10	-0.498941	2.07699e-08	-9.89405e-10	-0.533752
161563990	chr6:161563990:C:T	9.13544e-26	-9.89405e-10	-0.24649	5.36103e-10	-9.89405e-10	-0.192804	2.7661e-08	-9.89405e-10	-0.247231
161564022	chr6:161564022:T:TA	3.22779e-26	-9.89405e-10	-1.28685	1.86473e-10	-9.89405e-10	-1.24884	9.85932e-09	-9.89405e-10	-1.27884
161564245	chr6:161564245:T:C	1.07612e-25	-0.433312	0.350607	6.1467e-10	-0.368315	0.31227	3.46022e-08	-0.38629	0.362952
161565049	chr6:161565049:C:T	5.97692e-26	-9.89405e-10	-0.670745	3.32856e-10	-9.89405e-10	-0.669421	1.75423e-08	-9.89405e-10	-0.702641
161565246	chr6:161565246:A:T	2.99822e-26	-9.89405e-10	-1.36063	1.64063e-10	-9.89405e-10	-1.37688	9.071e-09	-9.89405e-10	-1.36217
161565411	chr6:161565411:G:A	2.72513e-26	-9.89405e-10	-1.45613	1.52982e-10	-9.89405e-10	-1.44681	8.28481e-09	-9.89405e-10	-1.45283
161565440	chr6:161565440:C:T	1.85129e-25	0.162836	0.296982	1.09002e-09	0.236046	0.280772	6.0565e-08	0.225631	0.310831
161565525	chr6:161565525:G:A	2.47817e-27	-2.35991	-1.4938	1.37458e-11	-2.35362	-1.50277	7.61185e-10	-2.3386	-1.50153
161565970	chr6:161565970:A:G	4.83182e-26	-9.89405e-10	-0.883427	2.83781e-10	-9.89405e-10	-0.828926	1.44879e-08	-9.89405e-10	-0.893938
161566018	chr6:161566018:C:T	8.03273e-27	-1.4562	-1.22151	5.58085e-11	-1.33589	-1.11932	2.14524e-09	-1.60936	-1.19465
161567429	chr6:161567429:T:C	6.8385e-27	-2.35342	-0.485246	4.39788e-11	-2.3583	-0.335118	2.1849e-09	-2.35653	-0.429156
161567481	chr6:161567481:G:A	3.55996e-27	-2.3531	-1.13839	1.98015e-11	-2.35967	-1.1317	1.05836e-09	-2.35079	-1.15975
161567507	chr6:161567507:A:G	7.2148e-27	-2.34687	-0.438228	4.61491e-11	-2.36037	-0.284884	2.30872e-09	-2.3514	-0.379165
161567546	chr6:161567546:A:C	9.29711e-26	-9.89405e-10	-0.228947	5.45444e-10	-9.89405e-10	-0.175531	2.81328e-08	-9.89405e-10	-0.230321
161567633	chr6:161567633:A:G	2.56908e-26	-9.89405e-10	-1.5151	1.43084e-10	-9.89405e-10	-1.5137	7.79771e-09	-9.89405e-10	-1.51343
161567735	chr6:161567735:A:G	7.7281e-27	-2.34911	-0.367262	4.97436e-11	-2.35996	-0.21029	2.47377e-09	-2.3533	-0.308211
161567993	chr6:161567993:T:A	2.71318e-25	0.0410592	0.800997	1.63336e-09	0.112191	0.809073	9.22165e-08	0.106731	0.850152
161568215	chr6:161568215:A:C	4.00719e-26	-9.89405e-10	-1.07056	2.29576e-10	-9.89405e-10	-1.0409	1.22789e-08	-9.89405e-10	-1.05937
161568509	chr6:161568509:C:T	5.14865e-26	-9.89405e-10	-0.819916	3.24212e-10	-9.89405e-10	-0.695733	1.65296e-08	-9.89405e-10	-0.762104
161568586	chr6:161568586:CCTT:C	2.64369e-27	-2.35679	-1.43226	1.46413e-11	-2.35463	-1.43866	7.96283e-10	-2.35988	-1.43518
161568642	chr6:161568642:C:G	1.64608e-25	0.0170146	0.325319	9.73633e-10	0.0962115	0.307693	5.42166e-08	0.0855073	0.340224
161568678	chr6:161568678:T:C	4.60835e-27	-2.33457	-0.898796	2.75591e-11	-2.32345	-0.837351	1.41101e-09	-2.35402	-0.868924
161568871	chr6:161568871:A:C	2.88869e-27	-2.21244	-1.48799	1.54221e-11	-2.24726	-1.49407	7.78766e-10	-2.32742	-1.48988
161569031	chr6:161569031:T:C	6.89546e-27	-2.15554	-0.674829	3.59257e-11	-2.2469	-0.648781	1.75742e-09	-2.30316	-0.700246
161569118	chr6:161569118:C:T	9.13544e-26	-9.89405e-10	-0.24649	5.36103e-10	-9.89405e-10	-0.192804	2.7661e-08	-9.89405e-10	-0.247231
161569254	chr6:161569254:A:G	2.97101e-26	-9.89405e-10	-1.36975	1.66771e-10	-9.89405e-10	-1.36051	8.95477e-09	-9.89405e-10	-1.37507
161569262	chr6:161569262:G:A	9.13544e-26	-9.89405e-10	-0.24649	5.36103e-10	-9.89405e-10	-0.192804	2.7661e-08	-9.89405e-10	-0.247231
161569272	chr6:161569272:C:T	2.92102e-26	-9.89405e-10	-1.38672	1.66633e-10	-9.89405e-10	-1.36134	9.04405e-09	-9.89405e-10	-1.36515
161569288	chr6:161569288:C:A	2.57109e-26	-9.89405e-10	-1.51432	1.43242e-10	-9.89405e-10	-1.5126	7.80665e-09	-9.89405e-10	-1.51228
161569307	chr6:161569307:G:A	2.46611e-27	-2.34571	-1.51288	1.36161e-11	-2.35663	-1.50925	7.44763e-10	-2.3516	-1.51035
161569312	chr6:161569312:T:C	2.57493e-26	-9.89405e-10	-1.51283	1.4281e-10	-9.89405e-10	-1.51561	7.79872e-09	-9.89405e-10	-1.5133
161569451	chr6:161569451:C:T	3.11076e-27	-2.35262	-1.27375	1.70153e-11	-2.35566	-1.28736	9.09592e-10	-2.36053	-1.30148
161569474	chr6:161569474:T:C	1.15026e-25	-9.89405e-10	-0.016077	6.77857e-10	-9.89405e-10	0.0418054	3.47549e-08	-9.89405e-10	-0.018935
161569476	chr6:161569476:C:G	9.06627e-26	-9.89405e-10	-0.25409	5.29307e-10	-9.89405e-10	-0.205562	2.73504e-08	-9.89405e-10	-0.258525
161569484	chr6:161569484:G:C	6.60735e-27	-1.44289	-1.43017	4.00107e-11	-1.40614	-1.38184	1.75617e-09	-1.57383	-1.43029
161569512	chr6:161569512:C:T	3.60055e-26	-9.89405e-10	-1.17756	2.00555e-10	-9.89405e-10	-1.17604	1.12508e-08	-9.89405e-10	-1.14681
161569597	chr6:161569597:C:T	4.67995e-27	-2.35715	-0.860802	2.25061e-11	-2.36043	-1.00291	1.28159e-09	-2.36023	-0.958926
161569646	chr6:161569646:C:T	8.57971e-27	-2.34314	-0.268691	5.20909e-11	-2.34496	-0.179182	2.55397e-09	-2.35848	-0.271127
161569812	chr6:161569812:A:G	3.11191e-27	-2.29893	-1.32707	1.72862e-11	-2.30546	-1.32176	9.04358e-10	-2.33448	-1.3333
161570064	chr6:161570064:A:C	2.60383e-26	-9.89405e-10	-1.50167	1.46113e-10	-9.89405e-10	-1.49275	7.90796e-09	-9.89405e-10	-1.49939
161570232	chr6:161570232:T:C	4.18556e-27	-2.0589	-1.2707	2.45448e-11	-2.08975	-1.18688	1.16605e-09	-2.18265	-1.23098
161570927	chr6:161570927:T:G	2.60808e-26	-9.89405e-10	-1.50004	1.47731e-10	-9.89405e-10	-1.48174	7.9558e-09	-9.89405e-10	-1.49335
161571192	chr6:161571192:G:A	2.67707e-26	-9.89405e-10	-1.47393	1.50107e-10	-9.89405e-10	-1.46578	8.15994e-09	-9.89405e-10	-1.46802
161571356	chr6:161571356:A:C	2.82473e-26	-0.0867348	-1.3335	8.59193e-11	-0.774544	-1.24918	5.61001e-09	-0.56399	-1.27871
161571359	chr6:161571359:C:T	2.56627e-26	-9.89405e-10	-1.5162	1.43188e-10	-9.89405e-10	-1.51297	7.80575e-09	-9.89405e-10	-1.51239
161571605	chr6:161571605:T:A	3.74027e-26	-1.13949	-9.24033e-10	2.3704e-10	-1.0089	-9.24033e-10	1.4621e-08	-0.884798	-9.24033e-10
161571633	chr6:161571633:T:C	2.904e-26	-9.89405e-10	-1.39256	1.65124e-10	-9.89405e-10	-1.37044	8.86074e-09	-9.89405e-10	-1.38563
161571677	chr6:161571677:T:A	3.64649e-26	-9.89405e-10	-1.16489	2.11506e-10	-9.89405e-10	-1.12288	1.06991e-08	-9.89405e-10	-1.1971
161571826	chr6:161571826:G:A	2.87516e-26	-9.89405e-10	-1.40254	1.68682e-10	-9.89405e-10	-1.34912	8.95306e-09	-9.89405e-10	-1.37526
161571951	chr6:161571951:A:G	2.42603e-27	-2.35994	-1.51503	1.36177e-11	-2.35867	-1.50708	7.50227e-10	-2.35135	-1.50328
161572007	chr6:161572007:A:G	2.46259e-27	-2.35637	-1.50365	1.38122e-11	-2.36059	-1.49099	7.62266e-10	-2.35767	-1.48105
161572056	chr6:161572056:A:G	2.49136e-27	-2.3568	-1.49161	1.43365e-11	-2.34533	-1.46899	7.9439e-10	-2.33499	-1.46245
161572070	chr6:161572070:G:A	3.53366e-26	-9.89405e-10	-1.19632	2.04567e-10	-9.89405e-10	-1.15624	1.03903e-08	-9.89405e-10	-1.22638
161572324	chr6:161572324:A:G	6.64002e-26	-9.89405e-10	-0.565536	3.41341e-10	-9.89405e-10	-0.644249	1.92424e-08	-9.89405e-10	-0.610138
161572485	chr6:161572485:C:T	3.09542e-26	-9.89405e-10	-1.32873	1.84477e-10	-9.89405e-10	-1.2596	9.73124e-09	-9.89405e-10	-1.29191
161572893	chr6:161572893:C:T	2.85417e-26	-9.89405e-10	-1.40987	1.63899e-10	-9.89405e-10	-1.37788	8.7835e-09	-9.89405e-10	-1.39438
161573100	chr6:161573100:G:T	2.8517e-26	-9.89405e-10	-1.41073	1.62549e-10	-9.89405e-10	-1.38615	8.85312e-09	-9.89405e-10	-1.38648
161573167	chr6:161573167:G:A	2.74425e-26	-9.89405e-10	-1.44914	1.54897e-10	-9.89405e-10	-1.43437	8.43293e-09	-9.89405e-10	-1.43511
161573253	chr6:161573253:TAAAATGACAGC:T	3.38341e-27	-2.0294	-1.51295	1.93791e-11	-2.00197	-1.51097	1.13651e-09	-1.92365	-1.51565
161573334	chr6:161573334:A:G	3.38037e-27	-2.02947	-1.51378	1.92907e-11	-2.00549	-1.51202	1.13221e-09	-1.9271	-1.51598
161573434	chr6:161573434:C:T	3.5704e-27	-1.97227	-1.51629	2.09064e-11	-1.92081	-1.51626	1.24892e-09	-1.82985	-1.51512
161573502	chr6:161573502:C:T	3.84277e-26	-9.89405e-10	-1.11246	2.19207e-10	-9.89405e-10	-1.08711	1.16562e-08	-9.89405e-10	-1.11141
161573570	chr6:161573570:A:G	2.69534e-27	-2.35844	-1.41127	1.59111e-11	-2.35999	-1.35012	8.19733e-10	-2.34835	-1.41768
161574128	chr6:161574128:A:C	5.51233e-27	-1.77121	-1.28304	3.89812e-11	-1.62692	-1.18713	1.85246e-09	-1.73306	-1.21768
161574142	chr6:161574142:C:T	3.74398e-27	-1.93493	-1.50616	2.14843e-11	-1.90309	-1.50671	1.2648e-09	-1.81992	-1.51243
161574291	chr6:161574291:G:A	3.97545e-26	-9.89405e-10	-1.07851	2.16591e-10	-9.89405e-10	-1.09912	1.18191e-08	-9.89405e-10	-1.09754
161574381	chr6:161574381:A:C	1.53727e-26	-0.540632	-1.48801	1.17168e-10	-0.252725	-1.4608	5.28516e-09	-0.426736	-1.47562
161574980	chr6:161574980:T:C	2.56716e-26	-9.89405e-10	-1.51585	1.42825e-10	-9.89405e-10	-1.51551	7.78452e-09	-9.89405e-10	-1.51512
161575338	chr6:161575338:C:T	2.84924e-27	-2.19945	-1.51473	1.6035e-11	-2.18606	-1.5163	9.2786e-10	-2.12946	-1.51267
161576684	chr6:161576684:A:T	2.89995e-27	-2.18922	-1.50732	1.62881e-11	-2.17348	-1.51322	9.51893e-10	-2.11342	-1.50314
161577181	chr6:161577181:A:G	7.97926e-27	-2.34675	-0.337638	6.38718e-11	-2.337	0.0167484	2.3826e-09	-2.35638	-0.342681
161577639	chr6:161577639:G:T	1.17389e-26	-2.29833	-9.24033e-10	6.39882e-11	-2.31843	-9.24033e-10	3.49056e-09	-2.31719	-9.24033e-10
161577661	chr6:161577661:C:T	3.27708e-27	-2.19308	-1.38121	2.07964e-11	-2.14344	-1.29891	1.17639e-09	-2.10219	-1.30262
161577959	chr6:161577959:A:G	4.26185e-27	-2.32679	-0.984748	3.04015e-11	-2.28044	-0.782194	1.59091e-09	-2.25649	-0.846459
161578214	chr6:161578214:T:C	2.5629e-27	-2.32552	-1.49458	1.53686e-11	-2.28616	-1.45865	8.60801e-10	-2.25626	-1.46089
161578366	chr6:161578366:C:G	3.63227e-27	-2.14615	-1.32523	2.38666e-11	-2.0876	-1.21705	1.35707e-09	-2.04038	-1.22156
161578603	chr6:161578603:A:G	4.23393e-26	-9.89405e-10	-1.01552	2.29727e-10	-9.89405e-10	-1.04024	1.27768e-08	-9.89405e-10	-1.01963
161578625	chr6:161578625:T:C	3.00012e-26	-9.89405e-10	-1.36	1.71229e-10	-9.89405e-10	-1.33413	9.26372e-09	-9.89405e-10	-1.34115
161578691	chr6:161578691:T:G	2.80413e-26	-9.89405e-10	-1.42756	1.6059e-10	-9.89405e-10	-1.39827	8.62051e-09	-9.89405e-10	-1.41311
161578712	chr6:161578712:C:T	3.24604e-27	-2.14668	-1.43712	1.80467e-11	-2.13118	-1.45299	1.08923e-09	-2.06013	-1.42165
161579197	chr6:161579197:T:G	3.27258e-26	-9.89405e-10	-1.27307	1.797e-10	-9.89405e-10	-1.28584	9.86986e-09	-9.89405e-10	-1.27777
161579547	chr6:161579547:T:G	2.63816e-26	-9.89405e-10	-1.48857	1.48267e-10	-9.89405e-10	-1.47812	8.02151e-09	-9.89405e-10	-1.48513
161579728	chr6:161579728:TG:T	3.45264e-26	-9.89405e-10	-1.21951	2.01368e-10	-9.89405e-10	-1.17199	1.05297e-08	-9.89405e-10	-1.21306
161580030	chr6:161580030:A:G	2.82091e-26	-9.89405e-10	-1.42159	1.61292e-10	-9.89405e-10	-1.39391	8.46865e-09	-9.89405e-10	-1.43088
161580093	chr6:161580093:G:A	2.70025e-26	-9.89405e-10	-1.46531	1.53792e-10	-9.89405e-10	-1.44153	8.29294e-09	-9.89405e-10	-1.45185
161580138	chr6:161580138:A:G	2.59156e-26	-9.89405e-10	-1.50639	1.44958e-10	-9.89405e-10	-1.50068	7.88647e-09	-9.89405e-10	-1.50211
161580404	chr6:161580404:T:C	3.08754e-27	-2.34066	-1.2932	1.95081e-11	-2.32984	-1.17646	9.18037e-10	-2.35425	-1.29853
161580407	chr6:161580407:C:T	1.29343e-26	-2.20136	-9.24033e-10	7.69014e-11	-2.13461	-9.24033e-10	4.16906e-09	-2.13956	-9.24033e-10
161580700	chr6:161580700:A:C	2.66715e-26	-9.89405e-10	-1.47764	1.47124e-10	-9.89405e-10	-1.48586	8.0282e-09	-9.89405e-10	-1.48429
161582457	chr6:161582457:C:T	2.62451e-26	-9.89405e-10	-1.49376	1.52411e-10	-9.89405e-10	-1.45055	8.13084e-09	-9.89405e-10	-1.47159
161582528	chr6:161582528:G:A	3.42949e-26	-9.89405e-10	-1.22624	1.9774e-10	-9.89405e-10	-1.19018	1.04313e-08	-9.89405e-10	-1.22245
161582811	chr6:161582811:G:A	9.38363e-27	-1.00622	-1.51605	6.36586e-11	-0.807682	-1.51591	3.06975e-09	-0.929552	-1.51611
161583013	chr6:161583013:CACACACACAT:C	3.22312e-26	-9.89405e-10	-1.2883	1.82205e-10	-9.89405e-10	-1.272	9.59164e-09	-9.89405e-10	-1.30636
161583015	chr6:161583015:CACACACAT:C	1.34585e-26	-2.16162	-9.24033e-10	7.63927e-11	-2.14124	-9.24033e-10	4.37779e-09	-2.09071	-9.24033e-10
161583017	chr6:161583017:CACACAT:C	1.22049e-26	-2.2594	-9.24033e-10	7.01382e-11	-2.22666	-9.24033e-10	3.7706e-09	-2.24002	-9.24033e-10
161583699	chr6:161583699:G:A	2.48997e-27	-2.35676	-1.4922	1.36742e-11	-2.35365	-1.50797	7.4892e-10	-2.36057	-1.49581
161584026	chr6:161584026:C:T	9.97584e-27	-0.956327	-1.50474	6.53346e-11	-0.787142	-1.51047	3.21912e-09	-0.888609	-1.50954
161584064	chr6:161584064:G:A	3.59466e-26	-9.89405e-10	-1.1792	1.9334e-10	-9.89405e-10	-1.21268	1.06583e-08	-9.89405e-10	-1.20092
161584541	chr6:161584541:T:C	2.66684e-26	-9.89405e-10	-1.47776	1.50965e-10	-9.89405e-10	-1.46008	8.26601e-09	-9.89405e-10	-1.4551
161585310	chr6:161585310:T:C	3.17202e-26	-9.89405e-10	-1.30428	1.83569e-10	-9.89405e-10	-1.26454	9.48288e-09	-9.89405e-10	-1.31777
161585316	chr6:161585316:G:A	2.79795e-26	-9.89405e-10	-1.42976	1.60172e-10	-9.89405e-10	-1.40088	8.60551e-09	-9.89405e-10	-1.41485
161585358	chr6:161585358:G:A	2.56767e-26	-9.89405e-10	-1.51565	1.43297e-10	-9.89405e-10	-1.51221	7.78294e-09	-9.89405e-10	-1.51532
161585724	chr6:161585724:CT:C	1.4046e-26	-2.1189	-9.24033e-10	8.19183e-11	-2.07141	-9.24033e-10	4.11437e-09	-2.15277	-9.24033e-10
161585727	chr6:161585727:G:A	1.40348e-26	-2.1197	-9.24033e-10	8.18463e-11	-2.07229	-9.24033e-10	4.11124e-09	-2.15353	-9.24033e-10
161585771	chr6:161585771:C:T	2.83828e-26	-9.89405e-10	-1.41545	1.60779e-10	-9.89405e-10	-1.3971	8.80629e-09	-9.89405e-10	-1.39179
161585804	chr6:161585804:C:T	3.54836e-27	-2.16633	-1.32842	2.09676e-11	-2.1571	-1.27705	9.96268e-10	-2.26873	-1.30226
161586219	chr6:161586219:C:T	2.47325e-27	-2.3407	-1.515	1.38629e-11	-2.33255	-1.51536	7.38567e-10	-2.35449	-1.51581
161586316	chr6:161586316:C:G	4.34919e-26	-9.89405e-10	-0.988662	2.55196e-10	-9.89405e-10	-0.935098	1.28274e-08	-9.89405e-10	-1.01567
161586381	chr6:161586381:G:T	4.51665e-26	-9.89405e-10	-0.95088	2.67794e-10	-9.89405e-10	-0.886911	1.37639e-08	-9.89405e-10	-0.945205
161586790	chr6:161586790:A:C	2.53326e-27	-2.31753	-1.5142	1.45752e-11	-2.28313	-1.51468	8.21177e-10	-2.24926	-1.51501
161587583	chr6:161587583:T:A	3.26061e-27	-2.19379	-1.38554	1.90361e-11	-2.18865	-1.34214	9.19027e-10	-2.28768	-1.36401
161587642	chr6:161587642:A:T	2.70418e-27	-2.27776	-1.48868	1.57507e-11	-2.23971	-1.48054	7.80538e-10	-2.32573	-1.48929
161587697	chr6:161587697:C:T	2.82571e-27	-2.21737	-1.50511	1.55765e-11	-2.21844	-1.51293	9.07675e-10	-2.15922	-1.50491
161588359	chr6:161588359:A:C	3.76844e-26	-9.89405e-10	-1.13199	2.05707e-10	-9.89405e-10	-1.15068	1.1191e-08	-9.89405e-10	-1.15215
161588360	chr6:161588360:A:G	2.79411e-26	-9.89405e-10	-1.43114	1.67486e-10	-9.89405e-10	-1.35623	8.8709e-09	-9.89405e-10	-1.38448
161589147	chr6:161589147:C:T	2.62677e-26	-9.89405e-10	-1.4929	1.52869e-10	-9.89405e-10	-1.44755	8.172e-09	-9.89405e-10	-1.46654
161589296	chr6:161589296:C:T	3.12207e-26	-9.89405e-10	-1.32016	1.70634e-10	-9.89405e-10	-1.33761	9.32692e-09	-9.89405e-10	-1.33435
161589841	chr6:161589841:G:A	3.02928e-26	-9.89405e-10	-1.35033	1.67349e-10	-9.89405e-10	-1.35705	9.2513e-09	-9.89405e-10	-1.34249
161589990	chr6:161589990:T:C	1.5868e-25	-9.89405e-10	0.305655	9.13582e-10	-9.89405e-10	0.340242	4.78712e-08	-9.89405e-10	0.30126
161590004	chr6:161590004:G:A	2.83974e-26	-9.89405e-10	-1.41494	1.55164e-10	-9.89405e-10	-1.43265	8.66501e-09	-9.89405e-10	-1.40796
161590192	chr6:161590192:C:T	4.21422e-26	-9.89405e-10	-1.02019	2.48898e-10	-9.89405e-10	-0.960085	1.2854e-08	-9.89405e-10	-1.0136
161590426	chr6:161590426:C:T	2.65983e-26	-1.48039	-9.24033e-10	1.42615e-10	-1.51698	-9.24033e-10	7.22338e-09	-1.58993	-9.24033e-10
161590689	chr6:161590689:T:C	3.71341e-26	-9.89405e-10	-1.1467	2.19129e-10	-9.89405e-10	-1.08747	1.14966e-08	-9.89405e-10	-1.1252
161591350	chr6:161591350:C:G	7.31403e-27	-1.26916	-1.50229	3.35473e-11	-1.47513	-1.48904	1.1549e-09	-1.91416	-1.50908
161592479	chr6:161592479:T:C	2.62402e-27	-2.33353	-1.463	1.58932e-11	-2.30251	-1.40872	8.61069e-10	-2.28668	-1.43015
161592807	chr6:161592807:C:T	2.64544e-26	-9.89405e-10	-1.48581	1.4618e-10	-9.89405e-10	-1.49229	7.96985e-09	-9.89405e-10	-1.49159
161593189	chr6:161593189:A:G	3.10037e-26	-9.89405e-10	-1.32713	1.69512e-10	-9.89405e-10	-1.34421	9.26337e-09	-9.89405e-10	-1.34119
161593556	chr6:161593556:G:C	4.38243e-26	-9.89405e-10	-0.981048	2.39657e-10	-9.89405e-10	-0.99792	1.32663e-08	-9.89405e-10	-0.982025
161593748	chr6:161593748:G:C	3.20429e-26	-9.89405e-10	-1.29416	1.99077e-10	-9.89405e-10	-1.18344	1.02808e-08	-9.89405e-10	-1.23698
161594059	chr6:161594059:G:A	2.46419e-27	-2.35891	-1.50046	1.36228e-11	-2.36002	-1.50536	7.45764e-10	-2.35845	-1.50215
161594157	chr6:161594157:C:T	1.53616e-26	-2.02937	-9.24033e-10	7.16765e-11	-2.20497	-9.24033e-10	3.90772e-09	-2.2043	-9.24033e-10
161594685	chr6:161594685:A:G	3.49476e-26	-1.20739	-9.24033e-10	1.79523e-10	-1.28682	-9.24033e-10	1.07883e-08	-1.18879	-9.24033e-10
161596142	chr6:161596142:T:C	3.56442e-27	-2.30064	-1.18959	2.42018e-11	-2.27766	-1.01304	1.05467e-09	-2.32363	-1.1904
161596172	chr6:161596172:C:T	8.92557e-26	-9.89405e-10	-0.269731	5.10834e-10	-9.89405e-10	-0.241085	2.68987e-08	-9.89405e-10	-0.275178
161596556	chr6:161596556:G:A	5.13755e-27	-1.83148	-1.29318	3.6651e-11	-1.67717	-1.19852	1.76244e-09	-1.78015	-1.22041
161596612	chr6:161596612:C:T	4.51063e-26	-9.89405e-10	-0.952214	2.46691e-10	-9.89405e-10	-0.968992	1.36264e-08	-9.89405e-10	-0.955247
161597104	chr6:161597104:T:C	2.9212e-27	-2.17758	-1.51166	1.69229e-11	-2.13725	-1.51121	9.65724e-10	-2.08912	-1.51301
161597163	chr6:161597163:G:A	4.94369e-26	-9.89405e-10	-0.860539	2.6656e-10	-9.89405e-10	-0.891531	1.46873e-08	-9.89405e-10	-0.880273
161597336	chr6:161597336:G:C	6.49535e-26	-9.89405e-10	-0.587564	3.87106e-10	-9.89405e-10	-0.518431	1.89763e-08	-9.89405e-10	-0.624064
161597474	chr6:161597474:T:C	2.9068e-26	-9.89405e-10	-1.3916	1.66434e-10	-9.89405e-10	-1.36253	8.81787e-09	-9.89405e-10	-1.39047
161598330	chr6:161598330:T:C	4.00468e-26	-9.89405e-10	-1.07119	2.34521e-10	-9.89405e-10	-1.01958	1.18016e-08	-9.89405e-10	-1.09902
161598393	chr6:161598393:A:G	3.42486e-26	-9.89405e-10	-1.22759	1.84991e-10	-9.89405e-10	-1.25682	1.01928e-08	-9.89405e-10	-1.24558
161598412	chr6:161598412:T:C	4.17838e-27	-2.31515	-1.01616	2.95288e-11	-2.28793	-0.803837	1.26978e-09	-2.32441	-1.004
161598453	chr6:161598453:T:C	4.74593e-26	-9.89405e-10	-0.901364	2.81347e-10	-9.89405e-10	-0.837543	1.45102e-08	-9.89405e-10	-0.892406
161599197	chr6:161599197:G:T	1.98952e-26	-1.77076	-9.24033e-10	9.19632e-11	-1.95574	-9.24033e-10	5.24909e-09	-1.9092	-9.24033e-10
161599208	chr6:161599208:T:A	4.75803e-26	-9.89405e-10	-0.898818	2.50796e-10	-9.89405e-10	-0.952492	1.38864e-08	-9.89405e-10	-0.936343
161599243	chr6:161599243:A:G	2.84618e-27	-2.2391	-1.47616	1.7716e-11	-2.18227	-1.42039	9.78018e-10	-2.1509	-1.43858
161599292	chr6:161599292:C:T	5.65014e-26	-9.89405e-10	-0.726971	3.03728e-10	-9.89405e-10	-0.760996	1.67591e-08	-9.89405e-10	-0.748313
161600086	chr6:161600086:T:C	4.67197e-26	-9.89405e-10	-0.917071	2.46461e-10	-9.89405e-10	-0.969928	1.3643e-08	-9.89405e-10	-0.954028
161600608	chr6:161600608:T:C	2.90776e-27	-2.33143	-1.36242	1.68282e-11	-2.32032	-1.33376	9.17357e-10	-2.28207	-1.37144
161600709	chr6:161600709:G:A	2.65842e-26	-9.89405e-10	-1.48092	1.46801e-10	-9.89405e-10	-1.48805	8.00131e-09	-9.89405e-10	-1.48765
161600906	chr6:161600906:T:C	5.6601e-26	-9.89405e-10	-0.725209	3.04204e-10	-9.89405e-10	-0.759431	1.67867e-08	-9.89405e-10	-0.746667
161600975	chr6:161600975:T:C	4.26056e-27	-1.79554	-1.5163	2.89612e-11	-1.59541	-1.51577	1.52947e-09	-1.62681	-1.51552
161601011	chr6:161601011:A:G	3.05616e-26	-9.89405e-10	-1.34149	1.68514e-10	-9.89405e-10	-1.35011	9.1609e-09	-9.89405e-10	-1.35231
161601416	chr6:161601416:A:G	2.56638e-26	-9.89405e-10	-1.51616	1.42813e-10	-9.89405e-10	-1.5156	7.7794e-09	-9.89405e-10	-1.51578
161601460	chr6:161601460:C:T	4.15053e-27	-2.33417	-1.00383	2.92621e-11	-2.31907	-0.781765	1.24742e-09	-2.34809	-0.998087
161601577	chr6:161601577:T:C	1.42906e-26	-2.10163	-9.24033e-10	7.06833e-11	-2.21892	-9.24033e-10	3.88003e-09	-2.21141	-9.24033e-10
161601647	chr6:161601647:A:G	4.30919e-26	-9.89405e-10	-0.9979	2.54114e-10	-9.89405e-10	-0.939347	1.31619e-08	-9.89405e-10	-0.98993
161601683	chr6:161601683:C:T	2.7811e-26	-9.89405e-10	-1.4358	1.53884e-10	-9.89405e-10	-1.44093	8.39915e-09	-9.89405e-10	-1.43913
161601727	chr6:161601727:C:T	5.16273e-27	-1.74601	-1.37376	3.64055e-11	-1.5855	-1.29691	1.75468e-09	-1.68913	-1.31584
161601772	chr6:161601772:C:T	8.89307e-27	-1.84352	-0.732441	4.5508e-11	-2.00023	-0.659012	2.49117e-09	-1.9609	-0.693599
161601824	chr6:161601824:C:T	5.40197e-26	-9.89405e-10	-0.771886	2.90564e-10	-9.89405e-10	-0.805307	1.60392e-08	-9.89405e-10	-0.792221
161602072	chr6:161602072:C:T	3.15941e-26	-9.89405e-10	-1.30827	1.71812e-10	-9.89405e-10	-1.33073	9.39967e-09	-9.89405e-10	-1.32658
161602571	chr6:161602571:G:A	3.38732e-27	-2.30835	-1.23284	2.16845e-11	-2.32242	-1.07811	1.02596e-09	-2.33012	-1.21151
161602893	chr6:161602893:T:C	5.43946e-26	-9.89405e-10	-0.764971	2.92569e-10	-9.89405e-10	-0.798431	1.61451e-08	-9.89405e-10	-0.78564
161603539	chr6:161603539:C:T	3.34967e-26	-9.89405e-10	-1.24979	1.79204e-10	-9.89405e-10	-1.28861	9.85728e-09	-9.89405e-10	-1.27904
161603717	chr6:161603717:T:C	7.83195e-26	-9.89405e-10	-0.400439	4.47627e-10	-9.89405e-10	-0.373171	2.36148e-08	-9.89405e-10	-0.405382
161603843	chr6:161603843:C:G	4.449e-26	-9.89405e-10	-0.965972	2.63083e-10	-9.89405e-10	-0.904662	1.37977e-08	-9.89405e-10	-0.942751
161603941	chr6:161603941:A:T	1.48429e-26	-2.06371	-9.24033e-10	7.92905e-11	-2.10401	-9.24033e-10	4.31039e-09	-2.10623	-9.24033e-10
161604341	chr6:161604341:G:A	4.78023e-27	-2.34655	-0.850197	3.3135e-11	-2.22708	-0.749456	1.55868e-09	-2.26475	-0.858662
161604356	chr6:161604356:G:T	5.13078e-26	-9.89405e-10	-0.823392	2.76437e-10	-9.89405e-10	-0.855146	1.52311e-08	-9.89405e-10	-0.843915
161605573	chr6:161605573:G:A	2.60261e-26	-9.89405e-10	-1.50214	1.46355e-10	-9.89405e-10	-1.49109	7.89919e-09	-9.89405e-10	-1.5005
161605888	chr6:161605888:T:C	2.56936e-26	-9.89405e-10	-1.515	1.45404e-10	-9.89405e-10	-1.49762	7.83569e-09	-9.89405e-10	-1.50857
161607938	chr6:161607938:C:A	6.94586e-26	-9.89405e-10	-0.520505	3.97625e-10	-9.89405e-10	-0.491621	2.08287e-08	-9.89405e-10	-0.530923
161608061	chr6:161608061:C:G	2.64303e-26	-9.89405e-10	-1.48672	1.49413e-10	-9.89405e-10	-1.47042	8.03843e-09	-9.89405e-10	-1.48302
161608177	chr6:161608177:T:C	1.34234e-25	-9.89405e-10	0.138349	7.19056e-10	-9.89405e-10	0.100809	3.91322e-08	-9.89405e-10	0.0996908
161608997	chr6:161608997:C:G	3.37056e-26	-9.89405e-10	-1.24357	1.95948e-10	-9.89405e-10	-1.19928	1.00211e-08	-9.89405e-10	-1.26256
161609139	chr6:161609139:A:G	2.79181e-26	-9.89405e-10	-1.43196	1.67166e-10	-9.89405e-10	-1.35814	8.81419e-09	-9.89405e-10	-1.39089
161609537	chr6:161609537:G:A	2.73491e-27	-2.23943	-1.51571	1.37796e-11	-2.34472	-1.50922	7.47648e-10	-2.34263	-1.51545
161609977	chr6:161609977:T:C	3.2679e-26	-9.89405e-10	-1.2745	1.76976e-10	-9.89405e-10	-1.30112	9.7364e-09	-9.89405e-10	-1.29138
161610357	chr6:161610357:C:T	3.86361e-26	-9.89405e-10	-1.10705	2.26589e-10	-9.89405e-10	-1.05399	1.19227e-08	-9.89405e-10	-1.08881
161610425	chr6:161610425:T:C	2.87024e-26	-9.89405e-10	-1.40426	1.64897e-10	-9.89405e-10	-1.37181	8.77805e-09	-9.89405e-10	-1.395
161610893	chr6:161610893:C:T	2.56609e-26	-9.89405e-10	-1.51627	1.42732e-10	-9.89405e-10	-1.51616	7.77574e-09	-9.89405e-10	-1.51625
161611095	chr6:161611095:G:T	2.49442e-27	-2.35929	-1.48789	1.49243e-11	-2.33756	-1.43659	8.21565e-10	-2.31149	-1.45231
161611206	chr6:161611206:G:A	5.01585e-27	-1.73977	-1.40886	3.45863e-11	-1.59352	-1.34016	1.68342e-09	-1.68982	-1.35661
161612111	chr6:161612111:C:T	2.71853e-27	-2.29999	-1.46116	1.46867e-11	-2.35994	-1.43025	7.79435e-10	-2.35991	-1.45653
161613024	chr6:161613024:T:C	2.84515e-26	-9.89405e-10	-1.41304	1.56164e-10	-9.89405e-10	-1.42623	8.52978e-09	-9.89405e-10	-1.42369
161613276	chr6:161613276:T:C	3.80565e-26	-9.89405e-10	-1.12216	2.22959e-10	-9.89405e-10	-1.07014	1.12437e-08	-9.89405e-10	-1.14744
161613300	chr6:161613300:C:T	3.97366e-26	-9.89405e-10	-1.07896	2.33188e-10	-9.89405e-10	-1.02529	1.17256e-08	-9.89405e-10	-1.10548
161613416	chr6:161613416:A:G	2.90574e-26	-1.39196	-9.24033e-10	1.74695e-10	-1.31409	-9.24033e-10	1.05159e-08	-1.21437	-9.24033e-10
161613545	chr6:161613545:A:T	2.85485e-26	-9.89405e-10	-1.40963	1.56657e-10	-9.89405e-10	-1.42307	8.55768e-09	-9.89405e-10	-1.42043
161613577	chr6:161613577:T:C	2.67522e-26	-9.89405e-10	-1.47462	1.56205e-10	-9.89405e-10	-1.42596	8.27866e-09	-9.89405e-10	-1.45357
161613869	chr6:161613869:G:A	3.69114e-26	-9.89405e-10	-1.15271	2.15831e-10	-9.89405e-10	-1.10263	1.09241e-08	-9.89405e-10	-1.17628
161614216	chr6:161614216:T:C	3.03494e-26	-9.89405e-10	-1.34846	1.70642e-10	-9.89405e-10	-1.33756	9.21198e-09	-9.89405e-10	-1.34675
161614290	chr6:161614290:C:T	6.77503e-26	-9.89405e-10	-0.545407	3.32889e-10	-9.89405e-10	-0.669321	1.91595e-08	-9.89405e-10	-0.614455
161614788	chr6:161614788:G:A	3.98148e-26	-9.89405e-10	-1.077	2.17869e-10	-9.89405e-10	-1.09323	1.19771e-08	-9.89405e-10	-1.08426
161614894	chr6:161614894:A:C	9.84151e-27	-2.13873	-0.3359	7.59103e-11	-2.1616	0.0140243	2.71206e-09	-2.25188	-0.317666
161615009	chr6:161615009:A:C	1.41005e-26	-2.11503	-9.24033e-10	7.44908e-11	-2.16646	-9.24033e-10	4.01621e-09	-2.17692	-9.24033e-10
161615624	chr6:161615624:C:T	3.99017e-27	-1.89197	-1.48543	1.87565e-11	-2.03507	-1.51052	8.86349e-10	-2.18708	-1.50082
161615634	chr6:161615634:C:G	2.72015e-26	-9.89405e-10	-1.45796	1.53645e-10	-9.89405e-10	-1.44249	8.33404e-09	-9.89405e-10	-1.44691
161615676	chr6:161615676:G:A	2.66966e-26	-9.89405e-10	-1.4767	1.47431e-10	-9.89405e-10	-1.48377	8.08096e-09	-9.89405e-10	-1.47774
161615747	chr6:161615747:C:A	3.74073e-27	-1.9267	-1.51525	1.77473e-11	-2.08466	-1.51624	8.48245e-10	-2.21556	-1.51628
161615777	chr6:161615777:T:C	4.99904e-27	-1.70942	-1.44257	2.4491e-11	-1.8846	-1.39423	1.08151e-09	-2.06776	-1.42114
161615845	chr6:161615845:T:C	2.98229e-26	-9.89405e-10	-1.36596	1.69403e-10	-9.89405e-10	-1.34485	9.28312e-09	-9.89405e-10	-1.33906
161616265	chr6:161616265:C:T	2.6168e-26	-9.89405e-10	-1.4967	1.46158e-10	-9.89405e-10	-1.49244	7.90782e-09	-9.89405e-10	-1.4994
161616563	chr6:161616563:C:T	2.58066e-26	-9.89405e-10	-1.5106	1.44664e-10	-9.89405e-10	-1.50272	7.8825e-09	-9.89405e-10	-1.50261
161616710	chr6:161616710:C:G	2.79261e-26	-9.89405e-10	-1.43168	1.57889e-10	-9.89405e-10	-1.41524	8.55679e-09	-9.89405e-10	-1.42053
161616752	chr6:161616752:A:C	1.42359e-26	-2.10547	-9.24033e-10	7.75353e-11	-2.1264	-9.24033e-10	3.81486e-09	-2.22835	-9.24033e-10
161616867	chr6:161616867:CAT:C	4.14317e-27	-1.93089	-1.40888	2.00391e-11	-2.05282	-1.42663	9.35422e-10	-2.20865	-1.42537
161616975	chr6:161616975:G:T	3.79268e-27	-1.97058	-1.45759	1.79259e-11	-2.11407	-1.47682	8.60198e-10	-2.24685	-1.471
161617169	chr6:161617169:G:A	2.73104e-26	-9.89405e-10	-1.45397	1.49461e-10	-9.89405e-10	-1.4701	8.18702e-09	-9.89405e-10	-1.46471
161617195	chr6:161617195:C:T	3.06977e-26	-9.89405e-10	-1.33705	1.75193e-10	-9.89405e-10	-1.31124	9.58437e-09	-9.89405e-10	-1.30712
161617606	chr6:161617606:T:C	4.66901e-27	-1.77118	-1.4491	2.14534e-11	-1.94184	-1.46941	9.81328e-10	-2.12282	-1.46328
161617690	chr6:161617690:T:C	2.56605e-26	-9.89405e-10	-1.51628	1.43184e-10	-9.89405e-10	-1.513	7.78531e-09	-9.89405e-10	-1.51502
161617736	chr6:161617736:A:C	4.6571e-27	-1.70949	-1.51335	2.1121e-11	-1.91455	-1.51231	9.58362e-10	-2.09349	-1.5163
161618004	chr6:161618004:T:C	2.79086e-26	-9.89405e-10	-1.4323	1.52306e-10	-9.89405e-10	-1.45124	8.35536e-09	-9.89405e-10	-1.44435
161618679	chr6:161618679:T:C	3.37555e-27	-2.04631	-1.49837	2.02897e-11	-1.96315	-1.50387	1.04583e-09	-2.01542	-1.50703
161618895	chr6:161618895:A:C	3.51826e-27	-2.08383	-1.41944	1.77354e-11	-2.18759	-1.41398	8.71962e-10	-2.29272	-1.41155
161618983	chr6:161618983:A:C	2.84171e-26	-9.89405e-10	-1.41425	1.53078e-10	-9.89405e-10	-1.44618	8.42244e-09	-9.89405e-10	-1.43636
161619373	chr6:161619373:A:G	4.23435e-27	-2.3577	-0.960307	2.7295e-11	-2.33462	-0.835802	1.3863e-09	-2.28342	-0.957199
161619428	chr6:161619428:A:G	4.52746e-27	-2.34966	-0.901411	2.96487e-11	-2.31442	-0.773293	1.5137e-09	-2.25179	-0.900908
161619749	chr6:161619749:T:C	3.38599e-27	-2.05114	-1.49045	2.03548e-11	-1.96673	-1.49708	1.04572e-09	-2.02176	-1.50078
161620244	chr6:161620244:C:T	2.95412e-26	-9.89405e-10	-1.37545	1.68005e-10	-9.89405e-10	-1.35313	8.96312e-09	-9.89405e-10	-1.37414
161620684	chr6:161620684:T:C	2.61579e-26	-9.89405e-10	-1.49708	1.44698e-10	-9.89405e-10	-1.50248	7.91727e-09	-9.89405e-10	-1.49821
161620723	chr6:161620723:G:A	2.57255e-26	-9.89405e-10	-1.51375	1.42939e-10	-9.89405e-10	-1.51472	7.77549e-09	-9.89405e-10	-1.51628
161620726	chr6:161620726:A:G	4.76961e-27	-2.31071	-0.888265	2.91834e-11	-2.34993	-0.753594	1.37021e-09	-2.35979	-0.892503
161621540	chr6:161621540:C:T	2.56963e-26	-9.89405e-10	-1.51489	1.43174e-10	-9.89405e-10	-1.51307	7.80235e-09	-9.89405e-10	-1.51283
161621807	chr6:161621807:T:C	5.14784e-27	-2.06828	-1.05438	2.97088e-11	-2.17114	-0.914553	1.32159e-09	-2.29044	-0.997974
161621904	chr6:161621904:T:C	8.10616e-27	-2.28682	-0.381794	4.39198e-11	-2.2833	-0.411468	2.37335e-09	-2.27327	-0.429683
161622068	chr6:161622068:C:T	3.71976e-27	-2.35766	-1.08991	2.28574e-11	-2.32236	-1.02549	1.23955e-09	-2.31659	-1.03591
161622159	chr6:161622159:G:GA	1.23347e-26	-2.24882	-9.24033e-10	6.9839e-11	-2.23094	-9.24033e-10	3.88153e-09	-2.21103	-9.24033e-10
161622227	chr6:161622227:A:G	7.72999e-27	-2.16462	-0.551504	4.84867e-11	-2.1288	-0.467036	3.39537e-09	-1.85231	-0.492535
161622986	chr6:161622986:G:A	2.58203e-26	-9.89405e-10	-1.51008	1.43119e-10	-9.89405e-10	-1.51346	7.81036e-09	-9.89405e-10	-1.5118
161623156	chr6:161623156:A:G	1.8489e-25	-9.89405e-10	0.458524	1.10754e-09	-9.89405e-10	0.532767	5.73521e-08	-9.89405e-10	0.481954
161623853	chr6:161623853:TA:T	2.82055e-26	-9.89405e-10	-1.42172	1.53464e-10	-9.89405e-10	-1.44366	8.44097e-09	-9.89405e-10	-1.43416
161624250	chr6:161624250:A:C	3.36553e-27	-2.05031	-1.49735	2.02429e-11	-1.96032	-1.50901	1.04069e-09	-2.02993	-1.49744
161624964	chr6:161624964:T:C	1.67297e-25	-9.89405e-10	0.358534	8.70585e-10	-9.89405e-10	0.292035	4.85515e-08	-9.89405e-10	0.31537
161625316	chr6:161625316:G:GA	2.93823e-27	-2.36059	-1.32284	1.62193e-11	-2.35835	-1.33258	9.17274e-10	-2.32073	-1.33287
161625377	chr6:161625377:C:T	3.83969e-26	-9.89405e-10	-1.11326	2.04437e-10	-9.89405e-10	-1.15687	1.15311e-08	-9.89405e-10	-1.12221
161625627	chr6:161625627:C:T	2.56816e-26	-9.89405e-10	-1.51546	1.43139e-10	-9.89405e-10	-1.51331	7.78836e-09	-9.89405e-10	-1.51462
161625804	chr6:161625804:C:T	4.00889e-27	-1.87989	-1.49284	2.37273e-11	-1.80749	-1.50301	1.20156e-09	-1.88675	-1.49689
161626175	chr6:161626175:C:T	3.34985e-27	-2.36059	-1.19173	1.8532e-11	-2.35817	-1.19946	1.05297e-09	-2.32365	-1.19199
161626192	chr6:161626192:G:A	2.56712e-26	-9.89405e-10	-1.51587	1.4302e-10	-9.89405e-10	-1.51415	7.78371e-09	-9.89405e-10	-1.51522
161626349	chr6:161626349:C:T	6.81683e-27	-2.34955	-0.492288	4.94341e-11	-2.30208	-0.274411	2.4874e-09	-2.28025	-0.375766
161626697	chr6:161626697:C:T	1.10839e-26	-2.35575	-9.24033e-10	6.21415e-11	-2.34772	-9.24033e-10	3.40207e-09	-2.34287	-9.24033e-10
161626799	chr6:161626799:G:T	3.84933e-26	-9.89405e-10	-1.11075	2.04983e-10	-9.89405e-10	-1.1542	1.15633e-08	-9.89405e-10	-1.11942
161627160	chr6:161627160:G:A	2.57035e-26	-9.89405e-10	-1.51461	1.4407e-10	-9.89405e-10	-1.50683	7.79788e-09	-9.89405e-10	-1.5134
161627406	chr6:161627406:C:G	2.8058e-26	-9.89405e-10	-1.42696	1.56312e-10	-9.89405e-10	-1.42528	8.4037e-09	-9.89405e-10	-1.43858
161627625	chr6:161627625:G:T	2.63857e-26	-9.89405e-10	-1.48841	1.47449e-10	-9.89405e-10	-1.48365	8.01635e-09	-9.89405e-10	-1.48577
161627685	chr6:161627685:A:G	2.6876e-26	-9.89405e-10	-1.47	1.47324e-10	-9.89405e-10	-1.4845	8.1034e-09	-9.89405e-10	-1.47497
161627901	chr6:161627901:C:T	1.18737e-26	-2.28691	-9.24033e-10	6.54385e-11	-2.29602	-9.24033e-10	3.52109e-09	-2.30848	-9.24033e-10
161627908	chr6:161627908:A:G	2.59384e-26	-9.89405e-10	-1.50551	1.43291e-10	-9.89405e-10	-1.51226	7.83032e-09	-9.89405e-10	-1.50925
161628051	chr6:161628051:C:A	2.56962e-26	-9.89405e-10	-1.51489	1.438e-10	-9.89405e-10	-1.50871	7.79332e-09	-9.89405e-10	-1.51399
161628729	chr6:161628729:C:T	9.35425e-27	-1.14046	-1.38495	7.29229e-11	-0.849283	-1.33845	3.04381e-09	-1.09081	-1.36333
161629187	chr6:161629187:G:A	1.64944e-26	-1.95822	-9.24033e-10	1.10604e-10	-1.77118	-9.24033e-10	6.17705e-09	-1.74641	-9.24033e-10
161629268	chr6:161629268:G:A	3.34378e-27	-2.06288	-1.49125	1.94893e-11	-2.00633	-1.50094	1.00487e-09	-2.06602	-1.49638
161629292	chr6:161629292:C:T	4.07204e-27	-2.32955	-1.02754	2.27325e-11	-2.3123	-1.04103	1.36104e-09	-2.23027	-1.02874
161629403	chr6:161629403:C:G	4.30118e-27	-2.36054	-0.941808	2.66551e-11	-2.3432	-0.850955	1.43093e-09	-2.33192	-0.877011
161629703	chr6:161629703:G:C	3.57883e-27	-1.97948	-1.50672	2.11935e-11	-1.91032	-1.51312	1.07788e-09	-1.9818	-1.51046
161629708	chr6:161629708:C:T	7.99125e-27	-2.04412	-0.638767	4.22396e-11	-2.13236	-0.601407	2.15393e-09	-2.1866	-0.613359
161629722	chr6:161629722:T:C	7.31029e-26	-9.89405e-10	-0.469368	4.91174e-10	-9.89405e-10	-0.280332	2.36367e-08	-9.89405e-10	-0.404455
161630046	chr6:161630046:T:C	1.32669e-26	-2.1403	-0.0356596	7.57878e-11	-2.16537	0.0161821	3.71053e-09	-2.13776	-0.118318
161630449	chr6:161630449:G:T	1.20255e-26	-2.2742	-9.24033e-10	6.85447e-11	-2.24964	-9.24033e-10	3.78487e-09	-2.23624	-9.24033e-10
161630495	chr6:161630495:G:T	4.38492e-27	-2.33717	-0.945897	2.82696e-11	-2.28047	-0.854868	1.53709e-09	-2.25437	-0.882991
161630548	chr6:161630548:A:T	8.87842e-27	-2.33736	-0.240249	5.60051e-11	-2.3602	-0.0914911	2.82747e-09	-2.36058	-0.167296
161630795	chr6:161630795:G:A	3.54999e-27	-1.97815	-1.51614	2.12066e-11	-1.90955	-1.51327	1.07509e-09	-1.97964	-1.51521
161630874	chr6:161630874:G:C	2.7849e-26	-9.89405e-10	-1.43444	1.52289e-10	-9.89405e-10	-1.45135	8.47672e-09	-9.89405e-10	-1.42993
161630996	chr6:161630996:G:A	3.34131e-26	-9.89405e-10	-1.25229	1.86219e-10	-9.89405e-10	-1.25021	1.00217e-08	-9.89405e-10	-1.26251
161631003	chr6:161631003:C:A	2.57789e-26	-9.89405e-10	-1.51168	1.43013e-10	-9.89405e-10	-1.51419	7.82829e-09	-9.89405e-10	-1.50951
161631689	chr6:161631689:T:A	4.23967e-27	-1.80045	-1.5163	2.55877e-11	-1.72042	-1.5146	1.27639e-09	-1.80718	-1.51604
161632066	chr6:161632066:C:G	1.20775e-25	-9.89405e-10	0.0326972	8.34456e-10	-9.89405e-10	0.24965	3.94241e-08	-9.89405e-10	0.107123
161632098	chr6:161632098:C:T	2.60946e-26	-9.89405e-10	-1.49951	1.43779e-10	-9.89405e-10	-1.50885	7.87221e-09	-9.89405e-10	-1.50392
161632145	chr6:161632145:C:T	2.56656e-26	-9.89405e-10	-1.51608	1.42923e-10	-9.89405e-10	-1.51482	7.77992e-09	-9.89405e-10	-1.51571
161632203	chr6:161632203:A:G	9.11469e-26	-9.89405e-10	-0.248764	6.32504e-10	-9.89405e-10	-0.0274443	2.98326e-08	-9.89405e-10	-0.171652
161632682	chr6:161632682:A:C	4.08039e-27	-1.84574	-1.5093	2.44582e-11	-1.7656	-1.51456	1.23402e-09	-1.84527	-1.51171
161632836	chr6:161632836:AACTC:A	2.65644e-26	-9.89405e-10	-1.48166	1.46528e-10	-9.89405e-10	-1.48992	8.05205e-09	-9.89405e-10	-1.48133
161632920	chr6:161632920:T:G	9.00108e-26	-9.89405e-10	-0.261306	5.54929e-10	-9.89405e-10	-0.15829	2.83492e-08	-9.89405e-10	-0.222658
161633171	chr6:161633171:C:T	2.61807e-26	-9.89405e-10	-1.49621	1.44655e-10	-9.89405e-10	-1.50278	7.93657e-09	-9.89405e-10	-1.49577
161633299	chr6:161633299:T:C	2.68619e-26	-9.89405e-10	-1.47053	1.47285e-10	-9.89405e-10	-1.48476	8.10272e-09	-9.89405e-10	-1.47506
161633392	chr6:161633392:C:T	1.13539e-26	-2.33167	-9.24033e-10	6.33835e-11	-2.32793	-9.24033e-10	3.4381e-09	-2.33234	-9.24033e-10
161633652	chr6:161633652:T:C	2.81986e-26	-9.89405e-10	-1.42196	1.53734e-10	-9.89405e-10	-1.44191	8.5264e-09	-9.89405e-10	-1.42409
161634128	chr6:161634128:T:C	5.91708e-27	-2.32443	-0.65896	3.48712e-11	-2.35474	-0.570724	1.80111e-09	-2.35835	-0.620498
161634338	chr6:161634338:G:A	5.02768e-26	-0.843692	-9.24033e-10	2.7543e-10	-0.858796	-9.24033e-10	1.60127e-08	-0.793875	-9.24033e-10
161634681	chr6:161634681:G:A	2.74162e-26	-9.89405e-10	-1.4501	1.50564e-10	-9.89405e-10	-1.46274	8.26926e-09	-9.89405e-10	-1.45471
161634760	chr6:161634760:T:C	2.76448e-26	-9.89405e-10	-1.4418	1.5108e-10	-9.89405e-10	-1.45932	8.35721e-09	-9.89405e-10	-1.44413
161634999	chr6:161634999:C:T	2.71494e-26	-9.89405e-10	-1.45988	1.49383e-10	-9.89405e-10	-1.47061	8.22839e-09	-9.89405e-10	-1.45966
161635614	chr6:161635614:G:A	1.53745e-26	-2.02852	-9.24033e-10	8.00185e-11	-2.09487	-9.24033e-10	4.28437e-09	-2.11228	-9.24033e-10
161635622	chr6:161635622:T:C	8.9348e-26	-9.89405e-10	-0.268696	6.14114e-10	-9.89405e-10	-0.0569491	2.91758e-08	-9.89405e-10	-0.193915
161636041	chr6:161636041:T:C	4.32572e-26	-9.89405e-10	-0.994073	2.26192e-10	-9.89405e-10	-1.05575	1.28806e-08	-9.89405e-10	-1.01153
161636174	chr6:161636174:G:T	3.03595e-26	-9.89405e-10	-1.34813	1.66992e-10	-9.89405e-10	-1.35919	9.09891e-09	-9.89405e-10	-1.3591
161636387	chr6:161636387:C:T	2.96061e-27	-2.35245	-1.32339	1.87096e-11	-2.33119	-1.2169	9.89951e-10	-2.33179	-1.24557
161636768	chr6:161636768:A:T	4.6396e-27	-2.25763	-0.968979	2.66345e-11	-2.3216	-0.873324	1.39129e-09	-2.32897	-0.908053
161636866	chr6:161636866:C:T	2.75044e-26	-9.89405e-10	-1.44689	1.52621e-10	-9.89405e-10	-1.44918	8.36316e-09	-9.89405e-10	-1.44342
161637155	chr6:161637155:G:A	3.57172e-26	-9.89405e-10	-1.1856	1.8915e-10	-9.89405e-10	-1.23459	1.06904e-08	-9.89405e-10	-1.19791
161637243	chr6:161637243:A:T	2.63223e-26	-9.89405e-10	-1.49082	1.47751e-10	-9.89405e-10	-1.4816	8.03584e-09	-9.89405e-10	-1.48334
161637287	chr6:161637287:G:A	2.60353e-26	-9.89405e-10	-1.50178	1.43592e-10	-9.89405e-10	-1.51015	7.84756e-09	-9.89405e-10	-1.50705
161637347	chr6:161637347:T:C	3.61283e-26	-9.89405e-10	-1.17416	1.91525e-10	-9.89405e-10	-1.22211	1.08238e-08	-9.89405e-10	-1.18551
161637527	chr6:161637527:T:C	5.15221e-27	-2.23305	-0.888762	2.94239e-11	-2.3089	-0.786425	1.52823e-09	-2.31576	-0.827386
161637553	chr6:161637553:C:T	1.09542e-26	-2.22478	-0.142738	7.40825e-11	-2.26923	0.0972802	3.08249e-09	-2.34934	-0.0921724
161637633	chr6:161637633:T:C	3.64936e-26	-9.89405e-10	-1.1641	1.93321e-10	-9.89405e-10	-1.21278	1.09314e-08	-9.89405e-10	-1.17561
161637695	chr6:161637695:C:A	3.45195e-27	-2.17288	-1.34942	1.84184e-11	-2.22622	-1.33755	9.69971e-10	-2.2659	-1.33184
161637699	chr6:161637699:T:G	1.46277e-26	-2.07832	-9.24033e-10	7.64362e-11	-2.14067	-9.24033e-10	3.91066e-09	-2.20355	-9.24033e-10
161637707	chr6:161637707:A:G	7.00408e-27	-2.31559	-0.49915	5.62066e-11	-2.33712	-0.110978	2.20516e-09	-2.35832	-0.418139
161637814	chr6:161637814:G:A	2.68142e-26	-9.89405e-10	-1.4723	1.53734e-10	-9.89405e-10	-1.4419	8.17043e-09	-9.89405e-10	-1.46673
161637965	chr6:161637965:T:C	8.57677e-27	-2.34991	-0.262272	7.25018e-11	-2.35526	0.161742	2.84129e-09	-2.35283	-0.170166
161638045	chr6:161638045:A:G	2.61246e-26	-9.89405e-10	-1.49836	1.44532e-10	-9.89405e-10	-1.50363	7.91736e-09	-9.89405e-10	-1.4982
161638082	chr6:161638082:T:C	9.05248e-27	-2.34096	-0.217236	7.68753e-11	-2.3485	0.213559	2.96184e-09	-2.358	-0.12344
161638242	chr6:161638242:C:T	3.88783e-27	-1.98155	-1.42183	2.40471e-11	-1.90313	-1.39399	1.2014e-09	-1.97475	-1.40901
161638300	chr6:161638300:A:AT	2.60125e-26	-9.89405e-10	-1.50266	1.4351e-10	-9.89405e-10	-1.51072	7.84287e-09	-9.89405e-10	-1.50765
161638567	chr6:161638567:G:A	2.57622e-26	-9.89405e-10	-1.51233	1.42947e-10	-9.89405e-10	-1.51465	7.80376e-09	-9.89405e-10	-1.51265
161639369	chr6:161639369:C:T	2.46053e-25	-9.89405e-10	0.744312	1.63652e-09	-9.89405e-10	0.923198	8.21361e-08	-9.89405e-10	0.841123
161639377	chr6:161639377:C:T	2.59022e-26	-9.89405e-10	-1.50691	1.44795e-10	-9.89405e-10	-1.50181	7.86328e-09	-9.89405e-10	-1.50505
161639407	chr6:161639407:C:T	2.74344e-25	-9.89405e-10	0.853145	1.83094e-09	-9.89405e-10	1.03545	9.17404e-08	-9.89405e-10	0.951708
161639436	chr6:161639436:C:T	5.00404e-27	-2.33736	-0.813634	3.24114e-11	-2.35405	-0.644568	1.54709e-09	-2.34868	-0.782201
161639547	chr6:161639547:C:A	3.05122e-26	-9.89405e-10	-1.34311	1.64645e-10	-9.89405e-10	-1.37334	9.08868e-09	-9.89405e-10	-1.36023
161639888	chr6:161639888:T:C	2.83213e-27	-2.23146	-1.48875	1.55565e-11	-2.24984	-1.48281	8.32734e-10	-2.26276	-1.48753
161639953	chr6:161639953:A:C	2.65958e-26	-9.89405e-10	-1.48048	1.4878e-10	-9.89405e-10	-1.47466	8.07173e-09	-9.89405e-10	-1.47889
161640110	chr6:161640110:A:G	1.01697e-26	-2.34294	-0.0988813	8.70222e-11	-2.34993	0.338964	3.31927e-09	-2.35795	-0.00955927
161640299	chr6:161640299:T:C	7.25761e-27	-2.35541	-0.423775	4.94475e-11	-2.3596	-0.216617	2.24155e-09	-2.3464	-0.413686
161640326	chr6:161640326:T:C	8.56081e-27	-2.35575	-0.258295	5.88016e-11	-2.35976	-0.0432005	2.63599e-09	-2.34567	-0.252326
161640328	chr6:161640328:C:T	8.55056e-27	-2.35561	-0.259628	5.87204e-11	-2.3597	-0.0446422	2.63185e-09	-2.34591	-0.253662
161640374	chr6:161640374:T:A	2.94795e-26	-9.89405e-10	-1.37754	1.68385e-10	-9.89405e-10	-1.35088	9.05813e-09	-9.89405e-10	-1.36359
161640378	chr6:161640378:G:A	3.22314e-27	-2.22877	-1.36211	1.88713e-11	-2.22013	-1.31936	1.14826e-09	-2.06691	-1.3621
161640427	chr6:161640427:G:A	3.43334e-26	-2.3328	1.10769	2.91426e-10	-2.30765	1.50531	1.13252e-08	-2.34983	1.20961
161640455	chr6:161640455:A:C	2.59043e-27	-2.33729	-1.47213	1.52559e-11	-2.29127	-1.4609	8.48908e-10	-2.26974	-1.46132
161640635	chr6:161640635:G:C	3.16578e-26	-9.89405e-10	-1.30625	1.80617e-10	-9.89405e-10	-1.28075	9.71046e-09	-9.89405e-10	-1.29405
161640922	chr6:161640922:C:T	6.95674e-27	-1.3761	-1.44542	4.91354e-11	-1.1629	-1.41965	2.22763e-09	-1.32922	-1.43709
161640940	chr6:161640940:A:G	1.76624e-26	-2.18421	0.294406	1.13965e-10	-2.24577	0.504536	4.57369e-09	-2.34216	0.295226
161641080	chr6:161641080:C:T	1.82257e-26	-2.19295	0.334547	1.17942e-10	-2.25347	0.546535	4.74061e-09	-2.34563	0.334537
161641099	chr6:161641099:C:T	1.23582e-26	-2.24691	-9.24033e-10	6.79977e-11	-2.25766	-9.24033e-10	3.65595e-09	-2.2709	-9.24033e-10
161641202	chr6:161641202:A:G	1.73033e-26	-2.16727	0.25693	1.11543e-10	-2.23278	0.470061	4.47146e-09	-2.33696	0.267418
161641391	chr6:161641391:A:G	2.73628e-26	-9.89405e-10	-1.45205	1.53271e-10	-9.89405e-10	-1.44492	8.32831e-09	-9.89405e-10	-1.44759
161641505	chr6:161641505:T:C	1.7108e-26	-1.92169	-9.24033e-10	9.28532e-11	-1.94611	-9.24033e-10	5.44542e-09	-1.87248	-9.24033e-10
161641600	chr6:161641600:G:T	1.77972e-26	-2.3202	0.438008	1.14753e-10	-2.31595	0.5816	6.08284e-09	-2.29858	0.536793
161641627	chr6:161641627:A:G	1.97981e-26	-2.25916	0.483512	1.3206e-10	-2.29152	0.697639	5.4881e-09	-2.35106	0.486388
161641637	chr6:161641637:C:T	1.77429e-26	-2.20391	0.318656	1.14924e-10	-2.26269	0.529828	4.65162e-09	-2.3489	0.318858
161642468	chr6:161642468:T:G	9.51372e-27	-2.35832	-0.150183	4.9419e-11	-2.36055	-0.216245	2.90961e-09	-2.34117	-0.158067
161642643	chr6:161642643:T:A	4.31483e-26	-9.89405e-10	-0.996594	2.40097e-10	-9.89405e-10	-0.996085	1.27862e-08	-9.89405e-10	-1.01889
161642854	chr6:161642854:C:A	9.36853e-27	-2.35057	-0.173306	4.97581e-11	-2.35728	-0.21268	2.83823e-09	-2.35263	-0.171446
161642917	chr6:161642917:A:G	4.61265e-27	-1.74203	-1.4904	2.77455e-11	-1.65294	-1.50112	1.41481e-09	-1.72691	-1.49335
161643196	chr6:161643196:T:C	2.03039e-26	-2.24853	0.498112	1.35226e-10	-2.28306	0.712881	5.58909e-09	-2.34753	0.501091
161643577	chr6:161643577:G:A	3.07558e-27	-2.24054	-1.3972	1.87548e-11	-2.14723	-1.39845	1.22552e-09	-1.94812	-1.41576
161643634	chr6:161643634:T:C	3.76162e-26	-9.89405e-10	-1.1338	1.99681e-10	-9.89405e-10	-1.18041	1.11355e-08	-9.89405e-10	-1.15712
161644141	chr6:161644141:TA:T	5.82187e-26	-0.69703	-9.24033e-10	3.25845e-10	-0.690708	-9.24033e-10	1.62235e-08	-0.780796	-9.24033e-10
161644230	chr6:161644230:T:C	3.65099e-26	-9.89405e-10	-1.16365	1.9418e-10	-9.89405e-10	-1.20835	1.08182e-08	-9.89405e-10	-1.18602
161644335	chr6:161644335:T:C	7.51799e-27	-2.35174	-0.392196	5.10564e-11	-2.31271	-0.231493	2.68648e-09	-2.29615	-0.282868
161644342	chr6:161644342:T:G	2.5871e-26	-9.89405e-10	-1.50811	1.46162e-10	-9.89405e-10	-1.49242	7.86073e-09	-9.89405e-10	-1.50538
161644353	chr6:161644353:T:C	2.98055e-27	-2.29247	-1.37666	1.78354e-11	-2.21787	-1.37808	1.13063e-09	-2.04738	-1.3971
161644415	chr6:161644415:G:A	2.93285e-26	-9.89405e-10	-1.38268	1.62295e-10	-9.89405e-10	-1.38771	8.75162e-09	-9.89405e-10	-1.39802
161644670	chr6:161644670:G:A	1.31964e-26	-2.10369	-0.0775966	1.00085e-10	-2.17528	0.304174	3.41694e-09	-2.31259	-0.0259236
161644676	chr6:161644676:T:C	7.16659e-27	-2.33528	-0.456523	4.85786e-11	-2.28698	-0.306971	2.58154e-09	-2.2638	-0.35507
161644784	chr6:161644784:G:A	1.48447e-26	-2.35845	0.29486	7.47426e-11	-2.36057	0.19749	4.55313e-09	-2.33894	0.287502
161644836	chr6:161644836:G:A	7.34452e-27	-2.33874	-0.428543	4.97561e-11	-2.29292	-0.277078	2.63985e-09	-2.27072	-0.32581
161644850	chr6:161644850:G:A	7.51393e-27	-2.33482	-0.409661	5.11149e-11	-2.28612	-0.25693	2.71381e-09	-2.26284	-0.306061
161645197	chr6:161645197:A:G	1.24857e-26	-0.747804	-1.48884	8.10877e-11	-0.582197	-1.4994	4.33067e-09	-0.60918	-1.49235
161645267	chr6:161645267:G:A	1.28629e-26	-2.20689	-9.24033e-10	6.50241e-11	-2.30237	-9.24033e-10	3.56485e-09	-2.29613	-9.24033e-10
161645294	chr6:161645294:T:C	2.99269e-26	-9.89405e-10	-1.36248	1.63476e-10	-9.89405e-10	-1.38046	8.97555e-09	-9.89405e-10	-1.37275
161645351	chr6:161645351:C:T	2.75566e-26	-9.89405e-10	-1.44499	1.55317e-10	-9.89405e-10	-1.43166	8.32061e-09	-9.89405e-10	-1.44852
161645389	chr6:161645389:A:G	7.28131e-27	-2.33744	-0.438489	4.93403e-11	-2.2907	-0.287693	2.61959e-09	-2.26816	-0.336079
161645588	chr6:161645588:T:C	6.43256e-27	-2.34978	-0.550085	3.9296e-11	-2.34546	-0.460551	2.11111e-09	-2.27837	-0.541669
161645738	chr6:161645738:T:C	2.74401e-26	-9.89405e-10	-1.44923	1.50371e-10	-9.89405e-10	-1.46403	8.26602e-09	-9.89405e-10	-1.4551
161645932	chr6:161645932:T:C	1.12377e-26	-2.32643	-0.0155301	7.84152e-11	-2.26814	0.153023	4.16724e-09	-2.23311	0.0931093
161645940	chr6:161645940:C:T	3.19756e-26	-9.89405e-10	-1.29626	1.82348e-10	-9.89405e-10	-1.27122	9.76949e-09	-9.89405e-10	-1.28799
161646917	chr6:161646917:G:A	1.67844e-25	-9.89405e-10	0.361799	1.01018e-09	-9.89405e-10	0.440749	5.30802e-08	-9.89405e-10	0.404549
161647031	chr6:161647031:T:C	2.25523e-26	-1.6454	-9.24033e-10	1.05954e-10	-1.81412	-9.24033e-10	5.66497e-09	-1.83295	-9.24033e-10
161647044	chr6:161647044:T:A	1.09795e-26	-2.35346	-0.0117441	6.94286e-11	-2.35179	0.114955	3.65914e-09	-2.34287	0.0728408
161647053	chr6:161647053:C:G	1.18972e-26	-0.793681	-1.49125	7.71516e-11	-0.630096	-1.50126	4.12078e-09	-0.656594	-1.49462
161647189	chr6:161647189:C:T	5.36346e-26	-1.9531	1.17406	5.23136e-10	-1.91701	1.69972	1.64921e-08	-2.1173	1.35293
161647199	chr6:161647199:T:C	2.69085e-26	-9.89405e-10	-1.4688	1.48032e-10	-9.89405e-10	-1.4797	8.09813e-09	-9.89405e-10	-1.47562
161647215	chr6:161647215:C:T	5.50941e-27	-1.58009	-1.47469	3.02038e-11	-1.59782	-1.47135	1.80022e-09	-1.50449	-1.47486
161647232	chr6:161647232:T:A	4.92464e-26	-1.95024	1.08584	4.76139e-10	-1.91421	1.60279	1.50847e-08	-2.11552	1.26195
161647400	chr6:161647400:A:G	1.23316e-26	-1.94121	-0.307863	8.62316e-11	-2.05039	0.0302986	2.91954e-09	-2.23845	-0.257382
161647403	chr6:161647403:G:T	2.57616e-26	-9.89405e-10	-1.51235	1.45026e-10	-9.89405e-10	-1.50022	7.82151e-09	-9.89405e-10	-1.51038
161647533	chr6:161647533:T:G	5.05162e-26	-1.92602	1.08708	4.87409e-10	-1.89229	1.60426	1.53671e-08	-2.09854	1.26351
161648033	chr6:161648033:C:T	4.80987e-26	-1.94408	1.0561	4.6205e-10	-1.91155	1.57009	1.46749e-08	-2.11223	1.23112
161648066	chr6:161648066:G:C	2.00182e-26	-2.2517	0.4871	1.48176e-10	-2.26081	0.782074	6.23447e-09	-2.33147	0.594311
161648225	chr6:161648225:G:T	1.16548e-26	-0.823223	-1.48229	7.4699e-11	-0.669487	-1.49418	4.00307e-09	-0.6937	-1.48649
161648309	chr6:161648309:T:G	4.56544e-26	-9.89405e-10	-0.940137	2.4236e-10	-9.89405e-10	-0.986707	1.3737e-08	-9.89405e-10	-0.947163
161648383	chr6:161648383:C:T	4.66573e-26	-1.97137	1.05296	4.46738e-10	-1.94181	1.56665	1.42846e-08	-2.13613	1.22806
161648537	chr6:161648537:T:G	2.62685e-26	-9.89405e-10	-1.49286	1.43355e-10	-9.89405e-10	-1.51181	7.94192e-09	-9.89405e-10	-1.4951
161648721	chr6:161648721:G:A	1.93639e-26	-2.35706	0.55923	1.4515e-10	-2.35537	0.856011	6.90709e-09	-2.29875	0.664039
161648767	chr6:161648767:G:A	1.60033e-26	-1.98844	-9.24033e-10	8.7698e-11	-2.00323	-9.24033e-10	4.80269e-09	-1.99808	-9.24033e-10
161648859	chr6:161648859:A:G	1.10957e-26	-2.35468	-9.24033e-10	6.22807e-11	-2.34548	-9.24033e-10	3.40691e-09	-2.34145	-9.24033e-10
161649532	chr6:161649532:T:C	5.34583e-26	-1.94633	1.164	5.19278e-10	-1.91337	1.68868	1.63662e-08	-2.11444	1.34241
161649694	chr6:161649694:C:A	3.91515e-26	-9.89405e-10	-1.0938	2.21435e-10	-9.89405e-10	-1.077	1.18883e-08	-9.89405e-10	-1.0917
161649730	chr6:161649730:T:C	7.40943e-26	-9.89405e-10	-0.455897	4.40358e-10	-9.89405e-10	-0.389542	2.34613e-08	-9.89405e-10	-0.411904
161649783	chr6:161649783:G:A	5.62104e-26	-1.96254	1.2304	5.49095e-10	-1.93052	1.76166	1.73159e-08	-2.12651	1.41088
161650102	chr6:161650102:A:G	1.15341e-26	-0.81698	-1.49895	7.47506e-11	-0.656074	-1.5069	3.98908e-09	-0.682211	-1.50148
161650255	chr6:161650255:G:A	2.96897e-27	-2.34783	-1.32518	1.65712e-11	-2.35343	-1.31603	8.98945e-10	-2.3579	-1.31589
161650282	chr6:161650282:A:G	4.93586e-26	-1.95749	1.09537	4.76612e-10	-1.92415	1.61372	1.51327e-08	-2.12182	1.27142
161650383	chr6:161650383:A:G	5.47561e-26	-1.9392	1.18085	5.33442e-10	-1.90489	1.70711	1.67667e-08	-2.10767	1.35981
161650406	chr6:161650406:T:A	5.40955e-26	-1.94452	1.17404	5.26109e-10	-1.91128	1.69966	1.65693e-08	-2.11248	1.35278
161650545	chr6:161650545:A:T	4.96557e-26	-1.95153	1.09541	4.78745e-10	-1.91948	1.61351	1.51903e-08	-2.11825	1.27165
161650603	chr6:161650603:C:T	4.81305e-26	-1.96556	1.07824	4.6226e-10	-1.93534	1.59434	1.47341e-08	-2.13127	1.25418
161650685	chr6:161650685:G:A	1.1264e-26	-2.35098	0.0113614	7.18657e-11	-2.3495	0.147166	3.78991e-09	-2.33966	0.104746
161650970	chr6:161650970:C:T	2.89525e-27	-2.1839	-1.51426	1.54967e-11	-2.22684	-1.50967	8.65486e-10	-2.19587	-1.51584
161651111	chr6:161651111:T:C	2.43034e-27	-2.35702	-1.51618	1.39292e-11	-2.32688	-1.51626	7.76392e-10	-2.30405	-1.5163
161651777	chr6:161651777:G:T	2.80005e-26	-9.89405e-10	-1.42901	1.53115e-10	-9.89405e-10	-1.44594	8.4277e-09	-9.89405e-10	-1.43573
161651914	chr6:161651914:A:G	6.20621e-26	-2.0649	1.4318	6.31384e-10	-2.00412	1.97491	2.09797e-08	-2.14358	1.61988
161652030	chr6:161652030:A:G	5.4709e-26	-1.9159	1.15669	5.28349e-10	-1.88044	1.67307	1.65467e-08	-2.08952	1.32845
161652246	chr6:161652246:G:A	5.58543e-26	-1.92109	1.1826	5.43581e-10	-1.88797	1.70902	1.70065e-08	-2.09527	1.36161
161652298	chr6:161652298:C:G	5.39402e-26	-1.9474	1.17404	5.23758e-10	-1.91576	1.69966	1.65108e-08	-2.11602	1.35278
161652360	chr6:161652360:TAATTTA:T	5.44265e-26	-1.95156	1.18718	5.30267e-10	-1.91765	1.7139	1.67168e-08	-2.11728	1.36644
161652491	chr6:161652491:C:T	5.36295e-26	-1.94703	1.16789	5.21554e-10	-1.91313	1.69281	1.64462e-08	-2.11368	1.34652
161652680	chr6:161652680:T:C	6.75782e-27	-2.34874	-0.501792	4.12934e-11	-2.34348	-0.412947	2.22019e-09	-2.27456	-0.495105
161652690	chr6:161652690:T:G	2.67083e-26	-9.89405e-10	-1.47626	1.4712e-10	-9.89405e-10	-1.48588	8.08227e-09	-9.89405e-10	-1.47758
161652707	chr6:161652707:G:A	5.5096e-26	-1.9791	1.22694	5.37829e-10	-1.94706	1.75747	1.70461e-08	-2.13858	1.40725
161652799	chr6:161652799:G:A	5.00968e-26	-1.94355	1.09627	4.84146e-10	-1.90932	1.61458	1.5314e-08	-2.11094	1.27245
161652850	chr6:161652850:A:G	4.90094e-26	-1.93707	1.06784	4.73216e-10	-1.90116	1.58358	1.49942e-08	-2.10526	1.24567
161652983	chr6:161652983:A:G	1.13242e-26	-0.828653	-1.50564	7.3469e-11	-0.668451	-1.51182	3.91587e-09	-0.69431	-1.50791
161653068	chr6:161653068:A:C	2.88682e-27	-2.34742	-1.35366	1.61024e-11	-2.35306	-1.3451	8.73219e-10	-2.3576	-1.34522
161653134	chr6:161653134:T:C	3.91871e-26	-9.89405e-10	-1.09289	2.08141e-10	-9.89405e-10	-1.13891	1.16249e-08	-9.89405e-10	-1.1141
161653197	chr6:161653197:T:C	1.27106e-26	-2.06904	-0.149763	9.5461e-11	-2.14346	0.225051	3.23054e-09	-2.29955	-0.095058
161653276	chr6:161653276:A:G	3.78305e-27	-1.91975	-1.51096	2.22215e-11	-1.86149	-1.51458	1.15439e-09	-1.91183	-1.51185
161653283	chr6:161653283:G:A	4.266e-27	-2.3594	-0.951157	2.33653e-11	-2.33322	-0.992658	1.44845e-09	-2.23883	-0.957932
161653909	chr6:161653909:A:C	4.44511e-26	-9.89405e-10	-0.966847	2.3413e-10	-9.89405e-10	-1.02125	1.31361e-08	-9.89405e-10	-0.991891
161653942	chr6:161653942:A:G	3.07979e-26	-9.89405e-10	-1.33379	1.58925e-10	-9.89405e-10	-1.4087	9.20649e-09	-9.89405e-10	-1.34735
161654105	chr6:161654105:C:T	2.63214e-26	-9.89405e-10	-1.49085	1.47615e-10	-9.89405e-10	-1.48252	7.98951e-09	-9.89405e-10	-1.48913
161654199	chr6:161654199:C:A	3.26615e-26	-2.35953	1.08449	2.62609e-10	-2.35661	1.45015	1.14133e-08	-2.34385	1.21137
161654316	chr6:161654316:G:A	2.9195e-26	-9.89405e-10	-1.38724	1.66787e-10	-9.89405e-10	-1.36041	8.87021e-09	-9.89405e-10	-1.38456
161654684	chr6:161654684:C:T	5.39903e-26	-1.9564	1.18397	5.25852e-10	-1.90649	1.69438	1.65949e-08	-2.11206	1.35389
161654877	chr6:161654877:A:G	3.02784e-26	-9.89405e-10	-1.3508	1.71128e-10	-9.89405e-10	-1.33472	9.09906e-09	-9.89405e-10	-1.35908
161654887	chr6:161654887:T:A	1.39293e-26	-2.35384	0.226596	6.63173e-11	-2.35976	0.0770837	4.06204e-09	-2.34912	0.183547
161655008	chr6:161655008:G:C	1.60845e-26	-1.98338	-9.24033e-10	8.75969e-11	-2.00438	-9.24033e-10	5.10832e-09	-1.93639	-9.24033e-10
161655063	chr6:161655063:G:A	2.64391e-26	-9.89405e-10	-1.48639	1.45917e-10	-9.89405e-10	-1.49409	8.00848e-09	-9.89405e-10	-1.48675
161655117	chr6:161655117:T:C	1.10773e-26	-2.35634	-9.24033e-10	6.15372e-11	-2.35749	-9.24033e-10	3.34282e-09	-2.36044	-9.24033e-10
161655126	chr6:161655126:ATCACCAGCAAGGTGCCCAGTTACAGAGGCATTCCTGGGCCCACCCAGGCTCTCAGCATCATTAGCATGGG:A	2.56659e-26	-9.89405e-10	-1.51607	1.42959e-10	-9.89405e-10	-1.51457	7.776e-09	-9.89405e-10	-1.51621
161655252	chr6:161655252:C:T	1.11566e-26	-2.34921	-9.24033e-10	6.16265e-11	-2.35604	-9.24033e-10	3.35093e-09	-2.35802	-9.24033e-10
161655387	chr6:161655387:C:T	3.51939e-26	-9.89405e-10	-1.20036	2.00688e-10	-9.89405e-10	-1.17538	1.05447e-08	-9.89405e-10	-1.21163
161655465	chr6:161655465:G:C	1.0486e-26	-1.34409	-1.06711	6.71801e-11	-1.15692	-1.11284	3.65196e-09	-1.18638	-1.08561
161655507	chr6:161655507:C:T	7.7953e-26	-2.32522	1.92009	4.31507e-10	-2.3391	1.92926	2.39496e-08	-2.36055	1.96925
161655514	chr6:161655514:G:A	5.08988e-27	-1.6801	-1.45388	3.68951e-11	-1.39639	-1.47267	1.74427e-09	-1.55506	-1.45586
161655615	chr6:161655615:T:C	1.20541e-25	-9.89405e-10	0.0307553	7.22271e-10	-9.89405e-10	0.105271	3.79937e-08	-9.89405e-10	0.0701645
161655695	chr6:161655695:A:G	2.93109e-26	-1.78111	0.39783	1.80428e-10	-1.7592	0.477405	7.80788e-09	-1.97192	0.459799
161655698	chr6:161655698:T:C	5.77706e-27	-1.6026	-1.40475	4.20132e-11	-1.30861	-1.43054	1.99192e-09	-1.47048	-1.40768
161655762	chr6:161655762:A:G	3.66255e-26	-2.26499	1.1045	2.01907e-10	-2.28547	1.11614	1.107e-08	-2.33827	1.17526
161655853	chr6:161655853:T:C	1.14363e-26	-1.78975	-0.534687	7.28795e-11	-1.75568	-0.432645	3.07111e-09	-1.97594	-0.469272
161655961	chr6:161655961:G:T	2.64821e-26	-9.89405e-10	-1.48477	1.50152e-10	-9.89405e-10	-1.46548	8.03127e-09	-9.89405e-10	-1.48391
161656199	chr6:161656199:T:A	2.90103e-26	-9.89405e-10	-1.39358	1.58697e-10	-9.89405e-10	-1.41013	8.82434e-09	-9.89405e-10	-1.38974
161656206	chr6:161656206:C:T	2.67074e-26	-9.89405e-10	-1.4763	1.47281e-10	-9.89405e-10	-1.48479	8.04655e-09	-9.89405e-10	-1.48201
161656314	chr6:161656314:T:A	3.59518e-26	-0.764694	-0.414362	2.06468e-10	-0.671405	-0.475578	1.07813e-08	-0.738241	-0.451204
161656315	chr6:161656315:T:C	4.31719e-26	-1.57928	0.583237	3.57227e-10	-1.50285	0.904088	1.20631e-08	-1.77477	0.697664
161656399	chr6:161656399:C:T	1.3607e-26	-2.09645	-0.0542035	9.9121e-11	-1.95383	0.0730433	5.62833e-09	-1.88578	0.0463333
161656492	chr6:161656492:C:G	2.52719e-27	-2.3306	-1.50353	1.40033e-11	-2.33958	-1.49826	7.68656e-10	-2.32596	-1.50441
161656550	chr6:161656550:G:A	4.71646e-27	-1.80729	-1.40289	2.17094e-11	-2.05028	-1.34911	8.45923e-10	-2.31052	-1.42406
161656587	chr6:161656587:G:A	3.52902e-26	-1.65544	0.457812	2.78056e-10	-1.65876	0.809455	1.05399e-08	-1.8028	0.590708
161657008	chr6:161657008:G:A	4.62259e-26	-9.89405e-10	-0.927696	2.47455e-10	-9.89405e-10	-0.965903	1.36367e-08	-9.89405e-10	-0.954493
161657211	chr6:161657211:A:AC	5.69897e-26	-9.89405e-10	-0.718366	3.2724e-10	-9.89405e-10	-0.686437	1.70263e-08	-9.89405e-10	-0.732495
161657812	chr6:161657812:G:A	5.39269e-27	-2.1808	-0.895388	2.93415e-11	-2.19419	-0.903938	1.56693e-09	-2.21527	-0.902864
161657834	chr6:161657834:T:C	1.0691e-24	-9.89405e-10	2.21334	7.00913e-09	-9.89405e-10	2.37784	3.68796e-07	-9.89405e-10	2.34299
161658071	chr6:161658071:T:G	2.6131e-26	-9.89405e-10	-1.49811	1.44406e-10	-9.89405e-10	-1.5045	7.9018e-09	-9.89405e-10	-1.50016
161658171	chr6:161658171:C:T	1.33936e-26	-2.16646	-9.24033e-10	7.51006e-11	-2.1583	-9.24033e-10	4.28433e-09	-2.11229	-9.24033e-10
161658279	chr6:161658279:T:C	3.75111e-26	-9.89405e-10	-1.1366	2.02291e-10	-9.89405e-10	-1.16742	1.12061e-08	-9.89405e-10	-1.15079
161658282	chr6:161658282:T:A	3.21022e-26	-9.89405e-10	-1.29231	1.7356e-10	-9.89405e-10	-1.3206	9.57042e-09	-9.89405e-10	-1.30858
161659020	chr6:161659020:C:T	3.10489e-26	-9.89405e-10	-1.32567	1.65073e-10	-9.89405e-10	-1.37075	9.26119e-09	-9.89405e-10	-1.34142
161659153	chr6:161659153:A:T	2.84883e-25	-2.21137	3.10221	1.90798e-09	-2.20655	3.28322	8.90241e-08	-2.21924	3.14089
161659517	chr6:161659517:C:G	3.73119e-25	-2.2227	3.38336	2.48221e-09	-2.21974	3.55951	1.16294e-07	-2.23071	3.41958
161659663	chr6:161659663:G:A	8.64975e-26	-2.21516	1.91403	5.31645e-10	-2.22368	2.02253	2.67674e-08	-2.23728	1.95721
161660033	chr6:161660033:A:G	4.76833e-26	-9.89405e-10	-0.896655	2.58734e-10	-9.89405e-10	-0.921331	1.41002e-08	-9.89405e-10	-0.921067
161660121	chr6:161660121:C:G	5.2341e-26	-9.89405e-10	-0.803456	3.02736e-10	-9.89405e-10	-0.76427	1.61567e-08	-9.89405e-10	-0.784921
161660168	chr6:161660168:G:A	5.59772e-26	-0.736291	-9.24033e-10	3.51001e-10	-0.61634	-9.24033e-10	2.17748e-08	-0.4865	-9.24033e-10
161660398	chr6:161660398:G:A	4.26849e-26	-9.89405e-10	-1.00739	2.4386e-10	-9.89405e-10	-0.980534	1.28136e-08	-9.89405e-10	-1.01675
161660510	chr6:161660510:C:T	7.66391e-27	-2.3586	-0.366116	5.25531e-11	-2.31126	-0.204046	3.09057e-09	-2.19007	-0.248829
161660603	chr6:161660603:C:T	5.03756e-27	-2.3457	-0.798618	3.5109e-11	-2.35412	-0.56455	1.84398e-09	-2.29195	-0.663382
161660861	chr6:161660861:A:G	5.0101e-26	-9.89405e-10	-0.847195	2.77928e-10	-9.89405e-10	-0.849769	1.47853e-08	-9.89405e-10	-0.873619
161660907	chr6:161660907:C:CA	2.56834e-26	-9.89405e-10	-1.51539	1.42727e-10	-9.89405e-10	-1.51619	7.77782e-09	-9.89405e-10	-1.51598
161661050	chr6:161661050:G:A	3.99482e-26	-9.89405e-10	-1.07365	2.14922e-10	-9.89405e-10	-1.10686	1.18841e-08	-9.89405e-10	-1.09206
161661225	chr6:161661225:G:A	2.59389e-26	-9.89405e-10	-1.50549	1.43156e-10	-9.89405e-10	-1.5132	7.83761e-09	-9.89405e-10	-1.50832
161661576	chr6:161661576:A:T	1.03316e-26	-1.46525	-0.960777	5.91638e-11	-1.33832	-1.0585	2.74387e-09	-1.55577	-1.00212
161661714	chr6:161661714:G:A	2.64704e-26	-9.89405e-10	-1.48521	1.44908e-10	-9.89405e-10	-1.50103	7.97946e-09	-9.89405e-10	-1.49038
161661741	chr6:161661741:C:T	6.32619e-27	-2.35982	-0.556719	3.25168e-11	-2.35687	-0.638503	1.85794e-09	-2.35618	-0.591614
161661783	chr6:161661783:G:A	4.23395e-26	-9.89405e-10	-1.01552	2.2826e-10	-9.89405e-10	-1.04665	1.25919e-08	-9.89405e-10	-1.0342
161661791	chr6:161661791:C:T	4.8059e-27	-2.35922	-0.832174	3.26188e-11	-2.30539	-0.686856	1.91799e-09	-2.18639	-0.729591
161661811	chr6:161661811:T:C	1.1801e-26	-2.29305	-9.24033e-10	6.41463e-11	-2.31596	-9.24033e-10	3.55139e-09	-2.29992	-9.24033e-10
161661852	chr6:161661852:G:A	6.97759e-26	-2.3295	1.81355	4.37843e-10	-2.33113	1.93586	2.1983e-08	-2.33574	1.85875
161661895	chr6:161661895:C:A	2.60906e-26	-9.89405e-10	-1.49966	1.43646e-10	-9.89405e-10	-1.50978	7.87789e-09	-9.89405e-10	-1.5032
161661916	chr6:161661916:G:A	4.80286e-26	-9.89405e-10	-0.889439	2.75123e-10	-9.89405e-10	-0.859912	1.44048e-08	-9.89405e-10	-0.899693
161662010	chr6:161662010:G:A	4.28786e-27	-2.35515	-0.950298	2.37352e-11	-2.35863	-0.951541	1.28012e-09	-2.35876	-0.961544
161662205	chr6:161662205:G:A	1.25286e-26	-2.23323	-9.24033e-10	7.01519e-11	-2.22647	-9.24033e-10	3.63233e-09	-2.27738	-9.24033e-10
161662231	chr6:161662231:C:A	3.21648e-26	-9.89405e-10	-1.29036	1.72308e-10	-9.89405e-10	-1.32785	9.62515e-09	-9.89405e-10	-1.30288
161662293	chr6:161662293:C:T	1.3503e-26	-2.15832	-9.24033e-10	7.27133e-11	-2.19061	-9.24033e-10	4.50628e-09	-2.06178	-9.24033e-10
161662668	chr6:161662668:CTT:C	4.83225e-27	-2.35849	-0.827436	3.47696e-11	-2.336	-0.592386	1.87672e-09	-2.24395	-0.693779
161662815	chr6:161662815:G:A	5.37017e-26	-2.33158	1.55379	3.34436e-10	-2.33521	1.67053	1.67684e-08	-2.33786	1.5901
161662908	chr6:161662908:C:G	5.61444e-26	-2.34113	1.60782	3.50477e-10	-2.34434	1.7265	1.75762e-08	-2.34683	1.64612
161663001	chr6:161663001:C:T	5.37459e-26	-2.33537	1.5584	3.34295e-10	-2.33943	1.67432	1.68119e-08	-2.34246	1.59729
161663239	chr6:161663239:A:G	4.75465e-27	-2.32676	-0.875354	3.20891e-11	-2.36047	-0.64814	1.64634e-09	-2.32136	-0.747345
161663308	chr6:161663308:C:A	2.67307e-26	-9.89405e-10	-1.47542	1.45945e-10	-9.89405e-10	-1.4939	8.05481e-09	-9.89405e-10	-1.48099
161663322	chr6:161663322:G:A	3.55172e-24	-9.89405e-10	3.41395	2.33376e-08	-9.89405e-10	3.58069	1.20222e-06	-9.89405e-10	3.52467
161663458	chr6:161663458:T:C	2.97984e-26	-9.89405e-10	-1.36678	1.62097e-10	-9.89405e-10	-1.38894	8.97547e-09	-9.89405e-10	-1.37276
161663577	chr6:161663577:A:T	8.95137e-26	-2.31321	2.04637	5.64173e-10	-2.31472	2.17295	2.78907e-08	-2.32713	2.08817
161663680	chr6:161663680:G:A	2.9293e-26	-9.89405e-10	-1.38389	1.57407e-10	-9.89405e-10	-1.41829	8.76912e-09	-9.89405e-10	-1.39602
161663776	chr6:161663776:C:T	5.2817e-27	-2.34878	-0.748207	3.75618e-11	-2.35088	-0.500266	1.97712e-09	-2.28182	-0.603789
161664099	chr6:161664099:T:A	5.56464e-26	-9.89405e-10	-0.742218	3.19544e-10	-9.89405e-10	-0.710235	1.66316e-08	-9.89405e-10	-0.755951
161664200	chr6:161664200:C:T	1.4585e-26	-2.08124	-9.24033e-10	8.71069e-11	-2.00999	-9.24033e-10	4.56808e-09	-2.04816	-9.24033e-10
161664261	chr6:161664261:C:T	6.2058e-27	-1.79264	-1.14311	3.4713e-11	-1.71922	-1.21079	1.77182e-09	-1.82483	-1.17041
161664613	chr6:161664613:T:A	3.88322e-26	-9.89405e-10	-1.10199	2.09209e-10	-9.89405e-10	-1.1338	1.15389e-08	-9.89405e-10	-1.12153
161665022	chr6:161665022:G:A	2.1266e-26	-1.70413	-9.24033e-10	1.21855e-10	-1.6743	-9.24033e-10	7.29742e-09	-1.57973	-9.24033e-10
161665079	chr6:161665079:C:T	2.96166e-26	-9.89405e-10	-1.3729	1.68742e-10	-9.89405e-10	-1.34876	9.01985e-09	-9.89405e-10	-1.36783
161665293	chr6:161665293:G:T	1.12703e-26	-2.24079	-0.0982722	4.75969e-11	-2.34546	-0.268907	2.72309e-09	-2.34981	-0.21568
161665383	chr6:161665383:T:C	3.33052e-26	-9.89405e-10	-1.25552	1.81292e-10	-9.89405e-10	-1.27702	9.96048e-09	-9.89405e-10	-1.26863
161665477	chr6:161665477:C:T	7.03213e-27	-1.68184	-1.12891	3.91049e-11	-1.61063	-1.20025	1.96821e-09	-1.72996	-1.16017
161665629	chr6:161665629:A:G	3.20288e-26	-9.89405e-10	-1.2946	1.82403e-10	-9.89405e-10	-1.27091	9.81541e-09	-9.89405e-10	-1.2833
161665641	chr6:161665641:C:T	2.81971e-26	-9.89405e-10	-1.42202	1.59633e-10	-9.89405e-10	-1.40425	8.58732e-09	-9.89405e-10	-1.41697
161666018	chr6:161666018:C:T	2.73374e-26	-9.89405e-10	-1.45298	1.54488e-10	-9.89405e-10	-1.43701	8.33335e-09	-9.89405e-10	-1.44699
161666443	chr6:161666443:T:C	9.52396e-27	-1.78666	-0.72076	5.66396e-11	-1.78734	-0.653086	2.95378e-09	-1.70922	-0.77495
161666754	chr6:161666754:T:C	2.67896e-26	-9.89405e-10	-1.47322	1.4751e-10	-9.89405e-10	-1.48324	8.09341e-09	-9.89405e-10	-1.47621
161667045	chr6:161667045:T:C	5.18284e-26	-9.89405e-10	-0.813298	2.97249e-10	-9.89405e-10	-0.78256	1.55033e-08	-9.89405e-10	-0.826201
161667159	chr6:161667159:C:T	3.45317e-26	-9.89405e-10	-1.21936	1.87704e-10	-9.89405e-10	-1.24227	1.03169e-08	-9.89405e-10	-1.23348
161667166	chr6:161667166:T:C	2.87781e-26	-1.40162	-9.24033e-10	1.30134e-10	-1.60857	-9.24033e-10	7.11297e-09	-1.60534	-9.24033e-10
161667674	chr6:161667674:G:A	3.16983e-26	-9.89405e-10	-1.30497	1.80229e-10	-9.89405e-10	-1.2829	9.73054e-09	-9.89405e-10	-1.29199
161667970	chr6:161667970:T:C	4.27428e-27	-1.8358	-1.47282	2.41306e-11	-1.82025	-1.4734	1.40905e-09	-1.75757	-1.46677
161668125	chr6:161668125:G:A	7.90434e-27	-1.81398	-0.87984	4.37003e-11	-1.73375	-0.966028	2.28261e-09	-1.83151	-0.910423
161668539	chr6:161668539:A:G	2.56849e-26	-9.89405e-10	-1.51533	1.42735e-10	-9.89405e-10	-1.51614	7.77796e-09	-9.89405e-10	-1.51596
161668636	chr6:161668636:A:T	2.58414e-26	-9.89405e-10	-1.50926	1.44026e-10	-9.89405e-10	-1.50713	7.84522e-09	-9.89405e-10	-1.50735
161668667	chr6:161668667:T:C	5.21741e-27	-1.94136	-1.16787	2.59571e-11	-2.12863	-1.09206	1.19993e-09	-2.26442	-1.12058
161668843	chr6:161668843:C:T	5.34642e-27	-2.24687	-0.837935	2.78209e-11	-2.25108	-0.900267	1.50536e-09	-2.27654	-0.881684
161669116	chr6:161669116:T:C	3.53283e-26	-9.89405e-10	-1.19655	1.91891e-10	-9.89405e-10	-1.2202	1.05216e-08	-9.89405e-10	-1.21382
161669343	chr6:161669343:CT:C	2.59135e-26	-9.89405e-10	-1.50647	1.43493e-10	-9.89405e-10	-1.51084	7.84028e-09	-9.89405e-10	-1.50798
161669949	chr6:161669949:G:A	1.38278e-26	-1.06727	-1.06729	5.54369e-11	-1.47987	-0.982016	1.65117e-09	-1.95818	-1.10759
161669989	chr6:161669989:C:T	2.56916e-26	-9.89405e-10	-1.51507	1.42719e-10	-9.89405e-10	-1.51625	7.78336e-09	-9.89405e-10	-1.51527
161670105	chr6:161670105:T:C	3.04046e-26	-9.89405e-10	-1.34664	1.6973e-10	-9.89405e-10	-1.34292	9.18708e-09	-9.89405e-10	-1.34946
161670122	chr6:161670122:G:GGGT	2.57502e-26	-9.89405e-10	-1.51279	1.42943e-10	-9.89405e-10	-1.51468	7.79204e-09	-9.89405e-10	-1.51415
161670233	chr6:161670233:A:G	1.14885e-26	-2.31989	-9.24033e-10	6.53067e-11	-2.29804	-9.24033e-10	3.58535e-09	-2.2904	-9.24033e-10
161670455	chr6:161670455:C:T	4.67011e-26	-9.89405e-10	-0.917469	2.50722e-10	-9.89405e-10	-0.952786	1.38308e-08	-9.89405e-10	-0.940357
161670733	chr6:161670733:A:G	6.53939e-27	-1.4695	-1.41389	3.19265e-11	-1.70397	-1.30973	1.6364e-09	-1.71122	-1.36353
161670740	chr6:161670740:C:T	2.56867e-26	-9.89405e-10	-1.51526	1.42719e-10	-9.89405e-10	-1.51626	7.77991e-09	-9.89405e-10	-1.51571
161670780	chr6:161670780:C:A	1.22753e-26	-1.18672	-1.06693	4.99759e-11	-1.58399	-0.981596	1.54567e-09	-2.02456	-1.10724
161670987	chr6:161670987:T:A	2.32147e-26	-2.19326	0.576811	1.69535e-10	-2.17467	0.830603	7.50998e-09	-2.23174	0.680716
161671139	chr6:161671139:G:A	1.71714e-26	-1.91799	-9.24033e-10	9.87573e-11	-1.88446	-9.24033e-10	5.75252e-09	-1.81762	-9.24033e-10
161671249	chr6:161671249:A:T	1.57692e-26	-2.00318	-9.24033e-10	9.02858e-11	-1.97415	-9.24033e-10	5.29907e-09	-1.89972	-9.24033e-10
161671420	chr6:161671420:C:T	3.74376e-27	-2.00662	-1.43452	2.34898e-11	-1.85916	-1.4614	1.15397e-09	-1.97655	-1.4475
161671469	chr6:161671469:A:G	8.5066e-26	-2.25891	1.9411	5.68536e-10	-2.27336	2.1393	2.62112e-08	-2.29501	1.99394
161671815	chr6:161671815:T:C	4.68718e-25	-9.89405e-10	1.38876	2.89784e-09	-9.89405e-10	1.49459	1.55894e-07	-9.89405e-10	1.48192
161671994	chr6:161671994:T:A	3.36447e-26	-9.89405e-10	-1.24538	1.92086e-10	-9.89405e-10	-1.21918	1.02618e-08	-9.89405e-10	-1.23883
161672108	chr6:161672108:A:G	3.80301e-27	-2.13997	-1.28548	1.87637e-11	-2.26975	-1.27545	8.92709e-10	-2.36039	-1.32036
161672395	chr6:161672395:T:C	9.64552e-27	-2.1832	-0.311541	5.79053e-11	-2.31878	-0.0995404	2.83752e-09	-2.3554	-0.168921
161672526	chr6:161672526:A:G	4.92567e-27	-2.24459	-0.92219	3.31342e-11	-2.19308	-0.783482	1.70605e-09	-2.18761	-0.845462
161672569	chr6:161672569:A:G	3.30265e-26	-9.89405e-10	-1.26392	1.87794e-10	-9.89405e-10	-1.24179	1.01708e-08	-9.89405e-10	-1.24773
161673081	chr6:161673081:G:A	3.23914e-26	-9.89405e-10	-1.28334	1.74645e-10	-9.89405e-10	-1.31438	9.78536e-09	-9.89405e-10	-1.28637
161673091	chr6:161673091:C:T	2.48331e-26	-2.26319	0.714131	2.10062e-10	-2.35607	1.22634	8.76003e-09	-2.35673	0.959674
161673270	chr6:161673270:G:A	1.28014e-26	-2.21168	-9.24033e-10	6.95389e-11	-2.23524	-9.24033e-10	3.82179e-09	-2.22654	-9.24033e-10
161673642	chr6:161673642:G:A	3.49053e-27	-2.23339	-1.27779	1.97691e-11	-2.2284	-1.26461	1.06572e-09	-2.21962	-1.28399
161673651	chr6:161673651:C:T	5.96468e-26	-9.89405e-10	-0.672795	3.4932e-10	-9.89405e-10	-0.621141	1.86411e-08	-9.89405e-10	-0.641889
161673829	chr6:161673829:G:A	3.15968e-26	-9.89405e-10	-1.30818	1.71333e-10	-9.89405e-10	-1.33352	9.39276e-09	-9.89405e-10	-1.32732
161673835	chr6:161673835:A:G	3.59047e-27	-2.34334	-1.13961	2.18377e-11	-2.35508	-1.03841	1.2632e-09	-2.27185	-1.06176
161674057	chr6:161674057:A:G	3.45339e-27	-2.24888	-1.273	1.76009e-11	-2.33663	-1.27255	9.14265e-10	-2.35211	-1.30478
161674173	chr6:161674173:G:C	2.58639e-26	-9.89405e-10	-1.50839	1.44289e-10	-9.89405e-10	-1.50531	7.82249e-09	-9.89405e-10	-1.51025
161674423	chr6:161674423:T:C	2.67481e-27	-2.35864	-1.41872	1.65829e-11	-2.29605	-1.37271	1.07936e-09	-2.11846	-1.37243
161674548	chr6:161674548:C:T	3.47109e-27	-2.34719	-1.16957	1.98926e-11	-2.35557	-1.13121	1.17266e-09	-2.27054	-1.13744
161674591	chr6:161674591:C:T	1.10312e-26	-2.36051	-9.24033e-10	6.14519e-11	-2.35888	-9.24033e-10	3.34566e-09	-2.35959	-9.24033e-10
161674888	chr6:161674888:A:G	7.19054e-26	-9.89405e-10	-0.485885	4.0451e-10	-9.89405e-10	-0.474455	2.18504e-08	-9.89405e-10	-0.483037
161675169	chr6:161675169:A:G	2.69846e-27	-2.32991	-1.43864	1.48741e-11	-2.35981	-1.41769	8.337e-10	-2.29173	-1.4574
161675310	chr6:161675310:C:T	2.63206e-27	-2.3467	-1.44677	1.45651e-11	-2.35934	-1.43916	8.62627e-10	-2.24831	-1.46672
161675534	chr6:161675534:T:A	8.17998e-27	-2.32128	-0.33827	6.03892e-11	-2.24257	-0.133755	2.94832e-09	-2.24723	-0.238795
161675771	chr6:161675771:A:G	3.54899e-26	-9.89405e-10	-1.19199	2.05853e-10	-9.89405e-10	-1.14997	1.09488e-08	-9.89405e-10	-1.17403
161676130	chr6:161676130:C:T	2.60623e-27	-2.30659	-1.49674	1.50201e-11	-2.27098	-1.49676	7.95334e-10	-2.30019	-1.49606
161676136	chr6:161676136:T:C	4.10803e-27	-2.17282	-1.17547	2.73406e-11	-2.09285	-1.07591	1.41192e-09	-2.0984	-1.12391
161676266	chr6:161676266:C:T	2.74287e-27	-2.23639	-1.51584	1.61924e-11	-2.17814	-1.51445	8.80875e-10	-2.17793	-1.51616
161676375	chr6:161676375:T:C	3.72495e-26	-9.89405e-10	-1.1436	2.08066e-10	-9.89405e-10	-1.13927	1.11393e-08	-9.89405e-10	-1.15678
161676483	chr6:161676483:T:C	3.06757e-26	-2.21337	0.875601	2.22297e-10	-2.15385	1.08074	1.08538e-08	-2.15057	0.967823
161676638	chr6:161676638:T:C	1.37658e-26	-2.13905	-9.24033e-10	8.38833e-11	-2.0477	-9.24033e-10	4.43489e-09	-2.07775	-9.24033e-10
161676866	chr6:161676866:A:C	2.63902e-27	-2.29903	-1.4918	1.51668e-11	-2.26694	-1.49108	8.00833e-10	-2.2987	-1.49065
161677237	chr6:161677237:T:C	2.71375e-26	-9.89405e-10	-1.46032	1.52364e-10	-9.89405e-10	-1.45086	8.23365e-09	-9.89405e-10	-1.45903
161677321	chr6:161677321:A:G	4.13471e-27	-2.35934	-0.982482	2.64793e-11	-2.30482	-0.895948	1.7493e-09	-2.12213	-0.885907
161677325	chr6:161677325:C:T	2.51569e-26	-1.5361	-9.24033e-10	1.48128e-10	-1.47905	-9.24033e-10	8.69562e-09	-1.40444	-9.24033e-10
161677373	chr6:161677373:C:T	2.78896e-26	-9.89405e-10	-1.43298	1.56885e-10	-9.89405e-10	-1.42162	8.5195e-09	-9.89405e-10	-1.4249
161677392	chr6:161677392:T:C	3.36371e-26	-9.89405e-10	-1.24561	1.929e-10	-9.89405e-10	-1.21496	1.04034e-08	-9.89405e-10	-1.22512
161677447	chr6:161677447:T:C	1.25253e-26	-2.23348	-9.24033e-10	7.15933e-11	-2.20613	-9.24033e-10	4.35761e-09	-2.09533	-9.24033e-10
161678359	chr6:161678359:T:C	3.66144e-26	-9.89405e-10	-1.16079	2.10934e-10	-9.89405e-10	-1.12559	1.13596e-08	-9.89405e-10	-1.13719
161678406	chr6:161678406:C:T	4.22371e-26	-9.89405e-10	-1.01794	2.35198e-10	-9.89405e-10	-1.0167	1.26264e-08	-9.89405e-10	-1.03146
161678628	chr6:161678628:G:A	2.23905e-26	-1.6526	-9.24033e-10	1.29876e-10	-1.61055	-9.24033e-10	7.62421e-09	-1.53593	-9.24033e-10
161678683	chr6:161678683:A:G	2.43355e-26	-1.5693	-9.24033e-10	1.41425e-10	-1.52536	-9.24033e-10	8.27459e-09	-1.45407	-9.24033e-10
161678811	chr6:161678811:C:T	1.12942e-26	-2.33694	-9.24033e-10	6.30411e-11	-2.33334	-9.24033e-10	3.51481e-09	-2.31027	-9.24033e-10
161679145	chr6:161679145:C:G	4.35903e-26	-9.89405e-10	-0.986401	2.42426e-10	-9.89405e-10	-0.986432	1.29679e-08	-9.89405e-10	-1.00478
161679376	chr6:161679376:C:T	4.76177e-26	-9.89405e-10	-0.898032	2.65629e-10	-9.89405e-10	-0.895028	1.41314e-08	-9.89405e-10	-0.918857
161679628	chr6:161679628:G:A	1.5538e-25	-9.89405e-10	0.284635	7.70388e-10	-9.89405e-10	0.169764	4.27076e-08	-9.89405e-10	0.187122
161680135	chr6:161680135:A:G	7.11944e-27	-2.26091	-0.537499	3.58593e-11	-2.25471	-0.642815	2.1703e-09	-2.19659	-0.595796
161680146	chr6:161680146:A:C	3.65752e-27	-2.36055	-1.1039	2.28108e-11	-2.33074	-1.01916	1.46632e-09	-2.1776	-1.0069
161680259	chr6:161680259:G:A	2.87721e-27	-2.20353	-1.50088	1.64547e-11	-2.17132	-1.5052	9.10748e-10	-2.15621	-1.50453
161680296	chr6:161680296:T:C	1.10889e-26	-2.35529	-9.24033e-10	6.17719e-11	-2.35368	-9.24033e-10	3.39651e-09	-2.34451	-9.24033e-10
161680548	chr6:161680548:C:G	9.1413e-27	-2.25532	-0.293112	4.58189e-11	-2.25674	-0.395689	2.76549e-09	-2.19029	-0.35975
161681381	chr6:161681381:C:A	3.75273e-27	-2.36056	-1.0782	2.35029e-11	-2.32423	-0.995774	1.60202e-09	-2.12044	-0.975554
161681419	chr6:161681419:C:T	3.04883e-27	-2.2464	-1.40007	1.62666e-11	-2.33147	-1.35654	8.24382e-10	-2.3334	-1.42698
161681519	chr6:161681519:C:T	3.55602e-27	-2.07667	-1.41592	2.19757e-11	-1.9994	-1.3878	1.22499e-09	-1.9653	-1.39903
161681653	chr6:161681653:T:C	1.16309e-26	-2.30757	-9.24033e-10	6.5917e-11	-2.28873	-9.24033e-10	3.89399e-09	-2.20782	-9.24033e-10
161681919	chr6:161681919:G:A	1.44436e-26	-2.09099	-9.24033e-10	8.3912e-11	-2.04736	-9.24033e-10	4.47669e-09	-2.06837	-9.24033e-10
161682032	chr6:161682032:A:G	2.63822e-27	-2.35446	-1.43667	1.52392e-11	-2.349	-1.40426	9.83664e-10	-2.1948	-1.38892
161682057	chr6:161682057:G:A	2.84799e-26	-9.89405e-10	-1.41204	1.62085e-10	-9.89405e-10	-1.38901	8.69073e-09	-9.89405e-10	-1.405
161682103	chr6:161682103:G:A	2.40838e-24	-9.89405e-10	3.02547	1.69433e-08	-9.89405e-10	3.2605	8.53995e-07	-9.89405e-10	3.18267
161682175	chr6:161682175:C:T	2.985e-26	-9.89405e-10	-1.36505	1.70004e-10	-9.89405e-10	-1.34131	9.16853e-09	-9.89405e-10	-1.35148
161682549	chr6:161682549:C:T	3.65208e-27	-1.95658	-1.50936	2.16234e-11	-1.89624	-1.50712	1.22391e-09	-1.85389	-1.51132
161683134	chr6:161683134:C:T	5.58607e-26	-9.89405e-10	-0.738374	2.98968e-10	-9.89405e-10	-0.776795	1.68445e-08	-9.89405e-10	-0.743229
161683141	chr6:161683141:G:C	7.74059e-27	-1.25924	-1.45551	2.91739e-11	-1.6299	-1.47395	1.35665e-09	-1.80862	-1.45361
161683242	chr6:161683242:G:A	3.60926e-26	-9.89405e-10	-1.17515	1.97983e-10	-9.89405e-10	-1.18895	1.06661e-08	-9.89405e-10	-1.20018
161683665	chr6:161683665:A:G	5.78377e-27	-1.91192	-1.09426	3.58069e-11	-1.89041	-1.00858	1.8292e-09	-1.86915	-1.09423
161683825	chr6:161683825:T:G	4.28572e-27	-2.16544	-1.1405	2.7649e-11	-2.11219	-1.04535	1.45333e-09	-2.12093	-1.07246
161683897	chr6:161683897:C:T	3.26372e-26	-9.89405e-10	-1.27578	1.86831e-10	-9.89405e-10	-1.24693	1.00857e-08	-9.89405e-10	-1.25614
161684947	chr6:161684947:T:G	9.16663e-26	-9.89405e-10	-0.243081	4.61558e-10	-9.89405e-10	-0.342522	2.58495e-08	-9.89405e-10	-0.314962
161684991	chr6:161684991:A:G	3.868e-26	-9.89405e-10	-1.10591	2.19566e-10	-9.89405e-10	-1.08548	1.16894e-08	-9.89405e-10	-1.10857
161685345	chr6:161685345:A:G	2.72556e-25	-9.89405e-10	0.846606	1.96328e-09	-9.89405e-10	1.10524	9.64578e-08	-9.89405e-10	1.00185
161685377	chr6:161685377:C:A	2.67308e-26	-9.89405e-10	-1.47542	1.49379e-10	-9.89405e-10	-1.47064	8.10114e-09	-9.89405e-10	-1.47525
161685407	chr6:161685407:C:T	2.9924e-27	-2.1497	-1.51546	1.43744e-11	-2.29584	-1.51584	7.35182e-10	-2.35888	-1.51602
161685922	chr6:161685922:C:T	1.47671e-26	-2.06883	-9.24033e-10	7.8556e-11	-2.11332	-9.24033e-10	4.33788e-09	-2.09987	-9.24033e-10
161686014	chr6:161686014:T:C	5.6756e-27	-1.51604	-1.50902	2.87898e-11	-1.62564	-1.49147	1.73338e-09	-1.51156	-1.50563
161686302	chr6:161686302:T:TGAC	1.34665e-26	-2.16103	-9.24033e-10	7.23551e-11	-2.19554	-9.24033e-10	3.94577e-09	-2.19461	-9.24033e-10
161686427	chr6:161686427:A:G	1.35255e-26	-2.20892	0.0522609	7.19015e-11	-2.28226	0.0804249	3.76605e-09	-2.28677	0.0455409
161686428	chr6:161686428:A:G	1.36733e-26	-2.19805	0.0522609	7.24644e-11	-2.27446	0.0804249	3.79402e-09	-2.27937	0.0455409
161686497	chr6:161686497:C:A	1.41259e-26	-2.11323	-9.24033e-10	7.36524e-11	-2.17777	-9.24033e-10	3.84011e-09	-2.22175	-9.24033e-10
161687009	chr6:161687009:T:C	3.83035e-26	-9.89405e-10	-1.11569	2.1705e-10	-9.89405e-10	-1.097	1.17619e-08	-9.89405e-10	-1.10239
161687572	chr6:161687572:T:TCAGAAAAATTGAGTC	6.55883e-26	-9.89405e-10	-0.577839	3.3817e-10	-9.89405e-10	-0.65358	1.89137e-08	-9.89405e-10	-0.627367
161687576	chr6:161687576:CT:C	6.59274e-26	-9.89405e-10	-0.572681	3.39897e-10	-9.89405e-10	-0.648487	1.9016e-08	-9.89405e-10	-0.621976
161687734	chr6:161687734:G:A	1.27593e-24	-9.89405e-10	2.3902	8.78549e-09	-9.89405e-10	2.60373	4.53183e-07	-9.89405e-10	2.54904
161688135	chr6:161688135:T:C	7.83219e-25	-9.89405e-10	1.90218	5.24755e-09	-9.89405e-10	2.08839	2.73082e-07	-9.89405e-10	2.04252
161688336	chr6:161688336:A:C	4.15402e-26	-9.89405e-10	-1.03457	2.35875e-10	-9.89405e-10	-1.01383	1.27478e-08	-9.89405e-10	-1.02189
161689121	chr6:161689121:T:A	5.87382e-26	-9.89405e-10	-0.688146	3.34685e-10	-9.89405e-10	-0.66394	1.79929e-08	-9.89405e-10	-0.67728
161689378	chr6:161689378:A:T	6.5058e-26	-9.89405e-10	-0.585957	3.79093e-10	-9.89405e-10	-0.539348	1.99906e-08	-9.89405e-10	-0.571993
161689551	chr6:161689551:G:A	5.85752e-26	-9.89405e-10	-0.690924	3.3373e-10	-9.89405e-10	-0.666799	1.79428e-08	-9.89405e-10	-0.680064
161689716	chr6:161689716:T:A	3.8523e-26	-9.89405e-10	-1.10998	2.18833e-10	-9.89405e-10	-1.08882	1.18527e-08	-9.89405e-10	-1.0947
161689717	chr6:161689717:T:A	2.56791e-26	-9.89405e-10	-1.51556	1.43651e-10	-9.89405e-10	-1.50975	7.79991e-09	-9.89405e-10	-1.51314
161689831	chr6:161689831:T:C	7.14831e-27	-1.52108	-1.27328	3.54217e-11	-1.59515	-1.31466	1.83896e-09	-1.69355	-1.2645
161689950	chr6:161689950:TAC:T	7.52877e-27	-1.37673	-1.36577	4.10485e-11	-1.40331	-1.35907	1.97046e-09	-1.52025	-1.36874
161689964	chr6:161689964:G:A	3.77202e-26	-9.89405e-10	-1.13104	2.04904e-10	-9.89405e-10	-1.15459	1.13964e-08	-9.89405e-10	-1.13396
161690249	chr6:161690249:T:C	2.5662e-26	-9.89405e-10	-1.51622	1.43208e-10	-9.89405e-10	-1.51283	7.78164e-09	-9.89405e-10	-1.51549
161690535	chr6:161690535:A:G	2.65693e-26	-9.89405e-10	-1.48148	1.45437e-10	-9.89405e-10	-1.49739	7.98264e-09	-9.89405e-10	-1.48999
161690753	chr6:161690753:C:A	5.43097e-26	-9.89405e-10	-0.766533	3.12604e-10	-9.89405e-10	-0.732191	1.64769e-08	-9.89405e-10	-0.765298
161691277	chr6:161691277:A:T	1.88174e-26	-0.835705	-0.990748	9.22921e-11	-1.00238	-0.949788	5.44995e-09	-0.869691	-1.00196
161691281	chr6:161691281:C:T	2.80037e-26	-9.89405e-10	-1.4289	1.55854e-10	-9.89405e-10	-1.42821	8.59853e-09	-9.89405e-10	-1.41566
161691774	chr6:161691774:G:A	2.47991e-27	-2.3396	-1.51342	1.44837e-11	-2.28903	-1.51508	9.1863e-10	-2.14299	-1.50914
161691778	chr6:161691778:A:G	1.21017e-26	-2.26789	-9.24033e-10	6.69541e-11	-2.27312	-9.24033e-10	3.73339e-09	-2.24994	-9.24033e-10
161691849	chr6:161691849:C:T	1.3495e-25	-2.34833	2.492	1.03186e-09	-2.31666	2.77865	4.89291e-08	-2.31151	2.63462
161692880	chr6:161692880:T:C	7.80228e-26	-9.89405e-10	-0.404235	3.98958e-10	-9.89405e-10	-0.488274	2.23426e-08	-9.89405e-10	-0.460758
161693144	chr6:161693144:A:G	2.84773e-27	-2.34964	-1.36507	1.6198e-11	-2.30427	-1.38798	1.05509e-09	-2.16576	-1.34787
161693261	chr6:161693261:T:C	5.58387e-26	-9.89405e-10	-0.738769	3.34633e-10	-9.89405e-10	-0.664097	1.7608e-08	-9.89405e-10	-0.6989
161693425	chr6:161693425:G:T	2.54423e-27	-2.34283	-1.48458	1.47683e-11	-2.29243	-1.49222	9.48228e-10	-2.14857	-1.47184
161693526	chr6:161693526:C:G	5.79802e-26	-9.89405e-10	-0.701135	3.27083e-10	-9.89405e-10	-0.686916	1.76521e-08	-9.89405e-10	-0.696403
161693654	chr6:161693654:T:C	3.65705e-27	-2.34272	-1.12186	2.09549e-11	-2.28963	-1.14513	1.40177e-09	-2.13815	-1.09137
161693681	chr6:161693681:A:G	5.20945e-26	-9.89405e-10	-0.808177	2.93491e-10	-9.89405e-10	-0.795284	1.58187e-08	-9.89405e-10	-0.806063
161693777	chr6:161693777:G:A	1.86822e-25	-2.3551	2.82402	1.45236e-09	-2.33043	3.13424	6.84609e-08	-2.32322	2.98223
161693816	chr6:161693816:T:C	5.23319e-26	-9.89405e-10	-0.803629	2.94836e-10	-9.89405e-10	-0.790712	1.58911e-08	-9.89405e-10	-0.801495
161694033	chr6:161694033:A:G	5.23319e-26	-9.89405e-10	-0.803629	2.94836e-10	-9.89405e-10	-0.790712	1.58911e-08	-9.89405e-10	-0.801495
161694098	chr6:161694098:T:C	5.78674e-26	-9.89405e-10	-0.703082	3.26439e-10	-9.89405e-10	-0.688887	1.76177e-08	-9.89405e-10	-0.69835
161694277	chr6:161694277:AC:A	1.36372e-26	-2.14843	-9.24033e-10	7.7927e-11	-2.12136	-9.24033e-10	4.97493e-09	-1.96284	-9.24033e-10
161694288	chr6:161694288:T:C	2.99367e-26	-9.89405e-10	-1.36215	1.67062e-10	-9.89405e-10	-1.35876	9.27676e-09	-9.89405e-10	-1.33974
161694428	chr6:161694428:T:C	1.10336e-26	-2.36029	-9.24033e-10	6.1367e-11	-2.36026	-9.24033e-10	3.3426e-09	-2.3605	-9.24033e-10
161694650	chr6:161694650:T:C	4.34982e-26	-9.89405e-10	-0.988517	2.47255e-10	-9.89405e-10	-0.966711	1.33537e-08	-9.89405e-10	-0.97546
161694780	chr6:161694780:A:G	5.83455e-26	-1.5435	0.848648	4.08244e-10	-1.49411	1.02884	1.74838e-08	-1.62052	0.914547
161694890	chr6:161694890:T:A	2.88188e-25	-2.25292	3.1553	2.87327e-09	-2.12751	3.61359	1.32637e-07	-2.05747	3.37784
161695371	chr6:161695371:C:G	4.48919e-26	-9.89405e-10	-0.956979	2.54699e-10	-9.89405e-10	-0.937049	1.37165e-08	-9.89405e-10	-0.948657
161695633	chr6:161695633:G:A	1.65818e-26	-1.10871	-0.844214	8.23685e-11	-1.27269	-0.793233	4.83966e-09	-1.13807	-0.852345
161695873	chr6:161695873:AT:A	1.99814e-24	-9.89405e-10	2.83874	1.36834e-08	-9.89405e-10	3.04681	7.12432e-07	-9.89405e-10	3.00143
161695881	chr6:161695881:G:A	2.60479e-26	-9.89405e-10	-1.5013	1.43936e-10	-9.89405e-10	-1.50776	7.90419e-09	-9.89405e-10	-1.49986
161695996	chr6:161695996:G:A	3.79953e-26	-9.89405e-10	-1.12377	2.01972e-10	-9.89405e-10	-1.169	1.12124e-08	-9.89405e-10	-1.15023
161696060	chr6:161696060:T:C	3.47943e-27	-2.05707	-1.4573	2.23066e-11	-1.91073	-1.46152	1.70973e-09	-1.5601	-1.47083
161696163	chr6:161696163:A:G	2.69153e-26	-9.89405e-10	-1.46854	1.4874e-10	-9.89405e-10	-1.47493	8.03773e-09	-9.89405e-10	-1.48311
161696191	chr6:161696191:T:C	2.85773e-26	-9.89405e-10	-1.40862	1.57713e-10	-9.89405e-10	-1.41635	8.73396e-09	-9.89405e-10	-1.40004
161696896	chr6:161696896:G:T	3.81986e-25	-9.89405e-10	1.18415	2.46844e-09	-9.89405e-10	1.33421	1.26573e-07	-9.89405e-10	1.27356
161697221	chr6:161697221:C:T	1.14097e-26	-2.32677	-9.24033e-10	6.15848e-11	-2.35671	-9.24033e-10	3.36907e-09	-2.35262	-9.24033e-10
161697457	chr6:161697457:A:G	6.561e-26	-9.89405e-10	-0.577508	4.19265e-10	-9.89405e-10	-0.438628	2.00919e-08	-9.89405e-10	-0.566937
161698170	chr6:161698170:A:T	2.64883e-26	-9.89405e-10	-1.48453	1.48815e-10	-9.89405e-10	-1.47442	8.06192e-09	-9.89405e-10	-1.4801
161698517	chr6:161698517:T:C	1.11875e-26	-2.34644	-9.24033e-10	6.16933e-11	-2.35496	-9.24033e-10	3.38315e-09	-2.34845	-9.24033e-10
161698611	chr6:161698611:A:AAC	7.36277e-26	0.0384549	-0.500669	3.32126e-10	-0.328375	-0.343241	1.89309e-08	-0.126094	-0.500364
161698768	chr6:161698768:T:C	4.92695e-26	-9.89405e-10	-0.86393	2.79619e-10	-9.89405e-10	-0.843701	1.50685e-08	-9.89405e-10	-0.854651
161698925	chr6:161698925:T:C	4.51024e-27	-1.91055	-1.34434	3.26538e-11	-1.72204	-1.26913	1.96834e-09	-1.57832	-1.31175
161699539	chr6:161699539:T:G	2.7082e-26	-9.89405e-10	-1.46237	1.49539e-10	-9.89405e-10	-1.46958	8.25351e-09	-9.89405e-10	-1.45662
161699721	chr6:161699721:T:A	8.0826e-27	-2.34083	-0.33069	5.41025e-11	-2.35924	-0.127009	2.68308e-09	-2.31803	-0.262263
161699770	chr6:161699770:T:C	5.88283e-26	-9.89405e-10	-0.686613	3.34299e-10	-9.89405e-10	-0.665095	1.79573e-08	-9.89405e-10	-0.679261
161699913	chr6:161699913:A:G	2.76597e-26	-9.89405e-10	-1.44126	1.56283e-10	-9.89405e-10	-1.42546	8.45323e-09	-9.89405e-10	-1.43271
161700828	chr6:161700828:T:A	2.57311e-26	-9.89405e-10	-1.51354	1.42734e-10	-9.89405e-10	-1.51615	7.78701e-09	-9.89405e-10	-1.5148
161701282	chr6:161701282:T:C	3.64355e-26	-9.89405e-10	-1.16569	2.08071e-10	-9.89405e-10	-1.13925	1.10479e-08	-9.89405e-10	-1.16502
161701467	chr6:161701467:T:C	5.08546e-26	-9.89405e-10	-0.832265	3.17536e-10	-9.89405e-10	-0.71654	1.55132e-08	-9.89405e-10	-0.825561
161701529	chr6:161701529:A:G	4.44062e-26	-9.89405e-10	-0.967858	2.61364e-10	-9.89405e-10	-0.911216	1.37793e-08	-9.89405e-10	-0.944091
161702379	chr6:161702379:C:G	2.56707e-26	-9.89405e-10	-1.51589	1.42767e-10	-9.89405e-10	-1.51592	7.77563e-09	-9.89405e-10	-1.51626
161703003	chr6:161703003:C:A	1.59807e-26	-0.55796	-1.43189	8.78975e-11	-0.563756	-1.4372	3.85839e-09	-0.786151	-1.43085
161703635	chr6:161703635:G:A	3.67059e-26	-9.89405e-10	-1.1583	2.11376e-10	-9.89405e-10	-1.12349	1.11914e-08	-9.89405e-10	-1.15211
161703672	chr6:161703672:T:C	7.50472e-27	-1.26369	-1.48201	3.62278e-11	-1.41915	-1.46815	2.13798e-09	-1.32743	-1.47997
161703727	chr6:161703727:C:A	2.75636e-26	-9.89405e-10	-1.44474	1.52369e-10	-9.89405e-10	-1.45083	8.32611e-09	-9.89405e-10	-1.44786
161704136	chr6:161704136:G:A	1.0149e-25	-9.89405e-10	-0.141276	6.13956e-10	-9.89405e-10	-0.0572066	3.16057e-08	-9.89405e-10	-0.113919
161704467	chr6:161704467:C:T	2.69736e-26	-9.89405e-10	-1.46638	1.49064e-10	-9.89405e-10	-1.47275	8.22303e-09	-9.89405e-10	-1.46032
161704517	chr6:161704517:C:T	1.11022e-26	-2.35409	-9.24033e-10	6.14578e-11	-2.35878	-9.24033e-10	3.34329e-09	-2.3603	-9.24033e-10
161704535	chr6:161704535:C:T	4.0735e-25	-9.89405e-10	1.24844	2.63108e-09	-9.89405e-10	1.39802	1.35317e-07	-9.89405e-10	1.34037
161704659	chr6:161704659:C:T	9.50731e-27	-1.00992	-1.49926	4.62339e-11	-1.14042	-1.503	2.78619e-09	-1.04623	-1.49635
161705001	chr6:161705001:C:T	1.13996e-26	-2.0179	-0.309758	7.25686e-11	-1.91161	-0.280983	5.49746e-09	-1.48036	-0.382609
161705233	chr6:161705233:G:A	2.56746e-26	-9.89405e-10	-1.51573	1.42728e-10	-9.89405e-10	-1.51619	7.7764e-09	-9.89405e-10	-1.51616
161705253	chr6:161705253:C:T	2.75081e-26	-9.89405e-10	-1.44675	1.52065e-10	-9.89405e-10	-1.45283	8.39458e-09	-9.89405e-10	-1.43967
161705870	chr6:161705870:C:T	8.50132e-26	-9.89405e-10	-0.318429	5.19664e-10	-9.89405e-10	-0.223949	2.71145e-08	-9.89405e-10	-0.267188
161705908	chr6:161705908:C:T	2.56715e-26	-9.89405e-10	-1.51585	1.42896e-10	-9.89405e-10	-1.51501	7.77875e-09	-9.89405e-10	-1.51586
161705961	chr6:161705961:T:C	2.66715e-26	-9.89405e-10	-1.47764	1.46695e-10	-9.89405e-10	-1.48877	8.00026e-09	-9.89405e-10	-1.48778
161706173	chr6:161706173:A:G	6.21023e-26	-9.89405e-10	-0.632453	3.30881e-10	-9.89405e-10	-0.675371	1.81919e-08	-9.89405e-10	-0.666281
161706389	chr6:161706389:T:C	4.11365e-27	-2.19242	-1.15451	2.23466e-11	-2.20289	-1.16756	1.24597e-09	-2.20571	-1.14164
161706410	chr6:161706410:C:T	5.43454e-27	-1.87296	-1.1955	2.9608e-11	-1.88708	-1.20201	1.72065e-09	-1.84541	-1.17914
161706445	chr6:161706445:C:A	4.63684e-26	-9.89405e-10	-0.924617	2.78088e-10	-9.89405e-10	-0.849191	1.44761e-08	-9.89405e-10	-0.894755
161706482	chr6:161706482:G:T	3.47754e-27	-2.00721	-1.5077	1.88696e-11	-2.02911	-1.51048	1.0721e-09	-1.99276	-1.50488
161706538	chr6:161706538:A:G	3.78461e-27	-1.95236	-1.47793	2.04106e-11	-1.97691	-1.48417	1.17029e-09	-1.93537	-1.47463
161706787	chr6:161706787:G:A	2.77688e-27	-2.3099	-1.43	1.51531e-11	-2.32428	-1.43464	8.04869e-10	-2.36044	-1.4239
161706955	chr6:161706955:A:T	1.86819e-26	-1.83368	-9.24033e-10	9.68059e-11	-1.90442	-9.24033e-10	5.15315e-09	-1.92765	-9.24033e-10
161707104	chr6:161707104:C:A	3.6085e-27	-2.35165	-1.1263	2.1279e-11	-2.35738	-1.06203	1.11279e-09	-2.34933	-1.11106
161707193	chr6:161707193:T:A	2.8696e-27	-2.35944	-1.34762	1.68562e-11	-2.36048	-1.29193	9.04657e-10	-2.3282	-1.33925
161707196	chr6:161707196:G:A	3.00161e-26	-9.89405e-10	-1.3595	1.70429e-10	-9.89405e-10	-1.33881	9.15113e-09	-9.89405e-10	-1.35338
161707281	chr6:161707281:A:G	2.47067e-27	-2.36042	-1.49633	1.39722e-11	-2.36032	-1.47974	7.81854e-10	-2.31926	-1.49409
161707286	chr6:161707286:CAG:C	2.85052e-27	-2.36016	-1.35357	1.67379e-11	-2.36058	-1.29888	9.03854e-10	-2.323	-1.34534
161707384	chr6:161707384:T:C	3.75671e-27	-2.35682	-1.08087	2.11026e-11	-2.36004	-1.06769	1.1971e-09	-2.33536	-1.05199
161707511	chr6:161707511:A:G	3.84932e-27	-2.35746	-1.05588	2.16436e-11	-2.36021	-1.04221	1.22994e-09	-2.33409	-1.0262
161707554	chr6:161707554:T:C	1.08747e-25	-9.89405e-10	-0.0722082	7.44717e-10	-9.89405e-10	0.135873	3.65182e-08	-9.89405e-10	0.030555
161707575	chr6:161707575:A:C	2.50077e-27	-2.34472	-1.49992	1.402e-11	-2.3519	-1.48475	7.53184e-10	-2.35265	-1.49805
161707907	chr6:161707907:G:T	3.23864e-26	-9.89405e-10	-1.2835	1.84676e-10	-9.89405e-10	-1.25853	9.8876e-09	-9.89405e-10	-1.27597
161708008	chr6:161708008:T:C	4.57367e-27	-1.90987	-1.33104	2.25291e-11	-2.00521	-1.35711	1.21528e-09	-2.03393	-1.33835
161708120	chr6:161708120:T:C	2.59159e-26	-9.89405e-10	-1.50638	1.45114e-10	-9.89405e-10	-1.49961	7.84098e-09	-9.89405e-10	-1.50789
161708147	chr6:161708147:T:C	1.02425e-25	-9.89405e-10	-0.13211	6.98682e-10	-9.89405e-10	0.0720651	3.4315e-08	-9.89405e-10	-0.031672
161708149	chr6:161708149:A:G	3.80295e-27	-2.34092	-1.08453	2.12413e-11	-2.35275	-1.06843	1.17345e-09	-2.35077	-1.05653
161708234	chr6:161708234:T:A	3.4017e-26	-9.89405e-10	-1.23438	1.94624e-10	-9.89405e-10	-1.20606	1.0399e-08	-9.89405e-10	-1.22555
161708416	chr6:161708416:T:C	2.69327e-26	-9.89405e-10	-1.46789	1.51808e-10	-9.89405e-10	-1.45451	8.12127e-09	-9.89405e-10	-1.47277
161708504	chr6:161708504:G:A	3.6129e-27	-2.36058	-1.11614	2.04734e-11	-2.3585	-1.09951	1.18825e-09	-2.30588	-1.08889
161708797	chr6:161708797:T:C	3.37236e-27	-2.34913	-1.19649	1.8936e-11	-2.35629	-1.17977	1.0532e-09	-2.34684	-1.16858
161709175	chr6:161709175:T:C	3.19813e-27	-2.3543	-1.24437	1.89162e-11	-2.35892	-1.17819	9.96591e-10	-2.33685	-1.23383
161709447	chr6:161709447:T:G	3.88664e-27	-2.27803	-1.12566	2.12867e-11	-2.30715	-1.1119	1.11889e-09	-2.35594	-1.09897
161709795	chr6:161709795:T:C	6.38523e-26	-9.89405e-10	-0.604664	3.46202e-10	-9.89405e-10	-0.630107	1.90448e-08	-9.89405e-10	-0.620461
161709811	chr6:161709811:C:T	3.68853e-27	-2.34253	-1.11347	2.06172e-11	-2.35171	-1.0993	1.1387e-09	-2.35301	-1.08435
161710306	chr6:161710306:G:A	7.07002e-27	-1.89137	-0.914	3.50521e-11	-2.00415	-0.916148	1.87359e-09	-2.02807	-0.911325
161710350	chr6:161710350:A:G	1.41845e-25	-9.89405e-10	0.193502	9.86245e-10	-9.89405e-10	0.416775	4.76634e-08	-9.89405e-10	0.296908
161710426	chr6:161710426:C:T	1.5781e-26	-2.00243	-9.24033e-10	7.85524e-11	-2.11336	-9.24033e-10	4.18865e-09	-2.13488	-9.24033e-10
161711014	chr6:161711014:A:G	4.62013e-26	-9.89405e-10	-0.928227	2.76673e-10	-9.89405e-10	-0.854295	1.46083e-08	-9.89405e-10	-0.885668
161711107	chr6:161711107:A:G	4.8067e-26	-9.89405e-10	-0.888641	2.80828e-10	-9.89405e-10	-0.839387	1.48221e-08	-9.89405e-10	-0.871135
161711134	chr6:161711134:T:C	2.59947e-26	-9.89405e-10	-1.50334	1.44073e-10	-9.89405e-10	-1.50681	7.83541e-09	-9.89405e-10	-1.5086
161711312	chr6:161711312:T:C	2.68061e-26	-9.89405e-10	-1.47261	1.48076e-10	-9.89405e-10	-1.47941	8.03829e-09	-9.89405e-10	-1.48304
161711721	chr6:161711721:C:T	9.69615e-27	-1.7207	-0.76881	5.59376e-11	-1.82469	-0.628199	2.65364e-09	-1.87526	-0.716059
161711777	chr6:161711777:C:G	2.43022e-27	-2.35833	-1.51493	1.35237e-11	-2.36059	-1.5121	7.6387e-10	-2.3214	-1.51521
161712122	chr6:161712122:T:G	5.37064e-27	-2.3338	-0.746486	3.29661e-11	-2.32004	-0.661611	1.88061e-09	-2.2182	-0.71746
161712200	chr6:161712200:A:G	2.62132e-26	-9.89405e-10	-1.49497	1.45138e-10	-9.89405e-10	-1.49944	7.89037e-09	-9.89405e-10	-1.50161
161712326	chr6:161712326:G:C	2.56617e-26	-9.89405e-10	-1.51624	1.42721e-10	-9.89405e-10	-1.51624	7.77788e-09	-9.89405e-10	-1.51597
161712652	chr6:161712652:GAAAC:G	3.67174e-26	-9.89405e-10	-1.15799	2.08971e-10	-9.89405e-10	-1.13493	1.11327e-08	-9.89405e-10	-1.15736
161712686	chr6:161712686:C:CTT	3.67062e-26	-9.89405e-10	-1.15829	2.00755e-10	-9.89405e-10	-1.17504	1.06911e-08	-9.89405e-10	-1.19785
161712827	chr6:161712827:C:T	2.86229e-26	-9.89405e-10	-1.40703	1.61194e-10	-9.89405e-10	-1.39452	8.66844e-09	-9.89405e-10	-1.40757
161712846	chr6:161712846:G:A	5.91656e-26	-9.89405e-10	-0.680896	3.60517e-10	-9.89405e-10	-0.589591	1.89212e-08	-9.89405e-10	-0.626975
161713031	chr6:161713031:G:A	3.15402e-26	-9.89405e-10	-1.30997	1.85193e-10	-9.89405e-10	-1.25573	9.72968e-09	-9.89405e-10	-1.29207
161713148	chr6:161713148:A:G	3.55954e-26	-9.89405e-10	-1.18902	2.06591e-10	-9.89405e-10	-1.14639	1.08916e-08	-9.89405e-10	-1.17926
161713834	chr6:161713834:T:C	8.45782e-26	-9.89405e-10	-0.323559	5.62249e-10	-9.89405e-10	-0.145185	2.71732e-08	-9.89405e-10	-0.265024
161713854	chr6:161713854:T:G	5.07817e-27	-2.18729	-0.948991	2.94959e-11	-2.24262	-0.850263	1.3306e-09	-2.33836	-0.943266
161713909	chr6:161713909:T:C	7.23728e-26	-9.89405e-10	-0.479405	4.57917e-10	-9.89405e-10	-0.350443	2.31082e-08	-9.89405e-10	-0.427069
161713992	chr6:161713992:T:C	4.86746e-26	-9.89405e-10	-0.876079	3.00174e-10	-9.89405e-10	-0.772767	1.55371e-08	-9.89405e-10	-0.824023
161714423	chr6:161714423:T:C	4.79087e-26	-9.89405e-10	-0.891939	2.94963e-10	-9.89405e-10	-0.790281	1.5284e-08	-9.89405e-10	-0.840449
161714497	chr6:161714497:A:C	3.88083e-26	-9.89405e-10	-1.1026	2.05687e-10	-9.89405e-10	-1.15077	1.15024e-08	-9.89405e-10	-1.1247
161714532	chr6:161714532:A:T	4.72678e-26	-9.89405e-10	-0.905408	2.9072e-10	-9.89405e-10	-0.80477	1.50707e-08	-9.89405e-10	-0.8545
161715026	chr6:161715026:C:A	2.31986e-26	-0.887913	-0.729232	1.52428e-10	-0.953385	-0.497055	9.00151e-09	-0.689353	-0.680509
161715073	chr6:161715073:C:T	4.45402e-26	-0.23587	-0.728974	2.48879e-10	-0.355713	-0.604452	1.62555e-08	-0.0680248	-0.7108
161715127	chr6:161715127:C:T	2.03268e-25	-0.676485	1.22978	1.45008e-09	-0.832512	1.63476	7.81383e-08	-0.565531	1.35676
161715145	chr6:161715145:A:G	8.31094e-26	-9.89405e-10	-0.341078	4.53758e-10	-9.89405e-10	-0.359566	2.61479e-08	-9.89405e-10	-0.303485
161715187	chr6:161715187:A:G	2.07257e-25	-0.67715	1.24988	1.48634e-09	-0.829583	1.65652	7.98393e-08	-0.56562	1.37838
161715244	chr6:161715244:G:T	3.86391e-26	-9.89405e-10	-1.10697	2.04807e-10	-9.89405e-10	-1.15506	1.14523e-08	-9.89405e-10	-1.12907
161715461	chr6:161715461:T:C	6.2654e-26	-9.89405e-10	-0.623609	3.52143e-10	-9.89405e-10	-0.613094	1.88132e-08	-9.89405e-10	-0.632697
161715731	chr6:161715731:T:C	4.95666e-26	-9.89405e-10	-0.857918	3.05843e-10	-9.89405e-10	-0.754059	1.58292e-08	-9.89405e-10	-0.8054
161715735	chr6:161715735:C:T	3.3379e-26	-9.89405e-10	-1.25331	1.93567e-10	-9.89405e-10	-1.2115	1.01008e-08	-9.89405e-10	-1.25465
161716023	chr6:161716023:A:G	7.57867e-26	-9.89405e-10	-0.433313	4.05409e-10	-9.89405e-10	-0.472234	2.30361e-08	-9.89405e-10	-0.430192
161716067	chr6:161716067:CATCTT:C	9.00487e-27	-1.46451	-1.09896	5.83053e-11	-1.46819	-0.943246	3.49285e-09	-1.24737	-1.06917
161716115	chr6:161716115:C:T	1.45788e-25	0.306201	-0.0852861	8.5479e-10	0.0779173	0.195808	5.20983e-08	0.416021	-0.030143
161716122	chr6:161716122:T:A	6.1724e-26	-9.89405e-10	-0.638563	3.31018e-10	-9.89405e-10	-0.674958	1.86852e-08	-9.89405e-10	-0.639522
161716918	chr6:161716918:G:A	5.40837e-25	-0.505344	2.03723	3.99401e-09	-0.678574	2.494	2.13747e-07	-0.385848	2.18339
161717022	chr6:161717022:GT:G	1.11312e-25	-9.89405e-10	-0.0488986	6.60886e-10	-9.89405e-10	0.0164516	3.40144e-08	-9.89405e-10	-0.0404712
161717328	chr6:161717328:C:T	2.85588e-27	-2.34778	-1.36408	1.51928e-11	-2.35068	-1.40562	8.49899e-10	-2.35721	-1.37268
161717408	chr6:161717408:A:C	3.98862e-26	-9.89405e-10	-1.07521	2.32727e-10	-9.89405e-10	-1.02727	1.21809e-08	-9.89405e-10	-1.06738
161717416	chr6:161717416:T:G	7.55259e-26	-1.37882	0.942058	6.62406e-10	-1.46251	1.48126	3.04715e-08	-1.2346	1.08413
161717419	chr6:161717419:T:C	6.19944e-26	-1.34268	0.708483	5.28464e-10	-1.42775	1.2206	2.47916e-08	-1.19674	0.839993
161717791	chr6:161717791:C:T	2.34216e-26	-1.76604	0.158466	1.13211e-10	-1.88818	0.140302	6.13983e-09	-1.91497	0.162508
161717840	chr6:161717840:C:T	1.8441e-26	-0.465971	-1.38069	9.94112e-11	-0.542333	-1.33553	6.82249e-09	-0.276312	-1.37072
161717842	chr6:161717842:C:T	3.87503e-26	-9.89405e-10	-1.1041	2.05361e-10	-9.89405e-10	-1.15236	1.14843e-08	-9.89405e-10	-1.12627
161718091	chr6:161718091:T:A	1.63195e-26	-1.25938	-0.709491	1.07135e-10	-1.33275	-0.470289	6.13642e-09	-1.0968	-0.656209
161718252	chr6:161718252:G:A	2.76484e-27	-2.34334	-1.40091	1.72018e-11	-2.35841	-1.27371	8.60098e-10	-2.35846	-1.3595
161718325	chr6:161718325:A:G	1.17881e-26	-1.32833	-0.965821	7.46398e-11	-1.39791	-0.766549	4.36132e-09	-1.17082	-0.923657
161718587	chr6:161718587:T:TCTC	1.49448e-26	-1.27146	-0.785408	9.6973e-11	-1.34417	-0.558526	5.58087e-09	-1.11097	-0.736941
161718631	chr6:161718631:C:A	1.41028e-26	-2.11486	-9.24033e-10	8.00655e-11	-2.09429	-9.24033e-10	4.3354e-09	-2.10044	-9.24033e-10
161718895	chr6:161718895:G:A	4.57358e-26	-9.89405e-10	-0.938354	2.7111e-10	-9.89405e-10	-0.874606	1.4269e-08	-9.89405e-10	-0.909169
161718934	chr6:161718934:T:C	1.44328e-25	0.210849	-9.24033e-10	8.57153e-10	0.276486	-9.24033e-10	4.00294e-08	0.122359	-9.24033e-10
161719301	chr6:161719301:A:G	1.16212e-25	-9.89405e-10	-0.00581685	7.48914e-10	-9.89405e-10	0.141494	3.7409e-08	-9.89405e-10	0.0546559
161719653	chr6:161719653:T:C	7.84741e-27	-1.36435	-1.33671	4.53588e-11	-1.42413	-1.23839	2.86347e-09	-1.20248	-1.31275
161719681	chr6:161719681:A:G	6.03301e-26	-9.89405e-10	-0.661405	3.3544e-10	-9.89405e-10	-0.661686	1.80766e-08	-9.89405e-10	-0.672636
161719883	chr6:161719883:T:C	2.91089e-26	-9.89405e-10	-1.39019	1.58193e-10	-9.89405e-10	-1.41332	8.73929e-09	-9.89405e-10	-1.39943
161720059	chr6:161720059:C:T	7.15201e-27	-1.30043	-1.49341	3.90235e-11	-1.3536	-1.45936	2.59786e-09	-1.1247	-1.48786
161720060	chr6:161720060:A:G	2.01125e-26	-0.722171	-1.03772	1.04688e-10	-0.934242	-0.891902	4.83213e-09	-1.00672	-0.985252
161720087	chr6:161720087:T:C	2.26568e-26	-2.28682	0.646047	1.22983e-10	-2.30904	0.643957	6.62658e-09	-2.33303	0.656859
161720405	chr6:161720405:A:G	1.09382e-26	-1.51712	-0.851858	7.03254e-11	-1.5816	-0.642398	4.04909e-09	-1.36897	-0.799797
161720515	chr6:161720515:G:T	1.10372e-26	-2.35997	-9.24033e-10	6.22855e-11	-2.3454	-9.24033e-10	3.49773e-09	-2.31514	-9.24033e-10
161720777	chr6:161720777:TTTA:T	1.52577e-25	0.266436	-9.24033e-10	7.45085e-10	0.136368	-9.24033e-10	5.5972e-08	0.457597	-9.24033e-10
161721083	chr6:161721083:T:C	5.9479e-26	-9.89405e-10	-0.675613	3.68494e-10	-9.89405e-10	-0.567707	1.88011e-08	-9.89405e-10	-0.63334
161721419	chr6:161721419:G:A	1.46353e-25	-9.89405e-10	0.224786	9.61611e-10	-9.89405e-10	0.391479	4.78756e-08	-9.89405e-10	0.301351
161721468	chr6:161721468:C:T	6.85172e-25	-9.89405e-10	1.76843	5.04336e-09	-9.89405e-10	2.0487	2.28811e-07	-9.89405e-10	1.86564
161721612	chr6:161721612:A:G	2.87111e-26	-0.404612	-0.99934	1.53978e-10	-0.522875	-0.917444	1.03715e-08	-0.239148	-0.989041
161721621	chr6:161721621:T:C	2.01881e-25	-9.89405e-10	0.546441	1.32917e-09	-9.89405e-10	0.715181	6.22727e-08	-9.89405e-10	0.564269
161722072	chr6:161722072:CT:C	2.95611e-26	-9.89405e-10	-1.37478	1.63751e-10	-9.89405e-10	-1.37878	9.03221e-09	-9.89405e-10	-1.36646
161722209	chr6:161722209:G:A	4.74156e-26	-9.89405e-10	-0.902284	2.82781e-10	-9.89405e-10	-0.832459	1.44321e-08	-9.89405e-10	-0.897801
161722244	chr6:161722244:CA:C	2.58823e-27	-2.35757	-1.45269	1.57724e-11	-2.35735	-1.36152	8.15695e-10	-2.34296	-1.42801
161722292	chr6:161722292:C:T	4.69368e-27	-2.34478	-0.870235	2.48174e-11	-2.35981	-0.905779	1.37971e-09	-2.35758	-0.887804
161722332	chr6:161722332:A:G	4.8933e-27	-2.332	-0.841365	2.56263e-11	-2.35582	-0.877689	1.41556e-09	-2.36039	-0.859342
161722688	chr6:161722688:T:C	1.06094e-25	-9.89405e-10	-0.0969065	6.5859e-10	-9.89405e-10	0.0129705	3.31353e-08	-9.89405e-10	-0.0666549
161722984	chr6:161722984:G:A	4.50362e-27	-2.35727	-0.89908	2.38889e-11	-2.35666	-0.947057	1.37202e-09	-2.33598	-0.914995
161723136	chr6:161723136:T:C	6.43733e-27	-2.26744	-0.631678	4.74595e-11	-2.14723	-0.470021	2.6552e-09	-1.98987	-0.600867
161723477	chr6:161723477:G:C	8.73782e-27	-2.35564	-0.23793	5.02613e-11	-2.32841	-0.231482	2.8294e-09	-2.29095	-0.236241
161723833	chr6:161723833:A:G	3.92381e-26	-9.89405e-10	-1.09159	2.13458e-10	-9.89405e-10	-1.11369	1.20009e-08	-9.89405e-10	-1.08227
161724055	chr6:161724055:C:T	6.76202e-26	-9.89405e-10	-0.547329	3.77277e-10	-9.89405e-10	-0.54415	2.04968e-08	-9.89405e-10	-0.546985
161724061	chr6:161724061:T:A	6.76202e-26	-9.89405e-10	-0.547329	3.77277e-10	-9.89405e-10	-0.54415	2.04968e-08	-9.89405e-10	-0.546985
161724161	chr6:161724161:A:G	5.52019e-27	-2.06659	-0.98623	2.81203e-11	-2.15164	-0.988999	1.5321e-09	-2.16471	-0.97591
161724404	chr6:161724404:T:C	1.09278e-25	-1.5694	1.50206	6.88038e-10	-1.71383	1.77054	3.87193e-08	-1.47668	1.56577
161724462	chr6:161724462:G:T	4.31677e-26	-9.89405e-10	-0.996144	2.48102e-10	-9.89405e-10	-0.963289	1.3546e-08	-9.89405e-10	-0.961162
161724848	chr6:161724848:TC:T	2.88911e-26	-9.89405e-10	-1.3977	1.61987e-10	-9.89405e-10	-1.38961	8.6926e-09	-9.89405e-10	-1.40478
161724971	chr6:161724971:G:T	3.76862e-27	-1.92763	-1.5069	1.88677e-11	-2.03272	-1.50696	1.00358e-09	-2.05548	-1.50821
161725301	chr6:161725301:T:C	2.48776e-27	-2.35061	-1.49925	1.53501e-11	-2.30923	-1.43678	8.39126e-10	-2.25979	-1.48286
161725412	chr6:161725412:T:C	3.32033e-26	-9.89405e-10	-1.25859	1.81355e-10	-9.89405e-10	-1.27668	1.00512e-08	-9.89405e-10	-1.25956
161725531	chr6:161725531:G:A	2.20543e-26	-2.07778	0.410055	1.49934e-10	-2.1102	0.643261	7.80348e-09	-1.96453	0.451846
161725864	chr6:161725864:C:T	3.63853e-26	-9.89405e-10	-1.16707	2.08696e-10	-9.89405e-10	-1.13625	1.10783e-08	-9.89405e-10	-1.16227
161725975	chr6:161725975:A:G	6.25107e-26	-9.89405e-10	-0.625897	3.33986e-10	-9.89405e-10	-0.666032	1.89386e-08	-9.89405e-10	-0.626053
161726374	chr6:161726374:G:A	1.38862e-24	-9.89405e-10	2.47483	5.90893e-09	-9.89405e-10	2.20709	3.74979e-07	-9.89405e-10	2.35962
161726594	chr6:161726594:T:C	2.70254e-26	-9.89405e-10	-1.46446	1.52469e-10	-9.89405e-10	-1.45017	8.2331e-09	-9.89405e-10	-1.45909
161726695	chr6:161726695:A:T	6.95497e-27	-2.10185	-0.719927	5.08976e-11	-2.18234	-0.364978	2.46622e-09	-2.03268	-0.631886
161726787	chr6:161726787:C:T	1.27359e-25	-9.89405e-10	0.0857727	8.4235e-10	-9.89405e-10	0.259065	4.03437e-08	-9.89405e-10	0.130181
161726832	chr6:161726832:T:C	1.91514e-26	-1.80886	-9.24033e-10	9.62055e-11	-1.91064	-9.24033e-10	5.60176e-09	-1.84417	-9.24033e-10
161726978	chr6:161726978:A:G	3.04853e-26	-9.89405e-10	-1.34399	1.67364e-10	-9.89405e-10	-1.35696	9.28301e-09	-9.89405e-10	-1.33907
161727005	chr6:161727005:C:T	2.70083e-27	-2.33158	-1.4361	1.62207e-11	-2.3581	-1.33274	8.19592e-10	-2.35987	-1.40633
161727029	chr6:161727029:A:G	8.75244e-27	-1.27633	-1.31557	4.39903e-11	-1.59172	-1.10145	2.75612e-09	-1.29122	-1.26221
161727207	chr6:161727207:C:T	4.34826e-26	-9.89405e-10	-0.988875	2.50694e-10	-9.89405e-10	-0.952899	1.33103e-08	-9.89405e-10	-0.97872
161727303	chr6:161727303:T:C	6.70514e-27	-2.07119	-0.787175	5.0196e-11	-2.16016	-0.40104	2.40137e-09	-2.00664	-0.684575
161727512	chr6:161727512:G:C	3.005e-26	-9.89405e-10	-1.35837	1.73181e-10	-9.89405e-10	-1.32279	9.18071e-09	-9.89405e-10	-1.35015
161727529	chr6:161727529:T:C	6.93594e-26	-9.89405e-10	-0.521934	3.69724e-10	-9.89405e-10	-0.564373	2.10133e-08	-9.89405e-10	-0.522098
161727725	chr6:161727725:A:G	4.83023e-26	-9.89405e-10	-0.883757	2.96524e-10	-9.89405e-10	-0.785003	1.5414e-08	-9.89405e-10	-0.831977
161727786	chr6:161727786:C:T	2.88957e-26	-9.89405e-10	-1.39754	1.65182e-10	-9.89405e-10	-1.37008	8.90943e-09	-9.89405e-10	-1.38014
161728507	chr6:161728507:T:C	6.59205e-27	-2.22249	-0.652877	5.12814e-11	-2.17972	-0.360082	2.67456e-09	-2.00365	-0.579814
161728511	chr6:161728511:T:C	4.08457e-27	-1.89671	-1.45731	1.9631e-11	-2.02459	-1.47543	1.05623e-09	-2.04385	-1.4687
161728697	chr6:161728697:C:T	3.5113e-26	-9.89405e-10	-1.20266	1.9699e-10	-9.89405e-10	-1.19398	1.05041e-08	-9.89405e-10	-1.21549
161730600	chr6:161730600:TTTCTGATACATCACA:T	2.6119e-26	-9.89405e-10	-1.49857	1.47244e-10	-9.89405e-10	-1.48504	7.96194e-09	-9.89405e-10	-1.49258
161730664	chr6:161730664:A:G	3.18178e-26	-9.89405e-10	-1.30121	1.73783e-10	-9.89405e-10	-1.31932	9.61225e-09	-9.89405e-10	-1.30422
161731614	chr6:161731614:A:G	2.50353e-25	-1.10479	1.86642	1.73595e-09	-1.25617	2.23835	9.48092e-08	-0.958692	1.9433
161731687	chr6:161731687:G:A	1.78744e-25	-1.20272	1.62744	1.22957e-09	-1.34683	1.98412	6.7145e-08	-1.06134	1.70094
161731717	chr6:161731717:G:T	4.08173e-26	-9.89405e-10	-1.05213	2.34197e-10	-9.89405e-10	-1.02097	1.27496e-08	-9.89405e-10	-1.02176
161731802	chr6:161731802:T:C	3.76632e-26	-9.89405e-10	-1.13255	2.15317e-10	-9.89405e-10	-1.10502	1.16396e-08	-9.89405e-10	-1.11284
161732236	chr6:161732236:G:A	5.22821e-26	-9.89405e-10	-0.804581	2.72928e-10	-9.89405e-10	-0.867922	1.54977e-08	-9.89405e-10	-0.826564
161732263	chr6:161732263:G:T	1.17481e-26	-1.3065	-0.991048	6.62345e-11	-1.59889	-0.68504	3.84028e-09	-1.3116	-0.910112
161732576	chr6:161732576:C:T	5.38861e-26	-1.10428	0.329913	3.17946e-10	-1.23649	0.521246	2.00742e-08	-0.943862	0.37604
161732607	chr6:161732607:A:G	5.46671e-26	-9.89405e-10	-0.759973	2.84846e-10	-9.89405e-10	-0.825183	1.62003e-08	-9.89405e-10	-0.782228
161732837	chr6:161732837:C:T	4.48805e-26	-1.07979	0.122561	2.62164e-10	-1.21198	0.303824	1.65433e-08	-0.91664	0.155364
161733019	chr6:161733019:T:C	6.46951e-27	-1.52543	-1.3687	3.32149e-11	-1.72846	-1.24567	2.12342e-09	-1.47781	-1.33642
161733056	chr6:161733056:C:T	5.38531e-26	-9.89405e-10	-0.774975	2.8928e-10	-9.89405e-10	-0.809735	1.63423e-08	-9.89405e-10	-0.773496
161733242	chr6:161733242:T:C	2.01213e-26	-1.75945	-9.24033e-10	9.5326e-11	-1.91983	-9.24033e-10	5.06758e-09	-1.94439	-9.24033e-10
161733704	chr6:161733704:T:C	3.50055e-26	-9.89405e-10	-1.20573	1.90823e-10	-9.89405e-10	-1.22578	1.064e-08	-9.89405e-10	-1.20264
161733997	chr6:161733997:CACACACACAT:C	1.6857e-26	-1.93647	-9.24033e-10	8.77136e-11	-2.00305	-9.24033e-10	4.66278e-09	-2.02764	-9.24033e-10
161734338	chr6:161734338:C:T	7.6565e-27	-2.03034	-0.695345	5.83965e-11	-2.12207	-0.287807	2.77706e-09	-1.95836	-0.587505
161734409	chr6:161734409:C:A	5.18636e-26	-9.89405e-10	-0.812619	2.7897e-10	-9.89405e-10	-0.846027	1.57418e-08	-9.89405e-10	-0.810934
161734429	chr6:161734429:G:C	4.36222e-27	-2.01119	-1.27706	2.2388e-11	-2.1023	-1.2663	1.19919e-09	-2.12607	-1.25954
161734468	chr6:161734468:G:T	3.84539e-25	-1.00842	2.19923	2.72122e-09	-1.1507	2.5824	1.48039e-07	-0.855297	2.28552
161734789	chr6:161734789:C:G	2.92654e-26	-9.89405e-10	-1.38483	1.67013e-10	-9.89405e-10	-1.35906	8.93664e-09	-9.89405e-10	-1.3771
161734869	chr6:161734869:G:A	2.80896e-27	-2.26651	-1.46191	1.83346e-11	-2.2002	-1.36814	1.00025e-09	-2.13775	-1.42925
161735104	chr6:161735104:T:C	3.21218e-26	-9.89405e-10	-1.2917	1.84413e-10	-9.89405e-10	-1.25996	9.78636e-09	-9.89405e-10	-1.28627
161735227	chr6:161735227:C:T	2.56896e-26	-9.89405e-10	-1.51515	1.42714e-10	-9.89405e-10	-1.51629	7.78074e-09	-9.89405e-10	-1.5156
161735748	chr6:161735748:C:T	7.01309e-26	-9.89405e-10	-0.510872	4.15185e-10	-9.89405e-10	-0.448406	2.12815e-08	-9.89405e-10	-0.509419
161735823	chr6:161735823:G:A	6.86334e-27	-2.28463	-0.550412	3.52675e-11	-2.24864	-0.665527	1.9165e-09	-2.28069	-0.636063
161735940	chr6:161735940:C:T	2.60884e-26	-9.89405e-10	-1.49974	1.44454e-10	-9.89405e-10	-1.50417	7.87749e-09	-9.89405e-10	-1.50325
161736126	chr6:161736126:C:T	5.09976e-26	-9.89405e-10	-0.829458	2.6998e-10	-9.89405e-10	-0.878782	1.50072e-08	-9.89405e-10	-0.858727
161736211	chr6:161736211:G:A	4.81061e-26	-9.89405e-10	-0.887826	2.55212e-10	-9.89405e-10	-0.935036	1.41755e-08	-9.89405e-10	-0.915738
161736366	chr6:161736366:C:T	3.49784e-25	-9.89405e-10	1.09608	2.24827e-09	-9.89405e-10	1.24078	1.04864e-07	-9.89405e-10	1.08541
161736379	chr6:161736379:C:A	1.753e-26	-1.89732	-9.24033e-10	8.83133e-11	-1.99624	-9.24033e-10	4.5525e-09	-2.05158	-9.24033e-10
161736428	chr6:161736428:C:T	4.28896e-27	-1.91799	-1.3872	2.47611e-11	-1.89303	-1.37483	1.1212e-09	-2.06643	-1.38642
161736434	chr6:161736434:T:A	4.50508e-26	-9.89405e-10	-0.953444	2.46085e-10	-9.89405e-10	-0.971451	1.38726e-08	-9.89405e-10	-0.93734
161736447	chr6:161736447:C:T	1.04832e-26	-1.76674	-0.644727	4.79013e-11	-2.07557	-0.532423	3.02668e-09	-1.83661	-0.623183
161736460	chr6:161736460:C:G	5.23001e-26	-9.89405e-10	-0.804237	3.07085e-10	-9.89405e-10	-0.750006	1.5844e-08	-9.89405e-10	-0.804462
161736511	chr6:161736511:G:A	9.86623e-27	-1.07399	-1.39813	4.64407e-11	-1.23822	-1.40074	1.93307e-09	-1.51855	-1.38959
161736540	chr6:161736540:G:A	9.74289e-27	-1.09463	-1.39007	4.59202e-11	-1.25746	-1.39277	1.91738e-09	-1.53505	-1.38125
161736624	chr6:161736624:G:A	5.55587e-27	-2.19082	-0.855563	3.15112e-11	-2.24176	-0.785032	1.63033e-09	-2.23339	-0.845081
161736688	chr6:161736688:T:C	1.12298e-26	-0.981935	-1.36073	5.34844e-11	-1.13016	-1.36758	2.19603e-09	-1.43048	-1.35012
161736806	chr6:161736806:T:A	2.02119e-26	-1.75496	-9.24033e-10	9.78188e-11	-1.89401	-9.24033e-10	5.14171e-09	-1.92987	-9.24033e-10
161736828	chr6:161736828:A:G	9.5313e-27	-1.1044	-1.40225	4.46386e-11	-1.27374	-1.40479	1.87114e-09	-1.5471	-1.3936
161736873	chr6:161736873:G:A	2.63561e-27	-2.30624	-1.48589	1.45574e-11	-2.32166	-1.47737	7.68002e-10	-2.34142	-1.48979
161737236	chr6:161737236:G:A	5.48905e-27	-1.54775	-1.51073	2.62056e-11	-1.74609	-1.46507	1.31453e-09	-1.79886	-1.49492
161737243	chr6:161737243:C:T	3.72334e-25	-9.89405e-10	1.15855	2.39979e-09	-9.89405e-10	1.30601	1.11795e-07	-9.89405e-10	1.14941
161737253	chr6:161737253:A:G	3.3082e-26	-9.89405e-10	-1.26225	1.79962e-10	-9.89405e-10	-1.28438	9.93284e-09	-9.89405e-10	-1.27141
161737280	chr6:161737280:C:A	4.30341e-27	-1.86725	-1.43458	2.535e-11	-1.82632	-1.41803	1.14375e-09	-2.00325	-1.4297
161737362	chr6:161737362:G:A	4.15036e-27	-1.87474	-1.4633	2.43358e-11	-1.83508	-1.4501	1.09566e-09	-2.01646	-1.45944
161737409	chr6:161737409:A:G	2.60483e-26	-9.89405e-10	-1.50128	1.44269e-10	-9.89405e-10	-1.50545	7.87844e-09	-9.89405e-10	-1.50313
161737423	chr6:161737423:A:G	4.84302e-27	-2.16984	-1.01386	2.58537e-11	-2.23383	-0.990843	1.39951e-09	-2.24034	-0.990786
161737463	chr6:161737463:G:A	1.16858e-26	-0.959669	-1.3432	5.47027e-11	-1.12858	-1.34664	2.25367e-09	-1.42157	-1.33312
161737548	chr6:161737548:A:G	4.17375e-27	-2.15163	-1.1808	2.23275e-11	-2.22369	-1.14762	1.19202e-09	-2.22574	-1.16586
161737589	chr6:161737589:T:C	5.04589e-27	-1.64658	-1.49608	2.50111e-11	-1.82608	-1.43173	1.23244e-09	-1.8865	-1.47175
161737772	chr6:161737772:G:A	1.13878e-26	-0.987096	-1.34159	5.33613e-11	-1.1548	-1.34525	2.20221e-09	-1.4464	-1.33139
161737911	chr6:161737911:C:T	3.40199e-26	-9.89405e-10	-1.23429	1.83438e-10	-9.89405e-10	-1.26526	1.00923e-08	-9.89405e-10	-1.25548
161737986	chr6:161737986:G:T	8.53822e-26	-9.89405e-10	-0.314099	4.43779e-10	-9.89405e-10	-0.381804	2.53212e-08	-9.89405e-10	-0.335615
161738031	chr6:161738031:G:A	3.05628e-26	-9.89405e-10	-1.34145	1.67803e-10	-9.89405e-10	-1.35434	9.30265e-09	-9.89405e-10	-1.33696
161738281	chr6:161738281:G:A	3.05916e-26	-9.89405e-10	-1.34051	1.67939e-10	-9.89405e-10	-1.35353	9.31088e-09	-9.89405e-10	-1.33607
```
