## Supplementary material for "Characterization of shared and ancestry-specific signals driving complex traits using multi-ancestry fine-mapping": susiex_nc3.cs80.summary

```
# chr6:159371570-161738336
CS_ID	CS_LENGTH	CS_PURITY	MAX_PIP_SNP	BP	REF_ALLELE	ALT_ALLELE	REF_FRQ	BETA	SE	-LOG10P	MAX_PIP	POST-HOC_PROB_POP1	POST-HOC_PROB_POP2
1	1	1	chr6:160589086:A:G	160589086	G,G	A,A	1,1	-inf,-inf	inf,inf	25.2117,1.58469	0.962786	1	0.700173
2	1	1	chr6:160330499:G:T	160330499	T,NA	G,NA	1,NA	-inf,NA	inf,NA	10.2511,NA	0.876023	0.999985	0.488458
3	3	0.281518	chr6:160143444:C:G	160143444	G,G	C,C	1,1	-inf,-inf	inf,inf	7.29439,1.06436	0.524504	0.999337	0.418771
```
