## Supplementary material for "Characterization of shared and ancestry-specific signals driving complex traits using multi-ancestry fine-mapping": susiex_nc1.cs80.snp

```
BP	SNP	PIP(CS1)	LogBF(CS1,Pop1)	LogBF(CS1,Pop2)
163557687	chr6:163557687:A:G	1.27549e-08	-1.11008e-10	-1.23814
163557940	chr6:163557940:C:T	1.6044e-08	-1.11008e-10	-1.00872
163558058	chr6:163558058:G:A	9.13271e-09	-1.11008e-10	-1.5722
163558349	chr6:163558349:G:A	9.44152e-09	-1.11008e-10	-1.53894
163558661	chr6:163558661:A:C	1.04281e-08	-1.11008e-10	-1.43956
163559204	chr6:163559204:CTT:C	4.35783e-09	-1.12628	-1.1858
163559442	chr6:163559442:T:TGAA	3.06985e-09	-1.56502	-1.09741
163559770	chr6:163559770:G:A	1.78168e-08	-1.11008e-10	-0.90392
163559831	chr6:163559831:T:C	2.26096e-08	-0.702983	0.0372971
163560185	chr6:163560185:A:G	2.47316e-08	-0.738193	0.162217
163560256	chr6:163560256:T:C	4.33184e-09	-1.13945	-1.17862
163560857	chr6:163560857:G:C	1.07956e-08	-1.11008e-10	-1.40492
163561582	chr6:163561582:T:A	1.80122e-08	-1.11008e-10	-0.893011
163561706	chr6:163561706:TA:T	1.80123e-08	-1.11008e-10	-0.893004
163561712	chr6:163561712:T:G	1.797e-08	-1.11008e-10	-0.895358
163562364	chr6:163562364:C:CAGAT	8.49404e-09	-0.884908	-0.759786
163562607	chr6:163562607:A:G	1.26794e-08	-1.11008e-10	-1.24408
163562625	chr6:163562625:C:T	3.02897e-09	-1.09965	-1.57618
163563103	chr6:163563103:C:T	1.10205e-08	0.203803	-1.58811
163563115	chr6:163563115:T:C	9.08497e-09	-1.11008e-10	-1.57744
163563123	chr6:163563123:T:C	1.21932e-08	-1.11008e-10	-1.28318
163563934	chr6:163563934:G:C	2.0381e-08	-0.240353	-0.529101
163564623	chr6:163564623:G:A	1.31016e-08	-0.227143	-0.984179
163564966	chr6:163564966:T:A	9.06619e-09	-1.11008e-10	-1.57951
163565450	chr6:163565450:A:G	9.07833e-09	-0.0808275	-1.49734
163566357	chr6:163566357:T:A	1.96386e-09	-1.56013	-1.54902
163567026	chr6:163567026:G:C	1.34617e-08	-1.11008e-10	-1.18421
163567379	chr6:163567379:AAATT:A	4.29837e-09	-1.10826	-1.21756
163567626	chr6:163567626:A:G	9.3403e-08	0.752864	-5.77084e-10
163568334	chr6:163568334:A:G	9.00841e-09	-1.11008e-10	-1.5859
163568386	chr6:163568386:T:C	1.62616e-08	-1.11008e-10	-0.995251
163569276	chr6:163569276:A:T	1.1329e-08	-0.299458	-1.05724
163570442	chr6:163570442:C:T	1.50738e-07	-1.11008e-10	1.23148
163572150	chr6:163572150:A:G	1.20803e-08	-1.11008e-10	-1.29249
163573187	chr6:163573187:C:T	1.07863e-08	-1.11008e-10	-1.40579
163573604	chr6:163573604:C:T	9.94728e-09	-1.11008e-10	-1.48676
163574225	chr6:163574225:G:T	1.10682e-08	-1.11008e-10	-1.37999
163574413	chr6:163574413:C:G	1.57679e-08	-1.02608	-5.77084e-10
163574705	chr6:163574705:T:C	9.56014e-09	-0.374746	-1.15171
163574764	chr6:163574764:TCTC:T	9.20876e-09	-1.5639	-5.77084e-10
163575669	chr6:163575669:G:A	3.15113e-09	-1.22909	-1.40721
163576082	chr6:163576082:C:T	1.38605e-08	-1.11008e-10	-1.15501
163576234	chr6:163576234:C:T	1.43759e-08	-1.11008e-10	-1.11851
163576341	chr6:163576341:T:C	1.36887e-08	-1.11008e-10	-1.16749
163576347	chr6:163576347:A:G	3.74089e-09	-1.25096	-1.21378
163576435	chr6:163576435:T:G	3.6236e-09	-0.907505	-1.58909
163576530	chr6:163576530:TGTA:T	1.45977e-08	-1.11008e-10	-1.10319
163576625	chr6:163576625:C:T	9.70009e-09	-1.51192	-5.77084e-10
163576641	chr6:163576641:C:T	4.76037e-09	-1.53639	-0.68734
163576985	chr6:163576985:T:C	2.0384e-08	-1.11008e-10	-0.76931
163577337	chr6:163577337:T:G	9.03289e-09	-1.11008e-10	-1.58319
163577529	chr6:163577529:CTG:C	8.98258e-09	-1.11008e-10	-1.58877
163577575	chr6:163577575:C:T	1.1755e-08	0.13318	-1.45296
163577588	chr6:163577588:CTCCT:C	2.07463e-08	-0.751694	-5.77084e-10
163577841	chr6:163577841:A:T	1.46443e-08	-1.11008e-10	-1.10001
163578555	chr6:163578555:G:A	1.24631e-08	-1.11008e-10	-1.26129
163578723	chr6:163578723:A:G	1.02119e-08	-1.11008e-10	-1.4605
163578727	chr6:163578727:A:G	9.0282e-09	-1.11008e-10	-1.58371
163579087	chr6:163579087:C:G	2.54777e-08	0.474575	-1.02083
163579185	chr6:163579185:A:G	5.27135e-09	-0.858853	-1.26292
163579598	chr6:163579598:A:C	1.03333e-08	-1.11008e-10	-1.44869
163579653	chr6:163579653:A:T	1.39299e-08	-1.11008e-10	-1.15002
163579975	chr6:163579975:C:A	8.96946e-09	-1.11008e-10	-1.59023
163580227	chr6:163580227:C:A	3.40418e-09	-1.0099	-1.54916
163580582	chr6:163580582:T:A	1.42127e-08	-1.11008e-10	-1.12992
163580917	chr6:163580917:G:A	1.41741e-08	-1.11008e-10	-1.13264
163580938	chr6:163580938:G:C	1.06313e-08	-1.11008e-10	-1.42026
163580997	chr6:163580997:G:A	1.02859e-08	-1.11008e-10	-1.45328
163581172	chr6:163581172:G:C	3.94191e-09	-0.955731	-1.45666
163581522	chr6:163581522:T:G	2.97284e-08	-1.11008e-10	-0.391956
163581574	chr6:163581574:A:G	9.01217e-09	-1.11008e-10	-1.58548
163581872	chr6:163581872:T:C	2.49358e-08	-1.11008e-10	-0.567754
163582098	chr6:163582098:C:G	1.27631e-08	-1.11008e-10	-1.2375
163582445	chr6:163582445:A:G	1.04575e-08	-1.11008e-10	-1.43674
163582485	chr6:163582485:A:G	1.04964e-08	-1.11008e-10	-1.43303
163582807	chr6:163582807:A:G	3.22968e-08	-1.11008e-10	-0.309091
163583040	chr6:163583040:A:C	1.07116e-08	-1.11008e-10	-1.41273
163583116	chr6:163583116:G:A	1.11511e-08	-1.37252	-5.77084e-10
163583784	chr6:163583784:T:C	9.06056e-09	-1.11008e-10	-1.58013
163583996	chr6:163583996:G:A	3.38727e-08	-0.261451	-5.77084e-10
163584482	chr6:163584482:T:A	1.51462e-08	-1.11008e-10	-1.06631
163584755	chr6:163584755:C:T	4.07992e-08	-1.11008e-10	-0.0753957
163585503	chr6:163585503:C:T	9.9824e-09	-1.11008e-10	-1.48324
163585784	chr6:163585784:AC:A	7.83685e-09	-1.00845	-0.716771
163585914	chr6:163585914:A:G	1.14662e-08	-1.11008e-10	-1.34466
163586391	chr6:163586391:T:C	7.29706e-09	-0.343537	-1.45305
163586788	chr6:163586788:A:G	2.35777e-09	-1.33807	-1.58827
163586841	chr6:163586841:C:T	4.99973e-09	-0.791198	-1.38348
163586999	chr6:163586999:A:C	2.83124e-09	-1.20685	-1.53649
163587080	chr6:163587080:G:A	1.0248e-07	2.43372	-1.58811
163587345	chr6:163587345:C:T	1.36686e-08	-1.11008e-10	-1.16896
163587376	chr6:163587376:C:T	4.1055e-09	-0.795072	-1.57666
163587469	chr6:163587469:G:T	2.67943e-08	-1.11008e-10	-0.49587
163587646	chr6:163587646:C:T	2.53887e-08	-1.11008e-10	-0.549757
163587678	chr6:163587678:C:T	1.14375e-07	2.10761	-1.15219
163587839	chr6:163587839:T:C	2.28001e-09	-1.36976	-1.59012
163587869	chr6:163587869:C:G	1.60353e-08	-1.11008e-10	-1.00927
163587998	chr6:163587998:T:A	3.90693e-09	-0.831364	-1.58994
163588099	chr6:163588099:A:G	3.74577e-08	1.18165	-1.34249
163588124	chr6:163588124:C:T	4.79165e-08	1.67001	-1.58461
163588680	chr6:163588680:C:G	2.21578e-09	-1.41182	-1.57663
163588752	chr6:163588752:C:G	9.4066e-09	-1.11008e-10	-1.54265
163589141	chr6:163589141:C:T	1.51437e-08	-0.327361	-0.739111
163589303	chr6:163589303:C:T	1.00972e-08	-1.4718	-5.77084e-10
163589731	chr6:163589731:A:G	9.6914e-09	-1.11008e-10	-1.51282
163590075	chr6:163590075:TC:T	5.22916e-09	-1.20887	-0.920936
163590523	chr6:163590523:G:A	2.14682e-08	-1.11008e-10	-0.717486
163590681	chr6:163590681:C:T	9.63551e-09	-1.11008e-10	-1.5186
163590701	chr6:163590701:CTGT:C	9.70104e-09	-1.11008e-10	-1.51183
163590702	chr6:163590702:TG:T	2.51119e-08	-0.560716	-5.77084e-10
163590707	chr6:163590707:T:C	1.83631e-08	-1.11008e-10	-0.873716
163590821	chr6:163590821:C:T	2.71071e-07	-1.11008e-10	1.81832
163590912	chr6:163590912:C:T	9.39635e-08	-1.11008e-10	0.758847
163591264	chr6:163591264:G:A	3.15491e-09	-1.35219	-1.28291
163591400	chr6:163591400:C:T	1.38686e-08	-1.11008e-10	-1.15443
163591612	chr6:163591612:G:A	1.47285e-08	-1.11008e-10	-1.09428
163591793	chr6:163591793:TC:T	1.85884e-08	-1.11008e-10	-0.861521
163592045	chr6:163592045:C:T	1.04696e-08	-1.11008e-10	-1.43558
163592372	chr6:163592372:C:T	3.26698e-09	-1.29971	-1.30049
163592419	chr6:163592419:T:C	9.58936e-09	-1.11008e-10	-1.52341
163592459	chr6:163592459:A:T	3.84222e-09	-1.2735	-1.16451
163592771	chr6:163592771:T:C	9.15391e-09	-1.11008e-10	-1.56988
163593216	chr6:163593216:G:A	7.42456e-09	-0.769167	-1.0101
163593301	chr6:163593301:AAC:A	1.04708e-08	0.0268123	-1.46228
163593585	chr6:163593585:A:C	4.88215e-08	-1.11008e-10	0.104112
163593610	chr6:163593610:C:A	9.6511e-09	-1.11008e-10	-1.51699
163593765	chr6:163593765:C:T	1.72217e-07	-1.11008e-10	1.36469
163593789	chr6:163593789:G:A	1.0701e-08	-1.11008e-10	-1.41372
163594455	chr6:163594455:G:A	1.85028e-08	-1.11008e-10	-0.866135
163594474	chr6:163594474:G:T	7.22294e-09	-0.699828	-1.10697
163595005	chr6:163595005:AC:A	1.75805e-08	-1.11008e-10	-0.917271
163595204	chr6:163595204:CA:C	1.07094e-08	-1.11008e-10	-1.41294
163595359	chr6:163595359:A:T	1.52263e-08	-1.11008e-10	-1.06104
163595786	chr6:163595786:C:T	9.92776e-09	-1.11008e-10	-1.48872
163596165	chr6:163596165:G:T	1.79787e-08	-1.11008e-10	-0.894873
163596200	chr6:163596200:C:T	1.50248e-08	-1.11008e-10	-1.07436
163596201	chr6:163596201:G:A	1.54139e-08	-1.04879	-5.77084e-10
163596358	chr6:163596358:A:G	4.41782e-09	-0.908486	-1.38993
163596757	chr6:163596757:C:T	1.50078e-08	-1.11008e-10	-1.07549
163596778	chr6:163596778:C:T	9.1932e-09	-1.5656	-5.77084e-10
163596979	chr6:163596979:T:A	1.75701e-08	-1.11008e-10	-0.91786
163597156	chr6:163597156:A:C	6.48639e-09	-1.33985	-0.574502
163597280	chr6:163597280:C:T	9.32299e-08	-1.11008e-10	0.751009
163597506	chr6:163597506:C:T	3.18264e-09	-1.10268	-1.52367
163598235	chr6:163598235:A:T	1.086e-08	-1.11008e-10	-1.39897
163598272	chr6:163598272:A:T	8.55244e-09	-0.144104	-1.49374
163598458	chr6:163598458:C:T	1.05528e-08	-1.11008e-10	-1.42767
163598473	chr6:163598473:C:T	1.00544e-08	-1.11008e-10	-1.47604
163598622	chr6:163598622:G:A	1.42742e-08	-1.11008e-10	-1.12561
163598661	chr6:163598661:T:G	4.2879e-09	-0.934942	-1.39332
163598839	chr6:163598839:G:C	9.0532e-09	-1.11008e-10	-1.58094
163598975	chr6:163598975:T:C	5.25434e-09	-1.35523	-0.769775
163599071	chr6:163599071:T:A	9.0354e-09	-1.11008e-10	-1.58291
163599293	chr6:163599293:G:A	8.55717e-09	-0.1413	-1.49599
163599636	chr6:163599636:A:G	3.18351e-09	-1.08657	-1.53951
163599752	chr6:163599752:C:G	3.31879e-09	-1.00208	-1.58237
163599789	chr6:163599789:C:A	5.6804e-09	-0.880446	-1.16659
163599855	chr6:163599855:A:C	7.35012e-09	-0.841454	-0.947888
163599865	chr6:163599865:T:A	9.10296e-09	-1.11008e-10	-1.57546
163600100	chr6:163600100:G:A	3.08379e-09	-1.1328	-1.5251
163600327	chr6:163600327:AG:A	3.32943e-09	-1.00692	-1.57434
163600719	chr6:163600719:T:A	5.12517e-09	-1.03074	-1.11915
163600930	chr6:163600930:C:T	2.5779e-09	-1.25679	-1.5803
163601385	chr6:163601385:T:C	9.6644e-09	-1.11008e-10	-1.51561
163602063	chr6:163602063:G:A	9.42866e-09	-1.11008e-10	-1.54031
163602185	chr6:163602185:G:C	9.20687e-09	-1.11008e-10	-1.56411
163602257	chr6:163602257:A:G	1.64273e-08	-1.11008e-10	-0.985117
163602833	chr6:163602833:G:C	2.84056e-09	-1.52695	-1.2131
163603071	chr6:163603071:G:C	2.74523e-09	-1.3392	-1.43499
163603092	chr6:163603092:C:T	1.90788e-09	-1.55884	-1.57922
163603160	chr6:163603160:G:A	2.18366e-09	-1.41281	-1.59025
163603178	chr6:163603178:G:A	2.13764e-09	-1.46273	-1.56163
163603186	chr6:163603186:G:T	1.88488e-09	-1.5656	-1.58459
163603280	chr6:163603280:G:A	1.01586e-07	-1.11008e-10	0.836844
163603588	chr6:163603588:T:C	9.31482e-09	-1.11008e-10	-1.55245
163603622	chr6:163603622:G:A	1.88807e-09	-1.55981	-1.58869
163603629	chr6:163603629:C:A	1.02942e-08	-1.11008e-10	-1.45248
163603695	chr6:163603695:A:G	2.09782e-09	-1.47945	-1.56371
163604058	chr6:163604058:G:T	1.97797e-09	-1.56009	-1.5419
163604158	chr6:163604158:C:T	1.03927e-08	-1.11008e-10	-1.44296
163604159	chr6:163604159:A:G	2.0876e-09	-1.46469	-1.58336
163604162	chr6:163604162:G:C	2.33305e-09	-1.36108	-1.5758
163604425	chr6:163604425:T:A	1.5415e-08	-1.11008e-10	-1.04872
163604714	chr6:163604714:A:G	1.07714e-08	-1.11008e-10	-1.40717
163604758	chr6:163604758:G:T	2.33425e-09	-1.36751	-1.56885
163604827	chr6:163604827:T:A	8.35151e-09	-1.24368	-0.417938
163605324	chr6:163605324:TG:T	2.07424e-09	-1.46981	-1.58465
163605638	chr6:163605638:C:A	1.93066e-09	-1.54629	-1.57991
163605873	chr6:163605873:A:G	2.35574e-09	-1.35857	-1.56864
163606205	chr6:163606205:G:A	9.35169e-09	-1.11008e-10	-1.5485
163606410	chr6:163606410:C:T	1.03963e-08	-1.11008e-10	-1.44261
163606447	chr6:163606447:G:T	1.19914e-08	-1.11008e-10	-1.29987
163606512	chr6:163606512:T:C	2.08496e-09	-1.48369	-1.56562
163606631	chr6:163606631:T:C	1.96728e-09	-1.56501	-1.5424
163606706	chr6:163606706:C:T	2.03643e-09	-1.55038	-1.52248
163606715	chr6:163606715:C:T	2.08807e-09	-1.46531	-1.5825
163606726	chr6:163606726:T:C	2.27352e-09	-1.39028	-1.57245
163606786	chr6:163606786:T:C	2.25545e-09	-1.39278	-1.57793
163606815	chr6:163606815:A:T	1.97231e-09	-1.56534	-1.53951
163606875	chr6:163606875:C:T	1.11127e-08	-1.37597	-5.77084e-10
163606895	chr6:163606895:G:T	1.90411e-09	-1.5534	-1.58665
163607011	chr6:163607011:C:A	2.33434e-09	-1.35996	-1.57637
163607013	chr6:163607013:G:C	3.68242e-09	-1.39773	-1.08276
163607155	chr6:163607155:C:T	3.58636e-09	-1.53435	-0.972573
163607159	chr6:163607159:G:A	2.29878e-09	-1.38067	-1.57101
163607299	chr6:163607299:T:C	2.32593e-09	-1.36971	-1.57023
163607564	chr6:163607564:C:T	9.4638e-09	-1.11008e-10	-1.53658
163607602	chr6:163607602:G:A	2.21413e-09	-1.41245	-1.57675
163607629	chr6:163607629:G:A	1.05401e-07	0.873708	-5.77084e-10
163607634	chr6:163607634:G:A	2.29395e-09	-1.38049	-1.5733
163607700	chr6:163607700:C:A	1.03617e-08	-1.11008e-10	-1.44594
163607744	chr6:163607744:A:G	4.09374e-09	-1.51756	-0.857043
163608303	chr6:163608303:T:G	2.09442e-09	-1.53697	-1.50781
163608416	chr6:163608416:G:A	1.93166e-09	-1.55962	-1.56606
163608438	chr6:163608438:G:C	4.36559e-09	-0.908298	-1.40201
163608626	chr6:163608626:G:T	2.25325e-09	-1.382	-1.58968
163608638	chr6:163608638:A:G	1.74839e-08	-1.11008e-10	-0.922778
163608655	chr6:163608655:C:A	2.08292e-09	-1.5035	-1.54679
163609085	chr6:163609085:A:G	5.09082e-09	-0.635223	-1.5214
163609111	chr6:163609111:C:T	1.07239e-08	-1.11008e-10	-1.41159
163609166	chr6:163609166:G:C	2.37933e-09	-1.33436	-1.58288
163609509	chr6:163609509:C:T	2.44816e-09	-1.30696	-1.58176
163609632	chr6:163609632:G:T	2.723e-08	-1.11008e-10	-0.479741
163609768	chr6:163609768:A:G	5.97929e-09	-0.622791	-1.37297
163610138	chr6:163610138:T:C	1.51631e-08	-1.11008e-10	-1.06519
163610180	chr6:163610180:G:A	2.40905e-09	-1.33928	-1.56555
163610257	chr6:163610257:T:C	3.25223e-09	-1.18601	-1.41871
163610307	chr6:163610307:A:C	2.68177e-09	-1.28288	-1.5147
163610376	chr6:163610376:C:T	2.74188e-09	-1.24177	-1.53365
163610462	chr6:163610462:C:T	2.68546e-09	-1.28185	-1.51436
163610506	chr6:163610506:C:T	3.18517e-08	-1.11008e-10	-0.32297
163610510	chr6:163610510:GCTCT:G	9.15149e-09	-1.11008e-10	-1.57014
163610589	chr6:163610589:G:T	5.50329e-09	-0.520449	-1.55826
163610721	chr6:163610721:G:A	9.58268e-09	-1.11008e-10	-1.5241
163610893	chr6:163610893:T:C	2.64107e-09	-1.23465	-1.57822
163610922	chr6:163610922:A:G	5.47956e-09	-0.504122	-1.57891
163610923	chr6:163610923:T:C	1.90252e-08	-1.11008e-10	-0.838297
163610977	chr6:163610977:T:C	4.48963e-09	-1.28356	-0.998725
163611176	chr6:163611176:C:T	1.05585e-08	-1.11008e-10	-1.42713
163611194	chr6:163611194:A:C	1.03104e-08	-1.11008e-10	-1.45091
163611210	chr6:163611210:GCA:G	1.03027e-08	-1.11008e-10	-1.45165
163611237	chr6:163611237:C:G	1.036e-08	-1.11008e-10	-1.44611
163611246	chr6:163611246:A:G	1.02911e-08	-1.11008e-10	-1.45278
163611343	chr6:163611343:G:T	1.37356e-08	-1.16407	-5.77084e-10
163611354	chr6:163611354:T:C	1.02769e-08	-1.11008e-10	-1.45416
163611444	chr6:163611444:CAATT:C	9.75232e-09	-1.11008e-10	-1.50655
163611466	chr6:163611466:G:A	4.4422e-09	-1.27487	-1.01804
163611471	chr6:163611471:G:T	1.02642e-08	-1.11008e-10	-1.4554
163611486	chr6:163611486:C:T	1.05551e-08	-1.11008e-10	-1.42745
163611835	chr6:163611835:G:A	1.57775e-08	-1.11008e-10	-1.02548
163612095	chr6:163612095:G:T	1.00159e-08	-1.11008e-10	-1.47989
163612146	chr6:163612146:T:C	1.01894e-08	-1.11008e-10	-1.46271
163612222	chr6:163612222:A:G	2.66285e-09	-1.22328	-1.58138
163612244	chr6:163612244:C:T	1.38786e-08	-1.11008e-10	-1.15371
163612617	chr6:163612617:T:C	1.05603e-08	-0.986937	-0.44002
163612658	chr6:163612658:C:T	1.0296e-08	-1.11008e-10	-1.45231
163612664	chr6:163612664:A:G	1.02646e-08	-1.11008e-10	-1.45536
163612676	chr6:163612676:G:A	1.05513e-08	-1.11008e-10	-1.42781
163612800	chr6:163612800:T:G	2.66346e-08	-1.11008e-10	-0.501849
163613191	chr6:163613191:A:G	2.40039e-09	-1.36827	-1.54016
163613311	chr6:163613311:T:C	2.3974e-09	-1.36376	-1.54592
163613319	chr6:163613319:A:T	2.41783e-09	-1.35766	-1.54353
163613507	chr6:163613507:TCAGA:T	9.36875e-09	-1.11008e-10	-1.54668
163613835	chr6:163613835:C:T	2.16736e-08	-1.11008e-10	-0.707962
163614111	chr6:163614111:C:T	5.18461e-09	-0.553304	-1.58506
163614117	chr6:163614117:T:C	9.28189e-09	-1.55599	-5.77084e-10
163614469	chr6:163614469:TGGA:T	2.10755e-08	-1.11008e-10	-0.735949
163614538	chr6:163614538:T:C	1.22249e-08	-1.11008e-10	-1.28058
163614597	chr6:163614597:C:T	2.10101e-08	-1.11008e-10	-0.739055
163614796	chr6:163614796:T:C	9.16398e-09	-1.11008e-10	-1.56878
163614933	chr6:163614933:TA:T	3.18023e-09	-1.32018	-1.30693
163615109	chr6:163615109:T:A	8.56367e-09	-0.260097	-1.37643
163615266	chr6:163615266:G:A	1.58657e-08	-1.0199	-5.77084e-10
163615328	chr6:163615328:T:C	3.01893e-09	-1.26028	-1.41888
163616015	chr6:163616015:C:A	2.2798e-09	-1.40107	-1.5589
163616293	chr6:163616293:A:T	1.98112e-08	-1.11008e-10	-0.797812
163616530	chr6:163616530:T:C	9.03081e-09	-1.11008e-10	-1.58342
163616694	chr6:163616694:T:C	6.23836e-09	-0.703414	-1.24993
163616766	chr6:163616766:T:C	2.92446e-09	-1.32693	-1.38402
163616778	chr6:163616778:C:T	1.12411e-08	-1.11008e-10	-1.36448
163616798	chr6:163616798:C:T	2.07626e-09	-1.56354	-1.48995
163617025	chr6:163617025:C:T	9.36705e-09	-1.11008e-10	-1.54686
163617166	chr6:163617166:C:T	6.26335e-09	-0.893966	-1.05538
163617269	chr6:163617269:A:C	1.46814e-08	-0.343086	-0.754391
163617380	chr6:163617380:G:A	9.34366e-09	-1.54936	-5.77084e-10
163617407	chr6:163617407:C:T	8.9711e-09	-0.190529	-1.39952
163617422	chr6:163617422:C:T	8.63432e-09	-0.235032	-1.39328
163617542	chr6:163617542:A:C	9.33391e-09	-0.198733	-1.35167
163618036	chr6:163618036:C:T	9.19602e-09	-1.56529	-5.77084e-10
163618257	chr6:163618257:C:T	4.2173e-09	-1.53929	-0.805575
163618611	chr6:163618611:G:A	1.77552e-08	-1.56429	0.656908
163618959	chr6:163618959:G:A	8.97042e-09	-1.11008e-10	-1.59013
163619035	chr6:163619035:G:A	8.97182e-09	-1.11008e-10	-1.58997
163619419	chr6:163619419:T:C	9.2151e-09	-1.56322	-5.77084e-10
163619491	chr6:163619491:C:G	2.03457e-09	-1.54641	-1.52736
163619588	chr6:163619588:G:C	4.91659e-09	-1.474	-0.717448
163619672	chr6:163619672:C:T	1.00911e-08	-1.11008e-10	-1.4724
163619733	chr6:163619733:A:G	2.49178e-09	-1.37213	-1.49894
163619816	chr6:163619816:C:G	9.83826e-09	-0.71625	-0.78153
163619944	chr6:163619944:A:T	4.69497e-09	-1.5652	-0.672371
163620084	chr6:163620084:A:C	4.57878e-09	-1.5653	-0.697327
163620438	chr6:163620438:C:A	1.06997e-08	-0.64215	-0.771698
163620609	chr6:163620609:C:T	4.56601e-09	-1.56173	-0.703695
163620654	chr6:163620654:C:T	9.57633e-09	-1.11008e-10	-1.52476
163621275	chr6:163621275:T:C	2.20062e-09	-1.44634	-1.54898
163621499	chr6:163621499:A:G	4.08728e-09	-1.56172	-0.814455
163622136	chr6:163622136:C:T	9.83445e-09	-1.49817	-5.77084e-10
163622166	chr6:163622166:G:A	2.75853e-08	-1.11008e-10	-0.466778
163622491	chr6:163622491:A:G	9.30677e-09	-1.11008e-10	-1.55332
163623058	chr6:163623058:A:G	4.85009e-09	-1.56173	-0.643334
163623068	chr6:163623068:C:T	2.07241e-09	-1.51837	-1.53698
163623097	chr6:163623097:C:T	1.32901e-08	-1.19704	-5.77084e-10
163623548	chr6:163623548:G:A	9.26372e-09	-1.55795	-5.77084e-10
163624263	chr6:163624263:G:A	9.19632e-09	-1.56526	-5.77084e-10
163624541	chr6:163624541:T:TG	5.2103e-09	-1.56504	-0.56838
163624908	chr6:163624908:G:A	2.72077e-09	-1.56573	-1.21741
163625187	chr6:163625187:A:G	1.33176e-08	-1.11008e-10	-1.19498
163625496	chr6:163625496:C:G	1.55122e-08	-1.11008e-10	-1.04243
163625729	chr6:163625729:T:G	2.08804e-09	-1.56036	-1.48747
163625861	chr6:163625861:T:C	5.08466e-09	-1.55055	-0.607281
163625930	chr6:163625930:T:G	9.34731e-09	-1.11008e-10	-1.54897
163626396	chr6:163626396:C:G	7.30122e-09	-1.56141	-0.234613
163626607	chr6:163626607:G:A	7.26426e-09	-1.56342	-0.237673
163626656	chr6:163626656:C:A	2.71776e-09	-1.55473	-1.22952
163626770	chr6:163626770:A:C	2.66181e-09	-1.5543	-1.25076
163626779	chr6:163626779:A:C	7.26108e-09	-1.56386	-0.237673
163626880	chr6:163626880:A:T	9.3025e-09	-1.11008e-10	-1.55378
163627141	chr6:163627141:C:G	9.97427e-09	-1.11008e-10	-1.48405
163627468	chr6:163627468:C:T	2.56402e-08	-1.11008e-10	-0.539897
163627499	chr6:163627499:A:G	2.91423e-09	-1.12521	-1.58924
163627518	chr6:163627518:T:G	9.18586e-09	-0.750946	-0.815448
163627655	chr6:163627655:A:G	1.93968e-09	-1.56313	-1.5584
163627695	chr6:163627695:G:A	1.95477e-09	-1.56576	-1.54802
163627845	chr6:163627845:T:A	2.27203e-09	-1.47332	-1.49007
163627932	chr6:163627932:A:T	2.47491e-08	-1.11008e-10	-0.575269
163628190	chr6:163628190:T:C	3.4688e-09	-1.56036	-0.979896
163628213	chr6:163628213:T:C	3.50999e-09	-1.56194	-0.966504
163628455	chr6:163628455:T:A	1.08085e-08	-1.40373	-5.77084e-10
163628492	chr6:163628492:G:A	1.15319e-08	-1.11008e-10	-1.33894
163628519	chr6:163628519:A:G	3.01448e-09	-1.56534	-1.1153
163629069	chr6:163629069:C:T	2.36563e-08	-1.11008e-10	-0.620432
163629145	chr6:163629145:G:A	2.89818e-09	-1.48677	-1.23321
163629327	chr6:163629327:G:A	6.22729e-09	-1.46653	-0.488591
163629629	chr6:163629629:G:C	1.06813e-08	-1.41557	-5.77084e-10
163629794	chr6:163629794:C:T	9.83637e-09	-1.11008e-10	-1.49797
163629889	chr6:163629889:T:C	5.84316e-09	-1.51812	-0.500672
163629931	chr6:163629931:GC:G	2.28349e-08	-1.11008e-10	-0.65577
163630516	chr6:163630516:T:G	3.82848e-09	-1.52942	-0.912176
163630541	chr6:163630541:A:G	2.22309e-08	-1.11008e-10	-0.682576
163630844	chr6:163630844:T:C	2.49806e-09	-1.31513	-1.55342
163631449	chr6:163631449:T:C	2.12679e-09	-1.4405	-1.58895
163631461	chr6:163631461:C:T	1.98001e-09	-1.55555	-1.54541
163631602	chr6:163631602:C:T	9.20102e-09	-1.11008e-10	-1.56474
163632038	chr6:163632038:C:A	4.15191e-09	-0.978733	-1.38176
163632112	chr6:163632112:G:A	1.27074e-08	-1.11008e-10	-1.24187
163632394	chr6:163632394:C:T	1.12791e-08	-1.11008e-10	-1.36111
163632503	chr6:163632503:C:T	1.51339e-08	0.082247	-1.14937
163632650	chr6:163632650:AG:A	1.03441e-08	-1.11008e-10	-1.44765
163632653	chr6:163632653:T:C	1.03372e-08	-1.11008e-10	-1.44831
163632696	chr6:163632696:A:G	2.09628e-09	-1.56473	-1.47916
163632706	chr6:163632706:C:A	1.59287e-08	0.134656	-1.15059
163633053	chr6:163633053:A:G	2.11604e-09	-1.56339	-1.47113
163633157	chr6:163633157:C:T	1.20313e-08	-1.11008e-10	-1.29655
163633295	chr6:163633295:A:G	3.2149e-08	-1.11008e-10	-0.313677
163633333	chr6:163633333:G:A	3.21221e-08	-1.11008e-10	-0.314516
163633721	chr6:163633721:C:G	1.36915e-08	-1.11008e-10	-1.16728
163633837	chr6:163633837:A:G	4.09484e-09	-0.937116	-1.43722
163633901	chr6:163633901:G:A	2.26533e-09	-1.50596	-1.46038
163634177	chr6:163634177:G:A	1.31947e-08	-1.11008e-10	-1.20425
163634444	chr6:163634444:T:A	1.77763e-08	-1.11008e-10	-0.906195
163634452	chr6:163634452:C:T	9.07527e-09	-1.11008e-10	-1.57851
163634487	chr6:163634487:T:A	1.39917e-08	-1.14559	-5.77084e-10
163634513	chr6:163634513:A:G	3.15772e-09	-1.54757	-1.08664
163634631	chr6:163634631:G:A	2.62206e-08	-1.11008e-10	-0.517515
163634640	chr6:163634640:T:C	2.05066e-09	-1.52116	-1.54474
163634650	chr6:163634650:C:T	1.07582e-08	-1.40839	-5.77084e-10
163634655	chr6:163634655:A:T	8.99566e-09	-1.11008e-10	-1.58732
163634918	chr6:163634918:G:A	9.03035e-09	-1.11008e-10	-1.58347
163634943	chr6:163634943:C:T	2.61309e-08	-1.11008e-10	-0.520941
163634959	chr6:163634959:G:A	8.98024e-09	-1.11008e-10	-1.58903
163635137	chr6:163635137:C:G	2.56449e-08	-1.11008e-10	-0.539716
163635258	chr6:163635258:C:T	9.13338e-09	-1.11008e-10	-1.57212
163635259	chr6:163635259:G:A	1.20794e-08	-1.11008e-10	-1.29256
163635561	chr6:163635561:TGTGA:T	1.47809e-08	-1.11008e-10	-1.09073
163635642	chr6:163635642:G:A	9.12939e-09	-1.11008e-10	-1.57256
163635745	chr6:163635745:A:G	9.62464e-09	-1.51973	-5.77084e-10
163636019	chr6:163636019:A:G	2.35299e-09	-1.54135	-1.38702
163636056	chr6:163636056:T:C	2.51564e-08	-1.11008e-10	-0.558948
163636292	chr6:163636292:C:T	1.06264e-08	-1.11008e-10	-1.42071
163636491	chr6:163636491:C:T	1.19318e-08	-1.11008e-10	-1.30485
163636717	chr6:163636717:G:A	2.25744e-09	-1.39823	-1.5716
163636751	chr6:163636751:G:C	2.25675e-09	-1.39783	-1.5723
163637211	chr6:163637211:A:G	2.04312e-09	-1.5002	-1.56938
163637232	chr6:163637232:G:A	9.20169e-09	-1.56467	-5.77084e-10
163637328	chr6:163637328:A:G	9.04501e-09	-1.11008e-10	-1.58185
163637374	chr6:163637374:T:C	2.53534e-09	-1.26373	-1.59
163637400	chr6:163637400:G:A	2.38964e-09	-1.42364	-1.48928
163637514	chr6:163637514:A:G	9.40973e-09	-1.11008e-10	-1.54231
163637614	chr6:163637614:T:C	9.73796e-09	-1.11008e-10	-1.50803
163637670	chr6:163637670:T:C	2.1344e-09	-1.56362	-1.46226
163637902	chr6:163637902:G:A	2.38513e-09	-1.37011	-1.5447
163637946	chr6:163637946:A:G	2.37427e-09	-1.42579	-1.49358
163637995	chr6:163637995:C:T	2.38524e-09	-1.36979	-1.54497
163638039	chr6:163638039:T:C	2.27226e-09	-1.55569	-1.40759
163638064	chr6:163638064:G:T	2.11509e-09	-1.5409	-1.49406
163638104	chr6:163638104:G:A	2.15901e-09	-1.48658	-1.52783
163638124	chr6:163638124:G:A	2.21158e-09	-1.4014	-1.58895
163638204	chr6:163638204:A:G	2.45361e-08	-1.11008e-10	-0.583915
163638418	chr6:163638418:C:T	2.50295e-08	-1.11008e-10	-0.564004
163638430	chr6:163638430:C:G	2.53385e-08	-1.11008e-10	-0.551736
163638523	chr6:163638523:A:G	1.24718e-08	-1.11008e-10	-1.26059
163638559	chr6:163638559:A:G	2.40758e-09	-1.31518	-1.59026
163638739	chr6:163638739:G:C	9.29795e-09	-1.55427	-5.77084e-10
163638820	chr6:163638820:G:A	3.20122e-09	-1.20808	-1.41245
163638830	chr6:163638830:G:A	5.15574e-08	-1.11008e-10	0.158636
163638868	chr6:163638868:A:G	2.18503e-09	-1.43434	-1.56809
163639030	chr6:163639030:A:G	9.02911e-09	-1.11008e-10	-1.58361
163639189	chr6:163639189:G:A	9.38149e-09	-1.11008e-10	-1.54532
163639300	chr6:163639300:C:A	2.04977e-09	-1.4876	-1.57873
163639426	chr6:163639426:G:C	3.83072e-09	-1.34465	-1.09636
163639599	chr6:163639599:C:T	9.28764e-09	-1.11008e-10	-1.55538
163639731	chr6:163639731:T:C	9.28225e-09	-1.11008e-10	-1.55596
163639817	chr6:163639817:A:G	8.98709e-09	-1.11008e-10	-1.58827
163639884	chr6:163639884:A:G	9.09693e-09	-1.11008e-10	-1.57612
163639918	chr6:163639918:A:G	8.98857e-09	-1.11008e-10	-1.58811
163640037	chr6:163640037:A:C	9.0376e-09	-1.11008e-10	-1.58267
163640042	chr6:163640042:T:G	9.01703e-09	-1.11008e-10	-1.58494
163640226	chr6:163640226:C:G	1.03256e-08	-1.11008e-10	-1.44944
163640572	chr6:163640572:C:A	2.43642e-09	-1.31712	-1.57641
163640814	chr6:163640814:G:A	7.09763e-09	-0.41928	-1.40502
163641081	chr6:163641081:A:G	9.06439e-09	-1.11008e-10	-1.57971
163641246	chr6:163641246:G:A	1.26518e-08	-1.55323	0.306967
163641444	chr6:163641444:C:T	1.08802e-08	-1.11008e-10	-1.39711
163641513	chr6:163641513:A:G	9.15084e-09	-1.11008e-10	-1.57021
163641532	chr6:163641532:AAAG:A	2.86488e-08	-1.11008e-10	-0.428949
163641764	chr6:163641764:T:C	9.82553e-09	-1.11008e-10	-1.49908
163642017	chr6:163642017:A:C	9.00056e-09	-1.11008e-10	-1.58677
163642231	chr6:163642231:C:T	2.87079e-08	0.461278	-0.888166
163642496	chr6:163642496:G:T	9.26557e-09	-1.11008e-10	-1.55775
163642605	chr6:163642605:ATGT:A	1.63986e-08	-1.11008e-10	-0.986863
163642808	chr6:163642808:G:A	1.47659e-07	-1.11008e-10	1.21084
163642850	chr6:163642850:T:C	1.08416e-08	-1.11008e-10	-1.40067
163642878	chr6:163642878:G:A	1.09795e-08	-1.11008e-10	-1.38803
163643193	chr6:163643193:C:T	1.13906e-08	-1.11008e-10	-1.35127
163643698	chr6:163643698:C:T	1.11239e-08	-1.11008e-10	-1.37496
163643757	chr6:163643757:A:G	5.29556e-09	-1.55579	-0.561402
163643798	chr6:163643798:C:G	4.59108e-09	-1.56157	-0.698373
163643857	chr6:163643857:T:G	2.86387e-08	-1.11008e-10	-0.429301
163643905	chr6:163643905:C:T	1.03464e-08	-1.11008e-10	-1.44742
163643967	chr6:163643967:T:C	1.07299e-08	-1.41102	-5.77084e-10
163644012	chr6:163644012:G:C	9.88956e-09	-1.11008e-10	-1.49258
163644070	chr6:163644070:T:C	1.16331e-08	-0.0389216	-1.29128
163644435	chr6:163644435:C:T	4.20001e-09	-1.54804	-0.800935
163644493	chr6:163644493:A:G	4.86733e-09	-0.815137	-1.38638
163644503	chr6:163644503:G:A	3.14889e-08	-1.11008e-10	-0.334425
163644881	chr6:163644881:C:T	4.20221e-09	-1.35247	-0.995976
163644945	chr6:163644945:G:A	8.97073e-09	-1.11008e-10	-1.59009
163644954	chr6:163644954:A:G	3.18133e-09	-1.1644	-1.46236
163645204	chr6:163645204:T:C	3.19121e-09	-1.18714	-1.43652
163645582	chr6:163645582:C:G	4.78297e-09	-0.713547	-1.50545
163645683	chr6:163645683:C:T	3.91081e-09	-1.02139	-1.39893
163646010	chr6:163646010:C:T	9.80105e-09	-1.11008e-10	-1.50157
163646284	chr6:163646284:G:A	5.63612e-09	-0.539783	-1.51508
163646373	chr6:163646373:C:T	9.94694e-09	-1.11008e-10	-1.48679
163646947	chr6:163646947:A:G	1.08691e-08	-1.11008e-10	-1.39813
163647130	chr6:163647130:T:A	8.98607e-09	-1.11008e-10	-1.58838
163647233	chr6:163647233:A:G	5.64521e-08	-1.11008e-10	0.249333
163647383	chr6:163647383:C:T	4.71751e-09	-1.01086	-1.22192
163647407	chr6:163647407:G:A	8.99809e-09	-1.11008e-10	-1.58705
163647549	chr6:163647549:C:T	1.38809e-08	-1.11008e-10	-1.15354
163647752	chr6:163647752:G:C	9.6303e-09	-1.51915	-5.77084e-10
163648576	chr6:163648576:G:A	9.67369e-09	-1.11008e-10	-1.51465
163648858	chr6:163648858:T:G	2.36523e-07	1.68199	-5.77084e-10
163648868	chr6:163648868:C:T	8.97241e-09	-1.11008e-10	-1.58991
163649008	chr6:163649008:C:T	8.99347e-09	-1.11008e-10	-1.58756
163649009	chr6:163649009:G:A	1.12153e-08	-1.11008e-10	-1.36678
163649276	chr6:163649276:C:T	2.04211e-08	-1.11008e-10	-0.767493
163649319	chr6:163649319:C:T	2.23943e-08	-1.11008e-10	-0.675254
163649528	chr6:163649528:G:A	8.97374e-09	-1.11008e-10	-1.58976
163649535	chr6:163649535:T:G	9.23907e-09	-1.56062	-5.77084e-10
163649803	chr6:163649803:A:G	5.62691e-09	-0.485445	-1.57106
163649856	chr6:163649856:G:A	1.69396e-08	-1.11008e-10	-0.954405
163650374	chr6:163650374:C:T	6.4208e-09	-0.936781	-0.987736
163650791	chr6:163650791:T:C	3.89012e-09	-0.885687	-1.53993
163650969	chr6:163650969:TAA:T	1.66033e-08	-1.11008e-10	-0.974458
163651398	chr6:163651398:G:A	9.3382e-09	-1.54995	-5.77084e-10
163651726	chr6:163651726:A:G	5.16359e-09	-0.878061	-1.26437
163651736	chr6:163651736:C:A	2.37502e-09	-1.3762	-1.54285
163651765	chr6:163651765:T:C	8.99829e-09	-1.11008e-10	-1.58703
163651953	chr6:163651953:T:C	5.27807e-09	-0.548732	-1.57177
163652325	chr6:163652325:A:T	5.66323e-08	0.25252	-5.77084e-10
163652336	chr6:163652336:A:G	5.56737e-09	-0.478121	-1.58901
163653107	chr6:163653107:C:T	5.83731e-09	-0.536548	-1.48324
163653202	chr6:163653202:G:C	1.04588e-08	-1.43662	-5.77084e-10
163653479	chr6:163653479:G:A	6.61103e-09	-0.790459	-1.10486
163653711	chr6:163653711:A:G	9.48438e-09	-1.53441	-5.77084e-10
163653810	chr6:163653810:T:C	2.16393e-09	-1.43195	-1.58019
163654062	chr6:163654062:G:A	2.20835e-09	-1.4076	-1.58421
163654168	chr6:163654168:G:A	8.99556e-09	-1.11008e-10	-1.58733
163654208	chr6:163654208:G:A	2.18301e-09	-1.41579	-1.58756
163654555	chr6:163654555:C:T	1.06842e-08	-1.11008e-10	-1.41529
163654631	chr6:163654631:T:A	1.28585e-08	-1.11008e-10	-1.23006
163654779	chr6:163654779:CCTT:C	7.55539e-09	-0.4894	-1.2724
163654956	chr6:163654956:G:A	5.49861e-09	-0.682454	-1.39711
163655387	chr6:163655387:G:A	1.08684e-08	-1.3982	-5.77084e-10
163655766	chr6:163655766:G:A	9.03284e-09	-1.11008e-10	-1.58319
163655911	chr6:163655911:A:G	2.44158e-08	-0.58883	-5.77084e-10
163655941	chr6:163655941:G:GA	9.06644e-09	-1.11008e-10	-1.57948
163656046	chr6:163656046:T:C	2.85567e-09	-1.32401	-1.41074
163656490	chr6:163656490:C:A	8.9727e-09	-1.11008e-10	-1.58987
163656853	chr6:163656853:C:T	2.15653e-09	-1.42624	-1.58932
163657504	chr6:163657504:C:T	1.20606e-08	-1.11008e-10	-1.29412
163657823	chr6:163657823:T:C	3.78804e-08	-1.11008e-10	-0.149626
163657913	chr6:163657913:A:G	9.10465e-09	-1.11008e-10	-1.57527
163658348	chr6:163658348:A:G	1.05692e-08	-1.11008e-10	-1.42611
163658364	chr6:163658364:G:A	2.84829e-09	-1.24204	-1.4953
163659165	chr6:163659165:C:T	4.89758e-09	-1.10292	-1.09239
163659318	chr6:163659318:G:T	3.62235e-09	-0.95733	-1.53961
163660543	chr6:163660543:C:T	6.61467e-08	-1.11008e-10	0.407816
163661939	chr6:163661939:C:T	1.86013e-08	-1.11008e-10	-0.860829
163662046	chr6:163662046:A:T	5.0995e-08	-1.11008e-10	0.147669
163662151	chr6:163662151:A:G	1.13446e-08	-1.11008e-10	-1.35532
163662257	chr6:163662257:T:TA	2.13901e-09	-1.43381	-1.58991
163662917	chr6:163662917:T:C	3.69609e-08	-0.942484	0.768285
163663109	chr6:163663109:T:C	9.82372e-08	-1.11008e-10	0.803326
163663163	chr6:163663163:C:T	2.75934e-09	-1.2085	-1.56057
163663238	chr6:163663238:C:T	4.80159e-09	-1.51892	-0.696191
163663295	chr6:163663295:G:A	1.79943e-08	-1.11008e-10	-0.894003
163663328	chr6:163663328:C:T	1.8582e-08	-1.11008e-10	-0.861864
163663456	chr6:163663456:T:C	2.89465e-09	-1.13117	-1.59003
163663461	chr6:163663461:T:G	1.0939e-08	-1.11008e-10	-1.39172
163663537	chr6:163663537:C:T	1.37114e-08	-1.11008e-10	-1.16583
163663639	chr6:163663639:C:T	1.17063e-08	-1.56026	0.236331
163664128	chr6:163664128:T:C	1.28881e-08	-1.11008e-10	-1.22775
163664308	chr6:163664308:T:A	9.07354e-09	-1.11008e-10	-1.5787
163664348	chr6:163664348:C:A	9.11999e-09	-1.11008e-10	-1.57359
163664889	chr6:163664889:C:T	2.83549e-09	-1.55113	-1.19071
163665351	chr6:163665351:C:T	5.73854e-09	-1.54755	-0.489303
163665430	chr6:163665430:A:G	1.95572e-08	-1.11008e-10	-0.810714
163665437	chr6:163665437:TACAC:T	9.14784e-09	-1.11008e-10	-1.57054
163665549	chr6:163665549:C:T	1.37872e-08	-1.11008e-10	-1.16032
163665957	chr6:163665957:T:C	1.05026e-08	-1.11008e-10	-1.43243
163666369	chr6:163666369:C:T	2.8776e-08	-1.11008e-10	-0.424518
163666724	chr6:163666724:A:G	1.1156e-08	-1.11008e-10	-1.37208
163667412	chr6:163667412:A:G	3.43188e-09	-1.07984	-1.47111
163668059	chr6:163668059:T:C	2.56018e-09	-1.56211	-1.28188
163668078	chr6:163668078:G:A	4.17491e-09	-1.55518	-0.799782
163668099	chr6:163668099:G:T	9.11504e-09	-1.11008e-10	-1.57413
163668529	chr6:163668529:G:C	1.87429e-08	-1.11008e-10	-0.853243
163668544	chr6:163668544:T:G	3.56357e-09	-1.51523	-0.998064
163668812	chr6:163668812:A:G	3.1568e-09	-1.11841	-1.51609
163668943	chr6:163668943:C:T	1.05877e-08	-1.42437	-5.77084e-10
163669133	chr6:163669133:A:G	1.11911e-08	-1.11008e-10	-1.36894
163669749	chr6:163669749:C:G	9.13551e-09	-1.11008e-10	-1.57189
163669760	chr6:163669760:A:G	4.16752e-09	-1.55961	-0.797126
163670190	chr6:163670190:G:C	1.00578e-08	-1.11008e-10	-1.47571
163670625	chr6:163670625:A:G	3.24978e-09	-1.0329	-1.57257
163670944	chr6:163670944:G:A	9.61977e-09	-1.11008e-10	-1.52024
163671069	chr6:163671069:G:A	1.30138e-08	-1.11008e-10	-1.21805
163671224	chr6:163671224:C:T	1.53768e-08	-1.11008e-10	-1.0512
163671259	chr6:163671259:C:A	2.80487e-09	-1.49632	-1.25638
163671475	chr6:163671475:G:A	1.05121e-08	-1.11008e-10	-1.43153
163671674	chr6:163671674:C:T	4.8171e-09	-0.970811	-1.24108
163671771	chr6:163671771:G:A	3.15601e-09	-1.25209	-1.38266
163672034	chr6:163672034:C:T	9.4438e-09	-1.11008e-10	-1.5387
163672116	chr6:163672116:A:T	1.48434e-08	0.337581	-1.42409
163672279	chr6:163672279:G:A	3.25331e-09	-1.33256	-1.27183
163672337	chr6:163672337:G:A	2.05785e-08	0.476777	-1.23659
163673185	chr6:163673185:T:C	3.19465e-08	1.27015	-1.59014
163673251	chr6:163673251:T:C	1.89577e-09	-1.56412	-1.58031
163673443	chr6:163673443:G:A	3.44358e-09	-1.26837	-1.27918
163673716	chr6:163673716:A:G	1.75775e-08	0.611153	-1.5286
163673908	chr6:163673908:C:T	2.08198e-08	-1.11008e-10	-0.748154
163673960	chr6:163673960:C:T	8.97263e-09	-1.11008e-10	-1.58988
163674033	chr6:163674033:A:G	1.72946e-08	0.358554	-1.29222
163674098	chr6:163674098:C:T	1.5328e-08	-1.05438	-5.77084e-10
163674101	chr6:163674101:A:C	3.46013e-09	-1.25859	-1.28416
163674544	chr6:163674544:TG:T	2.82124e-09	-1.2129	-1.53399
163674649	chr6:163674649:G:A	1.03248e-08	-1.11008e-10	-1.44951
163674670	chr6:163674670:C:G	1.83387e-08	-1.11008e-10	-0.875043
163674944	chr6:163674944:A:G	2.46457e-08	-1.11008e-10	-0.579457
163675100	chr6:163675100:T:C	2.46332e-08	-1.11008e-10	-0.579963
163675344	chr6:163675344:G:A	5.21896e-08	1.75997	-1.58915
163675689	chr6:163675689:A:G	7.07885e-08	1.9827	-1.50706
163676069	chr6:163676069:G:A	3.06134e-08	1.02293	-1.38555
163676151	chr6:163676151:G:A	3.09641e-08	0.813097	-1.16433
163676317	chr6:163676317:C:A	3.16124e-08	0.839904	-1.17041
163676825	chr6:163676825:G:A	3.83877e-08	-1.11008e-10	-0.136321
163676846	chr6:163676846:G:A	9.4001e-09	-1.11008e-10	-1.54334
163676875	chr6:163676875:A:G	8.97981e-09	-1.11008e-10	-1.58908
163677031	chr6:163677031:T:C	1.24768e-08	-1.11008e-10	-1.26019
163677225	chr6:163677225:A:T	3.7878e-08	-1.11008e-10	-0.149688
163678137	chr6:163678137:T:A	1.03162e-08	-1.11008e-10	-1.45034
163678329	chr6:163678329:G:A	3.1983e-08	0.940669	-1.25952
163678844	chr6:163678844:A:G	2.02237e-07	2.75077	-1.22539
163678919	chr6:163678919:A:T	1.03156e-08	-1.11008e-10	-1.4504
163679129	chr6:163679129:G:A	1.26881e-08	-1.11008e-10	-1.24339
163679213	chr6:163679213:A:C	7.23278e-08	1.79156	-1.29441
163679264	chr6:163679264:T:C	7.29995e-08	1.79936	-1.29297
163679372	chr6:163679372:C:G	2.34568e-09	-1.38451	-1.54697
163679444	chr6:163679444:A:G	1.51119e-07	2.37333	-1.13932
163679629	chr6:163679629:G:T	1.01442e-08	-1.11008e-10	-1.46716
163679728	chr6:163679728:G:A	9.05201e-09	-1.11008e-10	-1.58107
163679778	chr6:163679778:A:G	4.26701e-08	1.45515	-1.48571
163679906	chr6:163679906:C:T	1.08477e-08	-1.11008e-10	-1.4001
163679971	chr6:163679971:T:C	3.41214e-09	-1.26183	-1.29489
163680001	chr6:163680001:T:A	1.23478e-08	-1.27058	-5.77084e-10
163680130	chr6:163680130:A:G	8.99282e-09	-1.11008e-10	-1.58763
163680295	chr6:163680295:A:G	9.44017e-09	-1.11008e-10	-1.53909
163680552	chr6:163680552:C:T	1.2217e-08	-1.11008e-10	-1.28123
163680643	chr6:163680643:T:C	2.29931e-07	3.13698	-1.48326
163680677	chr6:163680677:T:C	1.04839e-07	-1.11008e-10	0.868368
163680785	chr6:163680785:A:G	5.49348e-08	-1.11008e-10	0.222088
163681182	chr6:163681182:T:C	2.73837e-09	-1.27867	-1.49803
163681213	chr6:163681213:C:T	2.20939e-07	3.12283	-1.50901
163681717	chr6:163681717:A:G	1.02484e-08	-1.11008e-10	-1.45694
163681790	chr6:163681790:T:G	1.16492e-07	2.46074	-1.48698
163681856	chr6:163681856:C:G	5.91876e-08	1.85334	-1.55668
163682119	chr6:163682119:A:T	9.915e-09	-1.11008e-10	-1.49001
163682211	chr6:163682211:G:A	5.27737e-09	-1.18716	-0.933474
163682629	chr6:163682629:T:C	2.54395e-09	-1.27151	-1.57883
163683158	chr6:163683158:G:C	1.28385e-08	-1.11008e-10	-1.23161
163683245	chr6:163683245:G:T	5.94469e-08	1.76032	-1.45929
163683385	chr6:163683385:A:G	7.27809e-08	2.0722	-1.56881
163683642	chr6:163683642:C:T	4.51318e-08	1.61545	-1.58992
163683655	chr6:163683655:A:T	1.18753e-08	-1.11008e-10	-1.3096
163683796	chr6:163683796:A:G	5.01767e-08	1.72149	-1.59
163683944	chr6:163683944:C:T	2.73027e-09	-1.28305	-1.49661
163684136	chr6:163684136:G:A	2.11163e-08	-0.734014	-5.77084e-10
163684455	chr6:163684455:A:C	9.87196e-09	-1.11008e-10	-1.49436
163684952	chr6:163684952:T:C	2.80497e-09	-1.19905	-1.55362
163684993	chr6:163684993:A:G	1.93639e-09	-1.55452	-1.56871
163685864	chr6:163685864:G:A	1.05984e-08	-1.42336	-5.77084e-10
163685935	chr6:163685935:C:T	1.00429e-08	-1.11008e-10	-1.47719
163685989	chr6:163685989:A:G	2.50494e-09	-1.37579	-1.49001
163686176	chr6:163686176:C:T	2.10403e-07	2.99425	-1.42928
163686328	chr6:163686328:G:T	4.16006e-08	-1.11008e-10	-0.0559442
163686497	chr6:163686497:A:G	5.88761e-09	-0.896984	-1.11423
163687140	chr6:163687140:G:T	8.97164e-09	-1.11008e-10	-1.58999
163687278	chr6:163687278:C:G	3.62762e-09	-0.981391	-1.51409
163687348	chr6:163687348:T:C	2.26245e-09	-1.3954	-1.57221
163687432	chr6:163687432:C:T	9.48144e-09	-1.53472	-5.77084e-10
163687596	chr6:163687596:C:T	1.23781e-08	-1.11008e-10	-1.26813
163687628	chr6:163687628:G:A	1.35105e-08	-1.11008e-10	-1.18059
163687726	chr6:163687726:C:T	1.91622e-09	-1.5503	-1.58341
163687947	chr6:163687947:G:A	2.46332e-08	-1.11008e-10	-0.579963
163687984	chr6:163687984:A:G	9.67887e-09	-1.11008e-10	-1.51411
163688019	chr6:163688019:A:C	1.9619e-09	-1.54215	-1.56799
163688200	chr6:163688200:A:C	1.97021e-09	-1.53784	-1.56808
163688406	chr6:163688406:G:T	2.34774e-09	-1.53513	-1.39547
163688833	chr6:163688833:G:A	1.41816e-08	-1.11008e-10	-1.13211
163689080	chr6:163689080:C:G	1.30395e-08	-1.11008e-10	-1.21608
163689272	chr6:163689272:G:T	1.45324e-08	-1.11008e-10	-1.10768
163689363	chr6:163689363:G:T	9.33539e-09	-1.11008e-10	-1.55025
163689654	chr6:163689654:C:A	1.36523e-08	-1.11008e-10	-1.17015
163689839	chr6:163689839:A:G	9.69286e-09	-1.11008e-10	-1.51267
163689898	chr6:163689898:C:G	9.1263e-09	-1.11008e-10	-1.5729
163690063	chr6:163690063:T:G	9.10458e-09	-1.11008e-10	-1.57528
163690234	chr6:163690234:T:C	1.90613e-09	-1.54919	-1.5898
163690316	chr6:163690316:T:A	3.94647e-09	-0.97113	-1.44011
163690329	chr6:163690329:G:A	2.49984e-09	-1.51	-1.35783
163690405	chr6:163690405:A:C	2.08248e-08	-0.747912	-5.77084e-10
163690796	chr6:163690796:G:C	8.98722e-09	-1.11008e-10	-1.58826
163691009	chr6:163691009:C:T	1.49084e-08	-1.11008e-10	-1.08214
163691111	chr6:163691111:C:T	9.80222e-09	-1.11008e-10	-1.50145
163691166	chr6:163691166:GA:G	2.31116e-09	-1.5106	-1.43571
163691322	chr6:163691322:G:A	1.22867e-08	-1.11008e-10	-1.27555
163691446	chr6:163691446:C:T	1.00001e-08	-1.11008e-10	-1.48147
163691783	chr6:163691783:G:A	9.13607e-08	2.31495	-1.58419
163692304	chr6:163692304:T:C	2.93601e-09	-1.27835	-1.42866
163692543	chr6:163692543:A:C	1.11239e-08	-1.11008e-10	-1.37496
163692548	chr6:163692548:T:C	2.44724e-09	-1.36093	-1.52816
163692612	chr6:163692612:CAT:C	1.02591e-08	-1.11008e-10	-1.45589
163692625	chr6:163692625:G:C	9.59519e-09	-1.11008e-10	-1.5228
163692730	chr6:163692730:A:G	2.93337e-09	-1.17659	-1.53131
163692780	chr6:163692780:C:T	2.44737e-08	-1.11008e-10	-0.586461
163692949	chr6:163692949:G:C	1.88346e-09	-1.56244	-1.58851
163692956	chr6:163692956:AAC:A	1.22981e-08	-1.11008e-10	-1.27461
163693262	chr6:163693262:A:T	9.70169e-09	-1.11008e-10	-1.51176
163693330	chr6:163693330:A:C	1.91793e-09	-1.54785	-1.58496
163693489	chr6:163693489:T:C	2.37809e-09	-1.34087	-1.5769
163694192	chr6:163694192:A:G	8.97277e-09	-1.11008e-10	-1.58987
163694503	chr6:163694503:A:G	8.97307e-09	-1.11008e-10	-1.58983
163694706	chr6:163694706:G:C	1.14365e-08	-1.11008e-10	-1.34725
163694952	chr6:163694952:C:A	4.12477e-09	-0.826338	-1.54071
163695090	chr6:163695090:G:A	1.10604e-08	-1.11008e-10	-1.38069
163695512	chr6:163695512:G:A	1.38389e-08	-1.11008e-10	-1.15658
163695877	chr6:163695877:A:G	3.42365e-09	-1.22142	-1.33193
163695879	chr6:163695879:A:G	1.04435e-07	0.864504	-5.77084e-10
163695975	chr6:163695975:A:G	1.22765e-08	-1.11008e-10	-1.27637
163696114	chr6:163696114:G:A	1.21631e-08	-1.11008e-10	-1.28565
163696559	chr6:163696559:T:C	3.33922e-09	-1.36019	-1.21814
163696755	chr6:163696755:G:A	9.34046e-09	-1.11008e-10	-1.5497
163697388	chr6:163697388:G:A	1.2286e-08	-1.11008e-10	-1.27559
163697566	chr6:163697566:A:G	1.14435e-08	-1.11008e-10	-1.34663
163697957	chr6:163697957:A:G	1.22625e-08	-1.11008e-10	-1.27752
163698172	chr6:163698172:C:G	9.60025e-09	-1.11008e-10	-1.52227
163698339	chr6:163698339:T:G	1.05377e-08	-1.11008e-10	-1.4291
163698679	chr6:163698679:A:G	1.23053e-08	-1.11008e-10	-1.27403
163698832	chr6:163698832:C:T	1.02003e-08	-1.11008e-10	-1.46164
163699110	chr6:163699110:T:C	3.52953e-08	-0.22031	-5.77084e-10
163699188	chr6:163699188:T:TG	9.6927e-09	-1.11008e-10	-1.51269
163699299	chr6:163699299:TGTG:T	1.94226e-09	-1.5537	-1.56651
163699370	chr6:163699370:G:T	1.02003e-08	-1.11008e-10	-1.46164
163699386	chr6:163699386:C:G	1.38389e-08	-1.11008e-10	-1.15658
163699777	chr6:163699777:C:G	1.38389e-08	-1.11008e-10	-1.15658
163700471	chr6:163700471:A:G	1.19739e-08	-1.11008e-10	-1.30133
163700485	chr6:163700485:G:A	9.15924e-09	-1.11008e-10	-1.5693
163700500	chr6:163700500:C:G	1.22867e-08	-1.11008e-10	-1.27555
163701313	chr6:163701313:C:A	1.79931e-08	-1.11008e-10	-0.894071
163702063	chr6:163702063:A:G	4.70584e-09	-1.10437	-1.13089
163702080	chr6:163702080:T:C	2.8761e-09	-1.18323	-1.54439
163702817	chr6:163702817:G:A	8.97034e-09	-1.11008e-10	-1.59014
163703487	chr6:163703487:A:G	8.97433e-09	-1.11008e-10	-1.58969
163703813	chr6:163703813:G:A	3.87155e-09	-0.856194	-1.57421
163703824	chr6:163703824:T:G	9.81759e-09	-1.11008e-10	-1.49988
163704844	chr6:163704844:A:G	1.14879e-08	-1.11008e-10	-1.34276
163704926	chr6:163704926:C:T	9.18128e-09	-1.11008e-10	-1.56689
163704995	chr6:163704995:T:G	1.22809e-08	-1.11008e-10	-1.27602
163705102	chr6:163705102:C:A	1.0348e-08	-1.11008e-10	-1.44727
163705201	chr6:163705201:C:A	5.1674e-09	-1.05037	-1.09132
163705248	chr6:163705248:G:A	1.20572e-08	-1.11008e-10	-1.2944
163705420	chr6:163705420:T:C	2.1706e-09	-1.4222	-1.58685
163705427	chr6:163705427:C:T	1.04835e-08	-1.11008e-10	-1.43425
163705520	chr6:163705520:C:G	9.98414e-09	-1.11008e-10	-1.48306
163705559	chr6:163705559:G:A	1.04167e-08	-1.11008e-10	-1.44065
163705565	chr6:163705565:C:T	4.38219e-09	-0.746225	-1.56029
163705854	chr6:163705854:G:A	9.02125e-09	-1.11008e-10	-1.58448
163706117	chr6:163706117:C:T	9.37922e-09	-1.11008e-10	-1.54556
163706446	chr6:163706446:T:A	1.03845e-08	-1.11008e-10	-1.44375
163706504	chr6:163706504:C:A	1.03527e-08	-1.11008e-10	-1.44681
163706730	chr6:163706730:G:A	9.60256e-09	-1.11008e-10	-1.52203
163706906	chr6:163706906:C:T	4.28926e-08	1.35891	-1.38427
163707272	chr6:163707272:C:T	2.05529e-08	-0.761057	-5.77084e-10
163707634	chr6:163707634:C:T	4.56172e-06	5.88365	-1.24225
163707867	chr6:163707867:C:T	1.24933e-08	-1.11008e-10	-1.25887
163708143	chr6:163708143:A:G	1.91007e-09	-1.54698	-1.58993
163708198	chr6:163708198:G:A	9.58586e-09	-1.52377	-5.77084e-10
163708326	chr6:163708326:A:T	1.92449e-09	-1.54067	-1.58872
163708695	chr6:163708695:T:C	3.271e-09	-1.25154	-1.34742
163708984	chr6:163708984:T:C	3.0017e-09	-1.11864	-1.56624
163709216	chr6:163709216:G:A	1.26312e-08	-1.11008e-10	-1.24789
163709614	chr6:163709614:G:A	8.994e-08	0.715083	-5.77084e-10
163710081	chr6:163710081:C:T	8.96931e-09	-1.11008e-10	-1.59025
163710451	chr6:163710451:G:A	1.11326e-08	-1.11008e-10	-1.37418
163711014	chr6:163711014:T:C	9.82622e-09	-1.11008e-10	-1.49901
163711421	chr6:163711421:C:T	6.05998e-09	-0.506457	-1.4759
163711599	chr6:163711599:A:G	1.01073e-08	-1.11008e-10	-1.47081
163711846	chr6:163711846:G:C	2.8022e-08	-1.11008e-10	-0.451071
163711969	chr6:163711969:C:T	4.22232e-09	-0.928733	-1.41494
163712118	chr6:163712118:G:A	2.20657e-07	3.20123	-1.58868
163712152	chr6:163712152:A:G	1.96278e-09	-1.51976	-1.58994
163712296	chr6:163712296:G:C	3.61211e-08	-0.197182	-5.77084e-10
163712364	chr6:163712364:C:T	8.97139e-09	-1.11008e-10	-1.59002
163712401	chr6:163712401:G:A	9.80622e-09	-1.11008e-10	-1.50104
163712464	chr6:163712464:A:G	1.48488e-08	-1.11008e-10	-1.08614
163712748	chr6:163712748:C:T	9.81525e-09	-1.11008e-10	-1.50012
163713068	chr6:163713068:C:T	8.97105e-09	-1.11008e-10	-1.59006
163713913	chr6:163713913:C:T	1.06546e-08	-1.11008e-10	-1.41806
163713940	chr6:163713940:G:A	9.51441e-09	-1.11008e-10	-1.53125
163714379	chr6:163714379:T:G	1.01867e-08	-1.11008e-10	-1.46298
163714471	chr6:163714471:C:T	1.03658e-08	-1.11008e-10	-1.44555
163715257	chr6:163715257:C:T	3.94756e-08	1.47321	-1.58158
163715380	chr6:163715380:G:A	4.31905e-08	1.55546	-1.57389
163715570	chr6:163715570:AGT:A	9.2511e-09	-1.11008e-10	-1.55932
163716343	chr6:163716343:C:T	2.75064e-08	-0.469639	-5.77084e-10
163716344	chr6:163716344:G:A	1.59781e-08	-1.11008e-10	-1.01284
163716715	chr6:163716715:A:G	4.9937e-08	1.71196	-1.58526
163716915	chr6:163716915:G:A	6.05557e-08	1.87026	-1.55075
163717047	chr6:163717047:G:C	1.26841e-08	-1.11008e-10	-1.24371
163717075	chr6:163717075:G:T	9.53367e-09	-1.11008e-10	-1.52923
163717077	chr6:163717077:C:T	2.88215e-08	-1.11008e-10	-0.422939
163717092	chr6:163717092:C:T	1.03989e-08	-1.11008e-10	-1.44236
163717134	chr6:163717134:G:A	1.42391e-08	-1.11008e-10	-1.12807
163717365	chr6:163717365:G:A	1.25963e-08	-1.25065	-5.77084e-10
163717383	chr6:163717383:T:C	9.30293e-09	-1.11008e-10	-1.55373
163718080	chr6:163718080:C:T	1.03748e-08	-1.44468	-5.77084e-10
163718090	chr6:163718090:C:T	9.96435e-09	-1.11008e-10	-1.48505
163718111	chr6:163718111:C:T	9.31913e-09	-1.11008e-10	-1.55199
163718488	chr6:163718488:G:A	8.97039e-09	-1.11008e-10	-1.59013
163718793	chr6:163718793:C:T	1.00997e-08	-1.11008e-10	-1.47155
163718811	chr6:163718811:G:A	3.09985e-08	1.22784	-1.57796
163719049	chr6:163719049:A:G	1.1593e-08	-1.11008e-10	-1.33366
163719240	chr6:163719240:G:A	2.33659e-09	-1.52496	-1.4104
163719265	chr6:163719265:G:A	9.27196e-09	-1.11008e-10	-1.55706
163719659	chr6:163719659:A:G	3.86729e-08	1.35474	-1.48366
163719716	chr6:163719716:G:A	3.6719e-08	1.38718	-1.56794
163720551	chr6:163720551:T:G	9.20268e-09	-1.11008e-10	-1.56456
163720701	chr6:163720701:T:C	3.10217e-08	1.22581	-1.57518
163721081	chr6:163721081:A:G	1.92569e-09	-1.54167	-1.58711
163721092	chr6:163721092:A:G	3.85445e-08	1.30289	-1.43513
163721514	chr6:163721514:A:G	9.23215e-09	-1.11008e-10	-1.56137
163722012	chr6:163722012:G:C	2.2235e-08	-1.11008e-10	-0.682391
163722508	chr6:163722508:A:C	1.07186e-08	-1.11008e-10	-1.41207
163722534	chr6:163722534:C:T	9.33257e-09	-1.11008e-10	-1.55055
163722822	chr6:163722822:C:T	2.66133e-08	-1.11008e-10	-0.502647
163722886	chr6:163722886:G:A	3.37598e-09	-1.42452	-1.14286
163722979	chr6:163722979:T:C	5.21076e-08	1.59376	-1.42451
163723602	chr6:163723602:A:G	3.9725e-08	1.48673	-1.58881
163723672	chr6:163723672:T:C	1.33932e-08	-1.11008e-10	-1.18931
163724026	chr6:163724026:T:C	1.4682e-07	1.20515	-5.77084e-10
163724577	chr6:163724577:A:G	1.08056e-08	-1.11008e-10	-1.40399
163725120	chr6:163725120:T:G	1.67927e-08	-1.11008e-10	-0.963116
163725439	chr6:163725439:C:T	9.12937e-09	-1.11008e-10	-1.57256
163725534	chr6:163725534:G:A	2.17264e-09	-1.49041	-1.51771
163725853	chr6:163725853:A:G	1.06166e-08	-1.11008e-10	-1.42164
163725965	chr6:163725965:T:C	1.37498e-08	-1.11008e-10	-1.16303
163726185	chr6:163726185:G:A	2.05489e-09	-1.53896	-1.52488
163726240	chr6:163726240:C:T	2.88556e-08	1.16197	-1.58372
163726559	chr6:163726559:G:A	8.98181e-09	-1.11008e-10	-1.58886
163726592	chr6:163726592:A:T	1.08815e-08	-1.11008e-10	-1.397
163726606	chr6:163726606:G:A	2.20508e-09	-1.56539	-1.42791
163727093	chr6:163727093:T:C	8.97151e-09	-1.11008e-10	-1.59001
163727387	chr6:163727387:T:A	8.99139e-09	-1.11008e-10	-1.58779
163727486	chr6:163727486:C:T	8.97572e-09	-1.11008e-10	-1.58954
163727676	chr6:163727676:T:A	8.99011e-09	-1.11008e-10	-1.58793
163727724	chr6:163727724:A:C	1.37668e-08	-1.11008e-10	-1.1618
163727775	chr6:163727775:T:C	9.53688e-09	-1.11008e-10	-1.52889
163728143	chr6:163728143:T:C	2.15874e-09	-1.55695	-1.45758
163728157	chr6:163728157:G:A	9.4794e-09	-1.11008e-10	-1.53494
163728429	chr6:163728429:G:A	1.01376e-08	-1.11008e-10	-1.46781
163728500	chr6:163728500:C:G	1.12185e-08	-1.11008e-10	-1.36649
163729133	chr6:163729133:A:T	9.90525e-09	-1.11008e-10	-1.49099
163729320	chr6:163729320:G:A	1.00535e-08	-1.11008e-10	-1.47614
163729391	chr6:163729391:T:C	9.89619e-09	-1.11008e-10	-1.49191
163729551	chr6:163729551:G:A	1.00062e-08	-1.11008e-10	-1.48086
163729765	chr6:163729765:G:A	2.06216e-09	-1.56536	-1.49494
163729774	chr6:163729774:C:T	9.97944e-09	-1.11008e-10	-1.48353
163729832	chr6:163729832:A:G	3.09021e-08	1.21896	-1.57219
163729910	chr6:163729910:C:T	2.137e-09	-1.5171	-1.50756
163730283	chr6:163730283:G:A	9.88925e-09	-1.11008e-10	-1.49261
163730552	chr6:163730552:C:T	1.07522e-08	-1.11008e-10	-1.40895
163730829	chr6:163730829:T:C	1.35684e-08	-1.11008e-10	-1.17632
163731243	chr6:163731243:T:A	1.00258e-08	-1.11008e-10	-1.4789
163731305	chr6:163731305:G:A	9.91844e-09	-1.11008e-10	-1.48966
163731317	chr6:163731317:T:A	3.79965e-08	1.44069	-1.58726
163731783	chr6:163731783:A:G	9.86156e-09	-1.11008e-10	-1.49541
163732189	chr6:163732189:T:C	1.90761e-09	-1.55577	-1.58244
163732334	chr6:163732334:C:T	1.30189e-08	-1.11008e-10	-1.21766
163732446	chr6:163732446:T:C	9.91106e-09	-1.11008e-10	-1.49041
163732581	chr6:163732581:T:C	1.00423e-08	-1.11008e-10	-1.47726
163732726	chr6:163732726:C:T	1.70981e-07	2.91734	-1.55985
163733186	chr6:163733186:A:G	1.88968e-09	-1.55985	-1.5878
163733307	chr6:163733307:A:G	1.00258e-08	-1.11008e-10	-1.4789
163733700	chr6:163733700:A:G	1.00586e-08	-1.11008e-10	-1.47563
163733855	chr6:163733855:T:C	1.92226e-09	-1.56401	-1.56654
163733897	chr6:163733897:A:G	4.15007e-09	-0.807805	-1.55313
163733980	chr6:163733980:C:T	9.62659e-09	-1.11008e-10	-1.51953
163733983	chr6:163733983:A:G	9.98668e-09	-1.11008e-10	-1.48281
163734189	chr6:163734189:C:T	1.08109e-08	-1.11008e-10	-1.4035
163734582	chr6:163734582:G:A	2.61619e-08	-1.11008e-10	-0.519754
163734622	chr6:163734622:C:T	1.93726e-09	-1.53362	-1.58916
163734703	chr6:163734703:T:C	1.00976e-08	-1.11008e-10	-1.47177
163734820	chr6:163734820:G:C	3.02873e-08	1.06424	-1.43757
163734999	chr6:163734999:T:C	3.187e-09	-1.05939	-1.56559
163735088	chr6:163735088:G:C	4.57206e-09	-0.692153	-1.57194
163735739	chr6:163735739:G:A	1.24532e-08	-1.11008e-10	-1.26208
163735880	chr6:163735880:A:G	1.02566e-08	-1.11008e-10	-1.45614
163736284	chr6:163736284:G:C	9.84269e-09	-1.11008e-10	-1.49733
163736478	chr6:163736478:C:T	1.89161e-09	-1.5591	-1.58753
163736530	chr6:163736530:G:A	4.00367e-09	-0.826451	-1.5704
163736553	chr6:163736553:A:G	9.57984e-09	-1.11008e-10	-1.5244
163736642	chr6:163736642:G:A	9.33849e-09	-1.54991	-5.77084e-10
163736730	chr6:163736730:G:A	4.00391e-08	-0.0942024	-5.77084e-10
163737038	chr6:163737038:A:G	9.96618e-09	-1.11008e-10	-1.48486
163737083	chr6:163737083:G:A	9.92975e-09	-1.11008e-10	-1.48852
163737375	chr6:163737375:A:T	7.70271e-08	2.04169	-1.48159
163737504	chr6:163737504:G:A	9.6903e-09	-1.11008e-10	-1.51293
163737604	chr6:163737604:C:T	9.9897e-09	-1.11008e-10	-1.48251
163737708	chr6:163737708:T:C	9.34426e-09	-1.11008e-10	-1.5493
163737797	chr6:163737797:A:AGAGG	1.00458e-08	-1.11008e-10	-1.47691
163737800	chr6:163737800:A:T	9.96856e-09	-1.11008e-10	-1.48462
163737809	chr6:163737809:C:T	1.09207e-08	-1.11008e-10	-1.3934
163738450	chr6:163738450:A:G	9.57567e-09	-1.11008e-10	-1.52483
163738528	chr6:163738528:C:T	1.59944e-07	1.29077	-5.77084e-10
163738750	chr6:163738750:G:A	9.58392e-09	-1.52397	-5.77084e-10
163739000	chr6:163739000:C:A	9.29683e-09	-1.55439	-5.77084e-10
163739256	chr6:163739256:TCCCTGGA:T	9.9897e-09	-1.11008e-10	-1.48251
163739453	chr6:163739453:A:G	1.36102e-08	-0.375215	-0.798023
163739632	chr6:163739632:G:T	8.97081e-09	-1.11008e-10	-1.59008
163739976	chr6:163739976:C:T	1.01501e-07	2.18081	-1.3448
163739987	chr6:163739987:C:T	9.57436e-09	-1.11008e-10	-1.52497
163740054	chr6:163740054:G:A	8.98014e-09	-1.11008e-10	-1.58904
163740619	chr6:163740619:G:A	9.62287e-09	-1.51992	-5.77084e-10
163740659	chr6:163740659:G:A	1.58183e-08	-1.11008e-10	-1.02289
163741066	chr6:163741066:A:AGT	1.00416e-08	-1.11008e-10	-1.47732
163741383	chr6:163741383:A:G	1.02549e-08	-1.11008e-10	-1.45631
163741461	chr6:163741461:T:C	1.01168e-08	-1.11008e-10	-1.46986
163742210	chr6:163742210:C:T	9.37333e-09	-1.11008e-10	-1.54619
163742248	chr6:163742248:C:T	9.25609e-09	-1.11008e-10	-1.55878
163742406	chr6:163742406:G:A	9.41343e-09	-1.11008e-10	-1.54192
163742429	chr6:163742429:A:G	2.23875e-09	-1.38792	-1.59022
163743201	chr6:163743201:T:C	6.05887e-08	1.84752	-1.52747
163743310	chr6:163743310:G:T	4.25413e-09	-0.747016	-1.58915
163743597	chr6:163743597:T:C	1.05087e-08	-1.11008e-10	-1.43185
163743682	chr6:163743682:C:T	9.06584e-09	-1.11008e-10	-1.57955
163743781	chr6:163743781:C:T	1.93601e-09	-1.56453	-1.55889
163743990	chr6:163743990:A:G	5.69614e-08	1.71497	-1.45665
163744140	chr6:163744140:C:T	1.95218e-09	-1.56389	-1.55122
163744349	chr6:163744349:C:A	1.21532e-08	-1.11008e-10	-1.28647
163744351	chr6:163744351:A:C	1.17815e-08	-1.11008e-10	-1.31753
163744372	chr6:163744372:G:A	3.43733e-08	-1.11008e-10	-0.246778
163744536	chr6:163744536:G:A	1.01629e-08	-1.11008e-10	-1.46531
163744646	chr6:163744646:G:A	8.01404e-08	2.00065	-1.40093
163744772	chr6:163744772:T:A	8.9701e-09	-1.11008e-10	-1.59016
163744794	chr6:163744794:T:C	6.25082e-08	1.92182	-1.57058
163745087	chr6:163745087:G:A	1.31283e-08	-1.11008e-10	-1.20929
163745501	chr6:163745501:A:G	4.07107e-09	-0.791427	-1.58873
163745546	chr6:163745546:T:C	1.97274e-09	-1.52095	-1.58369
163745797	chr6:163745797:A:G	8.4896e-09	-0.399833	-1.24538
163745876	chr6:163745876:C:T	1.9209e-09	-1.54145	-1.58981
163745959	chr6:163745959:A:AG	1.3972e-08	-1.11008e-10	-1.14701
163746643	chr6:163746643:G:T	1.29804e-08	-1.11008e-10	-1.22062
163747300	chr6:163747300:C:T	9.11904e-09	-1.11008e-10	-1.57369
163747610	chr6:163747610:G:A	6.74273e-08	2.01589	-1.58889
163748279	chr6:163748279:T:C	2.13084e-09	-1.55319	-1.47435
163748479	chr6:163748479:T:C	9.61697e-08	2.16328	-1.38123
163748669	chr6:163748669:C:T	1.30125e-07	2.5832	-1.49876
163748716	chr6:163748716:T:A	1.87606e-09	-1.5647	-1.59018
163748856	chr6:163748856:G:C	1.78195e-08	-1.11008e-10	-0.903763
163748953	chr6:163748953:A:C	9.04183e-09	-1.11008e-10	-1.5822
163748995	chr6:163748995:A:T	1.10093e-07	2.47738	-1.56011
163749025	chr6:163749025:G:T	3.08268e-09	-1.08836	-1.5699
163749966	chr6:163749966:A:G	2.28395e-09	-1.46191	-1.49624
163750091	chr6:163750091:C:T	2.71323e-09	-1.5182	-1.26772
163750556	chr6:163750556:C:T	9.66537e-09	-1.51551	-5.77084e-10
163750650	chr6:163750650:C:T	1.0763e-08	-1.11008e-10	-1.40795
163750882	chr6:163750882:A:G	2.09814e-08	0.819924	-1.56035
163750891	chr6:163750891:G:A	1.9886e-08	0.795731	-1.58978
163750897	chr6:163750897:T:C	1.44054e-08	0.447169	-1.56363
163750959	chr6:163750959:G:T	9.52965e-09	-1.11008e-10	-1.52965
163751342	chr6:163751342:C:T	2.46653e-09	-1.41423	-1.46701
163751360	chr6:163751360:A:G	1.24308e-08	-1.11008e-10	-1.26388
163751452	chr6:163751452:C:T	9.73619e-09	-1.11008e-10	-1.50821
163751464	chr6:163751464:C:T	1.09116e-08	-1.11008e-10	-1.39424
163751493	chr6:163751493:A:G	1.25372e-08	-1.11008e-10	-1.25536
163751551	chr6:163751551:G:A	2.60036e-08	-1.11008e-10	-0.525826
163751554	chr6:163751554:G:A	1.29289e-08	-1.11008e-10	-1.22459
163751568	chr6:163751568:A:G	1.04349e-08	-1.11008e-10	-1.4389
163751636	chr6:163751636:A:G	1.79239e-08	-1.11008e-10	-0.897925
163751656	chr6:163751656:A:G	1.22775e-08	-1.11008e-10	-1.27629
163751688	chr6:163751688:G:A	1.24044e-08	-1.11008e-10	-1.266
163751833	chr6:163751833:T:A	1.17009e-08	-1.11008e-10	-1.3244
163751845	chr6:163751845:A:G	3.94935e-09	-0.963481	-1.44703
163751857	chr6:163751857:C:A	1.24052e-08	-1.11008e-10	-1.26594
163751989	chr6:163751989:G:A	9.30234e-09	-1.55379	-5.77084e-10
163752123	chr6:163752123:C:T	8.92779e-09	-0.395275	-1.19962
163752124	chr6:163752124:A:G	2.45939e-09	-1.56291	-1.32124
163752149	chr6:163752149:A:C	1.23544e-08	-1.11008e-10	-1.27004
163752195	chr6:163752195:C:T	4.49753e-09	-0.819178	-1.46135
163752296	chr6:163752296:G:A	6.98482e-09	-0.411173	-1.42915
163752320	chr6:163752320:C:T	2.74592e-08	-1.11008e-10	-0.471358
163752354	chr6:163752354:G:A	2.96557e-09	-1.52532	-1.17167
163752408	chr6:163752408:T:C	1.21286e-08	-1.11008e-10	-1.28849
163752416	chr6:163752416:C:A	4.56754e-09	-0.810667	-1.45442
163752546	chr6:163752546:T:C	1.23619e-08	-1.11008e-10	-1.26944
163752630	chr6:163752630:A:G	6.75517e-09	-0.461912	-1.41184
163753362	chr6:163753362:T:C	1.2394e-08	-1.11008e-10	-1.26685
163753530	chr6:163753530:A:G	1.23593e-08	-1.11008e-10	-1.26965
163753585	chr6:163753585:G:A	4.00883e-09	-1.51771	-0.877847
163753592	chr6:163753592:A:G	1.23383e-08	-1.11008e-10	-1.27135
163753628	chr6:163753628:A:G	2.37285e-09	-1.4417	-1.47827
163753793	chr6:163753793:G:T	9.23755e-09	-1.56078	-5.77084e-10
163754129	chr6:163754129:G:A	2.61244e-09	-1.23397	-1.5898
163754317	chr6:163754317:T:G	1.3849e-08	-1.11008e-10	-1.15585
163754460	chr6:163754460:T:TCA	9.02664e-09	-1.11008e-10	-1.58388
163754559	chr6:163754559:C:T	2.50148e-08	-1.11008e-10	-0.564591
163754875	chr6:163754875:G:C	2.93804e-08	-1.11008e-10	-0.403732
163755053	chr6:163755053:T:C	2.31562e-09	-1.56441	-1.37997
163755203	chr6:163755203:C:T	4.27286e-09	-0.857036	-1.47474
163755562	chr6:163755562:T:C	1.15922e-08	-1.11008e-10	-1.33373
163755602	chr6:163755602:G:A	9.71623e-09	-1.11008e-10	-1.51026
163755607	chr6:163755607:T:C	9.01394e-09	-1.11008e-10	-1.58529
163755771	chr6:163755771:A:G	3.07663e-09	-1.49148	-1.16874
163755828	chr6:163755828:T:G	9.61245e-09	-1.11008e-10	-1.521
163755910	chr6:163755910:C:G	4.40554e-09	-0.84825	-1.45295
163755968	chr6:163755968:C:T	4.36272e-09	-0.848743	-1.46222
163756242	chr6:163756242:T:C	9.01449e-09	-1.11008e-10	-1.58523
163756289	chr6:163756289:C:T	4.75813e-09	-0.65092	-1.57328
163756444	chr6:163756444:A:G	8.98527e-09	-1.11008e-10	-1.58847
163756547	chr6:163756547:TC:T	8.9836e-09	-1.11008e-10	-1.58866
163756735	chr6:163756735:G:A	9.02549e-09	-1.11008e-10	-1.58401
163756822	chr6:163756822:G:A	7.32185e-09	-0.415593	-1.3776
163757192	chr6:163757192:G:A	2.81734e-08	-1.11008e-10	-0.44568
163757526	chr6:163757526:A:G	1.2067e-08	-1.11008e-10	-1.29358
163757623	chr6:163757623:G:A	9.14424e-09	-1.11008e-10	-1.57094
163757730	chr6:163757730:A:G	9.06038e-09	-1.11008e-10	-1.58015
163757769	chr6:163757769:C:T	2.23442e-09	-1.4381	-1.54197
163758199	chr6:163758199:G:A	3.53065e-09	-1.56463	-0.957944
163758271	chr6:163758271:A:G	9.24613e-09	-1.55985	-5.77084e-10
163758394	chr6:163758394:T:C	8.97291e-09	-1.11008e-10	-1.58985
163758447	chr6:163758447:T:C	2.79967e-09	-1.56463	-1.18993
163758487	chr6:163758487:A:T	2.63625e-08	-1.11008e-10	-0.512117
163758620	chr6:163758620:C:T	9.52874e-09	-1.11008e-10	-1.52975
163758774	chr6:163758774:G:A	3.77959e-08	-1.11008e-10	-0.151858
163758780	chr6:163758780:A:G	2.33742e-09	-1.52862	-1.40639
163758830	chr6:163758830:T:C	1.15761e-08	-1.11008e-10	-1.33512
163758967	chr6:163758967:T:A	1.06904e-08	-1.11008e-10	-1.41471
163759184	chr6:163759184:C:G	2.2915e-09	-1.45939	-1.49546
163759504	chr6:163759504:C:G	1.09533e-08	-1.11008e-10	-1.39041
163759573	chr6:163759573:C:T	1.09202e-08	-1.11008e-10	-1.39344
163759595	chr6:163759595:A:G	3.32553e-09	-1.51653	-1.0659
163760336	chr6:163760336:CAAAT:C	6.81248e-09	-0.397565	-1.46774
163760490	chr6:163760490:G:A	2.44049e-09	-1.30174	-1.59013
163760633	chr6:163760633:C:T	2.85262e-09	-1.15095	-1.58487
163760634	chr6:163760634:G:A	1.00455e-08	-1.47693	-5.77084e-10
163760640	chr6:163760640:T:C	1.03264e-08	-1.11008e-10	-1.44936
163760706	chr6:163760706:C:T	9.76152e-09	-1.11008e-10	-1.50561
163760839	chr6:163760839:G:A	1.20329e-08	-1.11008e-10	-1.29642
163761049	chr6:163761049:G:A	9.1917e-09	-1.56576	-5.77084e-10
163761127	chr6:163761127:T:C	1.00224e-08	-1.11008e-10	-1.47923
163761143	chr6:163761143:T:C	2.45312e-09	-1.2968	-1.5899
163761226	chr6:163761226:T:C	4.36769e-08	-0.601313	0.594074
163761229	chr6:163761229:AC:A	1.7783e-08	-1.11008e-10	-0.905815
163761571	chr6:163761571:A:T	1.07391e-08	-1.11008e-10	-1.41017
163761823	chr6:163761823:C:T	4.69807e-09	-1.16558	-1.07133
163761959	chr6:163761959:G:A	1.99321e-09	-1.55837	-1.53594
163761975	chr6:163761975:G:C	2.24642e-08	-1.11008e-10	-0.672136
163762029	chr6:163762029:C:T	1.31253e-08	-1.11008e-10	-1.20952
163762105	chr6:163762105:C:G	1.77572e-08	-1.11008e-10	-0.907266
163762141	chr6:163762141:G:A	1.32714e-08	-1.11008e-10	-1.19845
163762303	chr6:163762303:T:TA	7.89696e-08	-1.11008e-10	0.585003
163763583	chr6:163763583:A:C	2.48337e-09	-1.3075	-1.56694
163764051	chr6:163764051:C:T	1.32627e-08	-1.11008e-10	-1.1991
163764128	chr6:163764128:C:T	1.34817e-08	-1.11008e-10	-1.18272
163764307	chr6:163764307:C:G	2.62457e-08	-1.11008e-10	-0.516557
163765050	chr6:163765050:G:A	2.18336e-08	-1.11008e-10	-0.700611
163765062	chr6:163765062:G:A	3.10954e-08	-1.11008e-10	-0.346998
163765283	chr6:163765283:C:A	2.45525e-09	-1.5158	-1.37003
163765345	chr6:163765345:G:A	1.28655e-07	1.07307	-5.77084e-10
163765505	chr6:163765505:T:G	9.6906e-09	-1.5129	-5.77084e-10
163765964	chr6:163765964:G:A	9.89851e-09	-1.11008e-10	-1.49168
163766160	chr6:163766160:A:T	2.67733e-09	-1.23507	-1.56416
163766505	chr6:163766505:T:C	8.96974e-09	-1.11008e-10	-1.5902
163766852	chr6:163766852:A:G	3.08067e-09	-1.20723	-1.45168
163767225	chr6:163767225:A:G	9.37038e-09	-1.11008e-10	-1.54651
163767480	chr6:163767480:G:A	1.31233e-08	-1.11008e-10	-1.20967
163767597	chr6:163767597:A:G	8.98879e-09	-1.11008e-10	-1.58808
163768362	chr6:163768362:A:T	5.14679e-09	-1.22744	-0.918247
163768495	chr6:163768495:A:G	1.02471e-08	-1.45706	-5.77084e-10
163768830	chr6:163768830:T:C	9.42458e-09	-1.11008e-10	-1.54074
163768876	chr6:163768876:AATAG:A	1.24936e-08	-1.11008e-10	-1.25884
163769223	chr6:163769223:A:G	9.13129e-09	-1.11008e-10	-1.57235
163769315	chr6:163769315:A:T	1.50252e-07	1.22825	-5.77084e-10
163769458	chr6:163769458:T:A	3.14821e-09	-1.2453	-1.39193
163769887	chr6:163769887:A:G	6.48172e-09	-0.411513	-1.50356
163770351	chr6:163770351:ATAAT:A	1.12365e-07	-1.11008e-10	0.937697
163770430	chr6:163770430:T:G	3.33477e-09	-1.43461	-1.14505
163770929	chr6:163770929:G:A	2.21125e-09	-1.55268	-1.43782
163770930	chr6:163770930:T:A	2.20338e-09	-1.55243	-1.44163
163771208	chr6:163771208:A:G	4.09579e-08	0.849873	-0.921386
163771246	chr6:163771246:G:A	9.65874e-09	-1.11008e-10	-1.5162
163771266	chr6:163771266:AATC:A	1.30274e-08	-1.11008e-10	-1.217
163771336	chr6:163771336:T:C	3.54659e-09	-1.46921	-1.04887
163771509	chr6:163771509:G:A	3.17781e-09	-1.19462	-1.43325
163771841	chr6:163771841:T:C	1.19828e-07	1.00199	-5.77084e-10
163771873	chr6:163771873:C:T	4.10239e-09	-1.38853	-0.983964
163772381	chr6:163772381:A:G	4.48788e-09	-0.70162	-1.58106
163772486	chr6:163772486:A:C	9.22656e-09	-0.227847	-1.33413
163772516	chr6:163772516:A:G	1.11998e-08	-1.11008e-10	-1.36816
163772658	chr6:163772658:C:A	4.98614e-09	-0.707319	-1.47008
163772680	chr6:163772680:T:G	1.43226e-08	-1.11008e-10	-1.12222
163772723	chr6:163772723:C:T	1.80544e-08	-1.11008e-10	-0.890673
163772743	chr6:163772743:A:G	1.05235e-08	-1.11008e-10	-1.43045
163773103	chr6:163773103:A:G	1.47723e-08	-1.11008e-10	-1.09131
163773260	chr6:163773260:C:A	2.95025e-09	-1.39054	-1.31163
163773298	chr6:163773298:A:C	9.03266e-09	-1.11008e-10	-1.58321
163773305	chr6:163773305:C:G	2.03746e-08	0.580498	-1.35027
163773451	chr6:163773451:C:T	8.97403e-09	-1.11008e-10	-1.58972
163773459	chr6:163773459:T:C	6.97935e-09	-1.11478	-0.72632
163773856	chr6:163773856:C:T	1.90023e-09	-1.56516	-1.57693
163774112	chr6:163774112:G:A	1.50724e-08	-1.11008e-10	-1.0712
163774142	chr6:163774142:G:A	1.96721e-08	-1.11008e-10	-0.804856
163774252	chr6:163774252:G:A	3.71751e-09	-0.967112	-1.50389
163774595	chr6:163774595:G:A	3.58563e-09	-1.23573	-1.2714
163774604	chr6:163774604:T:C	4.13621e-09	-0.986675	-1.37761
163775208	chr6:163775208:T:A	3.5358e-08	-1.11008e-10	-0.218535
163775227	chr6:163775227:A:T	1.99134e-09	-1.56527	-1.52998
163775268	chr6:163775268:T:G	1.92874e-08	-1.11008e-10	-0.824609
163775313	chr6:163775313:C:T	2.97307e-09	-1.43748	-1.25699
163775385	chr6:163775385:T:C	8.99503e-09	-1.11008e-10	-1.58739
163775855	chr6:163775855:A:G	6.96892e-09	-1.23465	-0.60795
163776814	chr6:163776814:T:C	1.11e-08	-1.11008e-10	-1.37711
163776961	chr6:163776961:C:T	1.58853e-08	-1.11008e-10	-1.01866
163777200	chr6:163777200:T:C	3.45754e-09	-1.2773	-1.2662
163777233	chr6:163777233:G:A	1.93497e-09	-1.55674	-1.56722
163777359	chr6:163777359:C:T	1.15616e-08	-1.33637	-5.77084e-10
163777373	chr6:163777373:G:A	1.62821e-08	-1.11008e-10	-0.993991
163777684	chr6:163777684:A:G	1.40644e-08	-1.11008e-10	-1.14041
163778021	chr6:163778021:A:G	9.41834e-09	-1.5414	-5.77084e-10
163778192	chr6:163778192:G:A	2.7214e-09	-1.4475	-1.33542
163778310	chr6:163778310:G:C	1.58912e-08	-1.11008e-10	-1.0183
163778707	chr6:163778707:C:T	3.39938e-09	-1.48291	-1.07756
163779025	chr6:163779025:G:C	1.88746e-08	-1.11008e-10	-0.846243
163779510	chr6:163779510:T:A	5.28848e-09	-1.40316	-0.715373
163779960	chr6:163779960:G:A	7.01562e-08	-1.11008e-10	0.466664
163780019	chr6:163780019:TGAAAA:T	3.20722e-08	-1.11008e-10	-0.316071
163780153	chr6:163780153:A:C	3.00349e-09	-1.23735	-1.44693
163781150	chr6:163781150:T:C	2.38676e-09	-1.41886	-1.49526
163781429	chr6:163781429:A:G	1.15287e-08	-1.11008e-10	-1.33922
163781981	chr6:163781981:G:A	9.79529e-09	-1.11008e-10	-1.50216
163781983	chr6:163781983:A:G	2.61862e-08	-1.11008e-10	-0.518827
163782223	chr6:163782223:G:A	9.32494e-09	-1.55137	-5.77084e-10
163782824	chr6:163782824:G:A	2.7545e-08	-1.11008e-10	-0.468239
163783029	chr6:163783029:GTAT:G	4.37698e-09	-0.730318	-1.57738
163783160	chr6:163783160:A:G	1.92039e-08	-1.11008e-10	-0.828948
163783311	chr6:163783311:C:T	2.94588e-09	-1.41918	-1.28447
163783337	chr6:163783337:A:T	5.02871e-09	-1.25675	-0.912146
163783395	chr6:163783395:C:T	9.26638e-09	-1.55767	-5.77084e-10
163783669	chr6:163783669:T:A	3.61218e-09	-1.136	-1.36375
163784198	chr6:163784198:C:T	3.00629e-09	-1.38809	-1.29527
163784443	chr6:163784443:C:A	1.45319e-08	-1.11008e-10	-1.10771
163784580	chr6:163784580:C:T	5.68364e-09	-0.758543	-1.28792
163784715	chr6:163784715:A:G	4.99077e-09	-1.17801	-0.99846
163784781	chr6:163784781:A:G	4.11315e-09	-0.818237	-1.55163
163784812	chr6:163784812:TTAAAA:T	8.35191e-08	-1.11008e-10	0.641016
163784887	chr6:163784887:G:T	2.81936e-09	-1.16006	-1.58749
163785277	chr6:163785277:C:T	2.36823e-09	-1.3554	-1.56652
163785326	chr6:163785326:A:G	1.49056e-08	-1.11008e-10	-1.08232
163785568	chr6:163785568:T:C	3.31157e-09	-1.42691	-1.15973
163785570	chr6:163785570:A:G	2.34391e-09	-1.39912	-1.53312
163785593	chr6:163785593:T:G	3.07307e-08	1.23041	-1.58921
163785676	chr6:163785676:T:C	2.0379e-09	-1.54067	-1.53147
163786150	chr6:163786150:T:G	2.24017e-09	-1.43105	-1.54646
163786172	chr6:163786172:T:G	8.97059e-09	-1.11008e-10	-1.59011
163786185	chr6:163786185:T:C	1.08139e-08	-1.11008e-10	-1.40323
163786291	chr6:163786291:T:C	3.57996e-09	-1.01612	-1.49259
163786706	chr6:163786706:C:G	2.82815e-09	-1.38328	-1.36116
163787185	chr6:163787185:A:G	2.30486e-09	-1.42294	-1.5261
163787191	chr6:163787191:G:A	5.93842e-09	-1.55175	-0.45087
163787466	chr6:163787466:A:G	2.74468e-08	-0.471809	-5.77084e-10
163787814	chr6:163787814:GAGAA:G	9.17185e-09	-1.11008e-10	-1.56792
163788499	chr6:163788499:C:T	3.75193e-09	-1.53739	-0.924398
163788525	chr6:163788525:C:T	9.88251e-09	-1.11008e-10	-1.49329
163788645	chr6:163788645:C:T	1.09925e-08	-1.11008e-10	-1.38685
163788659	chr6:163788659:G:T	1.1018e-08	-1.11008e-10	-1.38453
163789039	chr6:163789039:C:T	1.46975e-08	-1.11008e-10	-1.09638
163789106	chr6:163789106:C:T	9.84153e-09	-1.11008e-10	-1.49745
163789196	chr6:163789196:C:T	1.19695e-08	-1.11008e-10	-1.3017
163789562	chr6:163789562:G:A	8.97174e-09	-1.11008e-10	-1.58998
163790020	chr6:163790020:T:A	2.00561e-08	-1.11008e-10	-0.785524
163790169	chr6:163790169:A:AC	5.29286e-09	-1.18444	-0.93326
163790178	chr6:163790178:C:T	1.93296e-09	-1.55152	-1.57349
163790323	chr6:163790323:T:A	2.62121e-09	-1.24482	-1.5756
163790798	chr6:163790798:T:G	4.51279e-09	-1.56491	-0.712237
163790800	chr6:163790800:T:C	4.03181e-09	-1.56034	-0.829501
163790925	chr6:163790925:C:G	2.43262e-08	-1.11008e-10	-0.592506
163790941	chr6:163790941:T:C	3.73906e-09	-0.913207	-1.55202
163791014	chr6:163791014:A:C	4.35761e-09	-0.927349	-1.38479
163791133	chr6:163791133:CTAA:C	1.16925e-08	-1.11008e-10	-1.32511
163791390	chr6:163791390:T:A	4.26615e-09	-1.53637	-0.796979
163791441	chr6:163791441:A:G	4.90967e-09	-1.52282	-0.670029
163791606	chr6:163791606:T:A	9.68781e-09	-1.11008e-10	-1.51319
163791665	chr6:163791665:A:G	7.95123e-09	-1.19677	-0.51396
163792047	chr6:163792047:A:G	1.02532e-08	-1.11008e-10	-1.45647
163792124	chr6:163792124:C:T	8.96951e-09	-1.11008e-10	-1.59023
163792342	chr6:163792342:A:G	5.56362e-09	-1.4387	-0.629108
163792441	chr6:163792441:G:A	7.52914e-09	-1.38842	-0.376855
163792579	chr6:163792579:A:T	8.97532e-09	-1.11008e-10	-1.58958
163792587	chr6:163792587:TTAGA:T	5.28165e-09	-1.54038	-0.57944
163792730	chr6:163792730:A:G	1.97595e-08	-1.11008e-10	-0.800424
163792873	chr6:163792873:A:G	1.94591e-09	-1.56441	-1.55392
163792874	chr6:163792874:G:GA	9.79189e-09	-1.11008e-10	-1.5025
163793264	chr6:163793264:G:A	3.38887e-09	-0.994425	-1.56914
163793334	chr6:163793334:T:A	1.47085e-08	-1.11008e-10	-1.09563
163793401	chr6:163793401:G:T	1.01973e-08	-1.11008e-10	-1.46193
163793564	chr6:163793564:C:T	9.09169e-09	-1.11008e-10	-1.5767
163793705	chr6:163793705:G:A	5.53315e-09	-1.22806	-0.84524
163793868	chr6:163793868:T:A	9.49619e-09	-1.53317	-5.77084e-10
163794040	chr6:163794040:C:T	6.05791e-09	-1.55778	-0.424909
163794399	chr6:163794399:G:A	9.79904e-09	-1.11008e-10	-1.50177
163794535	chr6:163794535:A:G	3.30013e-08	-1.11008e-10	-0.287512
163794601	chr6:163794601:C:G	3.17452e-09	-1.03882	-1.59008
163795208	chr6:163795208:A:G	4.08197e-09	-0.813018	-1.56446
163795536	chr6:163795536:T:A	4.04428e-08	-1.11008e-10	-0.0841717
163795537	chr6:163795537:C:A	4.04689e-08	-1.11008e-10	-0.0835267
163795826	chr6:163795826:G:T	1.11761e-08	-1.27199	-0.0982876
163797010	chr6:163797010:A:G	1.13221e-08	-1.11008e-10	-1.35731
163797665	chr6:163797665:A:G	2.35318e-08	-1.11008e-10	-0.625707
163798508	chr6:163798508:C:G	2.47897e-09	-1.36627	-1.50994
163798759	chr6:163798759:G:A	4.04689e-08	-1.11008e-10	-0.0835267
163799144	chr6:163799144:C:T	9.79624e-09	-1.11008e-10	-1.50206
163799218	chr6:163799218:A:G	3.1512e-09	-1.42229	-1.21399
163799324	chr6:163799324:A:AC	6.18548e-09	-0.973191	-0.988664
163799381	chr6:163799381:C:T	6.12587e-09	-1.0034	-0.968135
163799546	chr6:163799546:A:G	1.49084e-08	-1.11008e-10	-1.08213
163799558	chr6:163799558:A:T	4.37351e-09	-0.76054	-1.54795
163799725	chr6:163799725:A:G	6.43686e-09	-0.97477	-0.947249
163800076	chr6:163800076:A:G	9.55524e-09	-1.11008e-10	-1.52697
163800486	chr6:163800486:A:G	1.19505e-08	-1.11008e-10	-1.30328
163800489	chr6:163800489:T:G	5.80826e-09	-1.19115	-0.833633
163800671	chr6:163800671:G:A	5.95284e-09	-1.16123	-0.838964
163801101	chr6:163801101:G:A	1.36992e-08	-1.11008e-10	-1.16672
163801255	chr6:163801255:T:C	4.74068e-09	-0.744298	-1.48358
163801771	chr6:163801771:A:G	9.68613e-09	-1.11008e-10	-1.51336
163802300	chr6:163802300:G:A	7.25804e-09	-1.31636	-0.485588
163802417	chr6:163802417:T:C	4.33449e-09	-0.791335	-1.52612
163802733	chr6:163802733:G:A	1.3515e-08	-1.11008e-10	-1.18026
163802860	chr6:163802860:G:T	8.61336e-09	-1.27565	-0.355095
163803137	chr6:163803137:A:G	1.26324e-08	-1.11008e-10	-1.24779
163803359	chr6:163803359:A:G	3.46003e-08	-1.11008e-10	-0.240197
163803651	chr6:163803651:T:C	1.00201e-08	-1.47946	-5.77084e-10
163803736	chr6:163803736:G:A	5.92925e-09	-1.03942	-0.96474
163803832	chr6:163803832:A:G	5.67342e-09	-1.06315	-0.985118
163804014	chr6:163804014:A:G	3.27619e-09	-1.39941	-1.19797
163804238	chr6:163804238:T:C	9.22183e-09	-1.56249	-5.77084e-10
163804243	chr6:163804243:C:A	4.32346e-09	-1.00498	-1.31502
163804444	chr6:163804444:A:G	9.83206e-09	-1.11008e-10	-1.49841
163804613	chr6:163804613:C:T	2.85059e-09	-1.33765	-1.39888
163804734	chr6:163804734:C:T	1.18569e-08	-1.11008e-10	-1.31115
163804745	chr6:163804745:TC:T	9.32126e-09	-1.55176	-5.77084e-10
163804872	chr6:163804872:G:A	5.51745e-09	-1.02107	-1.05507
163804985	chr6:163804985:C:A	9.6394e-09	-1.11008e-10	-1.5182
163805121	chr6:163805121:T:C	9.09903e-09	-1.11008e-10	-1.57589
163806192	chr6:163806192:A:G	3.38338e-09	-1.37887	-1.18631
163806582	chr6:163806582:G:A	9.62427e-09	-1.51977	-5.77084e-10
163806611	chr6:163806611:A:G	1.68685e-08	-1.11008e-10	-0.958611
163806681	chr6:163806681:T:C	4.00182e-08	-1.11008e-10	-0.0947248
163806753	chr6:163806753:T:C	4.57251e-09	-0.936352	-1.32764
163806844	chr6:163806844:GAGAA:G	1.63408e-08	-1.11008e-10	-0.990397
163807046	chr6:163807046:C:T	9.77792e-09	-1.11008e-10	-1.50393
163807193	chr6:163807193:A:G	9.76407e-09	-1.11008e-10	-1.50535
163807239	chr6:163807239:T:C	2.30723e-07	-1.11008e-10	1.65716
163807249	chr6:163807249:CA:C	5.1837e-09	-0.692396	-1.44614
163807702	chr6:163807702:T:C	1.10824e-08	-1.3787	-5.77084e-10
163808954	chr6:163808954:A:G	5.57277e-09	-1.55812	-0.508049
163809100	chr6:163809100:C:T	9.6632e-09	-1.11008e-10	-1.51573
163809554	chr6:163809554:G:C	3.74045e-08	-0.162268	-5.77084e-10
163809671	chr6:163809671:G:A	1.60024e-08	-1.11008e-10	-1.01132
163810168	chr6:163810168:A:G	3.31417e-09	-1.19849	-1.38736
163810327	chr6:163810327:A:C	1.45404e-08	-1.11008e-10	-1.10713
163810638	chr6:163810638:C:T	3.53048e-08	-1.11008e-10	-0.22004
163810732	chr6:163810732:A:T	1.67583e-08	-1.11008e-10	-0.965163
163810865	chr6:163810865:A:T	3.29137e-09	-1.38581	-1.20694
163811240	chr6:163811240:C:T	1.12817e-08	-1.16746	-0.193409
163811310	chr6:163811310:G:A	1.9892e-08	-1.11008e-10	-0.793742
163811786	chr6:163811786:G:C	9.21222e-09	-1.56353	-5.77084e-10
163812356	chr6:163812356:T:C	5.43799e-09	-1.55841	-0.532238
163812562	chr6:163812562:A:G	1.68812e-08	-1.11008e-10	-0.95786
163813287	chr6:163813287:A:G	3.35055e-09	-1.1875	-1.38743
163813671	chr6:163813671:T:TAA	2.66038e-09	-1.28091	-1.52468
163814326	chr6:163814326:C:A	9.00325e-09	-1.11008e-10	-1.58647
163814367	chr6:163814367:A:G	9.00285e-09	-1.11008e-10	-1.58652
163814438	chr6:163814438:G:A	2.58644e-09	-1.4832	-1.35058
163814604	chr6:163814604:T:C	9.56828e-09	-1.11008e-10	-1.52561
163814719	chr6:163814719:G:A	9.60248e-09	-1.11008e-10	-1.52204
163815230	chr6:163815230:A:G	4.26917e-09	-0.799842	-1.5328
163816069	chr6:163816069:G:A	1.36e-08	-1.11008e-10	-1.17399
163816132	chr6:163816132:T:C	9.72452e-08	-1.11008e-10	0.793176
163816515	chr6:163816515:C:G	1.24083e-08	-1.11008e-10	-1.26569
163816947	chr6:163816947:A:T	3.23476e-09	-1.31601	-1.29409
163817140	chr6:163817140:A:G	3.60466e-09	-0.938547	-1.56329
163817162	chr6:163817162:T:C	1.07061e-08	-1.11008e-10	-1.41325
163817571	chr6:163817571:G:A	3.60526e-09	-0.921126	-1.58054
163817734	chr6:163817734:T:C	3.36689e-09	-1.05679	-1.51328
163818187	chr6:163818187:T:G	9.59078e-09	-1.11008e-10	-1.52326
163818243	chr6:163818243:T:C	4.66301e-09	-0.748659	-1.49574
163818439	chr6:163818439:A:G	1.27893e-08	-1.11008e-10	-1.23545
163818667	chr6:163818667:T:C	2.96999e-09	-1.32194	-1.37356
163818824	chr6:163818824:A:G	1.24056e-08	-1.11008e-10	-1.26591
163818985	chr6:163818985:T:G	7.03142e-09	-0.251409	-1.58226
163819415	chr6:163819415:C:T	1.01947e-08	-1.11008e-10	-1.46219
163819539	chr6:163819539:GTA:G	9.58957e-09	-1.11008e-10	-1.52338
163819863	chr6:163819863:C:T	1.0854e-08	-1.39952	-5.77084e-10
163819958	chr6:163819958:A:G	1.13343e-08	-1.11008e-10	-1.35623
163820222	chr6:163820222:T:G	1.46509e-08	-1.11008e-10	-1.09956
163820447	chr6:163820447:T:C	9.49927e-09	-1.11008e-10	-1.53284
163820658	chr6:163820658:C:T	4.58936e-09	-0.679224	-1.58109
163821067	chr6:163821067:A:G	1.87882e-09	-1.56316	-1.59025
163821137	chr6:163821137:TG:T	3.54489e-09	-1.35684	-1.16171
163821234	chr6:163821234:G:A	9.36184e-09	-1.11008e-10	-1.54742
163821243	chr6:163821243:A:G	4.11599e-09	-1.12861	-1.24057
163821517	chr6:163821517:A:G	9.43106e-09	-1.54005	-5.77084e-10
163821608	chr6:163821608:A:G	9.4327e-09	-1.53988	-5.77084e-10
163822090	chr6:163822090:C:T	4.18711e-09	-1.15818	-1.19386
163822167	chr6:163822167:A:G	1.25045e-08	-1.11008e-10	-1.25797
163822221	chr6:163822221:C:T	9.47101e-09	-1.11008e-10	-1.53582
163822468	chr6:163822468:C:T	4.09776e-08	-1.11008e-10	-0.0710338
163822657	chr6:163822657:G:A	1.26825e-07	-1.11008e-10	1.05875
163822800	chr6:163822800:C:G	3.03123e-09	-1.33215	-1.34294
163822853	chr6:163822853:A:G	2.15114e-08	-1.11008e-10	-0.715476
163822881	chr6:163822881:G:A	9.03172e-09	-1.11008e-10	-1.58332
163822997	chr6:163822997:T:C	9.59007e-09	-1.11008e-10	-1.52333
163823084	chr6:163823084:G:A	1.08529e-08	-1.11008e-10	-1.39963
163823164	chr6:163823164:A:G	5.36144e-09	-0.530287	-1.57454
163823313	chr6:163823313:A:G	9.32653e-09	-1.11008e-10	-1.5512
163823569	chr6:163823569:A:G	3.16334e-09	-1.12806	-1.50437
163823755	chr6:163823755:C:G	9.61193e-09	-1.11008e-10	-1.52105
163823817	chr6:163823817:G:A	9.48049e-09	-1.11008e-10	-1.53482
163823986	chr6:163823986:G:A	1.34965e-08	-1.11008e-10	-1.18163
163824419	chr6:163824419:C:T	1.27463e-08	-1.11008e-10	-1.23882
163824672	chr6:163824672:A:G	9.48821e-09	-1.11008e-10	-1.53401
163824894	chr6:163824894:C:G	9.69366e-09	-1.11008e-10	-1.51259
163824992	chr6:163824992:G:C	9.39114e-09	-1.11008e-10	-1.54429
163825499	chr6:163825499:G:A	3.24772e-09	-1.10012	-1.50599
163825594	chr6:163825594:G:A	4.09776e-08	-1.11008e-10	-0.0710338
163825724	chr6:163825724:A:T	9.88924e-09	-1.11008e-10	-1.49261
163825945	chr6:163825945:T:G	9.93302e-09	-1.11008e-10	-1.48819
163825951	chr6:163825951:A:G	1.66978e-08	-1.11008e-10	-0.968782
163826080	chr6:163826080:C:T	9.97087e-09	-1.11008e-10	-1.48439
163826244	chr6:163826244:A:T	2.54089e-08	-1.11008e-10	-0.548961
163826475	chr6:163826475:C:T	2.29552e-08	-1.11008e-10	-0.650513
163826958	chr6:163826958:G:A	9.45715e-09	-1.53729	-5.77084e-10
163827602	chr6:163827602:G:A	9.49257e-09	-1.11008e-10	-1.53355
163827636	chr6:163827636:C:A	3.46531e-08	-1.11008e-10	-0.238672
163827834	chr6:163827834:T:A	1.10515e-08	-1.38149	-5.77084e-10
163828237	chr6:163828237:T:TC	1.70277e-07	1.35337	-5.77084e-10
163828300	chr6:163828300:G:A	7.49547e-09	-0.215452	-1.55431
163828670	chr6:163828670:A:G	5.19352e-09	-0.546692	-1.58996
163828751	chr6:163828751:G:T	9.59704e-09	-1.11008e-10	-1.5226
163828822	chr6:163828822:C:T	5.0572e-09	-0.572995	-1.59025
163828964	chr6:163828964:C:T	1.17134e-08	-1.11008e-10	-1.32333
163829055	chr6:163829055:G:A	4.80707e-08	-1.11008e-10	0.0886136
163829149	chr6:163829149:G:A	5.66387e-08	-1.11008e-10	0.252633
163829361	chr6:163829361:T:C	9.45919e-09	-1.11008e-10	-1.53707
163829642	chr6:163829642:A:G	6.64508e-09	-0.347105	-1.54308
163830089	chr6:163830089:T:C	1.42288e-08	-1.11008e-10	-1.12879
163830491	chr6:163830491:G:A	3.66429e-09	-1.26495	-1.22047
163830516	chr6:163830516:C:T	3.13644e-09	-1.41296	-1.22801
163831369	chr6:163831369:A:G	1.20887e-08	-1.11008e-10	-1.29179
163831402	chr6:163831402:G:T	1.10133e-08	-1.11008e-10	-1.38496
163831505	chr6:163831505:G:T	9.70844e-09	-1.11008e-10	-1.51106
163831521	chr6:163831521:G:A	2.38982e-08	-0.610257	-5.77084e-10
163832890	chr6:163832890:C:T	2.01884e-08	-1.11008e-10	-0.778951
163832969	chr6:163832969:G:A	4.15219e-09	-1.24522	-1.11521
163833169	chr6:163833169:G:A	9.37396e-09	-1.11008e-10	-1.54612
163833727	chr6:163833727:T:C	1.17493e-08	-1.11008e-10	-1.32026
163833796	chr6:163833796:C:T	1.32277e-08	-1.11008e-10	-1.20174
163834069	chr6:163834069:TTATTAGGGCTGG:T	9.30487e-09	-1.11008e-10	-1.55352
163834085	chr6:163834085:T:C	4.69202e-08	-1.11008e-10	0.0643888
163834439	chr6:163834439:A:G	3.28376e-09	-1.20171	-1.39336
163834618	chr6:163834618:C:T	1.20814e-08	-1.11008e-10	-1.29239
163834819	chr6:163834819:T:C	2.73927e-09	-1.19134	-1.58503
163835401	chr6:163835401:T:C	4.00835e-09	-0.818082	-1.5776
163835454	chr6:163835454:G:A	9.97694e-09	-1.10498	-0.378801
163835624	chr6:163835624:A:G	1.76718e-08	-0.912087	-5.77084e-10
163835934	chr6:163835934:G:A	9.0548e-09	-1.11008e-10	-1.58076
163836166	chr6:163836166:C:T	5.2468e-09	-1.13065	-0.995796
163836302	chr6:163836302:C:T	1.40342e-08	-1.11008e-10	-1.14256
163836455	chr6:163836455:G:A	9.76852e-09	-0.315579	-1.18932
163836462	chr6:163836462:G:A	1.97505e-09	-1.51321	-1.59026
163836531	chr6:163836531:A:G	7.87669e-09	-0.946743	-0.773408
163836570	chr6:163836570:A:C	1.95548e-09	-1.52321	-1.59021
163836990	chr6:163836990:A:C	1.23319e-08	-1.11008e-10	-1.27187
163837117	chr6:163837117:A:G	3.60529e-08	-1.11008e-10	-0.199071
163837237	chr6:163837237:C:T	2.03081e-09	-1.50637	-1.56926
163837301	chr6:163837301:C:T	9.50381e-09	-1.11008e-10	-1.53237
163837565	chr6:163837565:G:C	8.75493e-09	-0.828259	-0.786184
163837628	chr6:163837628:C:T	9.65117e-09	-1.51698	-5.77084e-10
163837775	chr6:163837775:G:A	7.35739e-09	-0.717593	-1.07076
163837923	chr6:163837923:A:G	1.93281e-08	-1.11008e-10	-0.822501
163837928	chr6:163837928:G:A	1.11394e-08	-1.11008e-10	-1.37357
163838048	chr6:163838048:A:G	3.86848e-09	-1.50256	-0.928639
163838121	chr6:163838121:G:A	9.23332e-09	-1.11008e-10	-1.56124
163838207	chr6:163838207:C:G	1.11191e-08	-1.11008e-10	-1.3754
163838672	chr6:163838672:C:T	2.14949e-09	-1.56392	-1.4549
163838965	chr6:163838965:G:A	2.98777e-08	-1.11008e-10	-0.386945
163839305	chr6:163839305:G:A	7.31429e-09	-0.469967	-1.32426
163839529	chr6:163839529:C:T	1.5781e-08	-1.11008e-10	-1.02525
163839553	chr6:163839553:C:T	1.11369e-08	-1.11008e-10	-1.3738
163839605	chr6:163839605:A:T	7.26658e-09	-0.454457	-1.34632
163839637	chr6:163839637:T:C	7.18195e-09	-1.13191	-0.680584
163839710	chr6:163839710:T:A	1.12849e-08	-1.11008e-10	-1.36059
163839725	chr6:163839725:C:T	1.3148e-08	-1.11008e-10	-1.20779
163839767	chr6:163839767:C:T	1.12708e-08	-1.11008e-10	-1.36184
163839802	chr6:163839802:CTCT:C	6.56372e-09	-0.975196	-0.927305
163839903	chr6:163839903:C:T	1.92108e-09	-1.56574	-1.56543
163840044	chr6:163840044:G:C	6.73519e-09	-0.513954	-1.36276
163840243	chr6:163840243:C:T	1.27411e-08	-1.11008e-10	-1.23923
163840475	chr6:163840475:T:TTAGGA	1.93232e-09	-1.5656	-1.55974
163840604	chr6:163840604:G:A	1.12849e-08	-1.11008e-10	-1.36059
163840800	chr6:163840800:C:T	1.08588e-08	-1.39909	-5.77084e-10
163841046	chr6:163841046:T:G	4.65118e-09	-1.21912	-1.02782
163841412	chr6:163841412:T:C	1.0808e-08	-1.11008e-10	-1.40377
163841457	chr6:163841457:A:G	1.13693e-08	-1.35314	-5.77084e-10
163841981	chr6:163841981:G:A	6.97135e-09	-0.968381	-0.873869
163842070	chr6:163842070:A:G	7.85612e-09	-0.436131	-1.28664
163842374	chr6:163842374:C:T	1.13739e-08	-1.11008e-10	-1.35274
163842492	chr6:163842492:T:C	6.56988e-09	-1.15939	-0.742171
163842504	chr6:163842504:G:A	4.65449e-09	-1.30616	-0.940071
163842849	chr6:163842849:C:A	1.432e-08	-1.11008e-10	-1.1224
163843060	chr6:163843060:A:G	1.35827e-08	-1.11008e-10	-1.17526
163843279	chr6:163843279:T:C	1.35908e-08	-1.11008e-10	-1.17467
163843375	chr6:163843375:G:A	3.24157e-08	-1.11008e-10	-0.305418
163843552	chr6:163843552:G:A	1.90973e-09	-1.55812	-1.57897
163843721	chr6:163843721:A:G	3.16148e-09	-1.56391	-1.06911
163843850	chr6:163843850:A:G	1.05583e-08	-1.11008e-10	-1.42715
163844151	chr6:163844151:AAT:A	9.49079e-09	-1.11008e-10	-1.53374
163844273	chr6:163844273:A:G	9.82949e-09	-1.49867	-5.77084e-10
163844483	chr6:163844483:A:G	1.06538e-08	-1.11008e-10	-1.41815
163844878	chr6:163844878:G:T	1.30748e-08	-1.11008e-10	-1.21337
163844879	chr6:163844879:A:G	1.30919e-08	-1.11008e-10	-1.21207
163845123	chr6:163845123:A:G	3.60723e-08	-0.198535	-5.77084e-10
163845167	chr6:163845167:A:G	1.49356e-08	-1.11008e-10	-1.08031
163845672	chr6:163845672:T:C	1.84547e-08	-1.11008e-10	-0.868741
163846006	chr6:163846006:G:A	8.9703e-09	-1.11008e-10	-1.59014
163846015	chr6:163846015:G:A	3.41268e-09	-1.25548	-1.30108
163846227	chr6:163846227:A:C	1.14711e-08	-1.11008e-10	-1.34423
163846359	chr6:163846359:A:G	6.02044e-09	-1.2745	-0.714398
163846490	chr6:163846490:G:T	3.69993e-09	-0.919892	-1.55585
163846518	chr6:163846518:G:A	1.9154e-09	-1.56319	-1.57094
163846631	chr6:163846631:A:C	1.67712e-08	-1.11008e-10	-0.964396
163846721	chr6:163846721:T:G	3.39482e-09	-1.26063	-1.30118
163846736	chr6:163846736:A:G	9.40798e-09	-1.11008e-10	-1.5425
163846961	chr6:163846961:A:G	2.91813e-09	-1.5638	-1.14932
163847068	chr6:163847068:T:A	1.92758e-09	-1.56147	-1.56632
163847572	chr6:163847572:G:A	1.93152e-09	-1.56033	-1.56542
163847923	chr6:163847923:C:T	6.18323e-09	-0.622849	-1.33937
163848060	chr6:163848060:G:A	9.35073e-09	-1.11008e-10	-1.54861
163848172	chr6:163848172:T:C	9.47794e-09	-1.11008e-10	-1.53509
163848207	chr6:163848207:A:G	1.28184e-08	-1.11008e-10	-1.23317
163848290	chr6:163848290:A:C	1.90808e-09	-1.56568	-1.57229
163848720	chr6:163848720:G:A	1.9344e-09	-1.55934	-1.56492
163849146	chr6:163849146:T:C	9.76672e-09	-1.11008e-10	-1.50508
163849352	chr6:163849352:C:T	1.87598e-08	-1.11008e-10	-0.852341
163849636	chr6:163849636:G:A	6.16923e-09	-1.06816	-0.896326
163849829	chr6:163849829:C:T	1.8034e-08	-1.11008e-10	-0.891798
163849930	chr6:163849930:T:A	1.0986e-08	-1.11008e-10	-1.38744
163850149	chr6:163850149:G:A	1.91944e-09	-1.55658	-1.57545
163850315	chr6:163850315:T:A	7.54921e-09	-0.469064	-1.29355
163850400	chr6:163850400:A:T	2.10821e-08	-0.735634	-5.77084e-10
163850626	chr6:163850626:G:C	4.38769e-09	-0.731169	-1.57409
163850771	chr6:163850771:G:T	3.19889e-09	-1.13103	-1.49022
163851114	chr6:163851114:T:C	1.92461e-09	-1.56401	-1.56533
163851328	chr6:163851328:C:G	1.8336e-08	-1.11008e-10	-0.875194
163851569	chr6:163851569:C:T	9.35954e-09	-1.11008e-10	-1.54766
163851632	chr6:163851632:T:C	9.00326e-09	-1.11008e-10	-1.58647
163851696	chr6:163851696:C:T	1.27792e-08	-1.11008e-10	-1.23624
163851908	chr6:163851908:G:A	1.34227e-08	-1.11008e-10	-1.18711
163851935	chr6:163851935:G:A	1.83672e-08	-1.11008e-10	-0.873492
163851978	chr6:163851978:A:T	4.81976e-09	-0.621274	-1.59006
163852063	chr6:163852063:T:C	1.88444e-09	-1.561	-1.58942
163852078	chr6:163852078:T:G	1.90007e-09	-1.56096	-1.58121
163852578	chr6:163852578:T:G	6.08157e-09	-1.17421	-0.804584
163852774	chr6:163852774:C:G	1.27621e-08	-1.11008e-10	-1.23758
163853015	chr6:163853015:T:C	1.04004e-08	-1.11008e-10	-1.44222
163853016	chr6:163853016:C:T	1.04035e-08	-1.11008e-10	-1.44192
163853089	chr6:163853089:C:T	9.40851e-09	-1.11008e-10	-1.54245
163853226	chr6:163853226:G:A	4.23069e-09	-0.776793	-1.5649
163853264	chr6:163853264:T:C	1.88899e-09	-1.56254	-1.58548
163853340	chr6:163853340:G:T	1.13141e-08	-1.11008e-10	-1.35801
163853419	chr6:163853419:C:T	1.88559e-07	1.45535	-5.77084e-10
163853874	chr6:163853874:A:G	1.82989e-08	-1.11008e-10	-0.877217
163853928	chr6:163853928:C:T	1.33681e-08	-1.11008e-10	-1.19119
163854017	chr6:163854017:G:A	1.27621e-08	-1.11008e-10	-1.23758
163854270	chr6:163854270:T:A	9.84482e-09	-1.11008e-10	-1.49711
163854679	chr6:163854679:A:G	3.40004e-07	2.0449	-5.77084e-10
163854682	chr6:163854682:G:A	1.4746e-08	-1.09309	-5.77084e-10
163854941	chr6:163854941:A:G	1.97455e-09	-1.56056	-1.54316
163855287	chr6:163855287:G:A	2.0474e-09	-1.55135	-1.51614
163855467	chr6:163855467:G:A	1.35906e-08	-1.11008e-10	-1.17468
163855658	chr6:163855658:G:C	2.26873e-08	-1.11008e-10	-0.662252
163855904	chr6:163855904:G:A	4.96387e-09	-1.06696	-1.11492
163856057	chr6:163856057:T:C	1.1098e-08	-1.11008e-10	-1.3773
163856126	chr6:163856126:G:A	9.79242e-09	-1.50245	-5.77084e-10
163856323	chr6:163856323:C:T	2.77508e-09	-1.1737	-1.58968
163856904	chr6:163856904:A:G	1.12215e-08	-1.11008e-10	-1.36623
163857321	chr6:163857321:G:A	1.08065e-08	-1.11008e-10	-1.40391
163857387	chr6:163857387:T:A	1.88708e-09	-1.55885	-1.59018
163857533	chr6:163857533:T:TG	1.11288e-08	-1.18907	-0.185452
163858220	chr6:163858220:G:T	4.53316e-09	-1.19804	-1.0746
163858553	chr6:163858553:G:C	9.2981e-09	-1.11008e-10	-1.55425
163858574	chr6:163858574:T:C	4.22725e-09	-1.49685	-0.845663
163858738	chr6:163858738:G:C	7.21649e-09	-1.42861	-0.379077
163858917	chr6:163858917:C:T	3.59595e-09	-0.925793	-1.57846
163859540	chr6:163859540:C:T	1.16376e-08	-1.11008e-10	-1.32981
163859654	chr6:163859654:G:A	2.90457e-09	-1.12754	-1.59023
163860255	chr6:163860255:G:A	1.95644e-09	-1.56415	-1.54878
163860426	chr6:163860426:G:A	2.90071e-08	-1.11008e-10	-0.41652
163860465	chr6:163860465:T:C	3.28634e-09	-1.45236	-1.14193
163860467	chr6:163860467:G:A	1.26031e-08	-1.11008e-10	-1.25012
163861323	chr6:163861323:C:T	3.08554e-08	-1.11008e-10	-0.354746
163861390	chr6:163861390:T:C	1.90014e-09	-1.55307	-1.58906
163861554	chr6:163861554:G:A	1.92528e-09	-1.54841	-1.58058
163861577	chr6:163861577:GAATT:G	9.75991e-09	-1.11008e-10	-1.50578
163862214	chr6:163862214:C:A	2.54042e-09	-1.53214	-1.31959
163862218	chr6:163862218:C:T	9.23116e-09	-1.56148	-5.77084e-10
163862411	chr6:163862411:A:C	1.26004e-08	-1.11008e-10	-1.25033
163862788	chr6:163862788:A:G	1.88231e-09	-1.56187	-1.58969
163862828	chr6:163862828:C:A	1.0825e-08	-1.11008e-10	-1.4022
163862933	chr6:163862933:G:A	1.89622e-09	-1.5547	-1.5895
163862937	chr6:163862937:G:T	1.89082e-09	-1.55681	-1.59024
163863022	chr6:163863022:A:C	4.41012e-09	-1.54596	-0.754201
163863272	chr6:163863272:C:T	5.58501e-08	-1.11008e-10	0.238613
163863320	chr6:163863320:C:T	1.88404e-09	-1.56041	-1.59023
163863371	chr6:163863371:G:C	3.25558e-09	-1.03227	-1.57142
163863408	chr6:163863408:A:G	8.99793e-09	-1.17598	-0.411088
163863481	chr6:163863481:C:T	3.35073e-09	-0.997112	-1.57777
163863965	chr6:163863965:G:A	1.95385e-09	-1.53625	-1.57801
163864147	chr6:163864147:C:G	1.97352e-09	-1.52264	-1.5816
163864178	chr6:163864178:A:G	2.07367e-09	-1.52478	-1.52996
163864189	chr6:163864189:A:G	5.46502e-09	-1.45401	-0.63168
163864648	chr6:163864648:G:A	8.94756e-09	-1.15545	-0.437226
163864833	chr6:163864833:C:T	4.26343e-08	-1.11008e-10	-0.0314011
163864951	chr6:163864951:T:A	1.03153e-08	-1.45043	-5.77084e-10
163864983	chr6:163864983:C:T	1.91665e-09	-1.54511	-1.58837
163865064	chr6:163865064:A:G	4.52828e-09	-1.5141	-0.759613
163865294	chr6:163865294:C:A	1.88001e-09	-1.56487	-1.58791
163865335	chr6:163865335:T:C	1.98006e-09	-1.53084	-1.5701
163865375	chr6:163865375:G:A	4.85569e-09	-1.51996	-0.683949
163865424	chr6:163865424:G:A	4.73691e-09	-1.52651	-0.702165
163865839	chr6:163865839:T:C	4.45368e-09	-1.37043	-0.919896
163866283	chr6:163866283:G:C	1.8817e-09	-1.56414	-1.58774
163866680	chr6:163866680:T:G	4.61598e-09	-1.56427	-0.690263
163867101	chr6:163867101:C:T	7.9149e-09	-1.51604	-0.199272
163867412	chr6:163867412:C:G	9.65808e-09	-1.51626	-5.77084e-10
163867773	chr6:163867773:A:G	4.13685e-09	-1.54704	-0.817084
163867909	chr6:163867909:G:C	2.2467e-09	-1.47006	-1.50453
163867920	chr6:163867920:G:A	2.12811e-09	-1.49043	-1.5384
163868170	chr6:163868170:C:T	2.74368e-09	-1.55241	-1.22235
163868188	chr6:163868188:A:G	1.52822e-08	-0.719347	-0.338021
163868217	chr6:163868217:A:G	8.18953e-09	-0.0910154	-1.59019
163868330	chr6:163868330:A:T	7.93288e-09	-0.123617	-1.58943
163868381	chr6:163868381:A:G	9.76626e-09	0.0666304	-1.57176
163868669	chr6:163868669:G:A	9.1892e-09	-0.0111897	-1.55484
163869111	chr6:163869111:A:G	2.69058e-09	-1.52363	-1.27067
163869360	chr6:163869360:C:T	1.00819e-08	-1.11008e-10	-1.47331
163869842	chr6:163869842:A:C	1.18024e-08	-1.31576	-5.77084e-10
163869974	chr6:163869974:C:T	8.87789e-09	-0.259121	-1.34137
163870013	chr6:163870013:G:A	1.245e-08	-0.1812	-1.08114
163870253	chr6:163870253:TC:T	1.13284e-08	-1.11008e-10	-1.35675
163870337	chr6:163870337:T:G	6.10698e-09	-1.47635	-0.498272
163870413	chr6:163870413:C:A	2.46283e-09	-1.52521	-1.35754
163870467	chr6:163870467:GAACCCCTCTCAAC:G	3.30674e-09	-1.5092	-1.07889
163870580	chr6:163870580:C:A	8.30523e-09	-0.338637	-1.32854
163870934	chr6:163870934:G:A	5.52348e-09	-0.79021	-1.28484
163871157	chr6:163871157:C:T	6.98685e-09	-0.405479	-1.43455
163871284	chr6:163871284:G:A	5.26173e-09	-0.867519	-1.25608
163871481	chr6:163871481:T:C	5.53016e-09	-0.858591	-1.21525
163871533	chr6:163871533:T:G	7.73479e-09	-0.414891	-1.32344
163871563	chr6:163871563:G:A	1.03414e-08	-1.11008e-10	-1.44791
163871599	chr6:163871599:G:A	8.78137e-09	-0.0550479	-1.55638
163871898	chr6:163871898:T:C	1.86859e-08	-1.11008e-10	-0.856289
163871974	chr6:163871974:C:T	2.46318e-09	-1.50615	-1.37646
163872152	chr6:163872152:G:A	3.93561e-09	-1.54739	-0.866605
163872298	chr6:163872298:C:T	9.27217e-09	0.00563936	-1.56268
163872372	chr6:163872372:C:T	6.2016e-09	-1.45763	-0.501626
163873269	chr6:163873269:T:G	2.43423e-09	-1.54106	-1.35337
163873289	chr6:163873289:G:A	8.70215e-09	-0.19541	-1.42508
163873408	chr6:163873408:C:A	1.07874e-08	-1.11008e-10	-1.40568
163873480	chr6:163873480:C:G	8.61707e-09	-0.0992553	-1.53106
163873712	chr6:163873712:C:T	9.02443e-09	-1.11008e-10	-1.58412
163874119	chr6:163874119:T:C	2.58334e-09	-1.42223	-1.41275
163874731	chr6:163874731:A:G	1.21142e-08	-1.11008e-10	-1.28968
163874839	chr6:163874839:C:T	9.09376e-09	-1.11008e-10	-1.57647
163875173	chr6:163875173:C:T	9.01485e-09	-1.11008e-10	-1.58519
163875836	chr6:163875836:A:G	8.96954e-09	-1.11008e-10	-1.59023
163875923	chr6:163875923:A:G	1.73254e-08	-0.931888	-5.77084e-10
163875983	chr6:163875983:G:A	1.04236e-08	-0.69735	-0.742633
163875994	chr6:163875994:C:T	1.02346e-08	-1.11008e-10	-1.45829
163876009	chr6:163876009:C:T	2.93048e-09	-1.18812	-1.52077
163876089	chr6:163876089:A:G	4.3178e-09	-1.52898	-0.792333
163876412	chr6:163876412:T:C	9.43315e-09	-0.396969	-1.14286
163876582	chr6:163876582:T:C	2.27585e-09	-1.40194	-1.55976
163876584	chr6:163876584:G:A	1.08529e-08	-1.11008e-10	-1.39963
163876816	chr6:163876816:C:G	9.65338e-09	-1.51675	-5.77084e-10
163877163	chr6:163877163:T:C	5.87938e-09	-0.930842	-1.08177
163877300	chr6:163877300:T:C	3.29504e-08	-1.11008e-10	-0.289055
163877427	chr6:163877427:C:A	2.25556e-09	-1.43365	-1.53701
163877471	chr6:163877471:C:T	3.45956e-09	-1.47665	-1.06627
163877656	chr6:163877656:GAGAC:G	2.96006e-09	-1.50138	-1.19747
163877847	chr6:163877847:T:G	1.04437e-08	-1.43806	-5.77084e-10
163877944	chr6:163877944:A:T	4.10693e-09	-0.869056	-1.50233
163877963	chr6:163877963:C:T	4.22223e-09	-0.860849	-1.48285
163877965	chr6:163877965:C:T	4.22585e-09	-0.865394	-1.47745
163878451	chr6:163878451:A:G	4.91105e-09	-0.706909	-1.48566
163878555	chr6:163878555:A:G	4.9088e-09	-0.710268	-1.48276
163878896	chr6:163878896:G:T	4.57873e-09	-0.832137	-1.4305
163879064	chr6:163879064:A:T	1.60203e-08	-1.11008e-10	-1.0102
163879187	chr6:163879187:C:T	4.40266e-09	-0.831242	-1.47061
163879209	chr6:163879209:G:A	2.02786e-08	-0.774495	-5.77084e-10
163879226	chr6:163879226:G:A	3.57134e-09	-1.53606	-0.975062
163879438	chr6:163879438:T:A	4.60817e-09	-0.784632	-1.4716
163879557	chr6:163879557:G:A	3.4997e-08	-1.11008e-10	-0.228798
163879615	chr6:163879615:A:G	2.60508e-09	-1.24673	-1.57987
163879652	chr6:163879652:G:C	4.70893e-09	-1.53495	-0.69965
163879835	chr6:163879835:T:C	4.73594e-09	-1.39166	-0.837218
163880295	chr6:163880295:G:A	4.67817e-09	-1.34591	-0.895241
163880440	chr6:163880440:G:T	3.03752e-09	-1.53812	-1.1349
163880514	chr6:163880514:G:A	1.02573e-08	-1.11008e-10	-1.45607
163880923	chr6:163880923:C:T	1.62442e-08	-1.11008e-10	-0.996322
163881070	chr6:163881070:G:A	1.02762e-08	-1.11008e-10	-1.45423
163881241	chr6:163881241:A:C	3.7384e-09	-1.54124	-0.924165
163881362	chr6:163881362:G:A	9.32436e-09	-0.106185	-1.44524
163881552	chr6:163881552:A:G	6.53391e-09	-0.673314	-1.23374
163881799	chr6:163881799:T:A	4.7034e-09	-0.738008	-1.49776
163881969	chr6:163881969:A:G	2.75161e-09	-1.5254	-1.24647
163882052	chr6:163882052:C:A	1.37522e-08	-1.11008e-10	-1.16286
163882111	chr6:163882111:A:C	1.44567e-08	-1.11008e-10	-1.1129
163882297	chr6:163882297:A:C	2.20944e-09	-1.46093	-1.53039
163882428	chr6:163882428:G:A	4.11221e-09	-0.789973	-1.58013
163882497	chr6:163882497:C:A	4.06397e-09	-0.801716	-1.58018
163882761	chr6:163882761:A:G	2.62972e-09	-1.51735	-1.29983
163882913	chr6:163882913:A:T	6.72957e-09	-0.388213	-1.48933
163882948	chr6:163882948:A:G	2.76159e-09	-1.18066	-1.58759
163883161	chr6:163883161:A:G	4.52766e-09	-0.787033	-1.48682
163883175	chr6:163883175:A:G	3.38422e-09	-1.47664	-1.0883
163883209	chr6:163883209:G:A	2.76252e-09	-1.19316	-1.57476
163883213	chr6:163883213:T:A	3.26407e-09	-1.18687	-1.41422
163883426	chr6:163883426:G:A	1.60999e-08	-1.11008e-10	-1.00525
163883557	chr6:163883557:G:A	2.69552e-09	-1.22043	-1.57203
163883620	chr6:163883620:A:G	3.72734e-09	-1.55201	-0.916359
163883891	chr6:163883891:GA:G	1.61305e-08	-1.11008e-10	-1.00335
163884838	chr6:163884838:G:A	2.67596e-09	-1.50675	-1.293
163885158	chr6:163885158:A:T	4.65532e-09	-0.870402	-1.37565
163885184	chr6:163885184:G:A	6.93233e-09	-0.311037	-1.53683
163885354	chr6:163885354:A:T	3.0786e-09	-1.42164	-1.23795
163886180	chr6:163886180:T:C	4.64641e-09	-1.35389	-0.894074
163886187	chr6:163886187:G:T	3.0822e-09	-1.50768	-1.15073
163886205	chr6:163886205:G:A	1.03722e-08	-1.11008e-10	-1.44493
163886367	chr6:163886367:G:A	9.27759e-09	-1.55646	-5.77084e-10
163886368	chr6:163886368:T:G	2.64447e-09	-1.5218	-1.28979
163886807	chr6:163886807:C:T	3.69209e-09	-0.946489	-1.53138
163886986	chr6:163886986:A:T	2.56511e-08	-0.539474	-5.77084e-10
163887273	chr6:163887273:A:G	7.53013e-09	-0.217253	-1.54789
163887438	chr6:163887438:A:G	1.02097e-08	-1.11008e-10	-1.46072
163888003	chr6:163888003:G:A	1.20441e-08	-0.532289	-0.763196
163888112	chr6:163888112:A:T	2.97588e-09	-1.42271	-1.27081
163888115	chr6:163888115:C:A	2.94892e-09	-1.42833	-1.2743
163888255	chr6:163888255:G:GA	7.40715e-09	-0.224368	-1.55725
163888283	chr6:163888283:C:T	3.7542e-09	-1.54565	-0.915536
163888284	chr6:163888284:A:G	3.76079e-09	-1.54389	-0.915536
163888364	chr6:163888364:C:T	1.45922e-08	-1.11008e-10	-1.10357
163888447	chr6:163888447:T:C	3.63895e-09	-1.54152	-0.950843
163888449	chr6:163888449:C:G	9.00258e-09	-1.11008e-10	-1.58655
163888790	chr6:163888790:G:A	1.47517e-08	-1.11008e-10	-1.0927
163889094	chr6:163889094:A:G	8.22754e-09	-0.086346	-1.59023
163889427	chr6:163889427:T:A	4.06017e-09	-1.42092	-0.961913
163889465	chr6:163889465:A:G	3.14032e-09	-1.41974	-1.22
163889515	chr6:163889515:T:C	2.63543e-09	-1.51663	-1.29838
163889524	chr6:163889524:T:C	1.34286e-08	-0.302388	-0.884282
163889732	chr6:163889732:G:A	4.23472e-09	-0.834441	-1.5063
163889843	chr6:163889843:A:G	3.33933e-09	-1.45502	-1.12327
163889859	chr6:163889859:T:A	1.26726e-08	-0.31384	-0.930775
163889950	chr6:163889950:T:G	1.54515e-08	-1.11008e-10	-1.04635
163890095	chr6:163890095:C:A	4.27516e-09	-0.834858	-1.49638
163890584	chr6:163890584:T:C	1.25094e-08	-0.35789	-0.899691
163890585	chr6:163890585:G:T	3.27964e-09	-1.17876	-1.41757
163890596	chr6:163890596:T:G	4.93553e-09	-0.884475	-1.30313
163890634	chr6:163890634:T:C	1.0495e-08	-1.11008e-10	-1.43316
163891055	chr6:163891055:T:C	1.61788e-08	-1.11008e-10	-1.00035
163891224	chr6:163891224:A:G	5.48867e-09	-1.52948	-0.55189
163891232	chr6:163891232:C:T	9.67425e-09	-1.12834	-0.386254
163891438	chr6:163891438:G:A	3.60324e-09	-1.5535	-0.948729
163891439	chr6:163891439:G:A	6.49902e-09	-1.54143	-0.370973
163891501	chr6:163891501:T:G	9.14378e-09	-1.11008e-10	-1.57099
163891520	chr6:163891520:C:T	2.197e-09	-1.40927	-1.5877
163891736	chr6:163891736:G:T	9.02153e-09	-1.11008e-10	-1.58445
163891869	chr6:163891869:G:A	2.61958e-09	-1.51638	-1.30467
163892316	chr6:163892316:G:A	1.50523e-08	-1.11008e-10	-1.07253
163892357	chr6:163892357:CT:C	7.10143e-09	-0.275492	-1.54827
163892450	chr6:163892450:A:C	1.68355e-08	-1.11008e-10	-0.960568
163892504	chr6:163892504:T:C	3.45076e-09	-1.4667	-1.07877
163892747	chr6:163892747:G:A	1.001e-08	-0.902087	-0.578387
163893016	chr6:163893016:G:T	1.02409e-08	-1.11008e-10	-1.45767
163893329	chr6:163893329:C:T	1.15338e-08	-1.11008e-10	-1.33878
163893347	chr6:163893347:G:A	1.46959e-08	-1.11008e-10	-1.09649
163893738	chr6:163893738:C:T	1.32981e-08	-1.19644	-5.77084e-10
163893793	chr6:163893793:C:A	7.32325e-09	-0.245967	-1.54704
163893944	chr6:163893944:G:A	1.239e-08	-0.253992	-1.01318
163894047	chr6:163894047:A:C	3.08551e-09	-1.16248	-1.49486
163894076	chr6:163894076:C:A	5.26659e-09	-0.692202	-1.43048
163894085	chr6:163894085:C:T	2.95771e-09	-1.41203	-1.28762
163894348	chr6:163894348:G:A	1.26081e-08	-1.11008e-10	-1.24972
163894585	chr6:163894585:T:C	1.43997e-08	-1.11685	-5.77084e-10
163894632	chr6:163894632:G:A	1.71246e-08	-1.11008e-10	-0.943546
163894659	chr6:163894659:G:C	1.6934e-08	-0.954735	-5.77084e-10
163894899	chr6:163894899:C:T	9.8113e-09	-1.11008e-10	-1.50052
163894940	chr6:163894940:G:A	9.21721e-09	-1.56299	-5.77084e-10
163895295	chr6:163895295:C:T	1.73154e-08	-1.11008e-10	-0.932461
163895343	chr6:163895343:A:G	2.0311e-09	-1.56563	-1.50985
163895531	chr6:163895531:A:T	1.17151e-08	-1.32318	-5.77084e-10
163895913	chr6:163895913:T:C	6.15186e-09	-0.383561	-1.58374
163895914	chr6:163895914:C:T	8.31286e-09	-0.672284	-0.993971
163895915	chr6:163895915:A:G	6.28757e-09	-0.360418	-1.58507
163895947	chr6:163895947:A:G	9.50146e-09	-1.11008e-10	-1.53261
163896085	chr6:163896085:T:C	8.75144e-09	-0.0391967	-1.57564
163896211	chr6:163896211:A:G	5.65239e-09	-0.474983	-1.577
163896251	chr6:163896251:G:T	2.70766e-09	-1.53279	-1.25518
163896359	chr6:163896359:T:C	9.59474e-09	-1.11008e-10	-1.52284
163896385	chr6:163896385:C:T	1.09619e-07	-1.11008e-10	0.912955
163896549	chr6:163896549:C:T	4.90909e-09	-1.37422	-0.818754
163896762	chr6:163896762:A:G	2.82069e-09	-1.43425	-1.31283
163896796	chr6:163896796:C:T	1.17436e-08	-1.12823	-0.19252
163897214	chr6:163897214:G:A	2.78934e-09	-1.21289	-1.54537
163897301	chr6:163897301:A:G	1.24395e-07	1.0394	-5.77084e-10
163897608	chr6:163897608:C:T	1.22048e-08	-0.506095	-0.776135
163897613	chr6:163897613:A:AC	8.65293e-09	-1.1834	-0.442764
163897622	chr6:163897622:C:T	6.94967e-09	-1.11021	-0.735155
163897651	chr6:163897651:C:T	6.51139e-08	-1.11008e-10	0.392079
163897778	chr6:163897778:A:G	1.02718e-08	-0.751557	-0.7031
163897817	chr6:163897817:G:A	1.06392e-08	-1.303	-0.116518
163897929	chr6:163897929:A:G	4.31109e-09	-1.06696	-1.25591
163897958	chr6:163897958:T:C	1.04804e-08	-0.775446	-0.659104
163898425	chr6:163898425:A:G	1.09869e-08	-1.11008e-10	-1.38735
163898432	chr6:163898432:G:A	4.00525e-08	-0.0938695	-5.77084e-10
163898564	chr6:163898564:ACT:A	1.4737e-08	-1.11008e-10	-1.0937
163898787	chr6:163898787:T:C	1.07243e-08	-0.769899	-0.641647
163898803	chr6:163898803:A:G	1.07191e-08	-0.798522	-0.613506
163898931	chr6:163898931:C:T	1.22335e-08	-1.15088	-0.129007
163899087	chr6:163899087:A:G	1.15543e-08	-1.31845	-0.0185466
163899163	chr6:163899163:T:C	9.24498e-09	-1.11008e-10	-1.55998
163899174	chr6:163899174:A:G	4.28223e-09	-1.06108	-1.2685
163899280	chr6:163899280:C:T	3.26263e-08	-0.29894	-5.77084e-10
163899790	chr6:163899790:A:G	9.25988e-09	-0.76369	-0.794679
163899864	chr6:163899864:C:T	9.15093e-09	-1.11008e-10	-1.5702
163899960	chr6:163899960:G:A	1.07191e-08	-1.41203	-5.77084e-10
163900104	chr6:163900104:A:T	1.17587e-08	-1.36364	0.0441744
163900377	chr6:163900377:C:T	8.99747e-09	-1.11008e-10	-1.58712
163900474	chr6:163900474:C:T	1.16271e-08	-0.944622	-0.386098
163900517	chr6:163900517:C:T	1.60741e-08	-1.00685	-5.77084e-10
163900621	chr6:163900621:C:T	9.33901e-09	-1.54986	-5.77084e-10
163901067	chr6:163901067:C:T	9.02971e-09	-1.11008e-10	-1.58354
163901190	chr6:163901190:AGTGGGACCAG:A	2.66587e-08	-1.11008e-10	-0.500943
163901209	chr6:163901209:G:A	5.58462e-09	-1.35791	-0.706134
163901350	chr6:163901350:C:T	1.31187e-08	-1.21002	-5.77084e-10
163901436	chr6:163901436:G:C	1.93725e-08	-1.11008e-10	-0.820205
163901703	chr6:163901703:T:C	2.95652e-09	-1.48999	-1.21006
163901807	chr6:163901807:A:G	1.353e-08	-1.4505	0.271356
163901953	chr6:163901953:G:A	9.36703e-09	-1.11008e-10	-1.54686
163901974	chr6:163901974:T:C	1.24554e-08	-1.49856	0.236661
163902192	chr6:163902192:A:T	3.82074e-09	-1.24147	-1.20215
163902400	chr6:163902400:G:T	9.20391e-09	-1.56443	-5.77084e-10
163902577	chr6:163902577:T:A	2.93611e-08	-1.11008e-10	-0.404387
163902605	chr6:163902605:G:A	1.96796e-09	-1.55299	-1.55407
163902697	chr6:163902697:A:G	2.34683e-09	-1.53492	-1.39607
163903156	chr6:163903156:C:T	1.91888e-09	-1.54613	-1.58619
163903170	chr6:163903170:G:A	9.34045e-09	-1.11008e-10	-1.5497
163903187	chr6:163903187:G:A	2.214e-09	-1.46976	-1.5195
163903453	chr6:163903453:G:A	7.53773e-08	-1.11008e-10	0.538447
163903570	chr6:163903570:G:A	1.76902e-08	-1.11008e-10	-0.911049
163903605	chr6:163903605:C:T	8.5814e-09	-1.38182	-0.25264
163903643	chr6:163903643:T:C	7.76018e-08	-1.11008e-10	0.567531
163903679	chr6:163903679:G:A	1.28261e-08	-1.29299	0.0604196
163903689	chr6:163903689:G:A	1.04933e-08	-1.43333	-5.77084e-10
163904373	chr6:163904373:G:A	5.2774e-08	-1.11008e-10	0.181959
163904396	chr6:163904396:G:T	2.27609e-08	-1.11008e-10	-0.659016
163904654	chr6:163904654:A:G	1.92297e-09	-1.56118	-1.569
163904816	chr6:163904816:C:T	1.9383e-09	-1.55692	-1.56533
163904894	chr6:163904894:G:A	1.92593e-09	-1.55382	-1.57483
163905433	chr6:163905433:TCA:T	1.58827e-08	-1.11008e-10	-1.01883
163905472	chr6:163905472:T:C	1.99779e-09	-1.56135	-1.53067
163906254	chr6:163906254:G:A	2.35424e-08	-1.11008e-10	-0.625255
163906843	chr6:163906843:G:A	1.04149e-08	-1.11008e-10	-1.44082
163907290	chr6:163907290:T:G	1.58604e-08	-1.11008e-10	-1.02024
163907412	chr6:163907412:C:T	1.92646e-09	-1.55123	-1.57715
163907443	chr6:163907443:A:G	2.08027e-09	-1.55288	-1.49868
163907631	chr6:163907631:A:G	1.95166e-09	-1.55503	-1.56035
163907638	chr6:163907638:C:T	2.04129e-09	-1.54105	-1.52943
163908312	chr6:163908312:G:A	9.54916e-09	-1.52761	-5.77084e-10
163908599	chr6:163908599:G:A	2.67774e-08	-1.11008e-10	-0.4965
163908772	chr6:163908772:C:G	3.68647e-08	-1.11008e-10	-0.176804
163908822	chr6:163908822:A:AGG	1.06145e-08	-1.11008e-10	-1.42184
163909059	chr6:163909059:G:A	7.16715e-09	-1.22595	-0.588604
163909086	chr6:163909086:TC:T	2.04599e-09	-1.56558	-1.5026
163909095	chr6:163909095:T:A	1.0339e-08	-1.44814	-5.77084e-10
163909566	chr6:163909566:T:G	2.2113e-09	-1.5253	-1.46518
163909873	chr6:163909873:T:C	2.31287e-09	-1.53295	-1.41262
163911098	chr6:163911098:T:C	2.24519e-09	-1.53791	-1.43736
163911358	chr6:163911358:A:G	2.32801e-09	-1.55984	-1.37921
163911568	chr6:163911568:A:T	2.02591e-09	-1.5242	-1.55384
163912101	chr6:163912101:G:A	3.1624e-09	-1.23174	-1.40099
163912135	chr6:163912135:T:C	8.96942e-09	-1.11008e-10	-1.59024
163912152	chr6:163912152:T:C	7.19486e-09	-0.924272	-0.886421
163912153	chr6:163912153:G:A	7.93728e-09	-0.830908	-0.88158
163912179	chr6:163912179:G:A	9.03282e-09	-1.11008e-10	-1.58319
163912188	chr6:163912188:G:T	9.00888e-09	-1.11008e-10	-1.58585
163912203	chr6:163912203:G:C	9.01096e-09	-1.11008e-10	-1.58562
163912216	chr6:163912216:G:A	9.07309e-09	-1.11008e-10	-1.57875
163912304	chr6:163912304:A:G	1.00955e-08	-1.11008e-10	-1.47197
163912391	chr6:163912391:G:A	9.36126e-09	-1.11008e-10	-1.54748
163912499	chr6:163912499:C:A	1.33329e-08	-1.11008e-10	-1.19383
163912769	chr6:163912769:A:C	1.06778e-08	-1.11008e-10	-1.41589
163913186	chr6:163913186:A:G	1.24769e-08	-1.26018	-5.77084e-10
163913190	chr6:163913190:A:C	8.97557e-09	-1.11008e-10	-1.58955
163913208	chr6:163913208:C:T	1.06813e-08	-1.11008e-10	-1.41557
163913664	chr6:163913664:T:C	8.71816e-09	-1.52662	-0.0920336
163913706	chr6:163913706:T:C	1.17012e-08	-1.32437	-5.77084e-10
163914046	chr6:163914046:A:G	1.56844e-08	-1.11008e-10	-1.03139
163914076	chr6:163914076:A:G	9.67235e-09	-1.51479	-5.77084e-10
163914317	chr6:163914317:T:C	9.44644e-09	-1.11008e-10	-1.53842
163914325	chr6:163914325:T:A	9.52245e-09	-1.11008e-10	-1.53041
163914773	chr6:163914773:A:C	9.83405e-09	-1.49821	-5.77084e-10
163915208	chr6:163915208:T:G	3.37169e-09	-1.41613	-1.15251
163915837	chr6:163915837:A:G	9.38164e-09	-1.5453	-5.77084e-10
163916050	chr6:163916050:T:C	6.47173e-08	-1.11008e-10	0.385969
163916444	chr6:163916444:A:G	9.164e-09	-1.11008e-10	-1.56878
163916524	chr6:163916524:G:A	9.05105e-09	-1.11008e-10	-1.58118
163916983	chr6:163916983:T:A	2.17915e-09	-1.56484	-1.44028
163917238	chr6:163917238:C:G	2.1408e-09	-1.5033	-1.51958
163917891	chr6:163917891:G:A	5.24144e-08	0.175122	-5.77084e-10
163918294	chr6:163918294:A:G	1.39749e-08	-1.11008e-10	-1.1468
163918598	chr6:163918598:C:T	3.19447e-08	-1.11008e-10	-0.320053
163918713	chr6:163918713:A:C	9.19504e-09	-1.11008e-10	-1.5654
163919401	chr6:163919401:A:G	5.49981e-09	-1.01713	-1.06222
163919402	chr6:163919402:G:A	1.1127e-07	-1.11008e-10	0.927904
163919631	chr6:163919631:A:G	2.55151e-09	-1.3185	-1.52888
163920010	chr6:163920010:C:A	2.24049e-09	-1.42062	-1.55674
163920182	chr6:163920182:T:C	2.66307e-09	-1.37951	-1.42507
163920196	chr6:163920196:C:T	9.2013e-09	-1.56471	-5.77084e-10
163920203	chr6:163920203:A:G	1.8989e-09	-1.56335	-1.57943
163920315	chr6:163920315:T:C	9.07263e-09	-1.11008e-10	-1.5788
163920433	chr6:163920433:G:A	1.2912e-08	-1.11008e-10	-1.2259
163920646	chr6:163920646:T:C	1.12075e-08	-1.11008e-10	-1.36748
163920725	chr6:163920725:G:A	1.38354e-08	-1.11008e-10	-1.15683
163920782	chr6:163920782:C:T	1.25546e-08	-1.11008e-10	-1.25397
163921085	chr6:163921085:G:A	1.62992e-08	-0.992943	-5.77084e-10
163921128	chr6:163921128:A:C	9.27109e-09	-1.11008e-10	-1.55716
163921464	chr6:163921464:C:T	1.19905e-08	-1.11008e-10	-1.29994
163921560	chr6:163921560:C:T	9.71311e-09	-1.11008e-10	-1.51058
163922044	chr6:163922044:C:T	9.23606e-09	-1.11008e-10	-1.56094
163922078	chr6:163922078:A:G	4.8118e-09	-1.55712	-0.655866
163922162	chr6:163922162:T:C	1.09908e-08	-1.11008e-10	-1.387
163922163	chr6:163922163:G:A	1.00069e-08	-1.11008e-10	-1.48078
163922694	chr6:163922694:C:T	2.73879e-09	-1.19946	-1.57708
163922836	chr6:163922836:A:G	8.98555e-09	-1.11008e-10	-1.58844
163922970	chr6:163922970:G:A	1.47366e-08	-1.11008e-10	-1.09373
163923065	chr6:163923065:G:C	1.2512e-08	-1.25737	-5.77084e-10
163923214	chr6:163923214:A:G	1.12363e-08	-1.36491	-5.77084e-10
163923908	chr6:163923908:G:A	2.36218e-08	-1.11008e-10	-0.621891
163924327	chr6:163924327:C:T	2.62701e-09	-1.5624	-1.25581
163924754	chr6:163924754:A:G	1.40148e-08	-1.11008e-10	-1.14394
163924805	chr6:163924805:G:A	2.06166e-08	-0.757961	-5.77084e-10
163924948	chr6:163924948:C:T	9.07625e-09	-1.11008e-10	-1.5784
163924989	chr6:163924989:C:T	3.47648e-08	-1.11008e-10	-0.235455
163925017	chr6:163925017:T:C	2.45187e-09	-1.56516	-1.32205
163925159	chr6:163925159:C:T	4.45625e-08	-1.11008e-10	0.0128327
163925235	chr6:163925235:G:A	2.00269e-09	-1.56302	-1.52655
163925351	chr6:163925351:G:A	1.90803e-09	-1.5523	-1.58569
163925442	chr6:163925442:TATC:T	3.18782e-09	-1.55333	-1.07139
163925488	chr6:163925488:C:A	2.02408e-09	-1.49099	-1.58795
163925572	chr6:163925572:C:T	3.05712e-09	-1.56228	-1.10431
163925822	chr6:163925822:G:A	1.89093e-09	-1.56354	-1.58345
163925930	chr6:163925930:T:G	2.13865e-09	-1.56382	-1.46007
163926133	chr6:163926133:T:C	3.84817e-08	-1.11008e-10	-0.133877
163926594	chr6:163926594:G:T	2.11954e-09	-1.46628	-1.56658
163926642	chr6:163926642:C:T	2.58621e-09	-1.49892	-1.33495
163926723	chr6:163926723:A:T	8.97194e-09	-1.11008e-10	-1.58996
163926782	chr6:163926782:C:T	1.92337e-09	-1.54514	-1.58484
163926889	chr6:163926889:C:T	8.97421e-09	-1.11008e-10	-1.5897
163926941	chr6:163926941:C:T	2.75846e-09	-1.56092	-1.20846
163926986	chr6:163926986:G:A	9.35949e-09	-1.11008e-10	-1.54767
163927373	chr6:163927373:G:A	1.94331e-09	-1.53613	-1.58353
163927852	chr6:163927852:C:T	4.09582e-08	-1.11008e-10	-0.0715076
163927957	chr6:163927957:G:A	9.12823e-09	-1.11008e-10	-1.57269
163927994	chr6:163927994:G:A	1.97388e-09	-1.52842	-1.57563
163928259	chr6:163928259:C:T	2.02311e-09	-1.55481	-1.52461
163928324	chr6:163928324:C:T	2.21776e-09	-1.4225	-1.56506
163928708	chr6:163928708:T:TGCTCC	2.22789e-09	-1.42071	-1.5623
163928769	chr6:163928769:T:C	1.95895e-09	-1.53723	-1.57443
163928791	chr6:163928791:A:G	8.99821e-09	-1.11008e-10	-1.58703
163928872	chr6:163928872:G:A	3.80724e-08	-1.11008e-10	-0.14457
163929014	chr6:163929014:C:T	8.97677e-09	-1.11008e-10	-1.58942
163929055	chr6:163929055:C:T	2.96534e-09	-1.55979	-1.13727
163929168	chr6:163929168:A:G	2.33239e-09	-1.49711	-1.44006
163929177	chr6:163929177:G:A	8.99688e-09	-1.11008e-10	-1.58718
163929320	chr6:163929320:T:G	2.92706e-08	-1.11008e-10	-0.407475
163929819	chr6:163929819:G:A	8.96926e-09	-1.11008e-10	-1.59026
163929866	chr6:163929866:G:A	1.17135e-08	-1.11008e-10	-1.32332
163929919	chr6:163929919:A:G	1.1652e-08	-1.11008e-10	-1.32858
163929978	chr6:163929978:C:T	1.19182e-08	-1.11008e-10	-1.30599
163930058	chr6:163930058:A:G	2.52581e-08	-1.11008e-10	-0.554914
163930104	chr6:163930104:C:T	1.26602e-08	-1.2456	-5.77084e-10
163930215	chr6:163930215:C:A	3.14559e-09	-1.53332	-1.10474
163930257	chr6:163930257:C:T	1.17296e-08	-1.11008e-10	-1.32195
163930388	chr6:163930388:G:A	1.19295e-08	-1.11008e-10	-1.30505
163930489	chr6:163930489:C:T	3.18355e-09	-1.48799	-1.13807
163930573	chr6:163930573:A:G	1.19508e-08	-1.11008e-10	-1.30326
163930796	chr6:163930796:T:C	1.03075e-08	-1.11008e-10	-1.45119
163930991	chr6:163930991:A:T	9.9994e-09	-1.11008e-10	-1.48153
163931059	chr6:163931059:A:G	1.321e-08	-1.11008e-10	-1.20309
163931081	chr6:163931081:TG:T	1.13976e-08	-1.11008e-10	-1.35065
163931187	chr6:163931187:T:C	2.90634e-09	-1.46162	-1.25555
163931239	chr6:163931239:T:A	1.02125e-08	-1.11008e-10	-1.46045
163931287	chr6:163931287:T:G	1.02528e-08	-1.11008e-10	-1.45651
163931485	chr6:163931485:T:C	9.14931e-09	-1.11008e-10	-1.57038
163931501	chr6:163931501:C:T	9.96305e-09	-1.11008e-10	-1.48518
163931639	chr6:163931639:G:C	1.85547e-08	-1.11008e-10	-0.863336
163931657	chr6:163931657:G:T	2.00579e-09	-1.55027	-1.53775
163931751	chr6:163931751:A:G	1.02295e-08	-1.11008e-10	-1.45879
163931846	chr6:163931846:G:A	2.09781e-09	-1.56413	-1.47904
163931929	chr6:163931929:A:G	1.00633e-08	-1.11008e-10	-1.47517
163931977	chr6:163931977:A:C	5.39629e-09	-0.620857	-1.47749
163932029	chr6:163932029:G:A	1.95123e-09	-1.52825	-1.58735
163932071	chr6:163932071:G:A	9.60809e-09	-1.11008e-10	-1.52145
163932092	chr6:163932092:A:G	1.0157e-08	-1.11008e-10	-1.4659
163932256	chr6:163932256:C:G	9.1525e-09	-1.11008e-10	-1.57003
163932296	chr6:163932296:G:A	1.72359e-08	-1.11008e-10	-0.937067
163932505	chr6:163932505:C:T	8.96936e-09	-1.11008e-10	-1.59025
163932634	chr6:163932634:A:T	9.25464e-09	-1.11008e-10	-1.55893
163932730	chr6:163932730:G:A	9.07235e-09	-1.11008e-10	-1.57883
163932732	chr6:163932732:A:G	1.10014e-08	-1.11008e-10	-1.38604
163932893	chr6:163932893:T:C	1.11226e-08	-1.11008e-10	-1.37508
163932992	chr6:163932992:A:G	1.10889e-08	-1.11008e-10	-1.37811
163933049	chr6:163933049:T:C	1.97094e-09	-1.53046	-1.57508
163933165	chr6:163933165:A:ATATATT	1.1475e-08	-1.11008e-10	-1.34389
163933270	chr6:163933270:C:T	1.15016e-08	-1.11008e-10	-1.34157
163933372	chr6:163933372:A:G	2.83036e-08	-1.11008e-10	-0.44107
163933409	chr6:163933409:G:A	2.05826e-08	-1.11008e-10	-0.759612
163933605	chr6:163933605:T:G	1.96433e-09	-1.52681	-1.5821
163933653	chr6:163933653:G:A	1.09473e-08	-1.11008e-10	-1.39097
163934126	chr6:163934126:A:T	2.79139e-09	-1.36812	-1.3894
163934173	chr6:163934173:A:G	2.79112e-08	-1.11008e-10	-0.455031
163934174	chr6:163934174:C:A	2.79164e-08	-1.11008e-10	-0.454844
163934554	chr6:163934554:A:T	3.33214e-09	-1.53051	-1.04994
163934621	chr6:163934621:A:T	4.07968e-09	-1.00491	-1.37313
163934650	chr6:163934650:A:C	1.12346e-08	-1.11008e-10	-1.36506
163934706	chr6:163934706:A:G	3.0103e-09	-1.56502	-1.117
163934752	chr6:163934752:T:C	1.93603e-09	-1.53638	-1.58704
163934774	chr6:163934774:T:C	3.85766e-09	-1.05564	-1.37836
163934793	chr6:163934793:T:C	4.07954e-09	-1.03218	-1.34589
163934850	chr6:163934850:G:A	1.14901e-08	-1.11008e-10	-1.34257
163934899	chr6:163934899:GT:G	1.47141e-08	-1.11008e-10	-1.09525
163934926	chr6:163934926:G:A	4.18683e-09	-0.998472	-1.35364
163935453	chr6:163935453:A:G	1.91882e-08	-1.11008e-10	-0.829765
163935538	chr6:163935538:C:T	1.15313e-08	-1.33899	-5.77084e-10
163935575	chr6:163935575:T:C	9.79685e-09	-1.11008e-10	-1.502
163935593	chr6:163935593:C:T	2.06896e-09	-1.51966	-1.53735
163935692	chr6:163935692:C:T	9.54417e-09	-1.11008e-10	-1.52813
163935824	chr6:163935824:C:T	4.56056e-08	-1.11008e-10	0.0359722
163935829	chr6:163935829:A:G	4.85048e-09	-0.639583	-1.5654
163935867	chr6:163935867:C:T	1.88184e-09	-1.56216	-1.58965
163936296	chr6:163936296:C:T	4.16214e-09	-0.789548	-1.56848
163936345	chr6:163936345:G:A	1.28952e-08	-1.11008e-10	-1.22721
163936390	chr6:163936390:T:C	1.85005e-08	-1.11008e-10	-0.866262
163936434	chr6:163936434:G:A	4.53611e-09	-0.704163	-1.56783
163936528	chr6:163936528:C:G	2.17387e-09	-1.45894	-1.54862
163936586	chr6:163936586:C:A	9.7842e-09	-1.11008e-10	-1.50329
163936983	chr6:163936983:C:T	9.86583e-09	-1.11008e-10	-1.49498
163937300	chr6:163937300:G:T	4.35217e-09	-0.750389	-1.563
163937318	chr6:163937318:A:G	1.57661e-08	-1.0262	-5.77084e-10
163937336	chr6:163937336:G:T	4.2744e-09	-0.764897	-1.56652
163937517	chr6:163937517:C:G	3.63367e-09	-0.941115	-1.5527
163937537	chr6:163937537:A:G	1.46966e-08	-1.11008e-10	-1.09644
163937548	chr6:163937548:A:G	3.71416e-09	-0.921876	-1.55003
163937658	chr6:163937658:A:C	1.98501e-08	-1.11008e-10	-0.795852
163937767	chr6:163937767:G:A	9.74253e-09	-1.11008e-10	-1.50756
163937853	chr6:163937853:A:T	4.55303e-09	-0.731903	-1.53636
163937954	chr6:163937954:A:G	2.77407e-09	-1.5291	-1.23465
163937977	chr6:163937977:A:G	2.12838e-09	-1.44985	-1.57885
163938106	chr6:163938106:G:A	2.19544e-09	-1.51701	-1.48066
163938578	chr6:163938578:A:G	1.89041e-09	-1.56272	-1.58454
163938581	chr6:163938581:G:A	2.19063e-08	-1.11008e-10	-0.697286
163938611	chr6:163938611:G:T	3.32495e-09	-1.55883	-1.02377
163938848	chr6:163938848:G:A	3.63887e-09	-1.26917	-1.22322
163939031	chr6:163939031:G:C	2.52512e-09	-1.55989	-1.29788
163939035	chr6:163939035:A:T	2.32533e-09	-1.56329	-1.37691
163939145	chr6:163939145:G:A	1.47438e-08	-1.11008e-10	-1.09324
163939180	chr6:163939180:A:G	3.76002e-08	-1.11008e-10	-0.157049
163939186	chr6:163939186:G:A	9.0877e-09	-1.11008e-10	-1.57714
163939201	chr6:163939201:A:G	1.03673e-08	-1.11008e-10	-1.4454
163939224	chr6:163939224:A:G	9.22025e-09	-1.11008e-10	-1.56266
163939385	chr6:163939385:C:T	2.27332e-09	-1.37285	-1.58997
163939476	chr6:163939476:C:T	3.63626e-09	-1.54306	-0.950048
163939625	chr6:163939625:G:A	2.53403e-09	-1.35697	-1.49728
163939730	chr6:163939730:C:T	3.14053e-08	-0.337084	-5.77084e-10
163939775	chr6:163939775:G:A	3.01829e-09	-1.09033	-1.58904
163940013	chr6:163940013:G:T	1.96484e-09	-1.55598	-1.55267
163940374	chr6:163940374:T:G	9.79909e-09	-1.11008e-10	-1.50177
163940486	chr6:163940486:A:T	1.88425e-09	-1.56036	-1.59017
163940504	chr6:163940504:T:A	2.04584e-09	-1.49884	-1.56941
163940512	chr6:163940512:T:G	2.42862e-09	-1.46405	-1.43269
163940901	chr6:163940901:G:A	1.05997e-08	-1.11008e-10	-1.42323
163941034	chr6:163941034:T:C	2.85725e-09	-1.53863	-1.19557
163941094	chr6:163941094:C:T	2.44935e-09	-1.55452	-1.33371
163941677	chr6:163941677:T:C	2.79495e-09	-1.39039	-1.36586
163942380	chr6:163942380:T:C	2.60249e-09	-1.43212	-1.39547
163942775	chr6:163942775:C:T	3.10031e-09	-1.29112	-1.36143
163942819	chr6:163942819:G:T	2.50904e-09	-1.44846	-1.4157
163942834	chr6:163942834:A:G	9.89021e-09	-1.11008e-10	-1.49251
163943078	chr6:163943078:A:G	4.47371e-09	-1.10317	-1.18267
163943150	chr6:163943150:T:C	8.96941e-09	-1.11008e-10	-1.59024
163943200	chr6:163943200:C:T	9.64368e-09	-1.11008e-10	-1.51776
163943325	chr6:163943325:G:A	1.00743e-08	-1.11008e-10	-1.47407
163943329	chr6:163943329:C:T	3.29198e-09	-1.43059	-1.16198
163943503	chr6:163943503:T:A	1.03375e-08	-1.44828	-5.77084e-10
163943661	chr6:163943661:C:T	1.36598e-08	-1.11008e-10	-1.1696
163943669	chr6:163943669:T:C	2.79772e-09	-1.31735	-1.43791
163943762	chr6:163943762:G:A	3.69305e-09	-1.52416	-0.953446
163943943	chr6:163943943:C:T	2.96541e-09	-1.41061	-1.28643
163944103	chr6:163944103:T:C	9.53881e-09	-1.11008e-10	-1.52869
163944281	chr6:163944281:G:A	1.03122e-08	-0.294445	-1.15629
163945099	chr6:163945099:G:A	5.57017e-09	-0.74357	-1.32306
163945164	chr6:163945164:T:A	4.04351e-08	-1.11008e-10	-0.0843614
163945251	chr6:163945251:G:A	2.18951e-09	-1.43118	-1.5692
163945310	chr6:163945310:A:G	1.37399e-08	-1.11008e-10	-1.16376
163945399	chr6:163945399:A:G	2.49973e-09	-1.55687	-1.31101
163945776	chr6:163945776:T:A	2.44789e-09	-1.55153	-1.3373
163945825	chr6:163945825:G:T	2.43931e-09	-1.44092	-1.45142
163946133	chr6:163946133:G:C	3.0397e-09	-1.43389	-1.23841
163946298	chr6:163946298:AC:A	9.49327e-09	-0.0681165	-1.46536
163946461	chr6:163946461:T:A	1.02686e-08	-1.11008e-10	-1.45497
163946936	chr6:163946936:A:G	8.97477e-09	-1.11008e-10	-1.58964
163947032	chr6:163947032:T:A	9.19492e-09	-1.11008e-10	-1.56541
163947055	chr6:163947055:A:G	2.05512e-09	-1.47416	-1.58956
163947147	chr6:163947147:C:T	2.16954e-08	-0.706961	-5.77084e-10
163947249	chr6:163947249:G:A	9.28201e-09	-1.11008e-10	-1.55598
163947404	chr6:163947404:G:A	9.41063e-09	-1.11008e-10	-1.54222
163947519	chr6:163947519:C:T	1.03656e-08	-1.11008e-10	-1.44557
163947713	chr6:163947713:G:A	1.27061e-08	-1.11008e-10	-1.24198
163947725	chr6:163947725:C:A	1.85011e-08	-1.11008e-10	-0.866226
163948014	chr6:163948014:C:T	2.52736e-09	-1.35695	-1.49993
163948208	chr6:163948208:G:C	9.80136e-09	-1.11008e-10	-1.50154
163948355	chr6:163948355:T:C	9.53404e-09	-1.52919	-5.77084e-10
163948419	chr6:163948419:A:G	2.57468e-09	-1.51111	-1.32722
163948538	chr6:163948538:A:G	9.0268e-09	-1.11008e-10	-1.58386
163948632	chr6:163948632:G:A	2.3502e-09	-1.56446	-1.36509
163949067	chr6:163949067:T:G	8.98011e-09	-1.11008e-10	-1.58905
163949177	chr6:163949177:C:T	9.18368e-09	-1.11008e-10	-1.56663
163949543	chr6:163949543:G:A	1.28489e-08	-1.11008e-10	-1.2308
163949551	chr6:163949551:T:C	2.60669e-09	-1.36963	-1.45634
163949749	chr6:163949749:A:C	9.12374e-09	-1.11008e-10	-1.57318
163950422	chr6:163950422:T:C	3.32864e-09	-1.47661	-1.10489
163950798	chr6:163950798:G:A	1.14387e-08	-1.11008e-10	-1.34706
163950884	chr6:163950884:C:T	9.15807e-09	-1.11008e-10	-1.56942
163951119	chr6:163951119:C:T	2.88277e-09	-1.13515	-1.59016
163951280	chr6:163951280:G:A	2.39606e-09	-1.55445	-1.35579
163951411	chr6:163951411:G:C	9.47336e-09	-1.11008e-10	-1.53558
163951836	chr6:163951836:G:C	5.25552e-08	-1.11008e-10	0.177804
163951912	chr6:163951912:T:TG	9.16374e-09	-1.11008e-10	-1.5688
163952148	chr6:163952148:T:G	2.57809e-09	-1.5205	-1.31651
163952247	chr6:163952247:G:A	9.17665e-09	-1.11008e-10	-1.5674
163952293	chr6:163952293:T:A	2.07918e-08	-1.11008e-10	-0.749499
163952336	chr6:163952336:T:C	2.17856e-09	-1.43843	-1.56697
163952622	chr6:163952622:T:C	2.00923e-09	-1.53876	-1.54755
163953467	chr6:163953467:C:A	9.2236e-09	-1.56229	-5.77084e-10
163953882	chr6:163953882:G:C	1.37448e-08	-1.11008e-10	-1.1634
163954130	chr6:163954130:A:G	9.2932e-09	-1.11008e-10	-1.55478
163954302	chr6:163954302:G:A	3.80436e-09	-0.987699	-1.46021
163954400	chr6:163954400:G:C	1.42331e-08	-1.11008e-10	-1.12849
163954479	chr6:163954479:T:C	9.69779e-09	-1.11008e-10	-1.51216
163954759	chr6:163954759:C:T	2.22522e-09	-1.43278	-1.55143
163954787	chr6:163954787:C:T	1.42803e-08	-1.11008e-10	-1.12517
163954827	chr6:163954827:T:A	1.94366e-09	-1.53888	-1.5806
163954896	chr6:163954896:C:T	2.17807e-09	-1.53247	-1.47315
163955063	chr6:163955063:A:G	9.221e-09	-1.11008e-10	-1.56258
163956432	chr6:163956432:C:T	5.55568e-08	-1.11008e-10	0.233347
163956556	chr6:163956556:T:A	1.35524e-08	-1.11008e-10	-1.17749
163956647	chr6:163956647:G:A	2.72417e-09	-1.51712	-1.26478
163957653	chr6:163957653:A:G	4.51196e-09	-1.29267	-0.984655
163958182	chr6:163958182:T:C	1.18534e-08	-1.11008e-10	-1.31144
163959035	chr6:163959035:C:T	6.50217e-08	-1.11008e-10	0.390661
163959466	chr6:163959466:C:A	1.72167e-08	-1.11008e-10	-0.938181
163959604	chr6:163959604:A:G	5.41948e-08	-1.11008e-10	0.208526
163959817	chr6:163959817:C:T	9.45568e-09	-0.230164	-1.30728
163959869	chr6:163959869:C:T	2.03976e-08	-1.11008e-10	-0.768642
163959904	chr6:163959904:C:A	8.41668e-09	-0.349937	-1.30391
163960077	chr6:163960077:G:A	1.67822e-07	-1.11008e-10	1.33885
163960190	chr6:163960190:T:G	3.73025e-09	-0.884849	-1.58273
163960310	chr6:163960310:TG:T	1.9883e-09	-1.52461	-1.57217
163960439	chr6:163960439:C:T	5.81481e-08	-1.11008e-10	0.278934
163960756	chr6:163960756:G:A	1.70068e-08	-1.11008e-10	-0.950445
163960994	chr6:163960994:C:G	2.19888e-09	-1.56557	-1.43054
163961709	chr6:163961709:A:G	3.13972e-08	-1.11008e-10	-0.337341
163961812	chr6:163961812:C:T	1.06245e-08	-1.11008e-10	-1.4209
163961867	chr6:163961867:G:A	2.03799e-09	-1.55385	-1.51825
163962489	chr6:163962489:C:T	8.6182e-09	-1.37873	-0.251449
163962813	chr6:163962813:T:G	8.97075e-09	-1.11008e-10	-1.59009
163962958	chr6:163962958:A:G	3.06774e-09	-1.15449	-1.50863
163962976	chr6:163962976:A:G	2.69711e-08	1.09595	-1.58524
163963087	chr6:163963087:C:T	1.63927e-08	-0.987223	-5.77084e-10
163963325	chr6:163963325:C:G	1.49181e-08	-1.11008e-10	-1.08148
163963383	chr6:163963383:A:G	3.64228e-08	-1.11008e-10	-0.188863
163963481	chr6:163963481:T:C	1.00392e-08	-1.11008e-10	-1.47756
163963891	chr6:163963891:C:T	1.86065e-08	0.422768	-1.28332
163963976	chr6:163963976:T:C	1.12448e-08	-1.11008e-10	-1.36416
163964065	chr6:163964065:A:T	1.05295e-08	-1.11008e-10	-1.42988
163964150	chr6:163964150:C:T	2.48531e-09	-1.3141	-1.55956
163964743	chr6:163964743:A:AT	1.03061e-08	-1.11008e-10	-1.45132
163964924	chr6:163964924:AC:A	1.53401e-08	0.433473	-1.48706
163965088	chr6:163965088:A:G	9.78455e-09	-1.11008e-10	-1.50325
163965580	chr6:163965580:C:A	1.43009e-08	-1.11008e-10	-1.12374
163965781	chr6:163965781:C:T	1.02487e-08	-1.11008e-10	-1.45691
163965939	chr6:163965939:A:G	3.64308e-09	-1.02769	-1.46354
163966150	chr6:163966150:C:A	1.48337e-08	-1.11008e-10	-1.08716
163966152	chr6:163966152:G:A	6.54156e-09	-1.29572	-0.610167
163966274	chr6:163966274:G:A	1.2238e-08	-1.11008e-10	-1.27951
163966317	chr6:163966317:G:A	2.53258e-08	-1.11008e-10	-0.552236
163966571	chr6:163966571:T:C	3.25784e-09	-1.10184	-1.50115
163966679	chr6:163966679:A:G	4.16199e-09	-1.10888	-1.24918
163966990	chr6:163966990:T:C	9.26133e-09	-1.11008e-10	-1.55821
163967047	chr6:163967047:A:G	9.12839e-09	0.0029121	-1.57558
163967132	chr6:163967132:T:G	1.17729e-08	-1.11008e-10	-1.31826
163967908	chr6:163967908:ATTAAT:A	1.17544e-08	-1.11008e-10	-1.31983
163967927	chr6:163967927:C:A	1.17544e-08	-1.11008e-10	-1.31983
163967965	chr6:163967965:A:T	1.26927e-08	-1.11008e-10	-1.24303
163968049	chr6:163968049:G:A	1.08784e-08	-1.11008e-10	-1.39728
163968061	chr6:163968061:G:A	6.39553e-08	1.73292	-1.3588
163968096	chr6:163968096:A:G	8.4849e-08	1.53511	-0.878292
163968133	chr6:163968133:G:A	6.32477e-08	1.54534	-1.18234
163968374	chr6:163968374:C:A	2.14943e-08	-0.716273	-5.77084e-10
163968544	chr6:163968544:A:G	1.8573e-08	-1.11008e-10	-0.862349
163968603	chr6:163968603:C:T	3.33406e-08	-1.11008e-10	-0.277283
163968619	chr6:163968619:G:A	1.43672e-08	-1.11008e-10	-1.11911
163968853	chr6:163968853:C:T	7.49327e-09	-1.53633	-0.233725
163968875	chr6:163968875:C:T	6.97431e-09	-1.53243	-0.309397
163968956	chr6:163968956:A:G	1.76356e-07	2.185	-0.796555
163968996	chr6:163968996:A:G	7.32945e-09	-0.253541	-1.53862
163969000	chr6:163969000:T:G	1.50154e-07	2.31186	-1.08425
163969076	chr6:163969076:T:C	1.16545e-08	-1.11008e-10	-1.32836
163969324	chr6:163969324:T:C	9.83134e-09	-1.49848	-5.77084e-10
163969405	chr6:163969405:A:T	1.42508e-08	-1.11008e-10	-1.12725
163969567	chr6:163969567:C:T	9.71165e-09	-1.11008e-10	-1.51073
163969659	chr6:163969659:A:G	9.07939e-09	-1.11008e-10	-1.57805
163969666	chr6:163969666:G:A	9.48354e-09	-1.11008e-10	-1.5345
163969766	chr6:163969766:C:T	2.2799e-07	2.98502	-1.33978
163969887	chr6:163969887:A:G	1.21488e-08	-1.11008e-10	-1.28683
163969943	chr6:163969943:C:T	1.02988e-08	-1.11008e-10	-1.45203
163969959	chr6:163969959:T:C	5.79526e-08	-1.11008e-10	0.275566
163969988	chr6:163969988:C:T	3.46798e-08	-1.11008e-10	-0.237901
163970015	chr6:163970015:C:T	3.48783e-08	-1.11008e-10	-0.232195
163970073	chr6:163970073:C:A	3.49134e-08	-1.11008e-10	-0.231189
163970129	chr6:163970129:A:G	3.7719e-08	-1.11008e-10	-0.153896
163970166	chr6:163970166:A:G	3.49406e-08	-1.11008e-10	-0.230411
163970181	chr6:163970181:T:C	3.48336e-08	-1.11008e-10	-0.233478
163970223	chr6:163970223:A:C	3.47555e-08	-1.11008e-10	-0.23572
163970261	chr6:163970261:C:T	3.48976e-08	-1.11008e-10	-0.231641
163970545	chr6:163970545:A:C	1.13136e-08	-1.11008e-10	-1.35805
163970644	chr6:163970644:T:C	9.0722e-09	-1.11008e-10	-1.57884
163970651	chr6:163970651:G:GT	8.99253e-09	-1.11008e-10	-1.58767
163970761	chr6:163970761:T:TA	9.89218e-09	-1.11008e-10	-1.49231
163970906	chr6:163970906:C:G	5.1695e-08	1.46686	-1.30556
163970937	chr6:163970937:C:T	1.01715e-08	-1.11008e-10	-1.46447
163971182	chr6:163971182:A:G	1.22163e-08	-1.11008e-10	-1.28129
163971274	chr6:163971274:G:A	4.04428e-07	3.14516	-0.926747
163971295	chr6:163971295:C:T	9.6188e-09	-1.11008e-10	-1.52034
163971308	chr6:163971308:C:A	9.58557e-09	-1.11008e-10	-1.5238
163971382	chr6:163971382:C:T	9.72104e-09	-1.11008e-10	-1.50977
163971421	chr6:163971421:C:T	1.13788e-07	2.52797	-1.57769
163971736	chr6:163971736:T:A	2.21544e-08	-1.11008e-10	-0.686024
163971782	chr6:163971782:G:A	3.40807e-07	3.62061	-1.57335
163971857	chr6:163971857:G:T	1.87688e-08	-1.11008e-10	-0.851863
163971936	chr6:163971936:G:A	2.97233e-07	3.47364	-1.56318
163971954	chr6:163971954:G:A	2.71567e-09	-1.45136	-1.33366
163971980	chr6:163971980:A:C	1.38409e-08	-1.11008e-10	-1.15643
163972078	chr6:163972078:G:A	2.10473e-08	-1.11008e-10	-0.737287
163972095	chr6:163972095:C:G	9.66629e-09	-1.11008e-10	-1.51542
163972212	chr6:163972212:G:T	2.8816e-07	3.46686	-1.5874
163972393	chr6:163972393:A:T	1.31821e-08	-1.11008e-10	-1.2052
163972481	chr6:163972481:T:C	2.04549e-08	-1.11008e-10	-0.765836
163972629	chr6:163972629:A:G	8.04336e-08	2.16431	-1.56094
163972639	chr6:163972639:C:T	9.7938e-09	-1.11008e-10	-1.50231
163972651	chr6:163972651:A:G	9.29488e-09	-1.11008e-10	-1.5546
163972653	chr6:163972653:C:G	9.28471e-09	-1.11008e-10	-1.55569
163972888	chr6:163972888:T:A	9.34293e-09	-1.11008e-10	-1.54944
163972972	chr6:163972972:G:C	1.1192e-08	-1.36886	-5.77084e-10
163973150	chr6:163973150:G:A	2.39961e-08	-1.11008e-10	-0.60617
163973303	chr6:163973303:A:G	1.05293e-08	-1.11008e-10	-1.42989
163973841	chr6:163973841:T:C	1.66667e-08	-1.11008e-10	-0.970649
163973848	chr6:163973848:T:C	1.48728e-08	-1.11008e-10	-1.08452
163973911	chr6:163973911:T:C	1.59953e-08	-1.11008e-10	-1.01177
163974064	chr6:163974064:G:A	9.01134e-09	-1.11008e-10	-1.58558
163974204	chr6:163974204:T:C	9.38365e-09	-1.11008e-10	-1.54509
163974368	chr6:163974368:C:A	2.3704e-07	3.27085	-1.58668
163974469	chr6:163974469:A:G	9.19195e-09	-1.56573	-5.77084e-10
163974694	chr6:163974694:TA:T	9.16256e-08	2.32343	-1.58978
163974887	chr6:163974887:C:A	3.12442e-07	3.54187	-1.58151
163975059	chr6:163975059:G:A	2.25246e-08	-1.11008e-10	-0.669451
163975178	chr6:163975178:G:A	2.11798e-08	-1.11008e-10	-0.731012
163975473	chr6:163975473:G:A	1.92569e-07	3.02717	-1.55078
163975481	chr6:163975481:G:T	3.60969e-08	-1.11008e-10	-0.197851
163975638	chr6:163975638:C:G	1.03306e-08	-1.11008e-10	-1.44895
163975644	chr6:163975644:T:C	9.48819e-09	-1.11008e-10	-1.53401
163975756	chr6:163975756:C:T	5.80728e-08	1.72178	-1.44415
163975801	chr6:163975801:C:T	9.79394e-09	-1.11008e-10	-1.5023
163976054	chr6:163976054:C:T	1.18243e-08	-1.3139	-5.77084e-10
163976139	chr6:163976139:C:A	2.27534e-07	3.23093	-1.58769
163976296	chr6:163976296:G:C	2.38324e-07	3.27148	-1.58191
163976433	chr6:163976433:A:G	2.2177e-08	-1.11008e-10	-0.685002
163976863	chr6:163976863:C:T	1.90015e-08	-1.11008e-10	-0.839539
163977019	chr6:163977019:G:T	1.08049e-08	-1.11008e-10	-1.40406
163977077	chr6:163977077:C:T	2.55102e-08	-1.11008e-10	-0.54498
163977204	chr6:163977204:A:C	2.1146e-08	-1.11008e-10	-0.73261
163977390	chr6:163977390:T:C	9.77441e-09	-1.11008e-10	-1.50429
163977473	chr6:163977473:G:A	1.02864e-08	-1.11008e-10	-1.45323
163977520	chr6:163977520:T:C	1.00383e-08	-1.11008e-10	-1.47765
163978175	chr6:163978175:ATGTT:A	2.41723e-07	3.29372	-1.58998
163978207	chr6:163978207:C:T	1.0289e-08	-1.11008e-10	-1.45298
163978258	chr6:163978258:A:G	2.39873e-07	3.28563	-1.58958
163978346	chr6:163978346:C:T	2.55481e-07	3.34935	-1.59026
163978423	chr6:163978423:C:T	2.98869e-07	3.50617	-1.59023
163978508	chr6:163978508:T:C	2.40405e-07	3.28847	-1.5902
163978521	chr6:163978521:TA:T	2.18796e-07	3.19404	-1.58996
163978636	chr6:163978636:T:C	2.5244e-07	3.33732	-1.5902
163978903	chr6:163978903:A:G	1.27514e-08	-1.23842	-5.77084e-10
163978914	chr6:163978914:G:A	2.39989e-07	3.28649	-1.58995
163978916	chr6:163978916:G:A	2.37362e-07	3.2754	-1.58988
163978956	chr6:163978956:A:G	2.65467e-08	-0.505154	-5.77084e-10
163979234	chr6:163979234:G:A	1.75102e-08	-1.11008e-10	-0.921276
163979235	chr6:163979235:G:A	2.32494e-07	3.25452	-1.58971
163979500	chr6:163979500:G:T	1.79601e-08	-1.11008e-10	-0.895908
163979502	chr6:163979502:C:T	2.26085e-07	3.22559	-1.58874
163979551	chr6:163979551:G:A	2.16718e-07	3.18346	-1.58892
163979563	chr6:163979563:G:A	2.10536e-07	3.15409	-1.58849
163979590	chr6:163979590:T:C	2.15805e-07	3.15037	-1.56005
163979596	chr6:163979596:C:T	2.54085e-07	3.34073	-1.58712
163979612	chr6:163979612:C:T	2.0298e-07	3.11826	-1.58921
163979620	chr6:163979620:C:T	1.07955e-08	-1.11008e-10	-1.40493
163979673	chr6:163979673:A:G	1.81484e-08	-1.11008e-10	-0.885475
163979842	chr6:163979842:G:A	9.4867e-09	-1.11008e-10	-1.53417
163979966	chr6:163979966:C:G	1.81778e-08	-1.11008e-10	-0.883859
163980029	chr6:163980029:T:A	2.04481e-07	3.11605	-1.57964
163980675	chr6:163980675:C:G	1.76964e-08	-1.11008e-10	-0.910701
163980948	chr6:163980948:C:T	1.01181e-08	-1.11008e-10	-1.46973
163980975	chr6:163980975:A:T	2.55501e-07	3.2967	-1.53754
163980990	chr6:163980990:T:C	2.34017e-07	3.20466	-1.53333
163981232	chr6:163981232:A:G	9.86328e-09	-1.11008e-10	-1.49524
163981342	chr6:163981342:G:T	2.1466e-07	3.16701	-1.58201
163981343	chr6:163981343:A:T	4.57348e-08	1.49421	-1.45541
163981428	chr6:163981428:C:T	8.99047e-09	-1.11008e-10	-1.58789
163981487	chr6:163981487:G:A	9.04824e-09	-1.11008e-10	-1.58149
163981773	chr6:163981773:G:C	8.97458e-09	-1.11008e-10	-1.58966
163981829	chr6:163981829:G:A	1.85393e-07	3.02035	-1.58193
163982027	chr6:163982027:G:A	1.15058e-08	-1.11008e-10	-1.34121
163982341	chr6:163982341:A:G	1.69693e-08	-1.11008e-10	-0.952653
163982472	chr6:163982472:G:A	2.87962e-08	1.09669	-1.5205
163982486	chr6:163982486:A:G	8.9792e-09	-1.11008e-10	-1.58915
163982646	chr6:163982646:A:T	9.76467e-09	-1.11008e-10	-1.50529
163982671	chr6:163982671:A:C	1.88648e-07	3.04591	-1.59008
163982802	chr6:163982802:A:G	2.04924e-07	3.12697	-1.58839
163983090	chr6:163983090:G:T	1.21101e-08	-1.11008e-10	-1.29002
163983099	chr6:163983099:T:C	1.25937e-08	-1.11008e-10	-1.25086
163983901	chr6:163983901:A:G	2.0391e-08	0.796927	-1.56589
163983952	chr6:163983952:A:C	1.0675e-08	-1.11008e-10	-1.41615
163984030	chr6:163984030:A:G	2.44365e-08	0.97912	-1.5671
163984057	chr6:163984057:T:C	2.63248e-08	1.053	-1.56655
163984225	chr6:163984225:T:G	9.8887e-09	-1.11008e-10	-1.49267
163984322	chr6:163984322:C:T	1.96518e-08	-1.11008e-10	-0.805891
163984347	chr6:163984347:T:C	2.52601e-08	1.00406	-1.55889
163984489	chr6:163984489:G:T	9.01972e-09	-1.11008e-10	-1.58465
163984641	chr6:163984641:C:T	1.30788e-08	-1.11008e-10	-1.21306
163984963	chr6:163984963:T:C	1.03616e-08	-1.11008e-10	-1.44595
163984987	chr6:163984987:G:T	9.35426e-09	-1.11008e-10	-1.54823
163985091	chr6:163985091:T:C	1.31499e-08	-1.11008e-10	-1.20765
163985232	chr6:163985232:C:T	6.62949e-08	1.84429	-1.43424
163985440	chr6:163985440:T:G	1.81301e-08	0.678937	-1.56542
163985451	chr6:163985451:A:T	1.21328e-08	-1.11008e-10	-1.28815
163985626	chr6:163985626:C:T	1.50797e-08	0.506086	-1.5768
163985807	chr6:163985807:T:C	1.02983e-08	-1.11008e-10	-1.45208
163985862	chr6:163985862:G:A	1.2793e-08	-1.11008e-10	-1.23516
163986014	chr6:163986014:C:T	1.14217e-08	-1.11008e-10	-1.34854
163986083	chr6:163986083:G:A	1.43944e-08	-1.11008e-10	-1.11722
163986177	chr6:163986177:C:T	1.13105e-08	-1.11008e-10	-1.35833
163986265	chr6:163986265:C:T	1.61443e-08	0.587745	-1.59024
163986450	chr6:163986450:G:A	1.52223e-08	-1.11008e-10	-1.06129
163986490	chr6:163986490:C:T	9.38511e-09	-1.11008e-10	-1.54493
163986573	chr6:163986573:C:G	1.44701e-08	-1.11008e-10	-1.11197
163986769	chr6:163986769:ATGATG:A	1.47666e-08	-1.11008e-10	-1.09169
163986940	chr6:163986940:A:G	1.74904e-08	-1.11008e-10	-0.922407
163987184	chr6:163987184:T:C	1.18827e-08	-1.11008e-10	-1.30898
163987225	chr6:163987225:T:C	2.4643e-08	-1.11008e-10	-0.579566
163987519	chr6:163987519:G:GGTTTT	1.16991e-08	-1.11008e-10	-1.32454
163987894	chr6:163987894:T:A	2.58085e-08	-0.533354	-5.77084e-10
163988115	chr6:163988115:C:T	2.03401e-08	-1.11008e-10	-0.771465
163988160	chr6:163988160:G:A	3.55967e-09	-1.20615	-1.30825
163988189	chr6:163988189:G:A	2.06516e-08	-1.11008e-10	-0.756267
163988576	chr6:163988576:G:A	1.51875e-08	-1.11008e-10	-1.06359
163988716	chr6:163988716:G:A	1.19966e-08	-1.11008e-10	-1.29944
163989089	chr6:163989089:C:T	3.27255e-08	1.20729	-1.5032
163989336	chr6:163989336:A:C	1.24146e-08	-1.11008e-10	-1.26518
163989553	chr6:163989553:A:C	2.4071e-08	-1.11008e-10	-0.603053
163989685	chr6:163989685:C:T	9.4314e-09	-1.11008e-10	-1.54002
163989733	chr6:163989733:T:A	1.65896e-08	-1.11008e-10	-0.975284
163990109	chr6:163990109:T:C	1.60001e-08	-1.11008e-10	-1.01147
163990135	chr6:163990135:G:A	2.85401e-08	-1.11008e-10	-0.43275
163990139	chr6:163990139:G:GAGGA	1.0968e-08	0.154512	-1.54359
163990302	chr6:163990302:G:A	1.07259e-08	-1.11008e-10	-1.4114
163990627	chr6:163990627:T:G	2.6549e-08	-1.11008e-10	-0.505068
163990726	chr6:163990726:C:T	9.31366e-09	-1.11008e-10	-1.55258
163990769	chr6:163990769:C:G	1.40178e-08	-1.11008e-10	-1.14373
163991103	chr6:163991103:T:G	1.50092e-08	-1.11008e-10	-1.0754
163991184	chr6:163991184:AG:A	1.13576e-08	-1.11008e-10	-1.35417
163991249	chr6:163991249:G:A	2.18512e-08	-1.11008e-10	-0.699805
163991303	chr6:163991303:T:A	1.59849e-08	-1.11008e-10	-1.01241
163991628	chr6:163991628:T:A	9.89615e-09	-1.11008e-10	-1.49191
163991806	chr6:163991806:T:C	1.51003e-08	-1.11008e-10	-1.06934
163992120	chr6:163992120:C:A	1.66871e-08	-1.11008e-10	-0.969425
163992591	chr6:163992591:T:A	1.00466e-08	-1.11008e-10	-1.47683
163993094	chr6:163993094:A:G	1.88092e-08	-1.11008e-10	-0.849714
163993151	chr6:163993151:C:A	1.0111e-08	-1.11008e-10	-1.47044
163993609	chr6:163993609:A:G	2.35103e-09	-1.48223	-1.44697
163993650	chr6:163993650:TATA:T	9.62559e-09	-1.11008e-10	-1.51963
163993667	chr6:163993667:ATTTAAC:A	2.06395e-08	-1.11008e-10	-0.756851
163993848	chr6:163993848:A:T	3.0193e-07	3.23482	-1.30868
163994002	chr6:163994002:C:T	1.03292e-08	-1.11008e-10	-1.44909
163994160	chr6:163994160:T:C	2.07509e-08	-1.11008e-10	-0.751469
163994180	chr6:163994180:A:G	5.01467e-08	1.10397	-0.973076
163994211	chr6:163994211:G:C	2.27741e-08	-1.11008e-10	-0.658436
163994468	chr6:163994468:C:T	2.21191e-08	-1.11008e-10	-0.687619
163994536	chr6:163994536:A:T	1.8101e-08	-1.11008e-10	-0.888089
163994708	chr6:163994708:C:A	8.97993e-09	-1.11008e-10	-1.58907
163994715	chr6:163994715:C:T	1.04415e-07	1.68911	-0.82479
163994817	chr6:163994817:G:A	2.19335e-08	-1.11008e-10	-0.696043
163994849	chr6:163994849:C:T	2.13907e-08	-1.11008e-10	-0.721102
163994901	chr6:163994901:A:G	2.22961e-08	-1.11008e-10	-0.679647
163994937	chr6:163994937:A:G	2.22347e-08	-1.11008e-10	-0.682405
163995017	chr6:163995017:G:A	2.2644e-08	-1.11008e-10	-0.664162
163995548	chr6:163995548:C:T	1.75198e-07	2.88738	-1.50553
163995665	chr6:163995665:C:T	1.21912e-08	-1.11008e-10	-1.28335
163995795	chr6:163995795:A:G	2.39158e-08	-1.11008e-10	-0.609522
163996350	chr6:163996350:C:T	8.96924e-09	-1.11008e-10	-1.59026
163996442	chr6:163996442:C:T	9.02149e-09	-1.11008e-10	-1.58445
163996588	chr6:163996588:C:T	3.01697e-09	-1.26154	-1.41827
163996790	chr6:163996790:A:G	2.28054e-07	3.0893	-1.44378
163996809	chr6:163996809:C:G	9.02343e-09	-1.11008e-10	-1.58423
163996892	chr6:163996892:C:T	9.77914e-09	-1.11008e-10	-1.50381
163996979	chr6:163996979:C:T	9.25986e-08	2.13937	-1.39516
163996983	chr6:163996983:A:C	1.40421e-08	-1.11008e-10	-1.142
163996989	chr6:163996989:C:T	9.97603e-09	-1.11008e-10	-1.48387
163997107	chr6:163997107:C:T	1.51686e-08	-1.11008e-10	-1.06483
163997205	chr6:163997205:C:T	9.51001e-09	-1.11008e-10	-1.53171
163997472	chr6:163997472:C:T	3.65583e-08	-0.185152	-5.77084e-10
163997600	chr6:163997600:T:C	9.41623e-09	-1.11008e-10	-1.54162
163997827	chr6:163997827:T:C	1.46177e-08	-1.11008e-10	-1.10183
163998151	chr6:163998151:C:T	1.07172e-08	-1.11008e-10	-1.41221
163998442	chr6:163998442:C:T	1.84376e-08	-1.11008e-10	-0.869667
163998451	chr6:163998451:G:C	1.03262e-08	-1.11008e-10	-1.44937
163998619	chr6:163998619:C:T	3.81757e-07	3.40262	-1.2419
163998838	chr6:163998838:C:T	1.11104e-08	-1.37618	-5.77084e-10
163998925	chr6:163998925:G:A	1.86533e-08	-1.11008e-10	-0.858038
163999072	chr6:163999072:A:G	2.1733e-08	-1.11008e-10	-0.705229
163999126	chr6:163999126:A:G	1.44718e-08	-1.11008e-10	-1.11185
163999258	chr6:163999258:G:C	1.01642e-08	-1.11008e-10	-1.46519
163999302	chr6:163999302:A:G	9.26942e-09	-1.11008e-10	-1.55734
163999800	chr6:163999800:G:A	1.6211e-08	0.529684	-1.52806
163999970	chr6:163999970:C:T	2.69434e-09	-1.25879	-1.53411
164000193	chr6:164000193:C:T	1.05312e-08	-1.11008e-10	-1.42972
164000306	chr6:164000306:C:T	1.42123e-08	-1.11008e-10	-1.12995
164000500	chr6:164000500:G:T	1.94485e-08	-1.11008e-10	-0.816292
164000724	chr6:164000724:ATATTTCT:A	1.05891e-08	-1.11008e-10	-1.42423
164000957	chr6:164000957:G:C	2.11602e-09	-1.53436	-1.50016
164000967	chr6:164000967:C:G	1.02851e-08	-1.11008e-10	-1.45336
164001711	chr6:164001711:C:G	1.01878e-07	0.42603	0.413691
164001892	chr6:164001892:T:C	2.22271e-08	-1.11008e-10	-0.682749
164001994	chr6:164001994:A:G	1.22385e-08	-0.492924	-0.786545
164002217	chr6:164002217:C:G	1.25348e-08	0.216937	-1.47249
164002393	chr6:164002393:C:T	8.53202e-08	0.310302	0.35205
164002727	chr6:164002727:G:T	1.42324e-08	-1.11008e-10	-1.12854
164003114	chr6:164003114:AT:A	1.00409e-08	-1.11008e-10	-1.47739
164003212	chr6:164003212:A:G	9.81383e-09	-1.11008e-10	-1.50027
164003387	chr6:164003387:T:C	1.01226e-08	-1.11008e-10	-1.46929
164003556	chr6:164003556:C:T	1.00023e-08	-1.11008e-10	-1.48124
164003592	chr6:164003592:C:G	9.89355e-09	-1.11008e-10	-1.49218
164003777	chr6:164003777:T:C	1.00445e-08	-1.11008e-10	-1.47704
164004033	chr6:164004033:C:T	1.00096e-08	-1.11008e-10	-1.48051
164004170	chr6:164004170:G:A	1.0345e-08	-1.11008e-10	-1.44756
164004223	chr6:164004223:G:C	1.01152e-08	-1.11008e-10	-1.47002
164004235	chr6:164004235:C:G	1.02389e-08	-1.11008e-10	-1.45787
164004517	chr6:164004517:G:A	9.84205e-09	-1.11008e-10	-1.4974
164004597	chr6:164004597:C:T	1.00814e-08	-1.11008e-10	-1.47336
164004835	chr6:164004835:T:G	1.00216e-08	-1.11008e-10	-1.47932
164005010	chr6:164005010:C:T	9.60385e-09	-1.11008e-10	-1.5219
164005012	chr6:164005012:T:C	1.02754e-08	-1.11008e-10	-1.4543
164005321	chr6:164005321:T:C	1.01526e-08	-1.11008e-10	-1.46633
164005403	chr6:164005403:C:T	1.02831e-08	-1.11008e-10	-1.45356
164005429	chr6:164005429:C:T	1.01532e-08	-1.11008e-10	-1.46627
164005565	chr6:164005565:T:G	1.013e-08	-1.11008e-10	-1.46856
164005733	chr6:164005733:A:G	8.82397e-08	0.278987	0.417011
164005763	chr6:164005763:C:T	1.02656e-08	-1.11008e-10	-1.45526
164005873	chr6:164005873:A:G	1.91575e-09	-1.56572	-1.56823
164005915	chr6:164005915:T:C	1.15512e-08	-1.11008e-10	-1.33727
164005993	chr6:164005993:A:T	1.94308e-08	-0.665591	-0.151608
164006018	chr6:164006018:TC:T	1.03059e-08	-1.11008e-10	-1.45135
164006124	chr6:164006124:A:G	1.03014e-08	-1.11008e-10	-1.45178
164006319	chr6:164006319:G:A	1.04491e-08	-1.11008e-10	-1.43754
164006431	chr6:164006431:A:C	1.06914e-08	-1.11008e-10	-1.41462
164006443	chr6:164006443:GTCC:G	1.08005e-08	-1.11008e-10	-1.40447
164006497	chr6:164006497:G:A	9.74129e-09	-1.11008e-10	-1.50769
164006541	chr6:164006541:C:T	9.05075e-09	-1.11008e-10	-1.58121
164006557	chr6:164006557:G:A	9.02078e-09	-1.11008e-10	-1.58453
164006819	chr6:164006819:T:A	1.04349e-08	-1.11008e-10	-1.4389
164006866	chr6:164006866:CAT:C	1.04081e-08	-1.11008e-10	-1.44147
164008092	chr6:164008092:C:T	8.81732e-08	0.259417	0.435827
164008253	chr6:164008253:T:G	8.2521e-08	0.267112	0.361882
164008264	chr6:164008264:G:A	9.27696e-09	-1.11008e-10	-1.55653
164008494	chr6:164008494:T:A	6.89861e-08	0.19306	0.256786
164008534	chr6:164008534:G:A	1.35962e-08	-1.11008e-10	-1.17427
164008966	chr6:164008966:C:T	1.20987e-08	-1.11008e-10	-1.29096
164009014	chr6:164009014:C:T	9.52128e-09	-1.11008e-10	-1.53053
164009015	chr6:164009015:G:A	1.23079e-08	-1.11008e-10	-1.27382
164009019	chr6:164009019:G:A	9.41686e-09	-1.11008e-10	-1.54156
164009039	chr6:164009039:A:G	1.2177e-08	-0.0612175	-1.22329
164009057	chr6:164009057:A:G	1.04329e-08	-1.43909	-5.77084e-10
164009389	chr6:164009389:T:C	9.58204e-08	0.290781	0.487636
164009736	chr6:164009736:C:T	3.80075e-08	-0.146275	-5.77084e-10
164009966	chr6:164009966:G:A	7.60714e-08	0.223137	0.324475
164010016	chr6:164010016:C:T	7.46009e-08	0.199652	0.328442
164010092	chr6:164010092:C:T	9.02238e-09	-1.11008e-10	-1.58435
164010307	chr6:164010307:G:A	9.20382e-09	-1.11008e-10	-1.56444
164010847	chr6:164010847:T:C	1.01881e-08	-1.11008e-10	-1.46284
164011371	chr6:164011371:G:A	1.11466e-08	-1.11008e-10	-1.37293
164011386	chr6:164011386:C:T	1.82581e-08	-1.11008e-10	-0.879452
164011585	chr6:164011585:A:G	1.41744e-08	-1.11008e-10	-1.13262
164011608	chr6:164011608:C:T	1.08877e-08	-1.39643	-5.77084e-10
164011638	chr6:164011638:C:T	9.16283e-08	0.579794	0.153887
164011767	chr6:164011767:T:C	8.95152e-09	-0.395809	-1.19643
164012054	chr6:164012054:G:A	9.20871e-09	-1.11008e-10	-1.56391
164012217	chr6:164012217:C:T	9.2188e-09	-1.56281	-5.77084e-10
164012776	chr6:164012776:G:T	3.82843e-09	-1.17698	-1.26462
164013053	chr6:164013053:A:G	2.04431e-07	0.577068	0.959102
164013158	chr6:164013158:C:T	1.01348e-08	-1.11008e-10	-1.46809
164013255	chr6:164013255:G:T	1.4613e-08	-0.282094	-0.820051
164013271	chr6:164013271:G:A	1.13309e-07	0.570841	0.375217
164013596	chr6:164013596:A:C	7.4057e-08	0.413543	0.107233
164014844	chr6:164014844:A:C	1.11594e-08	-1.11008e-10	-1.37178
164015772	chr6:164015772:C:T	1.08181e-08	-1.40284	-5.77084e-10
164015897	chr6:164015897:G:A	1.08895e-08	-1.11008e-10	-1.39626
164016259	chr6:164016259:A:G	9.1262e-09	-1.11008e-10	-1.57291
164016424	chr6:164016424:A:G	8.99617e-09	-1.11008e-10	-1.58726
164016605	chr6:164016605:C:T	1.08515e-08	-1.56515	0.165393
164016980	chr6:164016980:T:A	9.76346e-09	-1.11008e-10	-1.50541
164017465	chr6:164017465:C:A	9.39486e-09	-1.11008e-10	-1.5439
164017514	chr6:164017514:C:A	9.3802e-09	-1.11008e-10	-1.54546
164018027	chr6:164018027:A:G	5.09594e-08	0.146969	-5.77084e-10
164018339	chr6:164018339:G:A	2.35136e-08	-1.11008e-10	-0.626481
164018502	chr6:164018502:C:T	2.13656e-08	-1.11008e-10	-0.722279
164018679	chr6:164018679:C:T	4.48701e-09	-1.22146	-1.06142
164018700	chr6:164018700:G:A	8.04899e-08	2.1592	-1.55513
164018842	chr6:164018842:A:G	8.57575e-09	-1.53834	-0.0967777
164018900	chr6:164018900:T:C	8.12727e-08	2.15195	-1.5382
164018903	chr6:164018903:C:T	8.77695e-08	2.22078	-1.53013
164019117	chr6:164019117:G:A	3.04522e-08	1.21805	-1.58595
164019249	chr6:164019249:T:C	9.99092e-08	2.36435	-1.54414
164019339	chr6:164019339:C:T	9.25381e-08	2.31224	-1.56868
164019510	chr6:164019510:T:C	7.72522e-08	2.11332	-1.5503
164019603	chr6:164019603:A:G	8.50431e-08	2.20985	-1.55075
164019812	chr6:164019812:C:T	4.08662e-08	-1.46537	1.39161
164020396	chr6:164020396:C:G	2.98411e-09	-1.18832	-1.50244
164020429	chr6:164020429:A:G	2.20581e-09	-1.41867	-1.5743
164020603	chr6:164020603:T:C	8.19627e-09	-1.54955	-0.130826
164020697	chr6:164020697:A:G	3.18963e-09	-1.28429	-1.33986
164020789	chr6:164020789:T:A	8.98438e-09	-1.11008e-10	-1.58857
164021031	chr6:164021031:C:T	9.25875e-09	-1.55849	-5.77084e-10
164021200	chr6:164021200:A:G	8.99884e-09	-1.11008e-10	-1.58696
164021354	chr6:164021354:A:G	1.1641e-08	-1.32952	-5.77084e-10
164021388	chr6:164021388:A:G	6.66567e-09	-0.310318	-1.57677
164021579	chr6:164021579:G:A	6.99657e-09	-0.2727	-1.56594
164021673	chr6:164021673:G:A	2.81946e-09	-1.37374	-1.37377
164021730	chr6:164021730:CAT:C	1.03769e-08	-1.11008e-10	-1.44448
164021741	chr6:164021741:A:C	4.52218e-09	-1.28507	-0.989997
164021745	chr6:164021745:A:G	9.7076e-08	0.791435	-5.77084e-10
164021816	chr6:164021816:CACAA:C	8.11608e-09	-0.264192	-1.42602
164021886	chr6:164021886:CACAA:C	9.04565e-09	-1.11008e-10	-1.58178
164022317	chr6:164022317:T:C	7.47248e-09	-0.326206	-1.44663
164022324	chr6:164022324:A:G	7.37695e-09	-0.325226	-1.46047
164022456	chr6:164022456:A:G	7.11175e-09	-0.360802	-1.46151
164022710	chr6:164022710:C:T	8.26212e-09	-0.221383	-1.451
164022749	chr6:164022749:G:C	4.74627e-08	1.18413	-1.10824
164022834	chr6:164022834:G:A	2.24083e-08	-1.11008e-10	-0.674628
164023079	chr6:164023079:G:A	2.96072e-08	-0.396042	-5.77084e-10
164023342	chr6:164023342:T:TC	7.6835e-09	-0.290902	-1.45408
164024200	chr6:164024200:T:C	4.74631e-08	1.23496	-1.15907
164024364	chr6:164024364:G:A	9.28439e-09	-1.55573	-5.77084e-10
164024632	chr6:164024632:C:T	6.01403e-08	1.89555	-1.58293
164024716	chr6:164024716:T:C	6.35159e-08	1.639	-1.27176
164024751	chr6:164024751:G:A	8.98455e-09	-1.11008e-10	-1.58855
164024792	chr6:164024792:C:G	9.01222e-09	-1.11008e-10	-1.58548
164024950	chr6:164024950:A:G	9.02022e-09	-1.11008e-10	-1.58459
164025079	chr6:164025079:C:A	1.07759e-08	-0.112859	-1.29389
164025505	chr6:164025505:T:C	1.09085e-08	-0.170647	-1.22387
164025638	chr6:164025638:C:A	1.07027e-08	-0.149075	-1.26449
164025710	chr6:164025710:T:C	1.48773e-08	-1.11008e-10	-1.08422
164025776	chr6:164025776:A:C	1.03737e-08	-1.11008e-10	-1.44478
164026221	chr6:164026221:T:C	9.58838e-09	-0.23763	-1.28588
164026585	chr6:164026585:T:C	6.96164e-09	-0.541707	-1.30194
164027124	chr6:164027124:G:T	7.10895e-08	2.02567	-1.54579
164027328	chr6:164027328:C:T	3.59168e-08	-1.11008e-10	-0.202853
164027329	chr6:164027329:A:G	5.33102e-09	-0.59304	-1.51748
164027919	chr6:164027919:A:G	1.96781e-09	-1.51928	-1.58785
164028158	chr6:164028158:G:A	1.23485e-08	-1.11008e-10	-1.27053
164028626	chr6:164028626:A:C	2.17837e-09	-1.45106	-1.55442
164028727	chr6:164028727:T:TA	2.23049e-09	-1.42087	-1.56097
164028961	chr6:164028961:T:C	2.21887e-09	-1.43397	-1.55309
164029018	chr6:164029018:T:C	3.80003e-06	4.4587	-5.77084e-10
164029076	chr6:164029076:G:A	1.22483e-08	-1.11008e-10	-1.27867
164029380	chr6:164029380:G:A	2.23013e-09	-1.42992	-1.55208
164029609	chr6:164029609:A:G	2.23603e-09	-1.43459	-1.54477
164029693	chr6:164029693:G:A	2.28144e-09	-1.41993	-1.53932
164029729	chr6:164029729:A:G	2.92832e-09	-1.24403	-1.4656
164029890	chr6:164029890:A:G	2.23792e-09	-1.42359	-1.55492
164029914	chr6:164029914:G:A	6.72686e-08	1.59973	-1.17509
164029930	chr6:164029930:T:C	9.09642e-09	-1.11008e-10	-1.57618
164030032	chr6:164030032:A:G	2.26465e-09	-1.41254	-1.5541
164030166	chr6:164030166:T:TGATA	2.40453e-09	-1.35859	-1.54812
164030278	chr6:164030278:T:A	1.2239e-08	-1.11008e-10	-1.27943
164030301	chr6:164030301:C:T	9.10076e-09	-1.11008e-10	-1.5757
164030340	chr6:164030340:A:G	9.13943e-09	-1.11008e-10	-1.57146
164030369	chr6:164030369:A:G	1.32784e-07	1.51313	-0.408467
164030514	chr6:164030514:G:A	2.2602e-09	-1.45474	-1.51387
164030533	chr6:164030533:G:A	2.21473e-09	-1.46513	-1.5238
164030658	chr6:164030658:A:G	9.16423e-09	-1.11008e-10	-1.56875
164030887	chr6:164030887:C:T	2.21252e-09	-1.44997	-1.53995
164031073	chr6:164031073:C:G	9.39954e-09	-1.5434	-5.77084e-10
164031091	chr6:164031091:C:T	3.28629e-08	-0.291716	-5.77084e-10
164031104	chr6:164031104:C:T	2.29359e-09	-1.44499	-1.50895
164031125	chr6:164031125:T:C	4.39825e-08	0.481363	-0.481631
164031171	chr6:164031171:T:C	2.55607e-09	-1.40571	-1.43987
164031232	chr6:164031232:C:T	2.46306e-09	-1.44255	-1.44011
164031251	chr6:164031251:A:G	2.38342e-09	-1.41456	-1.50096
164031524	chr6:164031524:A:G	9.93374e-09	-1.11008e-10	-1.48812
164031572	chr6:164031572:A:T	2.50097e-08	0.780517	-1.34531
164032001	chr6:164032001:A:G	3.74346e-09	-1.06073	-1.40332
164032507	chr6:164032507:A:C	1.03465e-08	-1.11008e-10	-1.44741
164032706	chr6:164032706:T:C	1.805e-08	-1.11008e-10	-0.890915
164032714	chr6:164032714:G:C	1.44887e-08	-1.11008e-10	-1.11069
164032715	chr6:164032715:A:C	1.79319e-08	-1.11008e-10	-0.897481
164033043	chr6:164033043:T:A	1.88541e-08	-0.173034	-0.674297
164033056	chr6:164033056:T:G	4.27716e-08	-1.11008e-10	-0.0281845
164033186	chr6:164033186:C:T	8.98107e-09	-1.11008e-10	-1.58894
164033188	chr6:164033188:AG:A	1.32087e-08	-0.060613	-1.14257
164033333	chr6:164033333:T:C	1.58923e-08	-0.0432208	-0.975001
164033505	chr6:164033505:C:T	9.43666e-09	-0.322336	-1.21712
164033511	chr6:164033511:G:A	9.73205e-09	-1.11008e-10	-1.50863
164033552	chr6:164033552:T:A	1.53089e-08	-1.11008e-10	-1.05563
164033576	chr6:164033576:T:C	3.81255e-08	-1.11008e-10	-0.143177
164033718	chr6:164033718:T:C	1.74045e-08	-0.0379125	-0.889417
164033906	chr6:164033906:T:G	1.00613e-08	-1.11008e-10	-1.47536
164034133	chr6:164034133:G:A	9.65779e-09	-1.51629	-5.77084e-10
164034201	chr6:164034201:G:A	1.03978e-08	-1.11008e-10	-1.44246
164034343	chr6:164034343:G:A	3.05733e-09	-1.53908	-1.12743
164034435	chr6:164034435:G:A	1.93367e-08	-0.822053	-5.77084e-10
164034943	chr6:164034943:G:A	0.243698	8.91044	6.61694
164035137	chr6:164035137:CTG:C	9.19691e-09	-1.56519	-5.77084e-10
164035224	chr6:164035224:A:C	8.96945e-09	-1.11008e-10	-1.59023
164035415	chr6:164035415:C:T	9.06289e-09	-1.11008e-10	-1.57987
164035500	chr6:164035500:G:A	8.9923e-09	-1.11008e-10	-1.58769
164035828	chr6:164035828:G:A	2.83097e-09	-1.55627	-1.18717
164035841	chr6:164035841:C:T	1.1416e-08	-1.11008e-10	-1.34904
164035939	chr6:164035939:A:G	4.27261e-09	-1.56022	-0.771616
164035998	chr6:164035998:C:T	1.45087e-07	-1.54274	2.73601
164036014	chr6:164036014:C:T	4.25272e-09	-1.56281	-0.773692
164036030	chr6:164036030:G:A	3.53853e-07	-1.11008e-10	2.08482
164036072	chr6:164036072:A:G	3.33412e-08	0.171711	-0.448976
164036121	chr6:164036121:C:G	9.57152e-09	-1.11008e-10	-1.52527
164036224	chr6:164036224:A:G	2.79675e-08	0.271733	-0.724748
164036378	chr6:164036378:G:A	9.19408e-09	-1.5655	-5.77084e-10
164036589	chr6:164036589:G:C	2.10429e-09	-1.53796	-1.50213
164036666	chr6:164036666:G:A	1.23621e-08	-1.11008e-10	-1.26942
164036808	chr6:164036808:C:T	0.000211198	8.64948	-0.172988
164036877	chr6:164036877:G:A	9.93406e-09	-1.11008e-10	-1.48809
164037121	chr6:164037121:G:A	1.08336e-08	-1.11008e-10	-1.40141
164037134	chr6:164037134:A:G	2.70936e-09	-1.56576	-1.22159
164037142	chr6:164037142:C:T	3.11051e-08	-1.11008e-10	-0.346689
164037173	chr6:164037173:A:G	3.2132e-09	-1.55681	-1.05998
164037234	chr6:164037234:T:C	5.51816e-05	8.01932	-0.884993
164037240	chr6:164037240:G:A	6.95225e-05	7.96685	-0.601501
164037255	chr6:164037255:T:C	9.0524e-05	8.2958	-0.666487
164037304	chr6:164037304:A:G	5.03014e-05	8.04256	-1.00084
164037342	chr6:164037342:C:A	8.9881e-09	-1.11008e-10	-1.58816
164037360	chr6:164037360:G:A	3.29846e-09	-1.56046	-1.03014
164037782	chr6:164037782:CTGAG:C	0.000148135	8.20689	-0.0850737
164037862	chr6:164037862:A:C	2.70991e-09	-1.56556	-1.22159
164037980	chr6:164037980:A:G	9.32034e-06	4.14478	1.21111
164038108	chr6:164038108:T:C	0.000102149	8.43551	-0.685376
164038227	chr6:164038227:CAG:C	0.000164383	8.49659	-0.270694
164038515	chr6:164038515:A:G	0.000150804	8.78414	-0.644459
164038919	chr6:164038919:T:C	1.16478e-08	-1.11008e-10	-1.32895
164039038	chr6:164039038:T:C	9.88999e-09	-1.11008e-10	-1.49254
164039083	chr6:164039083:C:T	0.000107944	8.41161	-0.606297
164039137	chr6:164039137:G:T	3.20989e-08	-1.11008e-10	-0.315238
164039249	chr6:164039249:TA:T	0.000153287	8.48088	-0.324873
164039385	chr6:164039385:G:A	3.15937e-09	-1.56464	-1.06905
164039654	chr6:164039654:A:G	1.0698e-08	-0.227072	-1.18693
164039749	chr6:164039749:G:A	7.63736e-07	4.23782	-1.38366
164039973	chr6:164039973:G:T	1.14414e-08	-1.11008e-10	-1.34682
164040014	chr6:164040014:A:G	2.73581e-09	-1.56575	-1.21188
164040333	chr6:164040333:A:T	2.75419e-09	-1.55968	-1.21126
164040717	chr6:164040717:T:C	4.18353e-05	7.75372	-0.896281
164040944	chr6:164040944:C:T	9.69414e-09	-0.113436	-1.3991
164040966	chr6:164040966:G:A	1.1665e-08	-1.11008e-10	-1.32747
164040977	chr6:164040977:C:T	2.84696e-09	-1.56576	-1.17205
164041153	chr6:164041153:T:C	5.73169e-05	7.87902	-0.706731
164041193	chr6:164041193:A:G	4.0628e-05	7.71401	-0.885859
164041261	chr6:164041261:C:T	2.73831e-09	-1.56574	-1.21097
164041747	chr6:164041747:C:T	2.76273e-09	-1.55658	-1.21126
164041929	chr6:164041929:A:G	2.53148e-09	-1.55907	-1.29618
164042125	chr6:164042125:AC:A	9.47003e-08	-1.11008e-10	0.766658
164042322	chr6:164042322:C:T	2.73494e-09	-1.5603	-1.21765
164042323	chr6:164042323:G:A	0.677729	7.09006	9.46014
164042341	chr6:164042341:C:A	2.76463e-09	-1.56045	-1.20671
164042390	chr6:164042390:C:A	2.75327e-09	-1.56001	-1.21126
164042509	chr6:164042509:A:G	2.76049e-09	-1.55932	-1.20933
164042564	chr6:164042564:A:G	1.02264e-08	-0.0748791	-1.3842
164042717	chr6:164042717:G:A	2.75721e-09	-1.55843	-1.21142
164042891	chr6:164042891:T:C	2.77269e-09	-1.56042	-1.20382
164043017	chr6:164043017:A:G	5.99674e-07	3.97892	-1.36659
164043172	chr6:164043172:C:T	4.66099e-05	7.93732	-0.971807
164043188	chr6:164043188:A:G	2.71729e-09	-1.55941	-1.22502
164043423	chr6:164043423:A:G	9.85682e-09	-1.32908	-0.166818
164043498	chr6:164043498:T:C	9.19314e-09	-1.5656	-5.77084e-10
164043596	chr6:164043596:G:A	9.28651e-09	-1.5555	-5.77084e-10
164043755	chr6:164043755:C:T	2.49545e-08	-0.567006	-5.77084e-10
164043959	chr6:164043959:A:G	9.19212e-09	-1.56571	-5.77084e-10
164043966	chr6:164043966:T:C	2.66804e-09	-1.56086	-1.24185
164044008	chr6:164044008:C:T	2.52908e-09	-1.56002	-1.29618
164044192	chr6:164044192:C:T	3.13466e-09	-1.56168	-1.07986
164044267	chr6:164044267:G:A	9.40908e-09	-1.11008e-10	-1.54238
164044497	chr6:164044497:T:C	2.74925e-09	-1.56331	-1.20942
164044661	chr6:164044661:C:T	2.82129e-09	-1.56008	-1.18679
164044758	chr6:164044758:G:A	2.76375e-09	-1.55962	-1.20785
164044799	chr6:164044799:C:T	1.64516e-08	-1.11008e-10	-0.983634
164045156	chr6:164045156:G:A	1.00791e-08	-1.11008e-10	-1.4736
164045234	chr6:164045234:G:A	3.96984e-08	-0.102748	-5.77084e-10
164045465	chr6:164045465:T:C	0.0436818	7.34807	6.46031
164045566	chr6:164045566:C:T	6.31285e-07	3.93472	-1.27102
164045614	chr6:164045614:GA:G	1.52924e-08	-1.11008e-10	-1.0567
164046125	chr6:164046125:G:A	9.65349e-09	-1.11008e-10	-1.51674
164046377	chr6:164046377:C:T	1.36154e-08	-1.11008e-10	-1.17286
164046442	chr6:164046442:G:A	9.19946e-09	-1.56491	-5.77084e-10
164046534	chr6:164046534:G:A	1.03149e-08	-1.11008e-10	-1.45047
164046621	chr6:164046621:C:T	9.68616e-09	-1.11008e-10	-1.51336
164047205	chr6:164047205:A:T	2.82854e-09	-1.55968	-1.18462
164047410	chr6:164047410:T:G	2.63874e-09	-1.5657	-1.24806
164047740	chr6:164047740:T:G	5.55937e-07	3.9583	-1.42171
164048110	chr6:164048110:G:T	2.23999e-09	-1.55938	-1.41821
164048111	chr6:164048111:T:C	2.75089e-09	-1.56069	-1.21144
164048758	chr6:164048758:G:A	1.07253e-08	-1.11008e-10	-1.41146
164049133	chr6:164049133:T:A	2.70176e-09	-1.5599	-1.23026
164049201	chr6:164049201:A:G	5.11362e-07	-1.11008e-10	2.45302
164049237	chr6:164049237:A:G	2.69614e-09	-1.56213	-1.2301
164049287	chr6:164049287:A:T	9.37077e-09	-1.11008e-10	-1.54646
164049391	chr6:164049391:G:T	2.60952e-09	-1.5642	-1.26069
164049658	chr6:164049658:G:A	2.72393e-09	-1.56562	-1.21636
164049692	chr6:164049692:C:A	2.75825e-09	-1.56253	-1.20693
164049954	chr6:164049954:T:C	2.71272e-09	-1.56568	-1.22043
164050033	chr6:164050033:G:A	9.02296e-09	-1.11008e-10	-1.58429
164050303	chr6:164050303:G:T	1.00481e-08	-1.11008e-10	-1.47668
164050599	chr6:164050599:G:T	2.70017e-09	-1.55598	-1.23477
164050634	chr6:164050634:G:T	7.51255e-05	7.98	-0.537144
164051089	chr6:164051089:G:A	0.000178453	7.34549	0.962528
164051213	chr6:164051213:A:G	2.7467e-09	-1.56309	-1.21057
164051271	chr6:164051271:G:GA	4.26856e-07	0.994095	1.27829
164051406	chr6:164051406:A:G	2.80151e-09	-1.55895	-1.19495
164051987	chr6:164051987:T:C	1.0699e-08	-1.11008e-10	-1.41391
164052144	chr6:164052144:C:T	9.85574e-09	-1.11008e-10	-1.49601
164052368	chr6:164052368:T:C	1.0192e-08	-1.11008e-10	-1.46245
164052433	chr6:164052433:C:T	1.02082e-08	-1.11008e-10	-1.46086
164052483	chr6:164052483:T:C	1.09555e-08	-1.11008e-10	-1.39021
164052587	chr6:164052587:C:A	3.6209e-05	7.76639	-1.05339
164052592	chr6:164052592:T:TAAA	2.77818e-09	-1.56157	-1.20069
164052742	chr6:164052742:A:G	2.99195e-07	-1.11008e-10	1.91704
164052789	chr6:164052789:C:T	3.85036e-05	7.83599	-1.06154
164052980	chr6:164052980:T:C	4.18483e-08	-1.11008e-10	-0.0500076
164053673	chr6:164053673:C:T	9.05091e-09	-1.46864	-0.112558
164054010	chr6:164054010:A:G	9.14025e-09	-1.11008e-10	-1.57137
164054246	chr6:164054246:T:C	2.74096e-09	-1.55569	-1.22006
164054627	chr6:164054627:T:C	2.7269e-09	-1.56228	-1.21862
164054753	chr6:164054753:C:T	9.19192e-09	-1.56573	-5.77084e-10
164054773	chr6:164054773:A:G	9.49461e-09	-1.53334	-5.77084e-10
164055001	chr6:164055001:C:A	2.69908e-09	-1.56475	-1.2264
164055015	chr6:164055015:A:G	2.64273e-09	-1.56509	-1.24716
164055088	chr6:164055088:T:A	2.68284e-09	-1.56574	-1.23144
164055212	chr6:164055212:A:G	9.19176e-09	-1.56575	-5.77084e-10
164055621	chr6:164055621:G:T	1.0244e-08	-1.36659	-0.0907784
164055655	chr6:164055655:G:A	2.36015e-07	-1.11008e-10	1.67984
164055684	chr6:164055684:C:T	2.71174e-09	-1.56574	-1.22073
164055796	chr6:164055796:T:G	1.92508e-08	-1.4638	0.637291
164055865	chr6:164055865:C:A	2.74731e-09	-1.55923	-1.21421
164056044	chr6:164056044:C:T	1.00894e-08	-1.11008e-10	-1.47258
164056560	chr6:164056560:G:C	1.07073e-08	-1.11008e-10	-1.41313
164056767	chr6:164056767:G:T	2.82742e-09	-1.55933	-1.18536
164057228	chr6:164057228:T:TA	1.0397e-08	-1.11008e-10	-1.44254
164057339	chr6:164057339:G:A	1.0287e-08	-1.11008e-10	-1.45318
164057356	chr6:164057356:C:A	0.0324889	6.66503	6.84732
164057358	chr6:164057358:C:T	2.90428e-07	-1.11008e-10	1.8873
164057526	chr6:164057526:G:A	2.63457e-09	-1.56392	-1.25142
164057660	chr6:164057660:T:C	4.66575e-05	7.91804	-0.951514
164057661	chr6:164057661:G:A	6.80922e-09	-1.44937	-0.416408
164057884	chr6:164057884:T:C	8.35226e-07	4.20885	-1.26521
164058044	chr6:164058044:T:C	1.10225e-08	-0.205997	-1.17812
164058045	chr6:164058045:G:A	1.23794e-08	-1.11008e-10	-1.26803
164058066	chr6:164058066:G:A	1.06742e-08	-0.213998	-1.20224
164058120	chr6:164058120:C:T	1.0177e-08	-1.11008e-10	-1.46393
164058243	chr6:164058243:C:T	1.04852e-08	-1.11008e-10	-1.4341
164058631	chr6:164058631:G:A	7.04329e-09	-0.403922	-1.42806
164058637	chr6:164058637:T:G	2.28577e-05	3.20059	3.0524
164058804	chr6:164058804:T:G	1.13086e-08	-0.167809	-1.19068
164058867	chr6:164058867:A:C	1.2423e-08	-1.11008e-10	-1.26451
164058910	chr6:164058910:G:A	9.69331e-09	-1.11008e-10	-1.51262
164059282	chr6:164059282:T:A	5.51971e-07	3.87263	-1.34319
164059289	chr6:164059289:T:C	5.10161e-05	5.27069	1.78514
164059416	chr6:164059416:C:T	9.54476e-09	-1.11008e-10	-1.52807
164059644	chr6:164059644:A:C	9.5121e-09	-1.11008e-10	-1.53149
164059678	chr6:164059678:TAG:T	1.44131e-08	-0.130253	-0.985669
164059727	chr6:164059727:C:T	7.67722e-07	4.13768	-1.27831
164059766	chr6:164059766:G:A	1.32464e-08	-0.25362	-0.946712
164059874	chr6:164059874:G:A	1.39099e-08	-0.168032	-0.983424
164059901	chr6:164059901:C:T	1.33845e-08	-0.176469	-1.0135
164059986	chr6:164059986:G:A	7.20005e-06	5.09778	-5.77084e-10
164060094	chr6:164060094:T:C	1.51866e-08	-0.162965	-0.900682
164060221	chr6:164060221:T:A	9.19332e-09	-1.56558	-5.77084e-10
164060225	chr6:164060225:A:G	1.26334e-08	-0.224703	-1.02301
164060346	chr6:164060346:G:A	9.81551e-09	-1.11008e-10	-1.5001
164060764	chr6:164060764:A:AT	9.38318e-09	-1.11008e-10	-1.54514
164061023	chr6:164061023:T:C	1.3334e-08	-0.221926	-0.971814
164061190	chr6:164061190:T:G	1.2516e-08	-0.237421	-1.01963
164061255	chr6:164061255:ACT:A	1.28989e-08	-0.206332	-1.02059
164061435	chr6:164061435:C:T	1.06187e-08	-1.11008e-10	-1.42144
164061623	chr6:164061623:A:T	1.2761e-08	-0.227352	-1.01031
164061745	chr6:164061745:A:C	1.23589e-08	-0.252214	-1.01747
164061804	chr6:164061804:A:G	8.02581e-05	6.67165	0.837289
164061904	chr6:164061904:G:A	1.10457e-08	-1.11008e-10	-1.38201
164062009	chr6:164062009:C:T	1.14244e-08	-0.363985	-0.984323
164062026	chr6:164062026:A:G	8.10007e-07	4.14217	-1.22918
164062034	chr6:164062034:G:A	1.1165e-08	-0.366029	-1.00525
164062038	chr6:164062038:T:C	1.10182e-08	-0.418446	-0.966063
164062156	chr6:164062156:G:A	1.15372e-08	-0.325623	-1.01286
164062255	chr6:164062255:G:C	1.13435e-08	-1.11008e-10	-1.35541
164062271	chr6:164062271:T:C	5.4464e-09	-0.592247	-1.49686
164062342	chr6:164062342:A:G	8.45581e-09	-0.751349	-0.897856
164062391	chr6:164062391:G:A	9.20848e-09	-1.11008e-10	-1.56393
164062414	chr6:164062414:C:CT	1.11416e-08	-0.355427	-1.01795
164062433	chr6:164062433:C:G	1.02357e-08	-0.434916	-1.02326
164062507	chr6:164062507:G:A	1.11234e-08	-0.35882	-1.01619
164062880	chr6:164062880:G:A	1.026e-08	-0.442183	-1.01363
164062897	chr6:164062897:G:A	8.3489e-09	-0.404612	-1.25732
164062984	chr6:164062984:G:A	3.96973e-08	-1.11008e-10	-0.102775
164063205	chr6:164063205:C:A	1.05567e-08	-0.393534	-1.03377
164063239	chr6:164063239:C:T	1.13154e-08	-0.35532	-1.00257
164063307	chr6:164063307:G:A	9.40136e-09	-1.11008e-10	-1.5432
164063355	chr6:164063355:C:G	9.63042e-09	-1.11008e-10	-1.51913
164063793	chr6:164063793:C:T	5.13545e-08	-1.11008e-10	0.154693
164064113	chr6:164064113:G:A	1.10111e-08	-0.363481	-1.02167
164064189	chr6:164064189:C:T	1.39814e-08	-1.11008e-10	-1.14633
164064324	chr6:164064324:A:G	1.05657e-08	-0.42223	-1.00421
164064466	chr6:164064466:G:A	7.12513e-09	-0.315945	-1.50449
164064589	chr6:164064589:G:A	1.09837e-08	-0.37767	-1.00997
164064605	chr6:164064605:C:T	2.18648e-06	5.11177	-1.20578
164064852	chr6:164064852:A:T	1.14834e-08	-1.11008e-10	-1.34316
164065044	chr6:164065044:C:T	9.63042e-09	-1.11008e-10	-1.51913
164065137	chr6:164065137:A:G	1.07114e-08	-0.413667	-0.999081
164065421	chr6:164065421:A:G	1.06514e-08	-1.11008e-10	-1.41837
164065571	chr6:164065571:A:T	3.16679e-08	-1.11008e-10	-0.328755
164065632	chr6:164065632:G:A	0.000101256	8.21951	-0.478157
164065760	chr6:164065760:C:T	2.81484e-08	-0.446568	-5.77084e-10
164065792	chr6:164065792:G:A	1.07484e-08	-1.11008e-10	-1.4093
164065795	chr6:164065795:AG:A	2.85699e-08	-0.431704	-5.77084e-10
164065853	chr6:164065853:T:C	1.1085e-08	-0.349562	-1.0289
164065937	chr6:164065937:T:C	1.06542e-08	-1.11008e-10	-1.41811
164066090	chr6:164066090:G:A	1.06518e-08	-1.11008e-10	-1.41833
164066105	chr6:164066105:C:T	9.63042e-09	-1.11008e-10	-1.51913
164066158	chr6:164066158:C:T	9.6145e-05	8.08229	-0.39274
164066328	chr6:164066328:A:G	7.01996e-09	-0.357014	-1.47829
164066566	chr6:164066566:G:A	1.25462e-08	-0.358614	-0.896028
164066652	chr6:164066652:G:A	9.5307e-07	4.41697	-1.34134
164066701	chr6:164066701:T:C	1.48233e-08	-1.11008e-10	-1.08786
164067241	chr6:164067241:T:G	9.96333e-09	-1.48515	-5.77084e-10
164067394	chr6:164067394:C:T	9.6523e-09	-1.11008e-10	-1.51686
164067696	chr6:164067696:T:C	1.05445e-08	-1.11008e-10	-1.42845
164067942	chr6:164067942:A:G	9.61079e-09	-1.11008e-10	-1.52117
164067980	chr6:164067980:T:C	7.18143e-09	-0.552405	-1.26016
164068223	chr6:164068223:C:CA	1.11329e-08	-0.420133	-0.95402
164068410	chr6:164068410:C:T	9.12095e-07	4.41452	-1.38283
164068432	chr6:164068432:G:A	7.46e-09	-0.338079	-1.43642
164068555	chr6:164068555:G:A	7.64787e-09	-0.514053	-1.23558
164068622	chr6:164068622:T:A	1.08194e-08	-1.11008e-10	-1.40272
164069477	chr6:164069477:C:A	7.02855e-07	4.09168	-1.32059
164069512	chr6:164069512:C:T	2.454e-08	-1.11008e-10	-0.583753
164069830	chr6:164069830:C:G	9.01223e-09	-1.11008e-10	-1.58548
164070022	chr6:164070022:T:C	1.28266e-06	4.59903	-1.2264
164070164	chr6:164070164:A:G	9.69403e-09	-1.51255	-5.77084e-10
164070212	chr6:164070212:A:G	1.51736e-06	4.75436	-1.21369
164070613	chr6:164070613:T:C	3.61033e-09	-1.09863	-1.40163
164070705	chr6:164070705:G:A	8.94607e-08	1.3655	-0.655761
164070831	chr6:164070831:T:C	3.45181e-09	-1.11004	-1.43512
164070894	chr6:164070894:T:A	5.38753e-06	5.81159	-1.00381
164071094	chr6:164071094:A:G	3.68912e-09	-1.07454	-1.40413
164071126	chr6:164071126:C:T	3.59484e-09	-1.08655	-1.41801
164071638	chr6:164071638:T:C	1.01115e-08	-1.11008e-10	-1.47039
164071645	chr6:164071645:G:A	3.19967e-07	-1.11008e-10	1.98416
164071737	chr6:164071737:T:C	7.14958e-07	4.09843	-1.31027
164072190	chr6:164072190:C:A	2.19947e-08	-0.693259	-5.77084e-10
164072727	chr6:164072727:A:G	3.3255e-08	-0.279853	-5.77084e-10
164072746	chr6:164072746:G:A	2.76393e-08	-1.11008e-10	-0.464821
164073063	chr6:164073063:A:C	3.56469e-09	-1.08454	-1.42844
164073310	chr6:164073310:A:G	1.03207e-08	-1.11008e-10	-1.44991
164073403	chr6:164073403:G:A	1.01425e-06	1.19654	1.94131
164073462	chr6:164073462:A:G	3.49916e-09	-1.10218	-1.42936
164073507	chr6:164073507:G:A	3.66852e-09	-1.06384	-1.42043
164074016	chr6:164074016:G:A	9.2174e-09	-1.11008e-10	-1.56297
164074055	chr6:164074055:A:G	1.32324e-08	-1.11008e-10	-1.20139
164074105	chr6:164074105:T:A	3.38675e-09	-1.13969	-1.4245
164074381	chr6:164074381:A:T	1.49657e-05	5.55732	0.272136
164074922	chr6:164074922:T:C	1.02944e-08	-1.11008e-10	-1.45245
164075056	chr6:164075056:C:G	1.0564e-08	-1.11008e-10	-1.4266
164076135	chr6:164076135:T:C	1.12253e-08	-1.36589	-5.77084e-10
164076845	chr6:164076845:T:C	1.01575e-08	-1.11008e-10	-1.46585
164076876	chr6:164076876:C:T	1.08945e-08	-1.11008e-10	-1.39581
164077055	chr6:164077055:T:C	1.1361e-08	-1.11008e-10	-1.35387
164077400	chr6:164077400:C:T	9.29286e-07	3.6621	-0.611742
164077418	chr6:164077418:AAAG:A	9.79458e-09	-1.11008e-10	-1.50223
164078387	chr6:164078387:G:A	9.14814e-07	4.41693	-1.38227
164079260	chr6:164079260:G:A	9.76082e-07	4.51999	-1.4205
164079480	chr6:164079480:G:A	1.08136e-08	-1.11008e-10	-1.40326
164079612	chr6:164079612:G:T	7.6519e-07	4.25821	-1.40214
164079693	chr6:164079693:T:C	1.00696e-08	-1.11008e-10	-1.47454
164079808	chr6:164079808:C:A	9.19402e-09	-1.56551	-5.77084e-10
164079823	chr6:164079823:G:A	9.41716e-09	-1.11008e-10	-1.54153
164079980	chr6:164079980:T:G	6.96585e-09	-1.471	-0.372037
164080016	chr6:164080016:A:C	8.53136e-07	4.41231	-1.44745
164080180	chr6:164080180:T:C	3.93919e-09	-1.04776	-1.36533
164080303	chr6:164080303:C:T	3.87968e-09	-1.06715	-1.36115
164080433	chr6:164080433:A:G	1.00741e-08	-1.11008e-10	-1.47409
164080461	chr6:164080461:T:C	3.88449e-09	-1.06742	-1.35964
164080463	chr6:164080463:A:C	7.25779e-09	-1.46098	-0.341
164080490	chr6:164080490:GTTCCCCC:G	1.24608e-08	-1.11008e-10	-1.26147
164080499	chr6:164080499:AC:A	1.24525e-08	-1.11008e-10	-1.26214
164080703	chr6:164080703:G:A	6.40633e-06	5.18876	-0.207778
164080745	chr6:164080745:G:A	3.82021e-09	-1.06719	-1.37656
164080781	chr6:164080781:G:A	3.8592e-09	-1.08668	-1.34692
164080886	chr6:164080886:G:C	9.49904e-09	-1.53287	-5.77084e-10
164080943	chr6:164080943:C:A	7.76629e-06	5.17349	-5.77084e-10
164081196	chr6:164081196:C:T	4.4392e-07	3.06973	-0.758144
164081334	chr6:164081334:G:A	1.54635e-07	1.40544	-0.148434
164081380	chr6:164081380:C:T	9.60671e-09	-1.11008e-10	-1.5216
164081450	chr6:164081450:T:C	5.11831e-09	-1.45437	-0.696869
164081550	chr6:164081550:C:CA	6.69229e-07	4.25432	-1.53226
164081603	chr6:164081603:C:T	8.64914e-07	4.38856	-1.40999
164081899	chr6:164081899:T:G	1.0539e-08	-1.10234	-0.326633
164081900	chr6:164081900:T:A	1.06241e-08	-1.09431	-0.326633
164082059	chr6:164082059:C:A	9.19307e-09	-1.56561	-5.77084e-10
164082097	chr6:164082097:G:A	2.77656e-09	-1.37516	-1.38769
164082383	chr6:164082383:A:T	9.44001e-09	-1.11008e-10	-1.5391
164082625	chr6:164082625:C:A	4.12203e-07	2.26799	-0.0305298
164082776	chr6:164082776:T:C	1.62645e-07	2.50505	-1.19754
164082925	chr6:164082925:A:G	1.0855e-07	2.05547	-1.15231
164082945	chr6:164082945:T:TAA	1.4563e-08	-1.10557	-5.77084e-10
164083056	chr6:164083056:G:A	2.33368e-08	-1.11008e-10	-0.634027
164083082	chr6:164083082:T:C	7.63946e-08	1.98121	-1.42936
164083705	chr6:164083705:A:G	1.99456e-08	-1.11008e-10	-0.791052
164084047	chr6:164084047:T:G	1.2125e-08	-1.11008e-10	-1.28879
164084229	chr6:164084229:T:C	3.52344e-07	-1.11008e-10	2.08055
164084629	chr6:164084629:C:T	1.85057e-08	-1.28396	0.417979
164084636	chr6:164084636:C:T	1.68161e-08	-1.11008e-10	-0.961725
164084788	chr6:164084788:G:A	7.09888e-08	-1.11008e-10	0.478463
164085312	chr6:164085312:T:C	7.92909e-08	-1.11008e-10	0.589064
164085336	chr6:164085336:T:C	5.52182e-07	-1.11008e-10	2.52982
164085886	chr6:164085886:C:T	2.47111e-09	-1.5139	-1.36549
164086072	chr6:164086072:T:A	3.4258e-09	-0.982604	-1.57012
164086320	chr6:164086320:G:A	5.79867e-09	-0.440786	-1.58564
164086355	chr6:164086355:G:A	1.08781e-08	-1.11008e-10	-1.39731
164086472	chr6:164086472:G:A	1.35917e-08	-1.11008e-10	-1.1746
164086494	chr6:164086494:G:A	8.51617e-09	-0.3108	-1.33129
164086613	chr6:164086613:T:C	1.02276e-08	-1.11008e-10	-1.45897
164086684	chr6:164086684:C:T	7.23235e-08	-1.11008e-10	0.497089
164087244	chr6:164087244:A:C	4.61582e-09	-0.745534	-1.50904
164087246	chr6:164087246:A:G	6.11041e-08	-1.11008e-10	0.328519
164087367	chr6:164087367:CA:C	1.08835e-08	-1.11008e-10	-1.39682
164088283	chr6:164088283:A:G	4.02735e-09	-1.49157	-0.899381
164088418	chr6:164088418:A:C	1.04263e-08	-0.625782	-0.81395
164089338	chr6:164089338:A:G	5.06039e-09	-1.54406	-0.618558
164090085	chr6:164090085:A:AGT	3.75005e-09	-1.56089	-0.901395
164090134	chr6:164090134:C:G	6.51485e-08	-1.11008e-10	0.392609
164090323	chr6:164090323:C:T	9.2103e-09	-1.56374	-5.77084e-10
164090340	chr6:164090340:G:A	1.15637e-08	-1.33619	-5.77084e-10
164090721	chr6:164090721:T:C	3.21835e-08	-0.312607	-5.77084e-10
164091021	chr6:164091021:G:A	1.16935e-08	-1.11008e-10	-1.32503
164091053	chr6:164091053:A:G	1.30279e-07	-1.11008e-10	1.08562
164091063	chr6:164091063:C:T	5.68568e-08	-0.0965091	0.352986
164091083	chr6:164091083:G:A	2.81475e-08	-1.11008e-10	-0.4466
164091146	chr6:164091146:T:C	2.07721e-09	-1.46844	-1.58459
164091193	chr6:164091193:G:A	1.87681e-09	-1.56576	-1.58873
164091205	chr6:164091205:ACTGT:A	1.96391e-08	-1.11008e-10	-0.806537
164091230	chr6:164091230:C:T	8.71852e-09	-0.371568	-1.24704
164091495	chr6:164091495:T:C	9.32153e-09	-0.797444	-0.754289
164091661	chr6:164091661:A:G	1.87174e-08	0.46446	-1.31907
164091868	chr6:164091868:T:G	9.97907e-09	-1.11008e-10	-1.48357
164092367	chr6:164092367:G:A	5.26267e-08	-1.11008e-10	0.179164
164093272	chr6:164093272:A:G	1.64728e-08	0.325181	-1.30753
164093640	chr6:164093640:T:G	1.41149e-08	-1.11008e-10	-1.13683
164093895	chr6:164093895:A:T	9.51932e-09	-1.53074	-5.77084e-10
164094733	chr6:164094733:G:A	1.07082e-08	-0.161306	-1.25175
164094904	chr6:164094904:A:G	1.04305e-08	0.0839389	-1.52326
164095049	chr6:164095049:T:C	1.29383e-06	4.76243	-1.38113
164095186	chr6:164095186:T:C	4.36252e-09	-0.76023	-1.55078
164095372	chr6:164095372:A:T	1.39192e-08	-1.11008e-10	-1.15079
164095904	chr6:164095904:T:A	9.31266e-09	-1.55268	-5.77084e-10
164096065	chr6:164096065:G:A	2.76666e-08	0.519386	-0.98322
164096186	chr6:164096186:C:T	6.47016e-09	-0.431795	-1.48506
164096288	chr6:164096288:AAC:A	2.30875e-09	-1.37105	-1.57631
164096471	chr6:164096471:A:G	1.45202e-08	0.448747	-1.55726
164096942	chr6:164096942:C:T	1.05835e-07	-1.11008e-10	0.877822
164096947	chr6:164096947:T:A	1.07738e-07	-1.11008e-10	0.895643
164096948	chr6:164096948:C:T	9.19321e-08	-1.11008e-10	0.736991
164097000	chr6:164097000:C:T	9.5498e-09	-1.52754	-5.77084e-10
164097048	chr6:164097048:G:A	4.933e-08	0.114473	-5.77084e-10
164097163	chr6:164097163:C:A	1.21088e-08	-1.11008e-10	-1.29013
164097286	chr6:164097286:C:T	1.04224e-08	-0.422043	-1.01806
164097631	chr6:164097631:A:G	1.93695e-09	-1.54262	-1.58032
164097777	chr6:164097777:G:A	3.09347e-08	-1.11008e-10	-0.352182
164098283	chr6:164098283:G:T	9.25787e-09	-1.55859	-5.77084e-10
164098408	chr6:164098408:T:TA	7.0854e-07	4.18271	-1.40357
164099471	chr6:164099471:C:A	1.27317e-08	-0.414969	-0.824994
164099956	chr6:164099956:G:A	7.97521e-06	5.20003	-5.77084e-10
164100064	chr6:164100064:G:T	2.71251e-09	-1.50392	-1.28227
164100621	chr6:164100621:A:G	2.24752e-09	-1.51418	-1.46005
164100646	chr6:164100646:G:A	9.07001e-09	-1.11008e-10	-1.57909
164100686	chr6:164100686:A:G	2.16138e-08	-0.710729	-5.77084e-10
164101940	chr6:164101940:A:G	5.50922e-09	-0.53817	-1.53947
164102419	chr6:164102419:A:G	1.36387e-08	-1.11008e-10	-1.17115
164102592	chr6:164102592:A:G	1.12656e-08	-1.11008e-10	-1.3623
164102636	chr6:164102636:T:C	1.36061e-08	-1.11008e-10	-1.17354
164102814	chr6:164102814:T:C	9.34838e-09	-0.162776	-1.38608
164102840	chr6:164102840:G:C	1.11426e-08	-1.37328	-5.77084e-10
164102869	chr6:164102869:C:T	9.57367e-09	0.0600249	-1.58507
164102885	chr6:164102885:A:G	4.42168e-08	-1.11008e-10	0.00504598
164102895	chr6:164102895:A:G	5.51141e-07	4.11012	-1.58219
164103066	chr6:164103066:A:G	9.08713e-09	-1.11008e-10	-1.5772
164103355	chr6:164103355:C:T	4.90493e-08	-1.11008e-10	0.108766
164103356	chr6:164103356:G:A	1.29096e-08	-1.11008e-10	-1.22609
164103817	chr6:164103817:A:G	8.31287e-09	-0.185971	-1.48028
164103976	chr6:164103976:A:G	9.44717e-09	-1.53834	-5.77084e-10
164104554	chr6:164104554:G:A	1.36669e-08	-1.11008e-10	-1.16908
164104935	chr6:164104935:G:A	1.01864e-08	-0.09708	-1.36593
164105182	chr6:164105182:C:A	4.85816e-08	-1.11008e-10	0.0991863
164105247	chr6:164105247:T:G	7.29053e-08	1.51503	-1.00993
164105453	chr6:164105453:A:T	2.3967e-08	-1.11008e-10	-0.607382
164105915	chr6:164105915:G:C	9.309e-09	-1.11008e-10	-1.55308
164106025	chr6:164106025:G:A	1.01853e-08	-1.11008e-10	-1.46312
164106080	chr6:164106080:T:C	9.45003e-09	-1.11008e-10	-1.53804
164106175	chr6:164106175:G:T	2.8877e-06	-1.11008e-10	4.18416
164106314	chr6:164106314:G:A	8.15694e-07	-1.11008e-10	2.91998
164106481	chr6:164106481:C:T	3.58525e-08	0.59944	-0.804085
164106955	chr6:164106955:C:A	1.11322e-08	-1.37422	-5.77084e-10
164107063	chr6:164107063:C:A	6.44038e-09	-0.391638	-1.52983
164107105	chr6:164107105:A:G	9.11801e-09	-1.11008e-10	-1.57381
164107278	chr6:164107278:G:A	1.1052e-07	-1.11008e-10	0.92114
164107375	chr6:164107375:G:A	3.35795e-08	0.468411	-0.738556
164107704	chr6:164107704:C:T	1.13945e-07	-1.11008e-10	0.951655
164107707	chr6:164107707:A:G	1.02295e-08	-1.11008e-10	-1.45878
164107808	chr6:164107808:C:T	9.28312e-09	-1.55586	-5.77084e-10
164107835	chr6:164107835:A:T	2.47571e-07	3.22752	-1.49988
164108011	chr6:164108011:G:A	6.81937e-07	-1.11008e-10	2.74088
164108147	chr6:164108147:G:A	1.31234e-07	-1.11008e-10	1.09292
164108330	chr6:164108330:G:A	1.90522e-08	0.380864	-1.21774
164108349	chr6:164108349:G:A	1.89662e-08	0.458652	-1.30005
164108720	chr6:164108720:A:G	1.57834e-07	1.0014	0.27609
164108747	chr6:164108747:C:T	1.09739e-08	0.0503897	-1.43893
164108801	chr6:164108801:G:A	1.03438e-08	-1.44768	-5.77084e-10
164108883	chr6:164108883:C:T	8.96923e-09	-1.11008e-10	-1.59026
164109357	chr6:164109357:C:G	8.97513e-09	-1.11008e-10	-1.5896
164109836	chr6:164109836:A:G	2.08958e-09	-1.47154	-1.57556
164110029	chr6:164110029:T:C	8.9971e-09	-1.11008e-10	-1.58716
164110327	chr6:164110327:A:G	1.031e-08	0.0641724	-1.51512
164110490	chr6:164110490:T:A	5.86376e-07	4.00285	-1.41295
164110541	chr6:164110541:G:A	2.14755e-07	1.58544	-5.77084e-10
164110808	chr6:164110808:G:A	1.38544e-07	0.897755	0.249374
164110824	chr6:164110824:C:T	3.38917e-07	0.764418	1.27728
164110933	chr6:164110933:C:T	9.62357e-09	-1.51984	-5.77084e-10
164111217	chr6:164111217:C:T	2.44434e-09	-1.50831	-1.38198
164111244	chr6:164111244:A:C	4.03082e-08	1.06842	-1.15593
164111688	chr6:164111688:G:A	2.44053e-09	-1.53058	-1.36126
164111711	chr6:164111711:C:A	1.75195e-07	-0.588572	1.97041
164111750	chr6:164111750:G:GC	8.97058e-09	-1.11008e-10	-1.59011
164111780	chr6:164111780:C:G	1.39307e-08	0.178346	-1.32831
164111977	chr6:164111977:G:T	2.74523e-07	0.826969	1.00401
164112061	chr6:164112061:A:T	2.5833e-09	-1.52802	-1.30697
164112263	chr6:164112263:G:A	6.77154e-08	-1.11008e-10	0.431255
164112323	chr6:164112323:C:T	1.03862e-08	-1.11008e-10	-1.44358
164112563	chr6:164112563:G:A	1.16486e-08	-1.32887	-5.77084e-10
164112719	chr6:164112719:C:T	1.16905e-07	0.902763	0.0745397
164112735	chr6:164112735:G:A	1.10867e-07	0.855446	0.0688288
164112875	chr6:164112875:A:T	1.28802e-08	-1.55996	0.331592
164112980	chr6:164112980:C:T	2.34263e-09	-1.55786	-1.37493
164113399	chr6:164113399:A:G	1.86426e-07	-1.11008e-10	1.44397
164113428	chr6:164113428:C:T	2.48774e-09	-1.55413	-1.31855
164113548	chr6:164113548:C:T	9.16675e-09	-1.11008e-10	-1.56848
164113550	chr6:164113550:C:T	7.74438e-09	-0.687349	-1.04974
164113714	chr6:164113714:C:T	9.86423e-09	-1.11008e-10	-1.49514
164114218	chr6:164114218:G:A	3.4042e-09	-1.05975	-1.49929
164114310	chr6:164114310:C:T	7.45651e-09	-1.20245	-0.572524
164114367	chr6:164114367:G:A	3.64654e-08	0.754433	-0.942129
164114506	chr6:164114506:C:G	9.48355e-09	-1.11008e-10	-1.5345
164114925	chr6:164114925:G:A	1.05518e-08	-1.11008e-10	-1.42776
164114997	chr6:164114997:A:G	6.52006e-09	-0.803796	-1.10538
164115002	chr6:164115002:T:A	7.12533e-08	-0.981634	1.46382
164115012	chr6:164115012:C:G	2.43489e-07	0.874587	0.836427
164115229	chr6:164115229:G:A	1.03407e-08	-1.11008e-10	-1.44797
164115529	chr6:164115529:C:A	4.11219e-09	-1.17179	-1.19831
164115557	chr6:164115557:T:C	6.06491e-09	-0.847719	-1.13382
164116077	chr6:164116077:T:G	1.07891e-08	-1.11008e-10	-1.40552
164116111	chr6:164116111:T:C	5.67242e-08	1.74519	-1.49105
164116182	chr6:164116182:T:C	6.10827e-08	1.77439	-1.44622
164116186	chr6:164116186:C:T	1.22613e-08	-1.27761	-5.77084e-10
164116376	chr6:164116376:T:A	6.04071e-08	1.78746	-1.47042
164116393	chr6:164116393:T:C	5.92166e-09	-0.825515	-1.17993
164116556	chr6:164116556:T:C	5.31189e-09	-0.691072	-1.42304
164116658	chr6:164116658:T:C	5.02554e-09	-0.769395	-1.40013
164116744	chr6:164116744:G:C	6.50871e-08	-1.11008e-10	0.391668
164117090	chr6:164117090:G:T	1.2323e-08	-1.11008e-10	-1.27259
164117106	chr6:164117106:A:G	1.22305e-08	-1.28013	-5.77084e-10
164117373	chr6:164117373:C:T	1.07635e-07	1.9185	-1.02382
164117445	chr6:164117445:T:C	1.29898e-07	-1.11008e-10	1.08269
164117575	chr6:164117575:C:T	1.92653e-09	-1.54648	-1.58186
164117884	chr6:164117884:C:T	1.07736e-08	-1.40696	-5.77084e-10
164118068	chr6:164118068:G:A	1.4014e-07	-1.11008e-10	1.15858
164118175	chr6:164118175:T:C	1.34427e-07	-1.11008e-10	1.11696
164118403	chr6:164118403:T:C	5.02244e-08	0.620644	-0.488202
164118739	chr6:164118739:G:A	9.33985e-09	-1.11008e-10	-1.54977
164118853	chr6:164118853:A:T	1.20927e-08	-1.11008e-10	-1.29146
164118943	chr6:164118943:A:G	2.51007e-07	-1.11008e-10	1.74142
164119105	chr6:164119105:A:C	3.41453e-09	-1.09931	-1.45671
164119384	chr6:164119384:A:ACT	1.08826e-08	-1.11008e-10	-1.39689
164119390	chr6:164119390:G:A	2.91858e-09	-1.56457	-1.14839
164119528	chr6:164119528:G:A	3.03234e-08	-1.11008e-10	-0.372139
164119673	chr6:164119673:G:A	9.64085e-09	-1.11008e-10	-1.51805
164119937	chr6:164119937:G:T	9.42195e-09	-1.11008e-10	-1.54102
164120204	chr6:164120204:T:G	9.71765e-09	-1.11008e-10	-1.51012
164120262	chr6:164120262:T:A	3.79017e-09	-1.4846	-0.967054
164120292	chr6:164120292:C:T	4.14634e-09	-1.37801	-0.98382
164120371	chr6:164120371:C:A	3.50197e-07	-1.11008e-10	2.07444
164120452	chr6:164120452:G:A	9.6242e-09	-1.11008e-10	-1.51978
164120745	chr6:164120745:G:A	1.14687e-08	-1.11008e-10	-1.34444
164121189	chr6:164121189:A:G	3.85355e-08	-1.11008e-10	-0.13248
164121276	chr6:164121276:T:C	2.22091e-09	-1.405	-1.58114
164121405	chr6:164121405:A:G	1.14156e-08	-1.34908	-5.77084e-10
164121469	chr6:164121469:A:G	1.01462e-08	-1.11008e-10	-1.46696
164121536	chr6:164121536:G:C	9.53652e-09	-1.11008e-10	-1.52893
164121722	chr6:164121722:C:T	2.30664e-08	-1.11008e-10	-0.645684
164121859	chr6:164121859:C:T	1.64191e-08	-1.11008e-10	-0.985612
164121861	chr6:164121861:C:T	1.58574e-08	-1.11008e-10	-1.02042
164121980	chr6:164121980:G:A	1.08643e-08	-1.11008e-10	-1.39858
164122020	chr6:164122020:C:T	1.55188e-08	-1.11008e-10	-1.04201
164122206	chr6:164122206:G:A	6.37831e-09	-0.678892	-1.25226
164122474	chr6:164122474:G:A	9.05876e-09	-1.11008e-10	-1.58033
164122785	chr6:164122785:G:T	9.03637e-09	-1.11008e-10	-1.5828
164123798	chr6:164123798:C:T	9.11857e-09	-1.11008e-10	-1.57375
164125619	chr6:164125619:C:T	2.58426e-08	-1.11008e-10	-0.532033
164125770	chr6:164125770:G:A	9.03246e-09	-1.11008e-10	-1.58323
164126398	chr6:164126398:G:A	4.79311e-09	-0.631332	-1.58555
164126746	chr6:164126746:C:T	3.7072e-08	-0.171196	-5.77084e-10
164126800	chr6:164126800:C:T	4.06164e-09	-0.796969	-1.5855
164126841	chr6:164126841:A:G	2.27891e-09	-1.39549	-1.56487
164127109	chr6:164127109:T:A	1.23759e-08	-1.11008e-10	-1.26831
164127219	chr6:164127219:A:G	1.30551e-08	-1.11008e-10	-1.21488
164127410	chr6:164127410:C:G	9.08731e-09	-0.133746	-1.44343
164127463	chr6:164127463:T:C	8.98854e-09	-1.11008e-10	-1.58811
164127700	chr6:164127700:T:G	1.35011e-08	-1.11008e-10	-1.18129
164127818	chr6:164127818:T:G	1.16911e-08	-1.32523	-5.77084e-10
164128344	chr6:164128344:T:C	8.19519e-09	-0.511137	-1.16938
164128953	chr6:164128953:A:G	2.09377e-09	-1.55476	-1.49034
164129227	chr6:164129227:A:C	1.37555e-08	-1.11008e-10	-1.16262
164129351	chr6:164129351:T:C	4.78174e-09	-1.55937	-0.65988
164130054	chr6:164130054:C:T	1.19058e-08	-1.11008e-10	-1.30704
164130114	chr6:164130114:TC:T	1.16965e-08	0.247393	-1.57216
164130129	chr6:164130129:CACTCTTCTTCCCCAGGCTCCTCTCTCCT:C	1.30185e-08	0.311529	-1.52921
164130426	chr6:164130426:C:G	2.77866e-08	-1.11008e-10	-0.459506
164130707	chr6:164130707:C:A	9.39387e-09	-1.11008e-10	-1.544
164130770	chr6:164130770:T:C	1.19418e-08	-1.11008e-10	-1.30402
164130859	chr6:164130859:G:T	2.13881e-09	-1.52927	-1.49454
164130940	chr6:164130940:A:C	4.45405e-09	-1.5474	-0.742841
164131342	chr6:164131342:C:A	4.1839e-08	-0.0502304	-5.77084e-10
164131917	chr6:164131917:T:C	5.13325e-09	-0.56303	-1.58529
164132419	chr6:164132419:G:A	1.90424e-08	-1.11008e-10	-0.837393
164132423	chr6:164132423:G:A	9.87337e-09	-1.11008e-10	-1.49422
164132577	chr6:164132577:G:A	6.44218e-09	-0.381675	-1.53952
164132588	chr6:164132588:C:T	9.04057e-09	-1.11008e-10	-1.58234
164132590	chr6:164132590:T:A	1.0908e-08	-1.11008e-10	-1.39456
164132977	chr6:164132977:T:A	9.38283e-09	-1.11008e-10	-1.54518
164132981	chr6:164132981:C:T	9.30923e-09	-1.11008e-10	-1.55305
164133034	chr6:164133034:T:G	1.68611e-08	-1.11008e-10	-0.959051
164133118	chr6:164133118:AAG:A	1.0386e-08	-1.11008e-10	-1.4436
164133181	chr6:164133181:CT:C	1.67385e-08	-1.11008e-10	-0.966345
164133309	chr6:164133309:G:A	2.28803e-09	-1.36825	-1.58812
164133572	chr6:164133572:G:C	1.02972e-08	-1.11008e-10	-1.45219
164133613	chr6:164133613:C:T	9.00759e-09	-1.11008e-10	-1.58599
164133864	chr6:164133864:C:CA	9.15095e-09	-1.11008e-10	-1.5702
164134308	chr6:164134308:A:G	9.06309e-09	-1.11008e-10	-1.57985
164134316	chr6:164134316:C:T	6.21579e-08	0.345618	-5.77084e-10
164134501	chr6:164134501:C:T	3.31745e-09	-0.994671	-1.59019
164134603	chr6:164134603:T:G	9.53423e-09	-1.11008e-10	-1.52917
164135112	chr6:164135112:C:G	1.64444e-08	-1.11008e-10	-0.984076
164135173	chr6:164135173:C:T	9.45764e-09	-1.11008e-10	-1.53724
164135217	chr6:164135217:C:T	1.13815e-08	-1.11008e-10	-1.35207
164135351	chr6:164135351:T:A	1.69928e-08	-1.11008e-10	-0.951272
164135574	chr6:164135574:A:G	1.19385e-08	-1.11008e-10	-1.30429
164135675	chr6:164135675:C:T	1.13221e-08	-1.11008e-10	-1.3573
164135743	chr6:164135743:TCTCC:T	1.01477e-08	-1.11008e-10	-1.46681
164135887	chr6:164135887:G:C	5.09596e-09	-0.566236	-1.58937
164136067	chr6:164136067:A:G	2.80474e-09	-1.37692	-1.37583
164136457	chr6:164136457:A:G	3.51207e-09	-0.937597	-1.59026
164136477	chr6:164136477:A:G	1.10052e-08	-1.11008e-10	-1.38569
164136546	chr6:164136546:C:T	3.31159e-08	-0.284046	-5.77084e-10
164136595	chr6:164136595:G:A	1.98183e-07	1.50513	-5.77084e-10
164136715	chr6:164136715:A:G	2.95622e-08	-0.397563	-5.77084e-10
164137000	chr6:164137000:A:G	9.17791e-09	-1.11008e-10	-1.56726
164137193	chr6:164137193:T:A	3.6999e-09	-0.971342	-1.50441
164137211	chr6:164137211:T:C	9.02224e-09	-1.11008e-10	-1.58437
164137305	chr6:164137305:G:A	1.22079e-08	-1.11008e-10	-1.28198
164137510	chr6:164137510:T:C	9.233e-09	-1.11008e-10	-1.56128
164137551	chr6:164137551:A:G	9.90423e-09	-1.11008e-10	-1.4911
164137871	chr6:164137871:T:C	1.58361e-08	-1.11008e-10	-1.02177
164137888	chr6:164137888:G:A	1.66681e-08	-1.11008e-10	-0.970562
164137905	chr6:164137905:T:C	1.64314e-08	-1.11008e-10	-0.984864
164137933	chr6:164137933:A:C	8.96924e-09	-1.11008e-10	-1.59026
164138563	chr6:164138563:TGA:T	2.09205e-08	0.295503	-1.03883
164138863	chr6:164138863:T:G	9.05727e-09	-1.11008e-10	-1.58049
164139002	chr6:164139002:T:A	2.28998e-09	-1.40105	-1.55447
164139081	chr6:164139081:C:T	1.50501e-08	-1.4947	0.422026
164139087	chr6:164139087:A:G	1.00245e-08	-1.11008e-10	-1.47902
164139226	chr6:164139226:T:C	3.17589e-09	-1.45559	-1.17288
164139260	chr6:164139260:G:A	9.22964e-09	-1.56164	-5.77084e-10
164139525	chr6:164139525:T:C	9.61658e-09	-1.11008e-10	-1.52057
164139689	chr6:164139689:G:A	8.97151e-09	-1.11008e-10	-1.59001
164139937	chr6:164139937:A:G	2.33681e-09	-1.37987	-1.5554
164140043	chr6:164140043:T:C	2.29755e-09	-1.40211	-1.5501
164140114	chr6:164140114:T:G	2.25472e-09	-1.41905	-1.55198
164140481	chr6:164140481:A:G	6.34422e-09	-0.44752	-1.48899
164140596	chr6:164140596:A:G	2.28302e-09	-1.37745	-1.58111
164140761	chr6:164140761:A:T	9.11171e-09	-1.11008e-10	-1.5745
164141015	chr6:164141015:C:T	1.55306e-08	-1.11008e-10	-1.04125
164141019	chr6:164141019:A:G	2.32405e-09	-1.39755	-1.5432
164141032	chr6:164141032:C:T	9.58062e-09	-1.52432	-5.77084e-10
164141243	chr6:164141243:T:C	1.40647e-08	-0.180976	-0.959417
164141455	chr6:164141455:A:G	2.79225e-09	-1.47544	-1.28178
164141704	chr6:164141704:T:A	9.19203e-09	-1.11008e-10	-1.56572
164141919	chr6:164141919:C:T	1.03996e-08	-1.11008e-10	-1.4423
164142119	chr6:164142119:A:T	4.62799e-09	-0.662348	-1.58959
164142288	chr6:164142288:A:C	9.26726e-09	-1.11008e-10	-1.55757
164142507	chr6:164142507:A:G	2.37773e-09	-1.32773	-1.59018
164142560	chr6:164142560:T:A	3.00737e-09	-1.13021	-1.55279
164142692	chr6:164142692:C:T	9.01689e-09	-1.11008e-10	-1.58496
164142925	chr6:164142925:G:A	1.58236e-08	-1.50759	0.485036
164143310	chr6:164143310:C:T	1.41224e-08	-1.11008e-10	-1.1363
164143539	chr6:164143539:T:C	4.49599e-09	-0.847592	-1.43328
164145295	chr6:164145295:C:T	9.44429e-09	0.0319651	-1.57061
164145410	chr6:164145410:G:A	1.48171e-08	-1.11008e-10	-1.08828
164146167	chr6:164146167:G:T	1.14204e-08	0.0910239	-1.43968
164146180	chr6:164146180:G:A	2.12387e-09	-1.55848	-1.47234
164146276	chr6:164146276:C:T	8.9811e-09	-1.11008e-10	-1.58894
164146840	chr6:164146840:T:G	8.37408e-09	-0.0686908	-1.59023
164147006	chr6:164147006:T:C	4.75794e-09	-0.734115	-1.49013
164147122	chr6:164147122:A:G	1.97532e-09	-1.51513	-1.58819
164147274	chr6:164147274:G:A	9.27091e-09	-1.55718	-5.77084e-10
164147486	chr6:164147486:G:A	8.98091e-09	-1.11008e-10	-1.58896
164147551	chr6:164147551:A:G	4.18899e-09	-1.56569	-0.78591
164147835	chr6:164147835:C:T	1.33053e-08	-1.11008e-10	-1.1959
164147942	chr6:164147942:T:C	4.79854e-09	-0.764194	-1.45155
164148241	chr6:164148241:T:A	7.97048e-09	-0.231368	-1.47695
164148310	chr6:164148310:C:G	9.89324e-09	-1.11008e-10	-1.49221
164148382	chr6:164148382:G:A	4.5242e-09	-1.56172	-0.712893
164148869	chr6:164148869:CCTAAGTATCTGG:C	1.55691e-08	-1.11008e-10	-1.03877
164149163	chr6:164149163:G:A	1.00121e-08	-1.11008e-10	-1.48026
164149346	chr6:164149346:A:G	9.49896e-09	-1.53288	-5.77084e-10
164149365	chr6:164149365:G:T	2.36571e-09	-1.55368	-1.3693
164149482	chr6:164149482:T:G	1.98733e-09	-1.51182	-1.58545
164149494	chr6:164149494:CCCGAGG:C	9.31807e-09	-1.11008e-10	-1.5521
164149573	chr6:164149573:A:T	1.05886e-08	-0.0310219	-1.39326
164149678	chr6:164149678:C:T	9.02185e-09	-1.11008e-10	-1.58441
164149679	chr6:164149679:G:A	8.96925e-09	-1.11008e-10	-1.59026
164149760	chr6:164149760:T:C	1.10815e-08	0.0221642	-1.40094
164149962	chr6:164149962:T:C	8.96944e-09	-1.11008e-10	-1.59024
164150006	chr6:164150006:G:A	9.01033e-09	-0.00418655	-1.5815
164150178	chr6:164150178:A:G	1.25626e-08	-1.11008e-10	-1.25333
164150884	chr6:164150884:T:C	9.86901e-09	-1.11008e-10	-1.49466
164151004	chr6:164151004:C:T	3.56401e-09	-1.52492	-0.988248
164151794	chr6:164151794:A:C	3.03962e-09	-1.50194	-1.17039
164152456	chr6:164152456:C:G	9.97433e-09	-1.11008e-10	-1.48404
164152507	chr6:164152507:A:T	9.97768e-09	-1.11008e-10	-1.48371
164152509	chr6:164152509:A:G	9.38742e-09	-1.11008e-10	-1.54469
164152670	chr6:164152670:CATAG:C	2.39789e-09	-1.51157	-1.3979
164152911	chr6:164152911:A:T	3.91604e-09	-1.56575	-0.853228
164153126	chr6:164153126:A:G	4.12399e-09	-1.56485	-0.802385
164153160	chr6:164153160:A:G	9.01323e-09	-1.11008e-10	-1.58537
164153187	chr6:164153187:C:T	1.15791e-08	-1.11008e-10	-1.33486
164153188	chr6:164153188:C:T	9.29076e-09	-1.11008e-10	-1.55504
164153578	chr6:164153578:G:C	8.98625e-09	-1.11008e-10	-1.58836
164153913	chr6:164153913:C:T	9.06063e-09	-1.11008e-10	-1.58012
164154544	chr6:164154544:C:T	9.0594e-09	-1.11008e-10	-1.58026
164154545	chr6:164154545:G:A	1.0129e-08	-1.11008e-10	-1.46865
164154800	chr6:164154800:A:G	9.05883e-09	-1.11008e-10	-1.58032
164154890	chr6:164154890:T:A	3.57241e-09	-1.55947	-0.951352
164154960	chr6:164154960:A:G	9.00486e-09	-1.11008e-10	-1.5863
164154996	chr6:164154996:C:A	9.79849e-09	-1.11008e-10	-1.50183
164155211	chr6:164155211:T:G	2.12825e-09	-1.56287	-1.46589
164155298	chr6:164155298:T:G	9.01714e-09	-1.11008e-10	-1.58493
164155855	chr6:164155855:C:CA	9.01637e-09	-1.11008e-10	-1.58502
164155891	chr6:164155891:G:T	1.395e-08	0.11103	-1.25961
164155933	chr6:164155933:A:AAG	3.87461e-09	-1.53969	-0.889928
164155956	chr6:164155956:T:C	8.30967e-09	-0.158452	-1.50819
164156016	chr6:164156016:C:T	9.08139e-09	-1.11008e-10	-1.57783
164156039	chr6:164156039:A:G	5.80342e-08	-1.11008e-10	0.276973
164156233	chr6:164156233:G:A	9.00839e-09	-1.11008e-10	-1.5859
164156568	chr6:164156568:G:A	9.8979e-09	-1.11008e-10	-1.49174
164156693	chr6:164156693:G:A	9.02214e-09	-1.11008e-10	-1.58438
164156846	chr6:164156846:A:G	3.88315e-09	-1.54794	-0.879479
164156865	chr6:164156865:A:T	9.70811e-09	-1.11008e-10	-1.5111
164157151	chr6:164157151:G:A	6.22581e-09	-1.55382	-0.401535
164157392	chr6:164157392:T:C	2.1939e-09	-1.54038	-1.458
164157659	chr6:164157659:G:C	9.03533e-09	-1.11008e-10	-1.58292
164157953	chr6:164157953:A:G	8.98287e-09	-1.11008e-10	-1.58874
164158035	chr6:164158035:A:G	4.91492e-08	-1.11008e-10	0.1108
164158053	chr6:164158053:C:T	9.72231e-09	-1.50964	-5.77084e-10
164158100	chr6:164158100:G:A	1.59884e-08	0.0724123	-1.08461
164158547	chr6:164158547:A:G	2.24535e-08	-0.672611	-5.77084e-10
164158754	chr6:164158754:C:T	9.01379e-09	-1.11008e-10	-1.5853
164159553	chr6:164159553:A:G	3.90295e-09	-1.56351	-0.858816
164159645	chr6:164159645:T:C	9.91193e-09	-1.11008e-10	-1.49032
164159971	chr6:164159971:T:C	6.59084e-09	-1.48663	-0.411745
164159988	chr6:164159988:A:G	1.49356e-08	-1.11008e-10	-1.08031
164160315	chr6:164160315:C:T	1.03718e-08	-1.11008e-10	-1.44497
164160562	chr6:164160562:C:T	1.55868e-08	-1.11008e-10	-1.03763
164160574	chr6:164160574:A:G	8.98322e-09	-1.11008e-10	-1.5887
164160658	chr6:164160658:C:T	9.02643e-09	-1.11008e-10	-1.5839
164160681	chr6:164160681:T:C	1.37167e-08	-1.11008e-10	-1.16545
164160716	chr6:164160716:C:T	2.60567e-09	-1.53577	-1.2906
164160977	chr6:164160977:G:T	1.18857e-08	-1.11008e-10	-1.30872
164161273	chr6:164161273:G:T	1.32347e-08	-0.270461	-0.930754
164161278	chr6:164161278:TG:T	8.96931e-09	-1.11008e-10	-1.59025
164161835	chr6:164161835:A:T	9.07432e-09	-1.11008e-10	-1.57861
164161876	chr6:164161876:G:T	9.11035e-09	-1.11008e-10	-1.57465
164162164	chr6:164162164:T:C	2.16748e-09	-1.52502	-1.48548
164162534	chr6:164162534:C:T	5.21246e-09	-0.619176	-1.51383
164162638	chr6:164162638:G:A	9.20483e-09	-1.11008e-10	-1.56433
164163151	chr6:164163151:G:A	1.76488e-08	-1.11008e-10	-0.913391
164163379	chr6:164163379:T:G	9.77516e-09	-1.11008e-10	-1.50421
164163551	chr6:164163551:G:A	3.75697e-09	-1.44651	-1.01393
164163845	chr6:164163845:G:T	4.88563e-09	-0.77334	-1.42442
164164012	chr6:164164012:A:G	1.52186e-08	-1.11008e-10	-1.06154
164164166	chr6:164164166:A:G	5.18572e-08	-1.11008e-10	0.164435
164164386	chr6:164164386:G:T	9.05687e-09	-1.11008e-10	-1.58054
164164439	chr6:164164439:G:A	9.03647e-09	-1.11008e-10	-1.58279
164164553	chr6:164164553:C:G	1.53433e-08	-1.11008e-10	-1.05338
164164620	chr6:164164620:A:G	9.38811e-09	-1.11008e-10	-1.54462
164164642	chr6:164164642:G:T	5.22639e-09	-0.739697	-1.39064
164164701	chr6:164164701:C:T	1.23427e-08	-1.11008e-10	-1.27099
164165153	chr6:164165153:C:A	8.99711e-09	-1.11008e-10	-1.58716
164165619	chr6:164165619:G:C	9.40755e-09	-1.11008e-10	-1.54255
164166051	chr6:164166051:A:G	9.01553e-09	-1.11008e-10	-1.58511
164166060	chr6:164166060:T:C	8.98088e-09	-1.11008e-10	-1.58896
164166112	chr6:164166112:C:G	9.59095e-09	-1.11008e-10	-1.52324
164166123	chr6:164166123:C:T	1.19831e-08	-1.11008e-10	-1.30056
164166220	chr6:164166220:G:A	9.8705e-09	-1.49451	-5.77084e-10
164166503	chr6:164166503:C:T	1.04857e-08	-1.11008e-10	-1.43405
164166900	chr6:164166900:A:G	2.54616e-08	-1.11008e-10	-0.546886
164166927	chr6:164166927:C:G	3.75641e-09	-1.46072	-0.999874
164166987	chr6:164166987:A:T	1.00975e-08	-1.11008e-10	-1.47177
164166996	chr6:164166996:T:C	9.27795e-09	-1.11008e-10	-1.55642
164167089	chr6:164167089:C:T	9.50186e-09	-1.11008e-10	-1.53257
164167120	chr6:164167120:G:A	1.3094e-08	-1.11008e-10	-1.21191
164167331	chr6:164167331:T:C	2.5702e-08	-1.11008e-10	-0.537489
164167468	chr6:164167468:C:G	3.71673e-09	-1.53418	-0.937035
164167837	chr6:164167837:T:G	2.10113e-08	-1.11008e-10	-0.738999
164168013	chr6:164168013:T:C	1.73568e-08	0.249382	-1.17945
164168133	chr6:164168133:T:G	9.50669e-09	-1.11008e-10	-1.53206
164168283	chr6:164168283:A:G	1.08597e-08	-1.399	-5.77084e-10
164168470	chr6:164168470:A:G	8.97817e-09	-1.11008e-10	-1.58926
164168867	chr6:164168867:C:CA	1.31242e-08	-1.11008e-10	-1.2096
164168892	chr6:164168892:A:C	2.84458e-09	-1.38295	-1.35569
164169025	chr6:164169025:T:C	1.01663e-08	-1.11008e-10	-1.46498
164169174	chr6:164169174:C:T	9.65425e-09	-1.11008e-10	-1.51666
164169599	chr6:164169599:A:G	2.15733e-08	-1.11008e-10	-0.712605
164169762	chr6:164169762:T:C	1.30737e-08	-1.11008e-10	-1.21346
164169862	chr6:164169862:CA:C	1.22063e-08	-1.28211	-5.77084e-10
164169958	chr6:164169958:T:G	1.00137e-08	-1.11008e-10	-1.4801
164170683	chr6:164170683:G:A	9.19443e-09	-1.56546	-5.77084e-10
164170766	chr6:164170766:T:C	1.03985e-08	-1.11008e-10	-1.4424
164170949	chr6:164170949:T:C	1.42291e-08	-1.11008e-10	-1.12877
164171232	chr6:164171232:C:T	1.78838e-08	-1.11008e-10	-0.900166
164171841	chr6:164171841:A:G	5.39785e-09	-1.5482	-0.549859
164172234	chr6:164172234:G:T	9.75711e-09	-1.11008e-10	-1.50606
164172375	chr6:164172375:T:C	9.05152e-09	-1.11008e-10	-1.58113
164172701	chr6:164172701:A:G	9.53734e-09	-1.52884	-5.77084e-10
164173495	chr6:164173495:T:C	1.11483e-08	-1.11008e-10	-1.37277
164173547	chr6:164173547:A:G	4.04593e-08	-1.11008e-10	-0.0837632
164173548	chr6:164173548:T:A	9.21027e-09	-1.11008e-10	-1.56374
164174509	chr6:164174509:G:C	1.76379e-08	-0.914008	-5.77084e-10
164174662	chr6:164174662:G:A	3.09487e-07	-1.11008e-10	1.95086
164174721	chr6:164174721:A:G	8.41105e-09	-0.131883	-1.52263
164174905	chr6:164174905:C:G	6.58166e-08	0.402813	-5.77084e-10
164174966	chr6:164174966:G:A	5.19395e-09	-1.41254	-0.724027
164175025	chr6:164175025:A:G	5.69239e-09	-0.991907	-1.05302
164175091	chr6:164175091:G:A	2.20197e-08	-1.11008e-10	-0.69212
164175231	chr6:164175231:G:A	2.44064e-08	-0.589213	-5.77084e-10
164175553	chr6:164175553:G:T	5.13038e-09	-1.40254	-0.746343
164175707	chr6:164175707:A:G	1.96069e-08	-1.11008e-10	-0.808177
164175711	chr6:164175711:A:G	1.5937e-08	-1.01542	-5.77084e-10
164175746	chr6:164175746:G:A	2.43888e-09	-1.51222	-1.3803
164175829	chr6:164175829:G:A	3.44013e-09	-1.50959	-1.03896
164176136	chr6:164176136:A:C	4.6378e-09	-0.661101	-1.58872
164176329	chr6:164176329:C:A	2.96843e-09	-1.14433	-1.55169
164176655	chr6:164176655:C:T	3.2214e-09	-1.25359	-1.36066
164176701	chr6:164176701:A:G	7.79617e-09	-0.168095	-1.56233
164176899	chr6:164176899:C:T	3.51175e-09	-1.47954	-1.04841
164177029	chr6:164177029:A:G	1.43588e-08	-1.11008e-10	-1.11969
164177188	chr6:164177188:C:T	3.32601e-09	-1.21762	-1.36466
164177303	chr6:164177303:A:G	2.02955e-08	-1.11008e-10	-0.77366
164177453	chr6:164177453:A:C	2.67223e-09	-1.42766	-1.37349
164177716	chr6:164177716:T:A	1.31334e-08	-1.11008e-10	-1.2089
164178013	chr6:164178013:T:G	2.10834e-08	-1.11008e-10	-0.735574
164178156	chr6:164178156:G:T	9.46286e-09	-1.11008e-10	-1.53668
164178588	chr6:164178588:A:C	6.289e-09	-0.648389	-1.29687
164178715	chr6:164178715:G:A	3.2382e-09	-1.07838	-1.53066
164178808	chr6:164178808:G:A	3.63847e-08	-0.18991	-5.77084e-10
164179670	chr6:164179670:T:C	2.82566e-08	-1.11008e-10	-0.442733
164179912	chr6:164179912:T:C	3.77755e-09	-1.55556	-0.899422
164180022	chr6:164180022:G:A	1.9971e-09	-1.56401	-1.52836
164180095	chr6:164180095:T:C	4.73614e-09	-1.54566	-0.683174
164180158	chr6:164180158:C:T	4.02467e-08	-1.11008e-10	-0.089031
164180491	chr6:164180491:T:C	2.5347e-09	-1.35922	-1.49477
164180539	chr6:164180539:C:T	1.90052e-08	-1.11008e-10	-0.839346
164180564	chr6:164180564:C:G	2.0918e-08	-1.11008e-10	-0.743451
164180587	chr6:164180587:C:T	1.86194e-08	-0.480292	-0.379565
164180718	chr6:164180718:C:T	9.61084e-09	-1.52117	-5.77084e-10
164180901	chr6:164180901:G:A	1.08146e-08	-1.11008e-10	-1.40316
164181030	chr6:164181030:C:A	6.05223e-09	-0.61536	-1.36827
164181110	chr6:164181110:G:A	2.00387e-08	-1.11008e-10	-0.786395
164181462	chr6:164181462:C:T	3.90891e-09	-0.863032	-1.55777
164181622	chr6:164181622:T:C	2.45829e-09	-1.56446	-1.32013
164181720	chr6:164181720:C:T	2.1646e-09	-1.55857	-1.45326
164181951	chr6:164181951:A:G	6.60976e-09	-0.594748	-1.30076
164182053	chr6:164182053:T:G	6.68246e-09	-0.589204	-1.29537
164182143	chr6:164182143:A:G	1.42047e-08	-1.11008e-10	-1.13048
164182668	chr6:164182668:G:A	3.63683e-09	-1.3664	-1.12654
164182680	chr6:164182680:A:G	2.33449e-09	-1.56575	-1.37051
164182724	chr6:164182724:G:A	2.15224e-08	-1.11008e-10	-0.714966
164182755	chr6:164182755:G:A	2.23617e-09	-1.53957	-1.43972
164182768	chr6:164182768:C:G	9.06724e-09	-1.11008e-10	-1.57939
164182778	chr6:164182778:T:G	1.92017e-09	-1.56573	-1.56592
164183432	chr6:164183432:G:A	2.08134e-08	-1.11008e-10	-0.748461
164183773	chr6:164183773:A:G	2.01638e-09	-1.56576	-1.517
164183837	chr6:164183837:T:C	2.72483e-09	-1.56104	-1.22062
164183932	chr6:164183932:C:T	3.6644e-08	-1.11008e-10	-0.18281
164184256	chr6:164184256:C:G	9.22602e-09	-1.56203	-5.77084e-10
164184289	chr6:164184289:ATGT:A	3.44468e-09	-1.53619	-1.01103
164184306	chr6:164184306:A:C	4.82063e-09	-0.676652	-1.5345
164184681	chr6:164184681:C:T	1.9175e-09	-1.56017	-1.57287
164184853	chr6:164184853:G:A	9.53429e-08	-1.11008e-10	0.77342
164185287	chr6:164185287:A:G	6.97751e-09	-0.532654	-1.30871
164185502	chr6:164185502:C:T	1.90331e-09	-1.56464	-1.57583
164185956	chr6:164185956:A:C	1.89083e-09	-1.5629	-1.58414
164186260	chr6:164186260:G:A	8.03591e-09	-0.614554	-1.08558
164186339	chr6:164186339:G:C	3.04718e-09	-1.092	-1.57784
164186557	chr6:164186557:G:A	1.4262e-08	-1.11008e-10	-1.12646
164187190	chr6:164187190:TTATATC:T	8.99657e-09	-1.11008e-10	-1.58722
164188231	chr6:164188231:A:G	9.12854e-09	-1.11008e-10	-1.57265
164188302	chr6:164188302:C:T	5.70498e-09	-1.49099	-0.551725
164188454	chr6:164188454:T:A	3.45865e-09	-1.09513	-1.44805
164188474	chr6:164188474:A:C	2.39171e-09	-1.50889	-1.40317
164188569	chr6:164188569:G:A	8.98872e-09	-1.11008e-10	-1.58809
164188663	chr6:164188663:G:A	3.65335e-09	-1.0393	-1.44911
164188793	chr6:164188793:C:T	1.23394e-08	-1.11008e-10	-1.27127
164189054	chr6:164189054:C:CA	1.32874e-08	-1.11008e-10	-1.19725
164189363	chr6:164189363:C:T	6.11257e-09	-1.50939	-0.464326
164190207	chr6:164190207:G:A	2.08354e-09	-1.47588	-1.57411
164190311	chr6:164190311:C:T	1.98712e-09	-1.51507	-1.58231
164190399	chr6:164190399:T:C	1.04051e-08	-1.44177	-5.77084e-10
164190426	chr6:164190426:C:T	3.75369e-09	-0.998028	-1.46329
164190447	chr6:164190447:G:C	6.01875e-09	-1.49715	-0.492031
164190471	chr6:164190471:C:G	1.06563e-08	-1.11008e-10	-1.41791
164190624	chr6:164190624:C:A	1.11044e-08	-1.11008e-10	-1.37672
164191035	chr6:164191035:T:C	5.29415e-09	-1.5229	-0.594553
164191448	chr6:164191448:C:T	1.36626e-08	-0.602111	-0.567289
164191496	chr6:164191496:A:T	4.49597e-09	-1.02624	-1.25464
164191505	chr6:164191505:C:T	7.85274e-09	-1.0893	-0.633898
164191636	chr6:164191636:CT:C	5.02469e-09	-1.07329	-1.09641
164191643	chr6:164191643:G:A	4.82729e-09	-1.0381	-1.17167
164191650	chr6:164191650:T:C	4.40018e-09	-0.979427	-1.32299
164191761	chr6:164191761:C:T	4.97512e-09	-1.04955	-1.13006
164191786	chr6:164191786:A:G	4.60614e-09	-1.39535	-0.861319
164191815	chr6:164191815:A:G	1.12672e-08	-1.11008e-10	-1.36216
164191943	chr6:164191943:C:A	5.15908e-09	-1.04513	-1.09817
164192183	chr6:164192183:G:A	3.99174e-09	-1.08164	-1.3182
164192407	chr6:164192407:G:A	9.70749e-09	-1.11008e-10	-1.51116
164192425	chr6:164192425:C:T	2.22191e-09	-1.52787	-1.45782
164192477	chr6:164192477:T:C	1.10065e-08	-1.11008e-10	-1.38557
164192741	chr6:164192741:G:A	2.27569e-09	-1.43702	-1.52476
164192745	chr6:164192745:C:T	1.80164e-08	-1.11008e-10	-0.892778
164192807	chr6:164192807:C:G	3.79375e-09	-1.00892	-1.44179
164193036	chr6:164193036:C:T	6.52087e-09	-0.754718	-1.15433
164193196	chr6:164193196:T:C	1.15466e-08	-1.33767	-5.77084e-10
164193286	chr6:164193286:C:T	2.7211e-09	-1.43394	-1.34908
164193593	chr6:164193593:C:T	8.96949e-09	-1.11008e-10	-1.59023
164193873	chr6:164193873:C:T	7.77256e-09	-1.52683	-0.20663
164194096	chr6:164194096:A:T	1.4485e-08	-0.314517	-0.796432
164194478	chr6:164194478:C:T	1.18962e-08	-1.30784	-5.77084e-10
164195059	chr6:164195059:G:A	4.77554e-08	-1.11008e-10	0.0820326
164195135	chr6:164195135:A:T	2.49317e-09	-1.47978	-1.39073
164195372	chr6:164195372:G:C	1.75595e-08	-1.11008e-10	-0.918465
164195725	chr6:164195725:T:C	2.4124e-09	-1.55982	-1.34362
164195937	chr6:164195937:A:G	2.53729e-08	-0.658352	0.107974
164196268	chr6:164196268:T:C	9.11255e-09	-1.11008e-10	-1.57441
164196392	chr6:164196392:C:G	9.62334e-09	-0.233249	-1.28662
164196487	chr6:164196487:T:C	1.36798e-08	-1.11008e-10	-1.16814
164196532	chr6:164196532:G:A	2.73482e-08	-0.475409	-5.77084e-10
164196544	chr6:164196544:G:A	1.90574e-09	-1.55519	-1.584
164196936	chr6:164196936:C:T	1.94996e-09	-1.5642	-1.55205
164197269	chr6:164197269:G:A	9.15406e-09	-1.11008e-10	-1.56986
164197656	chr6:164197656:C:T	1.49082e-08	-1.11008e-10	-1.08215
164197664	chr6:164197664:T:A	2.21022e-08	0.0308499	-0.719232
164197693	chr6:164197693:C:T	8.68959e-09	-1.48002	-0.141917
164197717	chr6:164197717:C:A	1.06843e-08	-1.11008e-10	-1.41528
164198007	chr6:164198007:G:GA	1.32514e-08	-0.977335	-0.222618
164198099	chr6:164198099:G:A	1.28934e-08	-1.11008e-10	-1.22734
164198213	chr6:164198213:T:C	1.00924e-08	-1.11008e-10	-1.47227
164198366	chr6:164198366:A:G	2.08099e-08	0.15824	-0.906869
164198392	chr6:164198392:T:A	2.16637e-08	-1.15986	0.451441
164198828	chr6:164198828:C:T	3.14849e-08	-0.848892	0.514342
164198924	chr6:164198924:C:T	3.62335e-09	-1.25062	-1.24604
164198977	chr6:164198977:G:A	1.10253e-08	-1.11008e-10	-1.38387
164199498	chr6:164199498:C:G	1.13121e-08	-0.544311	-0.813872
164199630	chr6:164199630:C:T	3.33039e-09	-1.36901	-1.21196
164199826	chr6:164199826:C:A	3.67747e-08	-1.37154	1.19229
164200413	chr6:164200413:G:A	8.23652e-09	-1.5329	-0.142578
164200982	chr6:164200982:A:G	9.69415e-09	-1.11008e-10	-1.51254
164201077	chr6:164201077:C:T	3.40025e-09	-1.406	-1.15421
164201233	chr6:164201233:A:G	8.97929e-09	-1.11008e-10	-1.58914
164201399	chr6:164201399:AAAAC:A	9.61054e-09	-1.11008e-10	-1.5212
164201907	chr6:164201907:C:G	3.75428e-09	-1.36425	-1.09691
164201997	chr6:164201997:C:T	1.42646e-08	-1.11008e-10	-1.12628
164202055	chr6:164202055:G:A	1.18282e-08	-1.11008e-10	-1.31357
164202141	chr6:164202141:T:G	4.36914e-08	-1.11008e-10	-0.00690787
164202396	chr6:164202396:G:A	3.88357e-09	-1.38683	-1.04047
164202457	chr6:164202457:T:A	3.82513e-09	-1.38395	-1.05851
164202584	chr6:164202584:G:A	1.04683e-08	-1.11008e-10	-1.43571
164202597	chr6:164202597:A:T	9.3811e-09	-1.11008e-10	-1.54536
164203155	chr6:164203155:T:C	3.65702e-09	-1.21271	-1.2747
164203495	chr6:164203495:ATACTT:A	6.17608e-09	-0.800103	-1.16327
164203502	chr6:164203502:A:AT	2.78574e-09	-1.48916	-1.27039
164203575	chr6:164203575:G:A	1.01262e-08	-1.11008e-10	-1.46893
164203948	chr6:164203948:C:T	9.41322e-09	-1.11008e-10	-1.54194
164203994	chr6:164203994:G:T	1.01156e-08	-1.11008e-10	-1.46998
164204000	chr6:164204000:A:G	3.60774e-09	-1.42695	-1.07403
164204747	chr6:164204747:CA:C	3.80359e-09	-1.38941	-1.0587
164205029	chr6:164205029:A:G	9.56588e-09	-1.11008e-10	-1.52586
164205119	chr6:164205119:A:G	2.25816e-08	-1.11008e-10	-0.666925
164205367	chr6:164205367:G:A	1.30736e-08	-1.11008e-10	-1.21347
164205540	chr6:164205540:G:A	5.88906e-08	0.291623	-5.77084e-10
164205602	chr6:164205602:T:C	4.77286e-09	-1.46255	-0.758559
164205731	chr6:164205731:G:T	1.09593e-08	-1.11008e-10	-1.38987
164206561	chr6:164206561:T:C	7.25139e-09	-1.43826	-0.364608
164206789	chr6:164206789:G:A	1.50111e-08	-1.11008e-10	-1.07527
164206932	chr6:164206932:G:T	9.14645e-09	-1.11008e-10	-1.57069
164207010	chr6:164207010:T:C	3.72916e-09	-1.2173	-1.25058
164207762	chr6:164207762:G:T	2.24211e-09	-1.47983	-1.49681
164207943	chr6:164207943:G:A	3.85764e-09	-0.843759	-1.59025
164207986	chr6:164207986:C:T	1.18183e-08	-1.11008e-10	-1.31441
164208232	chr6:164208232:G:A	3.72852e-09	-1.39371	-1.07434
164208320	chr6:164208320:C:A	8.64029e-09	-1.47185	-0.155769
164208436	chr6:164208436:G:A	3.61887e-09	-1.41194	-1.08596
164208592	chr6:164208592:C:T	3.68055e-09	-1.39934	-1.08166
164208605	chr6:164208605:A:G	3.74755e-09	-1.39855	-1.06441
164208669	chr6:164208669:A:G	1.30736e-08	-1.11008e-10	-1.21347
164208674	chr6:164208674:C:T	1.30736e-08	-1.11008e-10	-1.21347
164208856	chr6:164208856:T:C	4.67355e-08	0.0604455	-5.77084e-10
164209063	chr6:164209063:G:C	1.53672e-08	-1.11008e-10	-1.05182
164209094	chr6:164209094:G:T	3.73453e-09	-1.38045	-1.08599
164209109	chr6:164209109:C:T	6.04181e-09	-1.41313	-0.572228
164209635	chr6:164209635:C:T	9.70199e-09	-1.11008e-10	-1.51173
164209801	chr6:164209801:T:C	1.20537e-08	-1.11008e-10	-1.29469
164209899	chr6:164209899:G:A	1.53457e-08	-1.11008e-10	-1.05322
164210304	chr6:164210304:T:C	1.79777e-08	-1.11008e-10	-0.894928
164210360	chr6:164210360:G:C	4.92416e-09	-0.937873	-1.25203
164210430	chr6:164210430:T:C	8.19921e-09	-1.46605	-0.213974
164210468	chr6:164210468:C:T	3.45282e-09	-0.955662	-1.58921
164210624	chr6:164210624:C:T	9.79951e-09	-1.50173	-5.77084e-10
164210723	chr6:164210723:A:G	2.18429e-09	-1.41664	-1.58613
164210831	chr6:164210831:G:A	1.04897e-08	-1.11008e-10	-1.43367
164210997	chr6:164210997:C:T	8.98232e-09	-1.11008e-10	-1.5888
164211381	chr6:164211381:G:A	4.00645e-08	-1.09057	0.996997
164211427	chr6:164211427:C:T	1.282e-08	-1.11008e-10	-1.23305
164211501	chr6:164211501:C:T	1.41261e-08	-1.11008e-10	-1.13603
164211544	chr6:164211544:C:A	3.32697e-09	-0.994515	-1.58748
164211826	chr6:164211826:T:C	4.365e-08	-1.15576	1.1479
164212086	chr6:164212086:T:C	2.83193e-09	-1.52096	-1.22214
164212280	chr6:164212280:G:A	3.37079e-09	-1.32079	-1.24812
164212409	chr6:164212409:C:A	1.70016e-08	-1.11008e-10	-0.950751
164212466	chr6:164212466:C:A	1.67568e-08	-0.965255	-5.77084e-10
164212798	chr6:164212798:A:G	9.07354e-09	-0.560896	-1.0178
164213557	chr6:164213557:A:G	6.39743e-09	-1.01374	-0.914427
164213749	chr6:164213749:G:A	5.81353e-09	-0.83399	-1.18988
164213914	chr6:164213914:T:C	3.56619e-09	-1.381	-1.13157
164214261	chr6:164214261:G:A	1.39186e-08	-1.11008e-10	-1.15083
164214269	chr6:164214269:A:G	3.58779e-08	-1.11008e-10	-0.203937
164214333	chr6:164214333:G:C	9.78857e-09	-1.4258	-0.0770439
164214437	chr6:164214437:C:T	8.09155e-08	-1.11008e-10	0.609346
164214568	chr6:164214568:T:C	8.98287e-09	-1.11008e-10	-1.58874
164214675	chr6:164214675:A:C	2.71529e-09	-1.24078	-1.54438
164214691	chr6:164214691:C:T	9.62181e-09	-1.11008e-10	-1.52003
164214949	chr6:164214949:G:A	1.01502e-08	-1.11008e-10	-1.46656
164215033	chr6:164215033:A:G	1.87184e-08	-1.11008e-10	-0.854553
164215132	chr6:164215132:G:A	7.57438e-09	-0.336888	-1.4224
164215351	chr6:164215351:C:T	1.16445e-08	-1.11008e-10	-1.32922
164215539	chr6:164215539:C:G	8.97526e-09	-1.11008e-10	-1.58959
164215567	chr6:164215567:T:C	9.66118e-09	-1.11008e-10	-1.51594
164216140	chr6:164216140:A:G	1.1621e-08	-1.11008e-10	-1.33125
164216707	chr6:164216707:C:T	9.05378e-09	-1.11008e-10	-1.58088
164217108	chr6:164217108:A:G	1.98545e-09	-1.55894	-1.53928
164217723	chr6:164217723:C:T	1.63534e-08	-0.989625	-5.77084e-10
164217880	chr6:164217880:G:A	3.01181e-09	-1.42416	-1.25736
164217985	chr6:164217985:C:T	9.61733e-09	-1.52049	-5.77084e-10
164218186	chr6:164218186:C:T	1.02888e-08	-1.11008e-10	-1.453
164218214	chr6:164218214:C:A	1.32219e-08	-1.11008e-10	-1.20218
164219140	chr6:164219140:A:G	2.05249e-08	-1.11008e-10	-0.762421
164219144	chr6:164219144:T:C	1.31172e-08	-1.21014	-5.77084e-10
164219190	chr6:164219190:A:C	1.4299e-08	-1.11008e-10	-1.12387
164219499	chr6:164219499:G:A	9.46237e-09	-1.11008e-10	-1.53674
164219590	chr6:164219590:C:T	5.78447e-09	-1.53354	-0.495346
164219996	chr6:164219996:C:T	1.89112e-09	-1.56563	-1.58126
164220081	chr6:164220081:C:T	2.91443e-08	-1.11008e-10	-0.411799
164220718	chr6:164220718:T:C	3.34834e-08	-1.11008e-10	-0.27301
164221180	chr6:164221180:T:C	1.00503e-08	-1.11008e-10	-1.47645
164221367	chr6:164221367:C:T	4.78319e-08	-1.11008e-10	0.083634
164221485	chr6:164221485:G:A	2.24852e-09	-1.3837	-1.59009
164221498	chr6:164221498:A:G	2.92908e-08	-1.11008e-10	-0.406785
164221634	chr6:164221634:A:G	2.67501e-09	-1.36071	-1.4394
164221725	chr6:164221725:T:C	3.26055e-09	-1.23092	-1.37124
164221820	chr6:164221820:T:C	1.09955e-08	-1.38657	-5.77084e-10
164221881	chr6:164221881:G:A	1.31268e-08	-1.11008e-10	-1.2094
164221912	chr6:164221912:T:A	9.27443e-09	-1.5568	-5.77084e-10
164221997	chr6:164221997:G:T	9.27945e-09	-1.11008e-10	-1.55626
164222020	chr6:164222020:AG:A	3.54709e-09	-1.3468	-1.17113
164222278	chr6:164222278:C:A	2.86704e-09	-1.18323	-1.54755
164222875	chr6:164222875:A:C	5.59044e-09	-0.648949	-1.41405
164222910	chr6:164222910:G:A	2.24548e-09	-1.40217	-1.57296
164222992	chr6:164222992:G:A	1.10366e-08	-1.11008e-10	-1.38284
164223745	chr6:164223745:G:A	3.14084e-08	-1.11008e-10	-0.336984
164223927	chr6:164223927:G:T	2.18198e-09	-1.41747	-1.58636
164224014	chr6:164224014:G:T	9.19379e-09	-1.11008e-10	-1.56553
164224042	chr6:164224042:A:G	9.98068e-09	-1.11008e-10	-1.48341
164224255	chr6:164224255:T:C	4.13019e-08	-1.11008e-10	-0.0631512
164224432	chr6:164224432:C:T	6.54701e-09	-1.55994	-0.345116
164224495	chr6:164224495:T:C	2.72261e-08	-1.11008e-10	-0.479884
164225037	chr6:164225037:C:A	9.70282e-09	-1.51164	-5.77084e-10
164225207	chr6:164225207:A:G	3.56853e-09	-1.36307	-1.14883
164225662	chr6:164225662:A:G	7.32157e-09	-1.54209	-0.251141
164226723	chr6:164226723:T:C	4.21677e-09	-1.56333	-0.781657
164226784	chr6:164226784:C:A	1.47363e-08	-1.11008e-10	-1.09375
164226861	chr6:164226861:C:T	9.06574e-09	-1.11008e-10	-1.57956
164227067	chr6:164227067:T:C	1.47e-08	-1.11008e-10	-1.09621
164227494	chr6:164227494:T:A	8.99848e-09	-1.11008e-10	-1.587
164227607	chr6:164227607:G:A	8.99448e-09	-1.11008e-10	-1.58745
164227772	chr6:164227772:T:C	1.29297e-08	-1.11008e-10	-1.22454
164228008	chr6:164228008:G:A	2.71622e-09	-1.36897	-1.41584
164228550	chr6:164228550:C:T	1.02141e-08	-1.11008e-10	-1.46029
164228816	chr6:164228816:A:G	2.82572e-08	-1.11008e-10	-0.442712
164228977	chr6:164228977:C:T	4.30526e-08	-1.11008e-10	-0.0216361
164229228	chr6:164229228:C:T	7.69777e-09	-1.53635	-0.206775
164229248	chr6:164229248:T:G	9.46912e-09	-1.55061	0.0145845
164229675	chr6:164229675:A:G	8.27552e-09	-0.452637	-1.21812
164229882	chr6:164229882:C:T	1.38916e-08	-1.11008e-10	-1.15277
164230119	chr6:164230119:G:T	1.38894e-08	-1.15293	-5.77084e-10
164230259	chr6:164230259:T:C	8.69866e-08	-1.11008e-10	0.681695
164230398	chr6:164230398:C:A	4.11353e-08	-1.11008e-10	-0.0671929
164230694	chr6:164230694:T:TAC	8.97272e-09	-1.11008e-10	-1.58987
164231002	chr6:164231002:A:AT	3.31768e-08	-1.11008e-10	-0.282208
164231183	chr6:164231183:C:T	9.20618e-09	-1.11008e-10	-1.56418
164231474	chr6:164231474:T:C	9.19258e-09	-1.11008e-10	-1.56566
164231608	chr6:164231608:C:T	9.38912e-09	-1.11008e-10	-1.54451
164232884	chr6:164232884:A:G	7.14823e-08	-1.11008e-10	0.48539
164232960	chr6:164232960:G:T	2.21169e-09	-1.41957	-1.57073
164233644	chr6:164233644:C:T	2.24994e-09	-1.56014	-1.41302
164234040	chr6:164234040:A:T	2.17531e-09	-1.49385	-1.51304
164234089	chr6:164234089:T:C	1.43784e-08	-1.11008e-10	-1.11833
164234337	chr6:164234337:C:A	3.11856e-08	-1.11008e-10	-0.344102
164234406	chr6:164234406:C:T	1.35017e-08	-1.18124	-5.77084e-10
164234598	chr6:164234598:G:T	6.58984e-09	-1.55702	-0.341513
164234628	chr6:164234628:G:A	3.30765e-09	-1.02954	-1.55828
164234752	chr6:164234752:A:C	3.21463e-09	-1.39692	-1.21943
164235086	chr6:164235086:A:T	1.58533e-08	-1.11008e-10	-1.02068
164235155	chr6:164235155:A:G	9.49999e-09	-1.56434	0.0315742
164235294	chr6:164235294:TG:T	2.79651e-09	-1.2915	-1.46418
164235699	chr6:164235699:C:A	1.1084e-08	-1.11008e-10	-1.37855
164235735	chr6:164235735:T:C	1.05922e-08	-1.11008e-10	-1.42395
164236203	chr6:164236203:G:A	1.00074e-08	-1.13242	-0.348319
164236215	chr6:164236215:TTAGAGA:T	9.0075e-09	-1.11008e-10	-1.586
164236261	chr6:164236261:C:G	1.73178e-08	-1.11008e-10	-0.932322
164236343	chr6:164236343:A:G	1.00574e-08	-1.47575	-5.77084e-10
164236403	chr6:164236403:T:C	4.95343e-09	-1.332	-0.851977
164236502	chr6:164236502:A:G	9.07696e-09	-1.11008e-10	-1.57832
164236765	chr6:164236765:G:A	2.34845e-09	-1.34811	-1.58219
164236972	chr6:164236972:A:G	9.00516e-09	-1.11008e-10	-1.58626
164237102	chr6:164237102:A:G	2.68347e-09	-1.2119	-1.58505
164237650	chr6:164237650:T:C	8.97114e-09	-1.11008e-10	-1.59005
164237741	chr6:164237741:T:C	1.68667e-08	-1.11008e-10	-0.95872
164237742	chr6:164237742:A:G	3.93088e-09	-1.12286	-1.29234
164237791	chr6:164237791:C:CAAGT	1.39071e-08	-1.11008e-10	-1.15166
164237848	chr6:164237848:A:C	2.22135e-08	0.107642	-0.791001
164237890	chr6:164237890:C:T	1.26197e-08	-1.11008e-10	-1.2488
164237972	chr6:164237972:C:T	9.30543e-09	-1.55346	-5.77084e-10
164238440	chr6:164238440:G:A	9.04969e-08	0.206399	0.514857
164238744	chr6:164238744:G:A	3.49709e-09	-1.27214	-1.25999
164238834	chr6:164238834:G:A	1.39313e-08	-1.11008e-10	-1.14992
164238953	chr6:164238953:G:A	3.7245e-09	-1.03722	-1.43191
164239365	chr6:164239365:T:A	8.99164e-09	-1.11008e-10	-1.58776
164239481	chr6:164239481:T:C	8.97178e-09	-1.11008e-10	-1.58997
164239571	chr6:164239571:C:G	9.84161e-09	-1.49744	-5.77084e-10
164239699	chr6:164239699:G:T	1.7979e-08	-1.11008e-10	-0.894854
164239732	chr6:164239732:C:T	9.68837e-09	-1.11008e-10	-1.51313
164239788	chr6:164239788:G:A	2.58297e-08	-1.11008e-10	-0.532533
164240052	chr6:164240052:C:G	1.79832e-07	-1.11008e-10	1.40796
164240134	chr6:164240134:T:TC	1.38064e-08	-1.15893	-5.77084e-10
164240458	chr6:164240458:A:T	1.16441e-08	-1.11008e-10	-1.32926
164240814	chr6:164240814:G:A	1.05099e-08	-1.43174	-5.77084e-10
164240999	chr6:164240999:G:A	1.15543e-08	-1.11008e-10	-1.337
164241055	chr6:164241055:G:A	2.18391e-09	-1.47112	-1.53183
164241114	chr6:164241114:T:G	1.00604e-07	-1.11008e-10	0.827137
164241158	chr6:164241158:C:T	1.1992e-08	-1.11008e-10	-1.29982
164241219	chr6:164241219:T:C	2.17007e-09	-1.47024	-1.53906
164241435	chr6:164241435:C:CAGG	2.1638e-09	-1.49104	-1.52115
164241494	chr6:164241494:A:G	1.14175e-08	-1.11008e-10	-1.34891
164241672	chr6:164241672:G:A	6.23112e-09	-1.39881	-0.555693
164241813	chr6:164241813:C:T	2.15676e-08	-0.712866	-5.77084e-10
164241824	chr6:164241824:A:G	2.18771e-09	-1.45863	-1.54257
164242043	chr6:164242043:TG:T	4.66017e-09	-0.805242	-1.43977
164242232	chr6:164242232:T:G	9.94081e-09	-1.11008e-10	-1.48741
164242286	chr6:164242286:T:C	2.97097e-07	-1.11008e-10	1.91
164242487	chr6:164242487:G:A	1.36505e-08	-1.11008e-10	-1.17028
164242577	chr6:164242577:G:A	4.49007e-09	-0.727124	-1.55507
164242654	chr6:164242654:A:G	2.17347e-09	-1.50614	-1.50159
164242687	chr6:164242687:T:C	1.41636e-08	-1.11008e-10	-1.13338
164242732	chr6:164242732:G:A	2.24585e-09	-1.50328	-1.4717
164242740	chr6:164242740:T:C	9.02092e-09	-1.11008e-10	-1.58451
164242768	chr6:164242768:T:A	9.42203e-09	-1.11008e-10	-1.54101
164242835	chr6:164242835:G:A	4.31858e-09	-0.761208	-1.55992
164242870	chr6:164242870:T:C	4.12952e-09	-0.781219	-1.58468
164242871	chr6:164242871:G:A	1.3764e-08	-1.11008e-10	-1.162
164242902	chr6:164242902:GC:G	6.04058e-09	-0.897615	-1.08794
164243064	chr6:164243064:C:T	1.4069e-08	-1.11008e-10	-1.14009
164243361	chr6:164243361:C:T	2.22891e-09	-1.49812	-1.48442
164243371	chr6:164243371:C:A	4.09527e-09	-0.867617	-1.50661
164243391	chr6:164243391:C:G	9.5397e-09	-1.11008e-10	-1.5286
164243565	chr6:164243565:T:A	4.39178e-09	-0.720715	-1.58361
164243798	chr6:164243798:G:A	6.7314e-09	-0.292834	-1.58444
164243808	chr6:164243808:C:T	4.41751e-09	-0.718522	-1.57996
164243905	chr6:164243905:C:T	4.46313e-09	-0.715927	-1.57228
164243919	chr6:164243919:G:A	2.60975e-07	-1.11008e-10	1.78036
164243998	chr6:164243998:A:G	1.39733e-08	-1.11008e-10	-1.14691
164244134	chr6:164244134:G:T	1.48825e-08	-1.11008e-10	-1.08387
164244168	chr6:164244168:C:T	5.07983e-09	-0.58577	-1.57301
164244621	chr6:164244621:T:C	4.79291e-09	-0.71138	-1.50554
164244632	chr6:164244632:C:T	3.16386e-09	-1.49826	-1.13401
164244899	chr6:164244899:G:A	1.47195e-08	-1.11008e-10	-1.09489
164244962	chr6:164244962:C:T	2.55045e-09	-1.55646	-1.29132
164244977	chr6:164244977:A:T	4.39938e-09	-0.7487	-1.5539
164245119	chr6:164245119:T:C	4.59687e-09	-0.715389	-1.54329
164245151	chr6:164245151:C:T	4.45474e-09	-0.742549	-1.54754
164245447	chr6:164245447:T:C	1.54551e-08	-0.254215	-0.791908
164245536	chr6:164245536:G:A	4.39618e-09	-0.745319	-1.558
164245580	chr6:164245580:C:T	4.28919e-08	-0.0253763	-5.77084e-10
164245709	chr6:164245709:A:G	4.08389e-09	-0.851617	-1.52539
164245898	chr6:164245898:G:A	4.27919e-09	-0.746716	-1.58358
164245940	chr6:164245940:A:G	1.42127e-08	-1.12993	-5.77084e-10
164246467	chr6:164246467:G:A	3.78779e-09	-0.88154	-1.57074
164246794	chr6:164246794:C:T	8.98955e-09	-1.11008e-10	-1.588
164247786	chr6:164247786:C:T	3.50183e-09	-0.941872	-1.5889
164248760	chr6:164248760:G:A	3.97752e-09	-0.821031	-1.58237
164248795	chr6:164248795:G:A	1.07353e-08	-1.11008e-10	-1.41053
164248900	chr6:164248900:C:A	2.50714e-09	-1.44184	-1.42308
164249053	chr6:164249053:T:C	3.04672e-09	-1.17534	-1.49466
164249061	chr6:164249061:G:A	9.03996e-09	-1.11008e-10	-1.5824
164249172	chr6:164249172:G:T	2.8756e-09	-1.16922	-1.55858
164249525	chr6:164249525:C:A	2.75528e-09	-1.54276	-1.22778
164249811	chr6:164249811:T:A	1.38972e-08	-1.11008e-10	-1.15237
164249828	chr6:164249828:A:G	3.6486e-09	-0.904092	-1.58562
164250241	chr6:164250241:C:G	1.24105e-07	-1.11008e-10	1.03707
164250350	chr6:164250350:G:A	1.95971e-09	-1.52446	-1.5868
164250357	chr6:164250357:A:G	1.50119e-07	-1.11008e-10	1.22737
164250497	chr6:164250497:G:A	1.95099e-09	-1.53664	-1.57909
164250998	chr6:164250998:AATATG:A	9.0022e-09	-1.11008e-10	-1.58659
164251156	chr6:164251156:AC:A	1.71424e-08	-0.942506	-5.77084e-10
164251267	chr6:164251267:G:A	4.98101e-08	-1.11008e-10	0.124158
164251292	chr6:164251292:C:T	2.11684e-07	-1.11008e-10	1.57104
164251862	chr6:164251862:T:C	1.49163e-08	-1.11008e-10	-1.0816
164252117	chr6:164252117:A:G	1.99045e-09	-1.56227	-1.53343
164252378	chr6:164252378:G:A	6.00505e-09	-1.03257	-0.95889
164252465	chr6:164252465:G:A	1.52829e-08	-1.11008e-10	-1.05732
164252592	chr6:164252592:C:T	2.66457e-09	-1.53619	-1.26783
164252611	chr6:164252611:A:T	1.41269e-07	-1.11008e-10	1.16661
164253146	chr6:164253146:T:C	4.35478e-09	-0.98776	-1.32502
164253428	chr6:164253428:T:C	2.1694e-08	-1.11008e-10	-0.707025
164253481	chr6:164253481:A:T	2.59922e-07	-1.11008e-10	1.77632
164253574	chr6:164253574:C:T	1.12215e-08	-1.36622	-5.77084e-10
164253651	chr6:164253651:T:G	3.61978e-09	-0.912843	-1.5848
164254046	chr6:164254046:T:C	1.06415e-08	-1.11008e-10	-1.4193
164254275	chr6:164254275:C:T	2.66143e-09	-1.51029	-1.29491
164254604	chr6:164254604:A:G	9.23051e-09	-1.56155	-5.77084e-10
164254689	chr6:164254689:C:T	9.30771e-09	-1.55322	-5.77084e-10
164254891	chr6:164254891:C:T	9.19328e-09	-1.56559	-5.77084e-10
164254947	chr6:164254947:G:A	1.11377e-08	-1.11008e-10	-1.37372
164255027	chr6:164255027:G:A	3.36486e-09	-1.04631	-1.52437
164255414	chr6:164255414:C:T	2.34359e-09	-1.34264	-1.58974
164255415	chr6:164255415:A:G	3.57446e-09	-0.936736	-1.57351
164255463	chr6:164255463:A:G	2.27124e-08	-1.11008e-10	-0.661148
164256297	chr6:164256297:A:G	1.49069e-08	-1.11008e-10	-1.08224
164256510	chr6:164256510:C:T	9.04034e-09	-1.11008e-10	-1.58236
164256563	chr6:164256563:T:C	3.34689e-09	-1.00729	-1.56873
164256777	chr6:164256777:T:G	6.97532e-08	-1.11008e-10	0.460905
164256781	chr6:164256781:G:A	1.92728e-08	-1.11008e-10	-0.825365
164256784	chr6:164256784:G:A	9.00886e-09	-1.11008e-10	-1.58585
164257090	chr6:164257090:T:G	2.12993e-08	-1.11008e-10	-0.725384
164257365	chr6:164257365:G:A	5.0564e-08	-1.11008e-10	0.139181
164257442	chr6:164257442:G:A	5.5283e-09	-1.04257	-1.03161
164257496	chr6:164257496:T:A	2.57359e-09	-1.24955	-1.58921
164257910	chr6:164257910:G:A	5.33008e-08	-1.11008e-10	0.191893
164258026	chr6:164258026:A:ATATGGTTGGGAT	1.12466e-08	-1.11008e-10	-1.36399
164258773	chr6:164258773:A:G	1.25328e-08	-1.25571	-5.77084e-10
164259101	chr6:164259101:C:T	1.97515e-09	-1.53659	-1.56683
164259353	chr6:164259353:C:T	1.05573e-08	-1.42724	-5.77084e-10
164259390	chr6:164259390:C:T	1.05337e-08	-1.11008e-10	-1.42948
164259734	chr6:164259734:C:A	1.14211e-07	-1.11008e-10	0.953991
164259821	chr6:164259821:T:C	3.46364e-09	-1.44792	-1.09382
164259978	chr6:164259978:T:C	4.53135e-09	-0.91476	-1.35828
164259979	chr6:164259979:G:A	1.14535e-08	-1.34577	-5.77084e-10
164260043	chr6:164260043:T:C	3.71627e-09	-1.54875	-0.922584
164260216	chr6:164260216:A:G	1.11655e-08	-1.04449	-0.326744
164260395	chr6:164260395:T:G	3.26047e-09	-1.09639	-1.50579
164260435	chr6:164260435:TCATGGCAAC:T	9.20099e-09	-1.11008e-10	-1.56475
164260522	chr6:164260522:G:A	8.97545e-09	-1.11008e-10	-1.58957
164260566	chr6:164260566:A:G	9.36517e-09	-1.11008e-10	-1.54706
164260707	chr6:164260707:T:C	1.36272e-08	-1.11008e-10	-1.17199
164260740	chr6:164260740:G:A	2.62557e-09	-1.37639	-1.44237
164261228	chr6:164261228:C:T	3.58359e-09	-1.06244	-1.44525
164261803	chr6:164261803:TG:T	1.34111e-08	-1.17985	-0.00812052
164261931	chr6:164261931:T:C	3.00015e-09	-1.56322	-1.12217
164262041	chr6:164262041:A:T	9.86873e-09	-1.11008e-10	-1.49469
164262092	chr6:164262092:C:G	1.55634e-08	-1.03914	-5.77084e-10
164262155	chr6:164262155:T:A	3.57046e-09	-1.04889	-1.46247
164262256	chr6:164262256:C:G	2.0078e-09	-1.56432	-1.52269
164262600	chr6:164262600:C:T	4.99451e-08	-1.11008e-10	0.126864
164262682	chr6:164262682:C:T	3.289e-09	-1.03202	-1.56145
164262919	chr6:164262919:T:C	9.1251e-09	-1.11008e-10	-1.57303
164263032	chr6:164263032:G:A	8.98061e-09	-1.11008e-10	-1.58899
164263093	chr6:164263093:A:T	2.4061e-09	-1.56019	-1.34586
164263188	chr6:164263188:C:T	1.217e-08	-1.28509	-5.77084e-10
164263272	chr6:164263272:T:C	3.25805e-09	-1.03706	-1.56588
164263990	chr6:164263990:T:C	5.03539e-08	-1.11008e-10	0.135016
164263992	chr6:164263992:T:G	5.33711e-08	-1.11008e-10	0.19321
164264302	chr6:164264302:T:C	3.52348e-09	-1.53532	-0.989284
164264325	chr6:164264325:G:C	1.85676e-08	-1.11008e-10	-0.862644
164265299	chr6:164265299:G:C	2.78552e-09	-1.31966	-1.43996
164265308	chr6:164265308:A:G	1.93135e-09	-1.55425	-1.57159
164265548	chr6:164265548:C:T	9.1109e-09	-1.11008e-10	-1.57459
164266262	chr6:164266262:T:C	5.2114e-08	-1.11008e-10	0.169374
164266919	chr6:164266919:G:A	1.02184e-08	-1.11008e-10	-1.45987
164267739	chr6:164267739:A:G	2.07855e-08	-1.11008e-10	-0.749806
164268197	chr6:164268197:A:G	2.35102e-08	-1.11008e-10	-0.626626
164268303	chr6:164268303:T:G	5.23112e-09	-1.54542	-0.584018
164268458	chr6:164268458:G:A	2.11626e-09	-1.45937	-1.57504
164268526	chr6:164268526:A:G	1.32347e-08	-1.11008e-10	-1.20121
164268839	chr6:164268839:G:A	1.259e-08	-1.11008e-10	-1.25116
164269006	chr6:164269006:C:T	9.75179e-09	-1.11008e-10	-1.50661
164269086	chr6:164269086:G:A	5.97053e-08	-1.11008e-10	0.305362
164269134	chr6:164269134:A:G	1.45754e-08	-1.11008e-10	-1.10472
164269355	chr6:164269355:T:G	9.15294e-09	-1.11008e-10	-1.56998
164269580	chr6:164269580:A:G	6.21631e-09	-0.834366	-1.12252
164269594	chr6:164269594:A:G	1.88526e-09	-1.55984	-1.59016
164269605	chr6:164269605:G:C	8.41034e-08	-1.11008e-10	0.647987
164269879	chr6:164269879:T:G	4.7875e-08	0.0845345	-5.77084e-10
164269939	chr6:164269939:C:T	4.45285e-09	-0.725144	-1.56537
164270054	chr6:164270054:T:C	8.97822e-09	-1.11008e-10	-1.58926
164270065	chr6:164270065:C:A	2.70779e-09	-1.31429	-1.47363
164270426	chr6:164270426:C:T	8.98041e-09	-0.247031	-1.34198
164270809	chr6:164270809:C:G	1.28515e-08	-1.2306	-5.77084e-10
164270812	chr6:164270812:A:G	8.33827e-09	-0.343228	-1.31998
164270816	chr6:164270816:A:G	9.4849e-09	-1.11008e-10	-1.53436
164270846	chr6:164270846:C:T	8.13486e-09	-0.348236	-1.33966
164270854	chr6:164270854:C:A	7.97009e-09	-0.366139	-1.34222
164270891	chr6:164270891:T:C	1.03672e-08	-0.411258	-1.03415
164271011	chr6:164271011:C:T	1.41877e-08	-1.11008e-10	-1.13168
164271068	chr6:164271068:C:T	1.06984e-08	-1.11008e-10	-1.41396
164271557	chr6:164271557:C:T	6.83695e-09	-0.660306	-1.20141
164271748	chr6:164271748:ACTTTGCACAT:A	2.34189e-08	-1.11008e-10	-0.630516
164271905	chr6:164271905:G:A	4.14467e-09	-0.775862	-1.58637
164271937	chr6:164271937:T:C	1.64756e-08	-1.11008e-10	-0.982177
164272070	chr6:164272070:T:A	2.95632e-09	-1.56364	-1.13647
164272420	chr6:164272420:T:C	1.33461e-08	-1.11008e-10	-1.19283
164272443	chr6:164272443:C:T	9.38537e-09	-1.11008e-10	-1.54491
164272513	chr6:164272513:C:T	2.52606e-08	-1.11008e-10	-0.554814
164272571	chr6:164272571:C:T	1.85229e-07	-1.11008e-10	1.43753
164272691	chr6:164272691:T:C	3.20735e-09	-1.18913	-1.42949
164272724	chr6:164272724:T:C	2.17451e-09	-1.42087	-1.58639
164272853	chr6:164272853:G:A	1.5438e-07	-1.11008e-10	1.25536
164272928	chr6:164272928:T:C	1.99714e-09	-1.54594	-1.5464
164273220	chr6:164273220:C:A	1.32866e-08	-1.11008e-10	-1.1973
164273311	chr6:164273311:C:T	1.09741e-08	-1.11008e-10	-1.38852
164273399	chr6:164273399:G:A	3.34346e-08	-1.11008e-10	-0.274468
164273555	chr6:164273555:C:T	1.93311e-09	-1.53618	-1.58875
164273559	chr6:164273559:G:A	2.0753e-09	-1.56383	-1.49012
164273602	chr6:164273602:C:T	8.19997e-09	-0.337223	-1.34271
164273646	chr6:164273646:T:C	4.32001e-09	-0.752494	-1.56831
164273714	chr6:164273714:G:A	1.62635e-08	-1.11008e-10	-0.995133
164273717	chr6:164273717:A:T	4.63982e-09	-0.752076	-1.49731
164273737	chr6:164273737:G:A	9.03806e-09	-1.11008e-10	-1.58262
164273738	chr6:164273738:A:G	9.73479e-09	-0.362041	-1.14631
164273914	chr6:164273914:C:A	1.36559e-08	-1.11008e-10	-1.16989
164273961	chr6:164273961:G:A	7.92929e-09	-1.2278	-0.485694
164274150	chr6:164274150:C:T	2.22934e-08	-1.11008e-10	-0.679769
164274402	chr6:164274402:C:A	1.90762e-09	-1.56482	-1.57338
164274514	chr6:164274514:T:A	1.27021e-08	-0.819708	-0.422584
164274605	chr6:164274605:G:A	3.90398e-08	-1.11008e-10	-0.119477
164274652	chr6:164274652:G:A	1.6166e-08	-1.11008e-10	-1.00115
164274715	chr6:164274715:C:T	6.5466e-09	-0.381355	-1.52376
164275102	chr6:164275102:C:A	1.82345e-08	-1.11008e-10	-0.880744
164275196	chr6:164275196:G:A	2.06674e-08	-1.11008e-10	-0.7555
164275260	chr6:164275260:A:G	2.26907e-09	-1.42414	-1.54055
164275271	chr6:164275271:T:G	9.79211e-09	-1.11008e-10	-1.50248
164275489	chr6:164275489:C:T	1.11739e-08	-1.11008e-10	-1.37048
164275879	chr6:164275879:T:C	2.61774e-08	-1.11008e-10	-0.519162
164275938	chr6:164275938:A:T	5.57675e-09	-0.55958	-1.50587
164276147	chr6:164276147:CTT:C	2.20345e-09	-1.51803	-1.47601
164276282	chr6:164276282:T:G	4.06332e-09	-0.792232	-1.58983
164276686	chr6:164276686:C:T	2.21041e-09	-1.52726	-1.46363
164276796	chr6:164276796:T:C	2.07915e-09	-1.54615	-1.50595
164276846	chr6:164276846:G:T	3.94013e-09	-0.893162	-1.51968
164276909	chr6:164276909:T:C	1.00369e-08	-1.11008e-10	-1.4778
164277284	chr6:164277284:G:A	3.93903e-09	-0.862254	-1.55087
164277453	chr6:164277453:T:C	3.60514e-09	-0.935278	-1.56642
164277960	chr6:164277960:T:A	2.5452e-08	-1.11008e-10	-0.547265
164278151	chr6:164278151:C:T	3.93798e-09	-0.866971	-1.54642
164278250	chr6:164278250:C:A	9.56404e-09	-1.11008e-10	-1.52605
164278289	chr6:164278289:T:C	2.08693e-09	-1.55394	-1.49443
164278343	chr6:164278343:C:T	2.41543e-09	-1.4537	-1.44848
164278371	chr6:164278371:A:T	3.72437e-09	-0.900725	-1.56844
164278432	chr6:164278432:C:T	1.11764e-08	-1.37025	-5.77084e-10
164278673	chr6:164278673:A:G	9.02107e-09	-1.11008e-10	-1.5845
164279074	chr6:164279074:C:T	9.64125e-09	-1.11008e-10	-1.51801
164279432	chr6:164279432:G:A	9.31495e-09	-1.11008e-10	-1.55244
164279456	chr6:164279456:G:T	1.0568e-08	-1.11008e-10	-1.42623
164279639	chr6:164279639:A:G	2.00804e-09	-1.55417	-1.53273
164279714	chr6:164279714:G:A	9.60019e-09	-1.11008e-10	-1.52228
164279861	chr6:164279861:C:T	2.48885e-08	-1.11008e-10	-0.569652
164280016	chr6:164280016:C:T	2.52335e-09	-1.29728	-1.56119
164280201	chr6:164280201:G:A	2.05991e-08	-1.11008e-10	-0.758813
164280775	chr6:164280775:T:C	1.98039e-09	-1.55706	-1.54371
164280821	chr6:164280821:G:A	1.07556e-08	-1.11008e-10	-1.40863
164281065	chr6:164281065:T:C	4.3529e-09	-0.725247	-1.58797
164281100	chr6:164281100:T:C	1.89806e-09	-1.56358	-1.57965
164281498	chr6:164281498:T:C	9.24471e-09	-1.11008e-10	-1.56001
164281713	chr6:164281713:G:A	2.68231e-08	-1.11008e-10	-0.494795
164282096	chr6:164282096:C:T	3.56108e-08	-1.11008e-10	-0.211411
164282120	chr6:164282120:C:T	1.95703e-09	-1.5631	-1.54953
164282143	chr6:164282143:C:T	1.94188e-09	-1.54957	-1.57083
164282737	chr6:164282737:A:G	2.1217e-08	-0.729258	-5.77084e-10
164282758	chr6:164282758:C:T	9.59799e-09	-1.11008e-10	-1.52251
164282848	chr6:164282848:T:G	4.67279e-09	-1.09211	-1.1502
164283233	chr6:164283233:A:G	9.90969e-09	-1.11008e-10	-1.49055
164283753	chr6:164283753:C:A	5.46441e-09	-0.563918	-1.52189
164283873	chr6:164283873:A:T	1.12499e-08	-1.3637	-5.77084e-10
164284080	chr6:164284080:G:A	1.0134e-08	-1.11008e-10	-1.46816
164284281	chr6:164284281:C:T	3.53058e-09	-1.52702	-0.995574
164284498	chr6:164284498:C:T	2.51844e-09	-1.34037	-1.52005
164284549	chr6:164284549:C:T	1.01977e-08	-1.11008e-10	-1.4619
164284955	chr6:164284955:T:G	9.11937e-09	-1.11008e-10	-1.57366
164285001	chr6:164285001:G:A	6.25098e-08	0.120542	0.230721
164285140	chr6:164285140:C:T	3.89591e-09	-0.890165	-1.53397
164285402	chr6:164285402:C:T	4.75386e-09	-1.1979	-1.02721
164285452	chr6:164285452:A:G	3.19167e-08	-1.11008e-10	-0.320931
164285631	chr6:164285631:A:G	1.93211e-09	-1.55169	-1.57375
164285715	chr6:164285715:A:G	9.38143e-09	-1.11008e-10	-1.54533
164285807	chr6:164285807:A:G	2.10308e-09	-1.50022	-1.54044
164285946	chr6:164285946:T:C	3.29649e-09	-1.00562	-1.58558
164286197	chr6:164286197:G:GGAGAAA	2.34438e-08	-1.11008e-10	-0.629455
164286228	chr6:164286228:G:A	4.61389e-09	-0.884845	-1.37014
164286236	chr6:164286236:T:C	1.1291e-08	-1.11008e-10	-1.36006
164286285	chr6:164286285:T:C	1.4884e-08	-1.13301	0.0492342
164286313	chr6:164286313:A:T	2.26342e-09	-1.56392	-1.40326
164286383	chr6:164286383:G:T	9.55431e-09	-1.18827	-0.338792
164286443	chr6:164286443:G:A	2.17371e-08	-1.11008e-10	-0.705039
164286530	chr6:164286530:A:G	2.68958e-09	-1.31126	-1.48341
164286743	chr6:164286743:G:A	2.43972e-08	-1.11008e-10	-0.589592
164286776	chr6:164286776:G:A	1.20771e-08	-1.11008e-10	-1.29275
164286955	chr6:164286955:C:T	9.85462e-09	-1.11008e-10	-1.49612
164287061	chr6:164287061:C:T	1.03927e-08	-1.11008e-10	-1.44296
164287279	chr6:164287279:T:G	4.01329e-09	-0.866894	-1.52755
164287718	chr6:164287718:G:C	3.20385e-08	-0.317122	-5.77084e-10
164287759	chr6:164287759:T:C	9.83964e-09	-0.940964	-0.556676
164288432	chr6:164288432:G:A	7.59285e-09	-1.2559	-0.500949
164288452	chr6:164288452:G:C	1.91113e-08	-1.11008e-10	-0.833782
164288938	chr6:164288938:A:G	5.60204e-09	-0.471225	-1.5897
164289329	chr6:164289329:T:G	1.23984e-08	-0.927369	-0.339124
164289406	chr6:164289406:T:A	8.97163e-09	-1.11008e-10	-1.58999
164290045	chr6:164290045:T:C	4.51841e-09	-0.685841	-1.59006
164290125	chr6:164290125:G:A	1.67643e-08	-1.11008e-10	-0.96481
164290739	chr6:164290739:C:T	3.2459e-09	-1.04778	-1.55888
164291010	chr6:164291010:G:A	9.16774e-09	-1.11008e-10	-1.56837
164291213	chr6:164291213:A:C	1.35148e-08	-1.11008e-10	-1.18028
164291300	chr6:164291300:A:G	1.90364e-09	-1.56274	-1.57755
164291343	chr6:164291343:C:T	4.19976e-09	-0.988399	-1.36063
164291767	chr6:164291767:A:C	3.22392e-08	-0.310875	-5.77084e-10
164291795	chr6:164291795:G:A	4.0379e-09	-0.883708	-1.50463
164292011	chr6:164292011:A:G	1.03999e-08	-1.11008e-10	-1.44226
164292122	chr6:164292122:T:A	3.95387e-09	-1.01155	-1.39782
164292135	chr6:164292135:C:T	3.98696e-09	-0.992291	-1.40874
164292379	chr6:164292379:T:C	8.97321e-09	-1.11008e-10	-1.58982
164292424	chr6:164292424:C:T	4.23965e-09	-0.762255	-1.57732
164292546	chr6:164292546:G:A	3.51035e-09	-1.05287	-1.47547
164292626	chr6:164292626:C:T	9.00572e-09	-1.11008e-10	-1.5862
164292695	chr6:164292695:A:T	2.31961e-09	-1.56545	-1.37721
164292774	chr6:164292774:C:G	2.3716e-08	-1.11008e-10	-0.61791
164292824	chr6:164292824:T:G	2.28931e-09	-1.56532	-1.39049
164292947	chr6:164292947:A:G	2.09639e-09	-1.55974	-1.48411
164293152	chr6:164293152:C:T	2.3716e-08	-1.11008e-10	-0.61791
164293365	chr6:164293365:T:C	3.65322e-08	-1.11008e-10	-0.185865
164293788	chr6:164293788:C:T	4.13041e-09	-0.878983	-1.4867
164293953	chr6:164293953:A:G	2.35037e-08	-1.11008e-10	-0.6269
164293997	chr6:164293997:TC:T	1.35626e-08	-1.11008e-10	-1.17674
164294132	chr6:164294132:C:T	7.38596e-09	-1.27484	-0.509639
164294375	chr6:164294375:T:C	1.93825e-09	-1.53219	-1.59009
164294712	chr6:164294712:A:G	2.08972e-09	-1.55755	-1.48948
164294911	chr6:164294911:T:TGA	9.2519e-09	-1.11008e-10	-1.55923
164294972	chr6:164294972:A:G	2.72396e-09	-1.56413	-1.21784
164295357	chr6:164295357:C:T	2.4146e-09	-1.43409	-1.46844
164295512	chr6:164295512:T:C	4.44006e-09	-0.826839	-1.46655
164295587	chr6:164295587:T:C	4.37072e-09	-0.718873	-1.59026
164295680	chr6:164295680:G:A	9.81574e-09	-1.50007	-5.77084e-10
164296126	chr6:164296126:C:A	2.55085e-09	-1.26137	-1.58626
164296251	chr6:164296251:C:T	1.88834e-09	-1.56446	-1.58391
164296345	chr6:164296345:T:C	2.14623e-09	-1.56548	-1.45487
164296422	chr6:164296422:AT:A	4.41811e-09	-0.778761	-1.51959
164297566	chr6:164297566:G:A	2.33997e-09	-1.35145	-1.58247
164297662	chr6:164297662:A:G	3.9241e-08	-1.11008e-10	-0.114337
164297684	chr6:164297684:G:A	9.03948e-09	-1.11008e-10	-1.58246
164297717	chr6:164297717:C:A	3.04667e-09	-1.10496	-1.56505
164298029	chr6:164298029:C:A	2.26041e-08	-1.11008e-10	-0.665928
164298091	chr6:164298091:C:A	3.67133e-09	-0.92494	-1.55857
164298229	chr6:164298229:A:G	9.41514e-09	-1.11008e-10	-1.54174
164298419	chr6:164298419:C:T	1.95011e-09	-1.56454	-1.55164
164298909	chr6:164298909:T:G	4.02748e-09	-0.973879	-1.41704
164299287	chr6:164299287:T:A	1.13472e-08	-0.588531	-0.766553
164299339	chr6:164299339:A:AG	1.0521e-08	-0.669511	-0.761177
164299589	chr6:164299589:G:A	6.47481e-08	-1.11008e-10	0.386445
164299609	chr6:164299609:G:A	2.37301e-08	-1.11008e-10	-0.617315
164299899	chr6:164299899:T:C	3.8009e-09	-1.06203	-1.38679
164299917	chr6:164299917:T:C	1.11384e-08	-0.703596	-0.670069
164300140	chr6:164300140:T:C	1.09909e-08	-0.724537	-0.662451
164300342	chr6:164300342:T:C	4.23112e-09	-0.802412	-1.53918
164300379	chr6:164300379:T:C	9.02326e-09	-1.11008e-10	-1.58425
164300402	chr6:164300402:C:T	3.17947e-09	-1.25778	-1.36957
164300480	chr6:164300480:T:C	9.14967e-09	-1.11008e-10	-1.57034
164300528	chr6:164300528:AT:A	1.00419e-08	-1.11008e-10	-1.47729
164300909	chr6:164300909:T:C	6.30951e-08	-1.11008e-10	0.360583
164300914	chr6:164300914:G:A	7.02734e-09	-1.56547	-0.26878
164300998	chr6:164300998:A:G	2.20667e-09	-1.56569	-1.42689
164301737	chr6:164301737:G:A	2.52155e-08	-1.11008e-10	-0.556602
164301772	chr6:164301772:C:T	5.95764e-09	-1.56445	-0.434938
164301938	chr6:164301938:C:T	1.02266e-08	-1.11008e-10	-1.45907
164302050	chr6:164302050:G:A	3.12472e-08	-1.11008e-10	-0.342131
164302218	chr6:164302218:G:C	9.35767e-09	-1.11008e-10	-1.54786
164302373	chr6:164302373:A:G	4.64173e-09	-1.26831	-0.980661
164302816	chr6:164302816:T:C	9.49056e-09	-1.11008e-10	-1.53376
164302952	chr6:164302952:C:T	9.30249e-09	-1.11008e-10	-1.55378
164303014	chr6:164303014:A:G	3.26371e-09	-1.01914	-1.58205
164303036	chr6:164303036:C:G	5.14075e-09	-1.14819	-0.998672
164303179	chr6:164303179:T:C	8.98549e-09	-1.11008e-10	-1.58845
164303332	chr6:164303332:A:G	4.94317e-09	-1.10369	-1.08236
164304050	chr6:164304050:C:T	2.21221e-09	-1.40058	-1.58949
164304052	chr6:164304052:G:A	3.899e-08	-1.11008e-10	-0.120755
164304252	chr6:164304252:C:A	9.04737e-09	-1.11008e-10	-1.58159
164304891	chr6:164304891:C:G	3.46388e-09	-1.07953	-1.46214
164305095	chr6:164305095:C:T	2.35723e-09	-1.49974	-1.42684
164305153	chr6:164305153:C:T	9.35463e-09	-1.11008e-10	-1.54819
164305193	chr6:164305193:G:A	5.51202e-09	-1.0691	-1.00803
164305483	chr6:164305483:C:T	7.50773e-08	-1.11008e-10	0.534458
164305618	chr6:164305618:C:T	8.96636e-09	-1.51917	-0.0714064
164305686	chr6:164305686:C:T	9.04646e-09	-1.11008e-10	-1.58169
164305758	chr6:164305758:G:A	1.20189e-08	-1.11008e-10	-1.29758
164305827	chr6:164305827:G:A	1.81732e-08	-0.884114	-5.77084e-10
164305926	chr6:164305926:T:C	2.78383e-09	-1.26751	-1.49272
164306025	chr6:164306025:T:C	9.32317e-09	-1.11008e-10	-1.55156
164306892	chr6:164306892:T:G	9.43415e-09	-1.11008e-10	-1.53972
164306893	chr6:164306893:C:G	3.78931e-09	-1.29292	-1.15896
164307455	chr6:164307455:T:G	8.97906e-09	-1.11008e-10	-1.58916
164307527	chr6:164307527:G:A	9.29247e-09	-1.11008e-10	-1.55485
164308283	chr6:164308283:C:G	1.01352e-08	-1.46804	-5.77084e-10
164308476	chr6:164308476:C:A	1.39846e-08	-1.11008e-10	-1.1461
164308501	chr6:164308501:G:A	4.28761e-08	-1.11008e-10	-0.0257458
164308706	chr6:164308706:T:C	2.52838e-09	-1.26764	-1.58884
164308929	chr6:164308929:A:G	1.06243e-08	-1.42091	-5.77084e-10
164309760	chr6:164309760:TG:T	2.01027e-08	-0.783207	-5.77084e-10
164310110	chr6:164310110:G:A	9.01963e-09	-1.11008e-10	-1.58466
164310157	chr6:164310157:A:G	3.2428e-07	-1.11008e-10	1.99755
164310166	chr6:164310166:A:G	6.84374e-08	0.44186	-5.77084e-10
164310641	chr6:164310641:A:T	7.81568e-09	-1.47948	-0.248443
164310755	chr6:164310755:G:A	9.43843e-09	-1.11008e-10	-1.53927
164310821	chr6:164310821:T:A	3.90481e-09	-1.38717	-1.03468
164310977	chr6:164310977:A:G	2.8813e-09	-1.44459	-1.28123
164311016	chr6:164311016:G:A	2.69517e-09	-1.25045	-1.54215
164311030	chr6:164311030:C:T	1.22075e-08	-1.28201	-5.77084e-10
164311135	chr6:164311135:A:G	2.7349e-09	-1.27305	-1.50491
164311251	chr6:164311251:CA:C	3.31158e-09	-1.35867	-1.22796
164311832	chr6:164311832:G:A	3.29611e-09	-1.48626	-1.10506
164311880	chr6:164311880:TAAAC:T	4.99438e-09	-1.49677	-0.678977
164311934	chr6:164311934:CAAT:C	5.68867e-09	-1.53152	-0.514063
164312712	chr6:164312712:C:T	4.04934e-09	-1.5421	-0.843406
164313016	chr6:164313016:A:T	9.51044e-09	-1.11008e-10	-1.53167
164313049	chr6:164313049:T:A	2.29655e-09	-1.36252	-1.59013
164313400	chr6:164313400:C:CA	1.29253e-08	-1.11008e-10	-1.22487
164313416	chr6:164313416:A:G	3.47287e-09	-1.20329	-1.33579
164313619	chr6:164313619:C:T	8.98352e-09	-1.11008e-10	-1.58867
164313984	chr6:164313984:G:A	9.36825e-09	-1.11008e-10	-1.54673
164314054	chr6:164314054:A:G	2.70562e-09	-1.24891	-1.53981
164314060	chr6:164314060:C:T	1.02332e-08	-1.45842	-5.77084e-10
164314333	chr6:164314333:C:T	9.12569e-09	-1.11008e-10	-1.57297
164314533	chr6:164314533:C:G	3.55114e-08	-0.214205	-5.77084e-10
164314717	chr6:164314717:T:G	8.98322e-09	-1.11008e-10	-1.5887
164314835	chr6:164314835:A:G	9.30946e-09	-1.55303	-5.77084e-10
164314891	chr6:164314891:C:T	2.24626e-09	-1.40138	-1.57341
164315206	chr6:164315206:G:T	2.26233e-09	-1.40175	-1.56591
164315343	chr6:164315343:T:G	8.17072e-09	-1.48178	-0.201724
164315423	chr6:164315423:C:T	1.00939e-08	-1.11008e-10	-1.47213
164316774	chr6:164316774:C:T	3.18496e-09	-1.40729	-1.21833
164317352	chr6:164317352:T:C	9.94778e-09	-1.11008e-10	-1.48671
164317970	chr6:164317970:C:T	4.35611e-09	-0.742623	-1.56986
164318098	chr6:164318098:C:T	9.95497e-09	-1.11008e-10	-1.48599
164318134	chr6:164318134:A:T	3.26399e-09	-1.3621	-1.23901
164318146	chr6:164318146:G:C	9.84233e-09	-1.11008e-10	-1.49737
164318281	chr6:164318281:A:C	9.51091e-09	-1.11008e-10	-1.53162
164318622	chr6:164318622:T:TG	9.9238e-09	-1.11008e-10	-1.48912
164318788	chr6:164318788:G:A	2.08196e-09	-1.49353	-1.55722
164319035	chr6:164319035:A:G	1.08446e-08	-1.11008e-10	-1.40039
164319365	chr6:164319365:T:C	9.75645e-09	-1.11008e-10	-1.50613
164319410	chr6:164319410:C:T	4.07207e-08	-1.11008e-10	-0.0773229
164319655	chr6:164319655:G:C	1.67877e-08	-1.11008e-10	-0.963414
164319689	chr6:164319689:AC:A	3.84569e-09	-0.949023	-1.48808
164319834	chr6:164319834:AGT:A	2.24959e-08	-1.11008e-10	-0.670728
164319852	chr6:164319852:T:C	9.35941e-09	-1.54768	-5.77084e-10
164320115	chr6:164320115:G:A	2.37037e-09	-1.3468	-1.57421
164320148	chr6:164320148:TA:T	3.53164e-07	-1.11008e-10	2.08287
164320234	chr6:164320234:G:A	1.59179e-08	-1.01661	-5.77084e-10
164320553	chr6:164320553:T:C	5.71279e-09	-1.4875	-0.553853
164320867	chr6:164320867:AAG:A	2.37522e-08	-1.14638	0.529993
164321111	chr6:164321111:C:T	1.35012e-08	-1.11008e-10	-1.18128
164321317	chr6:164321317:G:C	2.9079e-09	-1.4339	-1.28273
164321629	chr6:164321629:C:T	1.03096e-08	-1.11008e-10	-1.45098
164321701	chr6:164321701:T:C	8.98551e-09	-1.11008e-10	-1.58845
164321848	chr6:164321848:G:A	2.19047e-09	-1.4529	-1.54705
164322052	chr6:164322052:C:T	9.07272e-09	-1.11008e-10	-1.57879
164322821	chr6:164322821:A:G	2.40668e-09	-1.31939	-1.58642
164322870	chr6:164322870:T:A	9.40886e-09	-1.11008e-10	-1.54241
164323868	chr6:164323868:T:C	9.54444e-09	-1.54825	0.0201469
164324514	chr6:164324514:A:G	4.62069e-08	-1.11008e-10	0.0490705
164324544	chr6:164324544:T:C	1.09679e-08	-1.11008e-10	-1.38909
164324707	chr6:164324707:C:A	3.13452e-09	-1.40448	-1.2371
164324903	chr6:164324903:T:C	5.69484e-09	-1.54472	-0.499776
164325763	chr6:164325763:T:C	3.11775e-08	-1.11008e-10	-0.344363
164326320	chr6:164326320:T:G	1.4181e-08	-1.13216	-5.77084e-10
164326474	chr6:164326474:G:C	3.13807e-09	-1.36448	-1.27597
164326926	chr6:164326926:T:C	1.93169e-08	-0.823082	-5.77084e-10
164327007	chr6:164327007:G:A	2.37012e-08	-1.11008e-10	-0.618536
164327141	chr6:164327141:A:G	4.18739e-09	-1.09335	-1.25863
164327176	chr6:164327176:A:G	4.9149e-09	-0.996476	-1.19531
164327518	chr6:164327518:T:C	3.54338e-09	-1.16564	-1.35334
164327685	chr6:164327685:G:A	3.7631e-08	-1.11008e-10	-0.15623
164328098	chr6:164328098:A:G	9.60108e-09	-1.11008e-10	-1.52218
164328845	chr6:164328845:A:G	2.02505e-08	-1.11008e-10	-0.775882
164329550	chr6:164329550:C:T	2.86279e-09	-1.23081	-1.50145
164329870	chr6:164329870:G:T	1.73757e-08	-0.928988	-5.77084e-10
164330302	chr6:164330302:C:T	1.9759e-09	-1.51286	-1.59018
164331282	chr6:164331282:A:G	8.51132e-09	-1.55156	-0.0910978
164331370	chr6:164331370:T:C	9.15952e-09	-1.11008e-10	-1.56927
164331443	chr6:164331443:G:A	3.24904e-09	-1.32152	-1.28418
164331462	chr6:164331462:A:T	1.18953e-08	-1.30792	-5.77084e-10
164331804	chr6:164331804:C:T	3.51678e-09	-1.54936	-0.977151
164331866	chr6:164331866:G:A	1.07841e-08	-0.841895	-0.564089
164332111	chr6:164332111:G:A	3.49079e-09	-1.24621	-1.28772
164332117	chr6:164332117:C:T	1.0492e-08	-1.11008e-10	-1.43345
164332236	chr6:164332236:T:G	9.46034e-09	-1.11008e-10	-1.53695
164332403	chr6:164332403:C:T	1.17657e-06	-1.11008e-10	3.2863
164333208	chr6:164333208:G:A	1.17445e-08	-1.11008e-10	-1.32067
164333219	chr6:164333219:T:C	1.07829e-08	-1.11008e-10	-1.40609
164333294	chr6:164333294:G:A	1.18046e-08	-1.11008e-10	-1.31557
164333495	chr6:164333495:T:G	1.02339e-08	-1.11008e-10	-1.45836
164333596	chr6:164333596:G:A	8.99468e-09	-1.11008e-10	-1.58743
164333836	chr6:164333836:A:G	1.21726e-08	-1.11008e-10	-1.28487
164334114	chr6:164334114:TA:T	1.4604e-08	-1.11008e-10	-1.10276
164334132	chr6:164334132:C:CAAAAG	1.45586e-08	-1.11008e-10	-1.10588
164334273	chr6:164334273:T:C	1.32692e-08	-1.11008e-10	-1.19861
164334369	chr6:164334369:T:G	1.07846e-08	-1.11008e-10	-1.40594
164334373	chr6:164334373:G:A	9.29226e-09	-1.55488	-5.77084e-10
164334450	chr6:164334450:TTAGA:T	1.10917e-08	-1.11008e-10	-1.37786
164334626	chr6:164334626:A:C	9.23474e-09	-1.56109	-5.77084e-10
164334810	chr6:164334810:A:G	2.13376e-08	-0.72359	-5.77084e-10
164334846	chr6:164334846:G:A	1.48995e-08	-1.11008e-10	-1.08273
164334867	chr6:164334867:C:T	1.46346e-08	-1.11008e-10	-1.10067
164334892	chr6:164334892:T:C	1.45789e-08	-1.11008e-10	-1.10449
164335015	chr6:164335015:G:T	1.45789e-08	-1.11008e-10	-1.10449
164335094	chr6:164335094:A:C	1.50216e-08	-1.11008e-10	-1.07457
164335099	chr6:164335099:C:T	1.25091e-08	-0.978388	-0.279214
164335302	chr6:164335302:A:G	1.45715e-08	-1.11008e-10	-1.10499
164335331	chr6:164335331:G:A	6.65581e-09	-0.869262	-1.01931
164335892	chr6:164335892:G:A	9.01245e-09	-1.11008e-10	-1.58545
164336132	chr6:164336132:TATC:T	1.47356e-08	-1.11008e-10	-1.0938
164336673	chr6:164336673:T:C	1.2072e-08	-1.11008e-10	-1.29317
164337186	chr6:164337186:C:T	1.23748e-08	-1.11008e-10	-1.2684
164337314	chr6:164337314:C:T	1.32952e-08	-1.11008e-10	-1.19666
164337590	chr6:164337590:G:T	1.21876e-08	-1.28364	-5.77084e-10
164337655	chr6:164337655:A:C	8.97416e-09	-1.11008e-10	-1.58971
164337942	chr6:164337942:C:T	1.57374e-08	-1.11008e-10	-1.02802
164338119	chr6:164338119:G:A	3.17264e-08	-1.11008e-10	-0.326911
164338805	chr6:164338805:T:C	1.16007e-08	-1.11008e-10	-1.33299
164338958	chr6:164338958:C:A	9.31569e-09	-1.11008e-10	-1.55236
164338987	chr6:164338987:G:A	1.00848e-08	-1.11008e-10	-1.47303
164339297	chr6:164339297:C:T	1.31146e-08	-1.11008e-10	-1.21033
164339321	chr6:164339321:G:A	1.51908e-08	-1.11008e-10	-1.06337
164339600	chr6:164339600:A:G	1.93169e-09	-1.55911	-1.56656
164339739	chr6:164339739:A:T	1.29913e-08	-1.11008e-10	-1.21978
164339765	chr6:164339765:A:C	9.00494e-09	-1.11008e-10	-1.58629
164339813	chr6:164339813:G:A	1.40542e-08	-1.11008e-10	-1.14114
164339925	chr6:164339925:G:C	9.95193e-09	-1.11008e-10	-1.48629
164340464	chr6:164340464:T:C	9.34764e-09	-1.11008e-10	-1.54894
164340761	chr6:164340761:G:A	1.08242e-08	-1.11008e-10	-1.40227
164340822	chr6:164340822:T:C	1.14589e-08	-1.11008e-10	-1.3453
164341037	chr6:164341037:T:C	4.89988e-09	-0.609154	-1.58569
164341111	chr6:164341111:G:A	1.02622e-08	-1.11008e-10	-1.4556
164341132	chr6:164341132:T:C	1.22369e-08	-1.11008e-10	-1.2796
164341151	chr6:164341151:C:G	1.24763e-08	-1.11008e-10	-1.26023
164341181	chr6:164341181:T:G	8.9883e-09	-1.11008e-10	-1.58814
164341216	chr6:164341216:A:G	5.37084e-09	-0.519029	-1.58405
164341330	chr6:164341330:T:C	1.28788e-08	-0.319927	-0.908554
164341374	chr6:164341374:A:G	1.16988e-08	-1.11008e-10	-1.32457
164341447	chr6:164341447:G:C	1.14616e-08	-1.11008e-10	-1.34506
164341603	chr6:164341603:A:G	1.32969e-08	-1.19653	-5.77084e-10
164342116	chr6:164342116:C:T	9.76796e-09	-1.11008e-10	-1.50495
164342307	chr6:164342307:G:A	9.33516e-09	-1.11008e-10	-1.55027
164342424	chr6:164342424:T:C	1.25592e-08	-1.11008e-10	-1.2536
164342884	chr6:164342884:T:C	1.40118e-08	-0.248649	-0.895511
164342978	chr6:164342978:G:T	1.1762e-08	-1.11008e-10	-1.31918
164343337	chr6:164343337:AGGGCACGGAAATAAGGGATTGGGGTGCAGAGATATAAGAGGTTG:A	1.30691e-08	-1.11008e-10	-1.21381
164343407	chr6:164343407:G:A	8.97733e-09	-1.11008e-10	-1.58936
164343502	chr6:164343502:C:G	1.33082e-08	-0.296283	-0.899394
164343640	chr6:164343640:T:C	9.24596e-09	-1.55987	-5.77084e-10
164343783	chr6:164343783:A:G	1.31812e-08	-1.11008e-10	-1.20527
164343856	chr6:164343856:G:A	9.07735e-09	-1.11008e-10	-1.57828
164344069	chr6:164344069:C:T	1.16516e-08	-1.11008e-10	-1.32861
164344226	chr6:164344226:C:G	9.02483e-09	-1.11008e-10	-1.58408
164344399	chr6:164344399:A:G	1.02369e-08	-1.54566	0.0875958
164344940	chr6:164344940:C:T	1.00435e-08	-1.11008e-10	-1.47714
164345261	chr6:164345261:A:G	1.17477e-08	-1.11008e-10	-1.3204
164345269	chr6:164345269:T:A	7.11087e-09	-1.53841	-0.284027
164345541	chr6:164345541:T:A	9.2105e-09	-1.56371	-5.77084e-10
164345684	chr6:164345684:A:G	1.08508e-08	-0.218119	-1.18171
164345978	chr6:164345978:G:C	2.18081e-09	-1.51675	-1.48761
164346038	chr6:164346038:C:T	1.0687e-08	-1.41503	-5.77084e-10
164346090	chr6:164346090:T:C	7.33661e-09	-1.56524	-0.225938
164346349	chr6:164346349:G:A	4.7584e-08	-1.11008e-10	0.0784364
164347067	chr6:164347067:C:T	1.39248e-08	-1.15039	-5.77084e-10
164347455	chr6:164347455:T:C	8.90007e-09	-1.30682	-0.291185
164347495	chr6:164347495:T:C	3.56363e-08	-1.11008e-10	-0.210696
164347560	chr6:164347560:AG:A	5.37577e-08	-1.11008e-10	0.200427
164347830	chr6:164347830:A:G	1.19913e-08	-1.11008e-10	-1.29988
164348432	chr6:164348432:C:T	9.0538e-09	-1.11008e-10	-1.58087
164349388	chr6:164349388:A:C	1.08326e-08	-1.11008e-10	-1.4015
164349666	chr6:164349666:T:A	4.3536e-08	-1.11008e-10	-0.0104714
164350209	chr6:164350209:T:A	2.02757e-08	-1.40637	0.631738
164350340	chr6:164350340:T:C	5.76155e-08	0.269732	-5.77084e-10
164350361	chr6:164350361:T:A	4.55898e-08	0.0356237	-5.77084e-10
164350420	chr6:164350420:A:G	8.97827e-09	-1.11008e-10	-1.58925
164350677	chr6:164350677:C:T	5.24686e-09	-0.7481	-1.37833
164350875	chr6:164350875:A:G	9.87409e-08	-1.11008e-10	0.80844
164350909	chr6:164350909:A:T	3.26052e-09	-1.33633	-1.26584
164351061	chr6:164351061:G:A	1.12245e-08	-1.36596	-5.77084e-10
164351340	chr6:164351340:C:T	1.007e-08	-1.11008e-10	-1.4745
164351384	chr6:164351384:T:C	3.8663e-08	-1.11008e-10	-0.129178
164351801	chr6:164351801:T:A	1.9986e-09	-1.54682	-1.54479
164352491	chr6:164352491:A:G	3.3179e-09	-1.22518	-1.35955
164352513	chr6:164352513:T:C	6.04633e-09	-1.44155	-0.543061
164352654	chr6:164352654:C:G	9.747e-09	-1.11008e-10	-1.5071
164352718	chr6:164352718:G:T	2.50664e-09	-1.44113	-1.42398
164352800	chr6:164352800:T:C	3.30301e-08	-1.11008e-10	-0.28664
164353408	chr6:164353408:A:T	3.71904e-08	-1.11008e-10	-0.168009
164353737	chr6:164353737:T:G	1.2777e-08	-1.11008e-10	-1.23641
164354119	chr6:164354119:G:A	9.5613e-09	-1.11008e-10	-1.52634
164354138	chr6:164354138:G:A	2.82141e-08	-1.11008e-10	-0.444238
164354620	chr6:164354620:A:G	2.81811e-08	-1.11008e-10	-0.445409
164354738	chr6:164354738:G:A	8.99249e-09	-1.11008e-10	-1.58767
164354844	chr6:164354844:A:T	2.79733e-08	-1.11008e-10	-0.45281
164355170	chr6:164355170:GGTT:G	9.24435e-09	-1.11008e-10	-1.56005
164355355	chr6:164355355:T:C	9.6295e-09	-1.11008e-10	-1.51923
164355785	chr6:164355785:T:C	9.22159e-09	-1.11008e-10	-1.56251
164355859	chr6:164355859:G:C	4.98464e-08	-1.11008e-10	0.124888
164356152	chr6:164356152:T:C	4.22443e-09	-1.40768	-0.935489
164356722	chr6:164356722:C:T	1.07287e-08	-1.41114	-5.77084e-10
164356723	chr6:164356723:G:A	8.97507e-09	-1.11008e-10	-1.58961
164357088	chr6:164357088:CT:C	4.6279e-09	-1.37212	-0.879832
164357173	chr6:164357173:C:T	2.09435e-09	-1.56072	-1.4841
164357699	chr6:164357699:C:T	1.77386e-08	-1.11008e-10	-0.908315
164358248	chr6:164358248:C:G	9.19925e-09	-1.56494	-5.77084e-10
164358712	chr6:164358712:G:A	9.10321e-09	-1.11008e-10	-1.57543
164358889	chr6:164358889:C:T	1.05787e-08	-1.11008e-10	-1.42521
164359006	chr6:164359006:G:A	1.07386e-08	-1.56118	0.150967
164360106	chr6:164360106:T:C	1.29451e-08	-1.11008e-10	-1.22334
164360177	chr6:164360177:G:A	4.78965e-08	-1.47812	1.56311
164360717	chr6:164360717:T:A	9.45986e-09	-1.11008e-10	-1.537
164361201	chr6:164361201:A:G	9.57608e-09	-1.11008e-10	-1.52479
164361338	chr6:164361338:G:A	9.74875e-09	-1.11008e-10	-1.50692
164361489	chr6:164361489:A:G	4.74438e-09	-1.55021	-0.676892
164361511	chr6:164361511:G:A	9.00014e-09	-1.11008e-10	-1.58682
164361856	chr6:164361856:A:G	2.00412e-09	-1.52763	-1.56123
164362073	chr6:164362073:T:A	2.17796e-09	-1.49898	-1.50669
164362651	chr6:164362651:C:A	3.23369e-08	-1.11008e-10	-0.307849
164362663	chr6:164362663:T:A	1.23429e-08	-1.11008e-10	-1.27097
164362680	chr6:164362680:A:G	3.79959e-09	-1.55061	-0.898558
164362771	chr6:164362771:GGAGCCCAGTCA:G	9.52063e-09	-1.11008e-10	-1.5306
164363018	chr6:164363018:C:T	3.18777e-09	-1.17512	-1.44962
164363024	chr6:164363024:A:G	9.61067e-09	-1.11008e-10	-1.52119
164363235	chr6:164363235:C:T	3.97199e-09	-1.45123	-0.95356
164363294	chr6:164363294:A:T	3.4271e-09	-1.37761	-1.17473
164363347	chr6:164363347:G:T	9.74997e-09	-1.11008e-10	-1.50679
164363588	chr6:164363588:C:T	9.15826e-09	-1.11008e-10	-1.5694
164363891	chr6:164363891:A:G	1.47894e-08	-1.09015	-5.77084e-10
164363912	chr6:164363912:G:A	2.62329e-09	-1.47043	-1.3492
164364637	chr6:164364637:C:T	5.37612e-08	-1.11008e-10	0.200493
164364802	chr6:164364802:C:G	4.56406e-09	-1.56025	-0.705593
164365192	chr6:164365192:C:CAT	4.87112e-08	-1.11008e-10	0.101849
164365213	chr6:164365213:C:T	4.14475e-08	-1.51041	1.45078
164365275	chr6:164365275:G:T	3.69018e-09	-1.45957	-1.01881
164365300	chr6:164365300:C:T	1.9132e-09	-1.56567	-1.56961
164365483	chr6:164365483:A:G	9.62957e-09	-1.11008e-10	-1.51922
164365517	chr6:164365517:G:A	9.77407e-09	-1.11008e-10	-1.50433
164365797	chr6:164365797:TA:T	6.78569e-08	-1.11008e-10	0.433341
164366020	chr6:164366020:T:A	9.91407e-09	-1.11008e-10	-1.4901
164366358	chr6:164366358:A:G	4.19863e-09	-1.27965	-1.06965
164366395	chr6:164366395:C:T	3.30515e-09	-1.56051	-1.02806
164366437	chr6:164366437:AG:A	2.89732e-09	-1.56417	-1.1561
164366917	chr6:164366917:A:G	5.94588e-08	0.301223	-5.77084e-10
164366987	chr6:164366987:C:G	9.86956e-09	-1.4946	-5.77084e-10
164367090	chr6:164367090:T:C	5.28838e-08	-1.11008e-10	0.184038
164367127	chr6:164367127:C:CTTATAGCAAAG	9.04899e-09	-1.11008e-10	-1.58141
164367524	chr6:164367524:T:C	9.12184e-09	-1.11008e-10	-1.57339
164367669	chr6:164367669:T:C	1.90016e-08	-1.11008e-10	-0.839534
164368029	chr6:164368029:A:G	2.77851e-09	-1.56461	-1.19754
164368514	chr6:164368514:G:A	9.91497e-09	-1.11008e-10	-1.49001
164368521	chr6:164368521:T:G	3.51897e-08	-1.11008e-10	-0.223305
164368993	chr6:164368993:C:T	3.24752e-09	-1.51954	-1.08663
164369163	chr6:164369163:C:T	3.13367e-09	-1.27645	-1.3654
164369367	chr6:164369367:A:G	9.37102e-09	-0.55388	-0.992557
164369665	chr6:164369665:CA:C	1.07299e-08	-1.11008e-10	-1.41103
164369789	chr6:164369789:A:G	2.63578e-09	-1.33707	-1.47781
164369815	chr6:164369815:C:T	1.03103e-07	-1.11008e-10	0.851666
164370167	chr6:164370167:AT:A	9.89451e-09	-1.11008e-10	-1.49208
164370218	chr6:164370218:A:G	5.52779e-08	-1.11008e-10	0.228313
164370538	chr6:164370538:C:G	2.1261e-08	-1.11008e-10	-0.727184
164370556	chr6:164370556:T:G	8.98352e-09	-1.11008e-10	-1.58867
164370658	chr6:164370658:T:C	7.76595e-08	0.568275	-5.77084e-10
164372009	chr6:164372009:T:A	2.31969e-09	-1.54806	-1.39456
164372205	chr6:164372205:T:C	9.30158e-09	-0.142952	-1.41092
164372322	chr6:164372322:A:G	9.07247e-09	-1.11008e-10	-1.57882
164372622	chr6:164372622:C:T	2.20362e-08	-1.11008e-10	-0.691373
164372826	chr6:164372826:T:TA	1.95091e-09	-1.54048	-1.57529
164372875	chr6:164372875:A:C	9.59488e-09	-0.711153	-0.811677
164373745	chr6:164373745:C:T	1.24133e-08	-1.11008e-10	-1.26529
164373961	chr6:164373961:G:C	1.11047e-08	-1.11008e-10	-1.37669
164374762	chr6:164374762:G:A	3.70548e-09	-1.49921	-0.975034
164375229	chr6:164375229:A:G	3.8952e-08	-1.11008e-10	-0.121728
164375818	chr6:164375818:G:A	2.33882e-09	-1.35415	-1.58026
164375972	chr6:164375972:TCTTCACTA:T	6.32761e-08	0.363448	-5.77084e-10
164375973	chr6:164375973:C:T	3.25965e-08	-1.11008e-10	-0.299856
164376166	chr6:164376166:C:T	2.06862e-08	-1.11008e-10	-0.754593
164376257	chr6:164376257:A:G	3.03406e-09	-1.43073	-1.24343
164376283	chr6:164376283:GA:G	4.35927e-09	-1.56546	-0.746293
164376564	chr6:164376564:T:C	3.93656e-08	-1.11008e-10	-0.111167
164376663	chr6:164376663:A:G	3.91839e-08	-1.11008e-10	-0.115793
164376893	chr6:164376893:A:G	5.71322e-09	-1.31647	-0.72481
164377116	chr6:164377116:G:C	2.10232e-09	-1.50958	-1.53143
164377202	chr6:164377202:T:C	2.27494e-09	-1.38606	-1.57605
164377205	chr6:164377205:T:C	2.14653e-08	-1.11008e-10	-0.717623
164377491	chr6:164377491:G:A	1.02027e-08	-1.11008e-10	-1.46141
164377845	chr6:164377845:G:A	1.10792e-08	-1.11008e-10	-1.37899
164378370	chr6:164378370:T:C	9.11225e-09	-1.11008e-10	-1.57444
164378568	chr6:164378568:C:G	8.99614e-09	-1.11008e-10	-1.58726
164379169	chr6:164379169:C:T	4.1782e-08	-1.11008e-10	-0.0515948
164379287	chr6:164379287:T:C	3.55754e-09	-1.25982	-1.25517
164379665	chr6:164379665:G:A	9.06335e-09	-1.11008e-10	-1.57982
164380311	chr6:164380311:A:G	1.03856e-08	-1.11008e-10	-1.44364
164380610	chr6:164380610:C:T	3.114e-08	-1.11008e-10	-0.345567
164380665	chr6:164380665:G:A	2.29963e-09	-1.5233	-1.42802
164380707	chr6:164380707:G:A	4.17784e-08	-1.11008e-10	-0.0516791
164380791	chr6:164380791:GA:G	1.17546e-08	-1.11008e-10	-1.31982
164381764	chr6:164381764:A:T	3.91839e-08	-1.11008e-10	-0.115793
164381811	chr6:164381811:T:C	9.83041e-09	-1.11008e-10	-1.49858
164382376	chr6:164382376:G:T	1.55406e-08	-1.11008e-10	-1.0406
164382516	chr6:164382516:T:C	3.91488e-08	-1.11008e-10	-0.116689
164383035	chr6:164383035:C:T	1.61991e-08	-0.999102	-5.77084e-10
164383045	chr6:164383045:G:GCAA	6.11938e-09	-1.35308	-0.619517
164383951	chr6:164383951:A:G	3.20215e-09	-1.55667	-1.06357
164383987	chr6:164383987:G:C	9.31323e-09	-1.11008e-10	-1.55262
164384004	chr6:164384004:G:T	3.91839e-08	-1.11008e-10	-0.115793
164384131	chr6:164384131:C:T	1.68135e-08	-1.11008e-10	-0.961877
164384898	chr6:164384898:G:A	1.48639e-08	-1.11008e-10	-1.08512
164385407	chr6:164385407:A:C	1.12607e-08	-1.11008e-10	-1.36274
164385482	chr6:164385482:A:G	1.31092e-08	-1.11008e-10	-1.21075
164385912	chr6:164385912:G:T	4.15668e-07	2.24583	-5.77084e-10
164386920	chr6:164386920:TA:T	2.64502e-09	-1.50717	-1.30421
164386956	chr6:164386956:T:C	9.42425e-09	-1.11008e-10	-1.54077
164387557	chr6:164387557:C:T	3.82612e-09	-1.25172	-1.19048
164387919	chr6:164387919:G:C	3.3654e-08	-1.11008e-10	-0.267927
164387923	chr6:164387923:C:T	3.42952e-08	-1.11008e-10	-0.249053
164388362	chr6:164388362:T:C	9.1666e-09	-1.11008e-10	-1.56849
164388931	chr6:164388931:C:T	1.21909e-08	-1.11008e-10	-1.28337
164389025	chr6:164389025:C:T	9.87131e-09	-1.11008e-10	-1.49443
164389613	chr6:164389613:A:T	3.74335e-08	-1.11008e-10	-0.161494
164389732	chr6:164389732:G:T	4.25786e-09	-1.56058	-0.774715
164389933	chr6:164389933:G:A	1.02595e-08	-1.11008e-10	-1.45585
164390431	chr6:164390431:C:T	9.18499e-09	-1.11008e-10	-1.56649
164390536	chr6:164390536:G:A	2.45302e-09	-1.30843	-1.57831
164390555	chr6:164390555:T:C	2.96442e-09	-1.56119	-1.13619
164390828	chr6:164390828:T:C	3.04175e-09	-1.1659	-1.50573
164390995	chr6:164390995:A:G	9.08589e-09	-1.11008e-10	-1.57734
164391064	chr6:164391064:A:T	1.9287e-09	-1.55109	-1.57613
164391199	chr6:164391199:TTCAGCACTTTAAGTGTCTGGA:T	2.85315e-09	-1.55275	-1.18289
164391556	chr6:164391556:G:C	2.87072e-09	-1.56502	-1.16448
164391666	chr6:164391666:T:C	3.52505e-09	-1.56353	-0.960633
164391826	chr6:164391826:A:G	3.85237e-08	-1.11008e-10	-0.132785
164392189	chr6:164392189:C:G	1.55552e-08	-1.11008e-10	-1.03966
164392272	chr6:164392272:A:C	2.93292e-09	-1.21435	-1.49371
164392762	chr6:164392762:G:A	9.21271e-09	-1.11008e-10	-1.56348
164392957	chr6:164392957:T:G	9.04558e-09	-1.11008e-10	-1.58178
164393077	chr6:164393077:TTTTTA:T	3.23258e-09	-1.56385	-1.04693
164393236	chr6:164393236:A:T	9.32947e-09	-1.11008e-10	-1.55088
164393331	chr6:164393331:G:A	3.77732e-08	-1.11008e-10	-0.152459
164393359	chr6:164393359:C:A	3.41359e-09	-1.56569	-0.990608
164393605	chr6:164393605:T:G	3.84104e-08	-1.11008e-10	-0.135731
164393660	chr6:164393660:C:T	3.5832e-09	-1.56572	-0.942081
164393753	chr6:164393753:T:C	1.10627e-08	-1.11008e-10	-1.38048
164393821	chr6:164393821:G:A	1.08107e-08	-1.11008e-10	-1.40352
164393926	chr6:164393926:G:A	1.68903e-08	-1.11008e-10	-0.957319
164394056	chr6:164394056:TATTTTGA:T	2.95725e-09	-1.55792	-1.14187
164394141	chr6:164394141:C:A	1.68197e-08	-1.11008e-10	-0.961511
164394161	chr6:164394161:G:A	1.93272e-09	-1.55798	-1.56715
164394170	chr6:164394170:T:C	1.1474e-08	-1.11008e-10	-1.34398
164394270	chr6:164394270:T:C	4.17448e-08	-0.0524857	-5.77084e-10
164394328	chr6:164394328:C:T	5.28874e-08	0.184106	-5.77084e-10
164394630	chr6:164394630:G:A	1.5141e-08	-1.11008e-10	-1.06665
164394742	chr6:164394742:G:A	1.9264e-09	-1.55785	-1.57056
164394743	chr6:164394743:C:T	1.9416e-09	-1.55245	-1.5681
164394756	chr6:164394756:T:G	2.58505e-09	-1.53649	-1.29783
164394784	chr6:164394784:C:G	2.5305e-09	-1.56122	-1.29442
164394897	chr6:164394897:G:A	9.19138e-09	-1.11008e-10	-1.56579
164394956	chr6:164394956:A:G	3.84966e-08	-1.11008e-10	-0.133489
164394989	chr6:164394989:T:C	3.1408e-09	-1.55536	-1.08423
164395241	chr6:164395241:A:G	3.8362e-08	-1.11008e-10	-0.136991
164395269	chr6:164395269:AAAG:A	3.54801e-08	-1.11008e-10	-0.215088
164395402	chr6:164395402:A:G	1.94176e-09	-1.54508	-1.57539
164395500	chr6:164395500:T:C	3.85736e-08	-1.11008e-10	-0.13149
164395513	chr6:164395513:G:A	2.14561e-09	-1.56487	-1.45576
164395816	chr6:164395816:T:C	9.13069e-09	-1.11008e-10	-1.57242
164396079	chr6:164396079:T:A	3.96616e-09	-1.56534	-0.840919
164396157	chr6:164396157:G:C	3.8784e-08	-1.11008e-10	-0.126053
164396205	chr6:164396205:G:C	3.78938e-09	-1.56575	-0.886102
164396356	chr6:164396356:A:T	8.97749e-09	-1.11008e-10	-1.58934
164397094	chr6:164397094:G:T	1.99866e-09	-1.54555	-1.54603
164397313	chr6:164397313:C:A	1.87739e-09	-1.56524	-1.58894
164397366	chr6:164397366:G:A	9.46575e-09	-1.11008e-10	-1.53638
164397801	chr6:164397801:G:A	4.43599e-09	-1.5511	-0.743205
164397827	chr6:164397827:A:C	8.99573e-09	-1.11008e-10	-1.58731
164398073	chr6:164398073:A:G	1.08114e-08	-1.11008e-10	-1.40346
164398436	chr6:164398436:G:A	1.89386e-08	-1.11008e-10	-0.842857
164398878	chr6:164398878:C:T	1.91821e-09	-1.56102	-1.57165
164399130	chr6:164399130:G:A	8.97219e-09	-1.11008e-10	-1.58993
164399445	chr6:164399445:T:C	1.69555e-08	-1.11008e-10	-0.953466
164400223	chr6:164400223:AT:A	1.89411e-09	-1.56076	-1.58455
164400689	chr6:164400689:A:G	9.23454e-09	-1.11008e-10	-1.56111
164400771	chr6:164400771:T:TG	1.05507e-08	-1.11008e-10	-1.42787
164400773	chr6:164400773:T:G	1.91556e-09	-1.56565	-1.5684
164401020	chr6:164401020:A:C	8.99731e-09	-1.11008e-10	-1.58713
164401290	chr6:164401290:G:A	3.71828e-09	-1.49114	-0.979659
164401648	chr6:164401648:G:A	1.89004e-09	-1.55818	-1.58928
164401873	chr6:164401873:G:A	1.97276e-09	-1.51675	-1.58788
164402219	chr6:164402219:T:C	2.43749e-09	-1.3547	-1.53839
164402307	chr6:164402307:T:C	1.0629e-08	-1.11008e-10	-1.42048
164402642	chr6:164402642:G:C	1.90444e-08	-1.11008e-10	-0.837287
164402686	chr6:164402686:G:A	9.21236e-09	-1.11008e-10	-1.56351
164403212	chr6:164403212:G:A	1.8774e-09	-1.56532	-1.58885
164403444	chr6:164403444:A:G	2.14966e-09	-1.46184	-1.55691
164403510	chr6:164403510:T:G	2.50407e-09	-1.53698	-1.32916
164403528	chr6:164403528:C:T	1.87554e-09	-1.56569	-1.58947
164403706	chr6:164403706:ACTT:A	9.19754e-09	-1.56512	-5.77084e-10
164404171	chr6:164404171:C:A	9.42465e-09	-1.54073	-5.77084e-10
164404314	chr6:164404314:G:A	2.7307e-09	-1.56403	-1.21547
164404648	chr6:164404648:C:T	3.01644e-09	-1.48924	-1.19074
164404830	chr6:164404830:A:G	2.60918e-09	-1.55775	-1.26727
164405018	chr6:164405018:T:C	9.23293e-09	-1.56128	-5.77084e-10
164405067	chr6:164405067:C:T	1.11539e-08	-1.37227	-5.77084e-10
164405144	chr6:164405144:T:C	8.98637e-09	-1.11008e-10	-1.58835
164405378	chr6:164405378:G:A	3.42762e-09	-1.54718	-1.00501
164405427	chr6:164405427:G:T	1.24491e-08	-1.11008e-10	-1.26241
164405458	chr6:164405458:G:A	1.1978e-08	-1.11008e-10	-1.30099
164405785	chr6:164405785:T:G	2.70909e-09	-1.54074	-1.2467
164405945	chr6:164405945:T:C	1.82244e-08	-0.8813	-5.77084e-10
164406361	chr6:164406361:C:T	1.87533e-09	-1.56506	-1.59022
164406467	chr6:164406467:A:G	3.39836e-09	-1.54884	-1.01193
164406646	chr6:164406646:C:A	3.62441e-08	-1.11008e-10	-0.193784
164406833	chr6:164406833:G:A	3.84813e-08	-1.11008e-10	-0.133887
164406847	chr6:164406847:A:G	1.90714e-09	-1.55155	-1.5869
164407331	chr6:164407331:G:C	1.89116e-09	-1.55971	-1.58716
164407359	chr6:164407359:A:G	1.01879e-08	-1.11008e-10	-1.46286
164407769	chr6:164407769:A:G	1.24076e-08	-1.11008e-10	-1.26575
164407806	chr6:164407806:T:A	1.90077e-09	-1.55928	-1.58252
164408014	chr6:164408014:G:T	1.63408e-08	-1.11008e-10	-0.990394
164408362	chr6:164408362:G:A	2.60231e-09	-1.46331	-1.36435
164408491	chr6:164408491:G:A	9.60339e-09	-1.11008e-10	-1.52194
164408578	chr6:164408578:A:G	1.51251e-08	-1.11008e-10	-1.06771
164408644	chr6:164408644:A:C	3.02146e-08	-1.11008e-10	-0.375734
164408798	chr6:164408798:G:A	3.92887e-09	-1.56321	-0.852497
164409299	chr6:164409299:TGAAAG:T	4.64148e-08	-1.11008e-10	0.0535589
164409497	chr6:164409497:C:G	2.51167e-09	-1.55022	-1.31289
164409955	chr6:164409955:C:G	1.9236e-09	-1.55362	-1.57624
164410905	chr6:164410905:AC:A	3.46019e-08	-1.11008e-10	-0.240151
164411541	chr6:164411541:C:T	2.36455e-09	-1.55823	-1.36524
164411555	chr6:164411555:G:C	1.92125e-09	-1.55922	-1.57186
164411766	chr6:164411766:A:G	3.23599e-08	-1.11008e-10	-0.307139
164411794	chr6:164411794:G:A	2.01065e-09	-1.49594	-1.58966
164412066	chr6:164412066:C:T	1.99811e-09	-1.56387	-1.52798
164412071	chr6:164412071:C:T	1.99612e-09	-1.56347	-1.52938
164412593	chr6:164412593:C:G	2.1519e-07	-1.11008e-10	1.58746
164412806	chr6:164412806:G:C	1.73405e-07	-1.11008e-10	1.37157
164412860	chr6:164412860:G:A	8.56722e-09	-1.54337	-0.0927511
164412902	chr6:164412902:A:G	3.42778e-08	-1.11008e-10	-0.249561
164412980	chr6:164412980:G:A	9.00817e-09	-1.11008e-10	-1.58593
164413160	chr6:164413160:G:A	1.93662e-09	-1.53301	-1.5901
164413236	chr6:164413236:C:T	1.06344e-08	-1.11008e-10	-1.41996
164413250	chr6:164413250:A:G	3.54964e-08	-1.11008e-10	-0.214628
164413261	chr6:164413261:T:C	1.97595e-09	-1.56101	-1.542
164413316	chr6:164413316:C:T	8.97374e-09	-1.11008e-10	-1.58976
164413331	chr6:164413331:T:G	1.03083e-08	-1.11008e-10	-1.45111
164413433	chr6:164413433:C:T	2.80077e-09	-1.5571	-1.19707
164413506	chr6:164413506:C:T	1.96529e-09	-1.53744	-1.57099
164413853	chr6:164413853:CT:C	1.98335e-09	-1.55574	-1.54353
164413854	chr6:164413854:T:C	9.42013e-09	-1.54121	-5.77084e-10
164413856	chr6:164413856:CA:C	1.98421e-09	-1.55743	-1.54141
164413966	chr6:164413966:T:G	2.24211e-09	-1.42875	-1.54789
164414023	chr6:164414023:TATA:T	9.61675e-09	-1.11008e-10	-1.52055
164414801	chr6:164414801:A:G	8.97683e-09	-1.11008e-10	-1.58941
164415020	chr6:164415020:CAAAT:C	1.13334e-08	-1.11008e-10	-1.35631
164415376	chr6:164415376:G:A	1.73534e-08	-1.11008e-10	-0.930273
164416581	chr6:164416581:T:G	2.46517e-08	-1.11008e-10	-0.579212
164416897	chr6:164416897:A:G	1.04793e-08	-1.11008e-10	-1.43466
164417068	chr6:164417068:A:G	5.84295e-09	-1.20616	-0.812662
164417074	chr6:164417074:A:G	9.32349e-09	-1.11008e-10	-1.55152
164417333	chr6:164417333:C:T	2.25788e-09	-1.56081	-1.40882
164417717	chr6:164417717:A:G	1.58737e-08	-1.11008e-10	-1.01939
164417923	chr6:164417923:C:T	4.87242e-09	-1.55996	-0.640506
164418278	chr6:164418278:T:C	9.40666e-09	-1.54264	-5.77084e-10
164418718	chr6:164418718:G:A	1.02617e-08	-1.11008e-10	-1.45564
164418736	chr6:164418736:A:G	1.31285e-08	-1.11008e-10	-1.20927
164419043	chr6:164419043:C:G	2.12878e-09	-1.56145	-1.46706
164419086	chr6:164419086:T:C	1.88101e-09	-1.56268	-1.58957
164419400	chr6:164419400:C:A	1.22999e-08	-0.295149	-0.979319
164420163	chr6:164420163:G:T	5.5691e-09	-1.52248	-0.544346
164420341	chr6:164420341:G:A	1.02358e-08	-1.11008e-10	-1.45817
164420510	chr6:164420510:G:A	4.7147e-09	-0.770082	-1.46329
164420511	chr6:164420511:A:G	2.11449e-09	-1.56332	-1.47193
164420610	chr6:164420610:A:G	3.41258e-09	-1.53785	-1.01874
164420673	chr6:164420673:C:T	1.11149e-08	-1.50715	0.131384
164421080	chr6:164421080:C:T	2.05624e-09	-1.52958	-1.5336
164421326	chr6:164421326:C:A	9.69578e-09	-1.11008e-10	-1.51237
164422282	chr6:164422282:C:A	1.02529e-08	-1.11008e-10	-1.4565
164422394	chr6:164422394:T:C	2.06709e-09	-1.55139	-1.50653
164422443	chr6:164422443:G:A	2.07328e-09	-1.56557	-1.48936
164422481	chr6:164422481:G:A	1.04494e-08	-1.11008e-10	-1.43752
164422934	chr6:164422934:G:A	2.71294e-08	-1.54993	1.06649
164423160	chr6:164423160:A:G	1.82875e-08	-1.11008e-10	-0.877844
164423278	chr6:164423278:T:G	1.41526e-08	-1.11008e-10	-1.13416
164423357	chr6:164423357:C:T	1.21831e-08	-1.11008e-10	-1.28401
164423386	chr6:164423386:C:T	1.22511e-08	-1.11008e-10	-1.27844
164423790	chr6:164423790:CTCTCTCTCTT:C	1.66916e-08	-1.11008e-10	-0.969151
164423893	chr6:164423893:T:C	2.47206e-09	-1.56221	-1.3168
164424065	chr6:164424065:C:T	7.06097e-09	-0.689639	-1.13984
164424187	chr6:164424187:T:C	9.28836e-09	-1.11008e-10	-1.5553
164424255	chr6:164424255:A:G	1.26451e-08	-1.24679	-5.77084e-10
164424283	chr6:164424283:C:G	9.2486e-09	-1.11008e-10	-1.55959
164424614	chr6:164424614:C:G	8.96949e-09	-1.11008e-10	-1.59023
164424957	chr6:164424957:A:G	1.84786e-08	-1.11008e-10	-0.867444
164425061	chr6:164425061:C:T	2.8446e-09	-1.55663	-1.18201
164425100	chr6:164425100:A:G	1.17598e-08	-1.11008e-10	-1.31938
164425104	chr6:164425104:C:T	1.02529e-08	-1.11008e-10	-1.4565
164425147	chr6:164425147:TA:T	1.97654e-08	-1.11008e-10	-0.800126
164425483	chr6:164425483:G:A	4.47932e-08	1.57826	-1.56026
164425736	chr6:164425736:A:C	3.43152e-09	-1.54736	-1.0037
164425993	chr6:164425993:C:T	8.96979e-09	-1.11008e-10	-1.5902
164426060	chr6:164426060:G:A	1.03406e-08	-1.11008e-10	-1.44798
164426114	chr6:164426114:C:T	9.26067e-09	-1.11008e-10	-1.55828
164426745	chr6:164426745:G:A	4.6756e-08	0.0608828	-5.77084e-10
164427139	chr6:164427139:A:G	1.79816e-08	-1.11008e-10	-0.89471
164427368	chr6:164427368:A:G	5.46966e-08	-1.11008e-10	0.217743
164427383	chr6:164427383:G:A	1.44386e-08	-1.11008e-10	-1.11415
164427682	chr6:164427682:T:C	2.26806e-08	-1.11008e-10	-0.662548
164427905	chr6:164427905:G:A	2.38739e-09	-1.50906	-1.4048
164427923	chr6:164427923:A:C	9.32024e-09	-1.11008e-10	-1.55187
164428188	chr6:164428188:A:G	2.46509e-09	-1.50447	-1.37736
164428218	chr6:164428218:TTTCAGTCATAA:T	6.77619e-08	-1.11008e-10	0.43194
164429041	chr6:164429041:G:A	1.20547e-08	-1.11008e-10	-1.2946
164429305	chr6:164429305:A:T	2.40946e-09	-1.55885	-1.34581
164429458	chr6:164429458:C:T	4.32846e-09	-1.56045	-0.758401
164429650	chr6:164429650:C:A	2.31475e-09	-1.56154	-1.38322
164429721	chr6:164429721:G:A	3.20642e-09	-1.56356	-1.05535
164430246	chr6:164430246:A:G	1.28079e-08	-1.11008e-10	-1.234
164430489	chr6:164430489:T:C	3.34002e-08	-1.11008e-10	-0.275497
164430871	chr6:164430871:G:A	9.53939e-09	-1.11008e-10	-1.52863
164431112	chr6:164431112:C:G	3.48214e-09	-1.56092	-0.975495
164431199	chr6:164431199:A:G	3.32579e-09	-1.56367	-1.01869
164431264	chr6:164431264:C:T	1.8284e-08	-0.878033	-5.77084e-10
164431450	chr6:164431450:A:G	3.52819e-09	-1.54451	-0.978761
164431457	chr6:164431457:G:A	9.00178e-09	-1.11008e-10	-1.58664
164431704	chr6:164431704:A:T	9.06707e-09	-1.11008e-10	-1.57941
164431838	chr6:164431838:GC:G	4.64446e-09	-1.32009	-0.928295
164432044	chr6:164432044:A:G	1.40375e-08	-1.11008e-10	-1.14233
164432234	chr6:164432234:C:A	5.20328e-08	-1.11008e-10	0.167814
164433129	chr6:164433129:C:A	1.27839e-08	-1.11008e-10	-1.23588
164433257	chr6:164433257:A:G	2.30719e-09	-1.54572	-1.40231
164433322	chr6:164433322:G:C	1.44118e-08	-1.11008e-10	-1.11601
164433323	chr6:164433323:T:C	4.05091e-08	-1.11008e-10	-0.082533
164433373	chr6:164433373:T:C	1.88041e-08	-1.11008e-10	-0.849987
164433458	chr6:164433458:G:A	1.4412e-08	-1.11008e-10	-1.116
164433699	chr6:164433699:T:C	1.0459e-08	-1.11008e-10	-1.4366
164433914	chr6:164433914:A:G	2.20831e-09	-1.54587	-1.44596
164434077	chr6:164434077:T:C	1.33939e-08	-1.11008e-10	-1.18926
164434296	chr6:164434296:T:C	1.02725e-08	-1.11008e-10	-1.45459
164434944	chr6:164434944:C:G	2.43411e-09	-1.55846	-1.33601
164435888	chr6:164435888:C:T	9.32542e-09	-1.11008e-10	-1.55132
164436006	chr6:164436006:C:G	8.69742e-09	-1.54396	-0.0770763
164436059	chr6:164436059:C:T	2.52126e-09	-1.55561	-1.30369
164436204	chr6:164436204:CTAGT:C	1.42276e-08	-1.11008e-10	-1.12888
164436294	chr6:164436294:T:C	1.98588e-09	-1.54749	-1.5505
164436494	chr6:164436494:A:G	2.24371e-09	-1.56061	-1.41531
164436603	chr6:164436603:T:C	9.73288e-09	-1.11008e-10	-1.50855
164436604	chr6:164436604:C:T	9.71747e-09	-1.51013	-5.77084e-10
164436694	chr6:164436694:C:A	2.01856e-08	-1.11008e-10	-0.779088
164436885	chr6:164436885:G:T	8.99869e-09	-1.11008e-10	-1.58698
164437015	chr6:164437015:G:A	5.14053e-08	-1.11008e-10	0.155681
164437245	chr6:164437245:A:G	1.95928e-08	-1.11008e-10	-0.808897
164437386	chr6:164437386:C:T	9.25906e-09	-1.11008e-10	-1.55846
164437653	chr6:164437653:A:G	3.03713e-09	-1.51193	-1.16122
164437956	chr6:164437956:G:A	1.09621e-08	-1.11008e-10	-1.38962
164438304	chr6:164438304:A:T	2.11451e-09	-1.56497	-1.47026
164438346	chr6:164438346:C:T	9.91126e-09	-1.11008e-10	-1.49039
164439506	chr6:164439506:C:T	1.09299e-08	-1.11008e-10	-1.39256
164439577	chr6:164439577:C:G	1.97448e-08	-1.11008e-10	-0.801167
164439929	chr6:164439929:C:T	3.16724e-09	-1.56145	-1.06975
164440085	chr6:164440085:C:T	9.30904e-09	-1.55307	-5.77084e-10
164440393	chr6:164440393:C:G	1.0374e-08	-1.11008e-10	-1.44475
164440412	chr6:164440412:A:G	1.13414e-08	-1.11008e-10	-1.3556
164440641	chr6:164440641:C:T	9.63774e-09	-1.11008e-10	-1.51837
164441012	chr6:164441012:A:G	3.14194e-09	-1.55971	-1.07951
164441039	chr6:164441039:CA:C	2.03674e-09	-1.56498	-1.50773
164441582	chr6:164441582:T:C	2.93676e-09	-1.47617	-1.23058
164441686	chr6:164441686:G:A	1.45047e-08	-1.11008e-10	-1.10959
164442517	chr6:164442517:C:T	2.68183e-09	-1.46981	-1.32775
164443075	chr6:164443075:G:A	1.9598e-09	-1.56305	-1.54816
164443408	chr6:164443408:C:T	9.21643e-09	-1.11008e-10	-1.56307
164443476	chr6:164443476:T:C	2.60405e-09	-1.49923	-1.32776
164443641	chr6:164443641:T:C	9.66431e-09	-1.51562	-5.77084e-10
164443870	chr6:164443870:G:A	2.25738e-09	-1.50741	-1.46245
164444125	chr6:164444125:T:C	5.57264e-09	-1.45378	-0.612409
164444217	chr6:164444217:G:A	5.04663e-09	-1.44056	-0.724782
164444615	chr6:164444615:A:G	3.41916e-09	-1.4509	-1.10377
164445111	chr6:164445111:G:A	1.07345e-08	-1.11008e-10	-1.41059
164446239	chr6:164446239:C:A	5.04705e-08	-1.11008e-10	0.13733
164446665	chr6:164446665:G:A	3.98357e-09	-1.41801	-0.98387
164446916	chr6:164446916:G:A	1.40263e-08	-1.11008e-10	-1.14313
164447147	chr6:164447147:A:C	9.19321e-09	-1.11008e-10	-1.56559
164447441	chr6:164447441:A:G	8.91677e-09	-0.305287	-1.29084
164447594	chr6:164447594:A:G	2.53474e-09	-1.5633	-1.29067
164448066	chr6:164448066:C:T	9.7608e-09	-1.12543	-0.380255
164448395	chr6:164448395:A:T	9.2158e-09	-1.11008e-10	-1.56314
164448889	chr6:164448889:A:G	9.521e-09	-1.11008e-10	-1.53056
164449032	chr6:164449032:A:G	2.49716e-09	-1.56369	-1.30522
164449412	chr6:164449412:T:C	1.45857e-08	-1.11008e-10	-1.10402
164449997	chr6:164449997:T:C	3.12607e-09	-1.51913	-1.12515
164450011	chr6:164450011:A:G	2.06761e-09	-1.5552	-1.50247
164450406	chr6:164450406:T:C	4.14596e-08	-1.11008e-10	-0.0593389
164450528	chr6:164450528:T:C	1.47264e-08	-1.11008e-10	-1.09442
164450571	chr6:164450571:A:G	2.63474e-09	-1.55926	-1.25601
164450933	chr6:164450933:C:T	9.0149e-09	-1.11008e-10	-1.58518
164452185	chr6:164452185:G:A	5.04585e-08	-1.11008e-10	0.137092
164453351	chr6:164453351:A:AG	3.70847e-09	-1.56507	-0.908365
164453524	chr6:164453524:T:C	9.47341e-09	-1.11008e-10	-1.53557
164453610	chr6:164453610:A:G	2.26333e-09	-1.42042	-1.5468
164454335	chr6:164454335:A:G	3.35576e-09	-1.41049	-1.16289
164454784	chr6:164454784:T:C	4.96147e-08	-1.11008e-10	0.120228
164455102	chr6:164455102:C:T	2.86388e-09	-1.56064	-1.17124
164455904	chr6:164455904:C:T	9.285e-09	-1.11008e-10	-1.55566
164456153	chr6:164456153:A:G	2.59974e-09	-1.56542	-1.26323
164456399	chr6:164456399:T:G	9.03495e-09	-1.11008e-10	-1.58296
164457095	chr6:164457095:C:G	2.44757e-08	-1.11008e-10	-0.586378
164457147	chr6:164457147:A:T	1.01235e-08	-1.11008e-10	-1.4692
164457671	chr6:164457671:T:C	1.05988e-08	-1.11008e-10	-1.42332
164457863	chr6:164457863:AC:A	5.25343e-08	-1.11008e-10	0.177407
164459504	chr6:164459504:C:G	2.10833e-08	-0.735578	-5.77084e-10
164460226	chr6:164460226:T:C	1.17568e-08	-1.31963	-5.77084e-10
164460716	chr6:164460716:A:G	9.07982e-09	-1.11008e-10	-1.578
164460885	chr6:164460885:A:G	8.96923e-09	-1.11008e-10	-1.59026
164460921	chr6:164460921:A:G	1.05074e-08	-1.11008e-10	-1.43198
164462763	chr6:164462763:G:T	2.80116e-08	-1.11008e-10	-0.451439
164462903	chr6:164462903:G:A	7.4838e-09	-0.957386	-0.813933
164463077	chr6:164463077:G:A	9.94353e-09	-1.11008e-10	-1.48714
164463151	chr6:164463151:T:TA	1.64485e-08	-0.983826	-5.77084e-10
164463816	chr6:164463816:A:G	2.11898e-09	-1.54505	-1.48807
164463893	chr6:164463893:T:C	9.00971e-09	-1.11008e-10	-1.58576
164465343	chr6:164465343:G:C	3.05216e-09	-1.56575	-1.10246
164465403	chr6:164465403:C:T	9.07823e-09	-1.11008e-10	-1.57818
164465710	chr6:164465710:G:A	1.89496e-09	-1.55497	-1.58989
164466405	chr6:164466405:C:T	2.85224e-09	-1.5628	-1.17316
164467193	chr6:164467193:A:T	8.98181e-09	-1.11008e-10	-1.58886
164467333	chr6:164467333:G:A	2.06842e-09	-1.54248	-1.51479
164467580	chr6:164467580:C:T	4.34357e-09	-1.56501	-0.75035
164468396	chr6:164468396:G:A	9.39125e-09	-1.11008e-10	-1.54428
164468662	chr6:164468662:C:T	3.25941e-09	-1.41486	-1.18765
164469101	chr6:164469101:C:T	1.02988e-08	-1.11008e-10	-1.45203
164470455	chr6:164470455:A:C	3.81829e-07	2.16091	-5.77084e-10
164470473	chr6:164470473:C:T	9.78407e-09	-1.5033	-5.77084e-10
164471563	chr6:164471563:T:C	9.57625e-09	-1.11008e-10	-1.52477
164472102	chr6:164472102:G:A	1.70643e-08	-1.11008e-10	-0.947069
164472557	chr6:164472557:C:T	9.91776e-09	-1.11008e-10	-1.48973
164472745	chr6:164472745:T:C	3.12151e-09	-1.44218	-1.20357
164473120	chr6:164473120:G:A	5.49341e-09	-0.789699	-1.29081
164473153	chr6:164473153:C:G	5.00323e-09	-1.49252	-0.681451
164473589	chr6:164473589:A:G	8.98305e-09	-1.11008e-10	-1.58872
164473744	chr6:164473744:G:A	2.01668e-09	-1.55967	-1.52293
164473856	chr6:164473856:G:A	1.61177e-08	-1.11008e-10	-1.00414
164474165	chr6:164474165:A:T	1.05226e-08	-1.11008e-10	-1.43053
164474529	chr6:164474529:TC:T	4.01033e-09	-0.989876	-1.40531
164475055	chr6:164475055:G:A	2.86877e-09	-1.45337	-1.27681
164475208	chr6:164475208:C:T	1.89166e-09	-1.55634	-1.59026
164475275	chr6:164475275:T:C	2.46648e-09	-1.56448	-1.31679
164475570	chr6:164475570:T:A	9.267e-09	-1.5576	-5.77084e-10
164475836	chr6:164475836:A:G	1.68988e-08	-1.11008e-10	-0.956815
164475885	chr6:164475885:A:G	1.14822e-08	-1.11008e-10	-1.34327
164475897	chr6:164475897:A:G	2.19239e-08	-1.11008e-10	-0.696483
164476270	chr6:164476270:C:T	1.03847e-08	-1.11008e-10	-1.44373
164476402	chr6:164476402:G:A	4.78656e-08	0.0843387	-5.77084e-10
164476728	chr6:164476728:G:A	2.27996e-09	-1.56568	-1.39422
164477012	chr6:164477012:C:T	1.64664e-08	-1.11008e-10	-0.982735
164477301	chr6:164477301:C:A	2.90431e-08	-1.11008e-10	-0.41528
164477773	chr6:164477773:T:C	1.11509e-08	-1.11008e-10	-1.37254
164478152	chr6:164478152:G:A	4.91676e-09	-1.47229	-0.719122
164478460	chr6:164478460:G:C	1.10163e-08	-1.11008e-10	-1.38468
164478786	chr6:164478786:TC:T	5.76697e-08	-1.11008e-10	0.270673
164479542	chr6:164479542:G:T	5.4482e-09	-1.50223	-0.586541
164479565	chr6:164479565:G:A	1.9423e-09	-1.56081	-1.55938
164480452	chr6:164480452:A:G	8.9875e-09	-1.11008e-10	-1.58823
164480725	chr6:164480725:A:G	5.22928e-08	-1.11008e-10	0.1728
164480872	chr6:164480872:G:A	9.1617e-09	-1.11008e-10	-1.56903
164480972	chr6:164480972:T:C	9.03712e-09	-1.11008e-10	-1.58272
164481547	chr6:164481547:T:C	4.72877e-08	-1.11008e-10	0.0721916
164482154	chr6:164482154:GA:G	2.44476e-09	-1.34949	-1.54062
164483078	chr6:164483078:C:T	1.92128e-09	-1.56285	-1.56822
164484173	chr6:164484173:T:A	3.4742e-09	-1.37923	-1.15947
164484361	chr6:164484361:G:A	2.2913e-09	-1.5657	-1.38924
164484631	chr6:164484631:CA:C	1.13697e-08	-1.11008e-10	-1.35311
164484948	chr6:164484948:C:A	3.63528e-09	-1.51169	-0.981684
164485175	chr6:164485175:G:T	1.01832e-08	-1.11008e-10	-1.46332
164485855	chr6:164485855:A:C	2.33604e-09	-1.34689	-1.58871
164486279	chr6:164486279:C:T	3.62017e-09	-1.34519	-1.15235
164486293	chr6:164486293:T:C	1.02815e-08	-1.11008e-10	-1.45371
164486657	chr6:164486657:C:T	1.10058e-08	-1.11008e-10	-1.38564
164486716	chr6:164486716:T:C	3.19399e-09	-1.56118	-1.06161
164486735	chr6:164486735:G:A	4.46244e-09	-1.39333	-0.895034
164487426	chr6:164487426:T:G	1.01346e-08	-1.11008e-10	-1.4681
164487865	chr6:164487865:G:A	8.99294e-09	-1.11008e-10	-1.58762
164488137	chr6:164488137:T:C	2.73512e-09	-1.5501	-1.22779
164488339	chr6:164488339:G:A	3.49469e-09	-1.53765	-0.995161
164488774	chr6:164488774:CTGTTTTTT:C	1.07036e-08	-1.11008e-10	-1.41348
164488883	chr6:164488883:C:T	9.19397e-09	-1.56551	-5.77084e-10
164488899	chr6:164488899:CTT:C	2.31522e-09	-1.52664	-1.41791
164489106	chr6:164489106:C:T	9.35717e-09	-1.54792	-5.77084e-10
164489155	chr6:164489155:A:C	2.45763e-09	-1.50614	-1.37872
164489410	chr6:164489410:T:C	1.09526e-08	-1.11008e-10	-1.39048
164489654	chr6:164489654:G:A	3.34791e-09	-1.51782	-1.0579
164490157	chr6:164490157:T:TC	1.69807e-08	-0.951985	-5.77084e-10
164490941	chr6:164490941:C:T	3.53296e-09	-1.39723	-1.12469
164492641	chr6:164492641:G:A	5.37189e-09	-1.08944	-1.01344
164492768	chr6:164492768:C:G	5.7794e-09	-0.828943	-1.20082
164492883	chr6:164492883:C:T	3.7459e-08	0.991623	-1.15244
164493056	chr6:164493056:T:C	2.18618e-09	-1.5653	-1.43661
164493141	chr6:164493141:T:A	2.38266e-09	-1.56558	-1.35027
164493272	chr6:164493272:A:C	1.06286e-08	-1.11008e-10	-1.42051
164493403	chr6:164493403:C:G	2.58896e-09	-1.28187	-1.55094
164493412	chr6:164493412:C:A	2.5886e-09	-1.28248	-1.55046
164493737	chr6:164493737:C:G	2.72034e-09	-1.41695	-1.36635
164493779	chr6:164493779:T:C	2.44156e-09	-1.55977	-1.33165
164493956	chr6:164493956:G:A	3.49627e-09	-1.49114	-1.04123
164495140	chr6:164495140:A:T	9.37595e-09	-1.11008e-10	-1.54591
164495144	chr6:164495144:G:A	2.29674e-08	-1.11008e-10	-0.649982
164495567	chr6:164495567:G:T	1.97743e-09	-1.5272	-1.57506
164495616	chr6:164495616:T:C	2.27021e-09	-1.54962	-1.41456
164496151	chr6:164496151:T:C	1.00289e-08	-1.11008e-10	-1.47859
164496325	chr6:164496325:G:T	9.43043e-09	-1.11008e-10	-1.54012
164497019	chr6:164497019:A:C	4.13654e-09	-1.4398	-0.924401
164497135	chr6:164497135:A:G	2.72517e-08	-1.11008e-10	-0.478944
164498840	chr6:164498840:C:A	8.90367e-09	-1.15784	-0.439754
164499087	chr6:164499087:T:A	1.25479e-08	-1.2545	-5.77084e-10
164499360	chr6:164499360:T:C	2.0679e-09	-1.52251	-1.53501
164499389	chr6:164499389:T:C	3.13569e-08	-1.11008e-10	-0.338624
164500123	chr6:164500123:C:A	1.34214e-07	2.49263	-1.37725
164500463	chr6:164500463:CA:C	3.25888e-09	-1.43379	-1.16888
164501258	chr6:164501258:CA:C	4.57691e-09	-1.05995	-1.20308
164501343	chr6:164501343:C:T	1.99994e-09	-1.5036	-1.58734
164501539	chr6:164501539:C:T	4.20628e-09	-1.54554	-0.801938
164502108	chr6:164502108:C:A	9.34412e-09	-1.11008e-10	-1.54931
164502934	chr6:164502934:T:G	1.55967e-08	-1.037	-5.77084e-10
164503033	chr6:164503033:C:T	1.27763e-08	-1.11008e-10	-1.23647
164503169	chr6:164503169:A:G	1.74844e-08	-0.922752	-5.77084e-10
164503404	chr6:164503404:T:C	1.1829e-08	-1.11008e-10	-1.31351
164503482	chr6:164503482:A:G	8.97123e-09	-1.11008e-10	-1.59004
164504800	chr6:164504800:G:T	7.06789e-09	-0.674066	-1.15443
164504801	chr6:164504801:C:A	5.98365e-09	-0.442086	-1.55294
164504821	chr6:164504821:G:A	8.86985e-09	-1.11183	-0.489571
164506039	chr6:164506039:C:G	1.34608e-08	-1.11008e-10	-1.18428
164506473	chr6:164506473:G:T	9.941e-09	-1.48739	-5.77084e-10
164506640	chr6:164506640:C:T	1.87568e-09	-1.56575	-1.58934
164506984	chr6:164506984:G:A	4.77587e-08	-1.11008e-10	0.0821013
164507010	chr6:164507010:A:C	9.00209e-09	-1.11008e-10	-1.5866
164507053	chr6:164507053:C:T	2.886e-09	-1.22581	-1.49838
164507255	chr6:164507255:A:G	2.60176e-09	-1.56573	-1.26214
164507263	chr6:164507263:A:G	5.40732e-09	-1.56014	-0.536162
164507315	chr6:164507315:T:C	1.92397e-09	-1.56211	-1.56756
164507343	chr6:164507343:T:C	1.74069e-08	-1.08626	0.159064
164507890	chr6:164507890:C:T	7.08546e-09	-1.54431	-0.2817
164508764	chr6:164508764:T:A	9.63234e-09	-1.11008e-10	-1.51893
164508843	chr6:164508843:C:T	7.13719e-09	-1.13658	-0.682163
164508910	chr6:164508910:G:T	6.63559e-09	-1.00894	-0.882671
164508961	chr6:164508961:A:G	9.70009e-09	-1.11008e-10	-1.51192
164509072	chr6:164509072:T:C	3.08333e-09	-1.55768	-1.10037
164509901	chr6:164509901:G:A	5.0919e-08	-1.11008e-10	0.146177
164509969	chr6:164509969:C:T	2.42357e-09	-1.53052	-1.3683
164510213	chr6:164510213:G:T	8.32561e-09	-1.53354	-0.131179
164510581	chr6:164510581:C:T	1.97606e-08	-1.11008e-10	-0.800367
164510664	chr6:164510664:C:A	8.86518e-09	-0.837744	-0.764184
164510735	chr6:164510735:G:A	2.3935e-08	-1.11008e-10	-0.608716
164510831	chr6:164510831:A:G	3.74864e-09	-0.987943	-1.47472
164510905	chr6:164510905:A:G	2.31802e-09	-1.56558	-1.37776
164510930	chr6:164510930:C:T	5.45478e-09	-1.16331	-0.924252
164511214	chr6:164511214:G:A	5.13281e-08	-1.39697	1.55115
164511629	chr6:164511629:G:A	2.26708e-09	-1.38027	-1.5853
164511823	chr6:164511823:A:G	9.10952e-09	-1.11008e-10	-1.57474
164512249	chr6:164512249:T:C	2.00151e-09	-1.55839	-1.53176
164512370	chr6:164512370:G:A	6.71076e-09	-1.00331	-0.877036
164512966	chr6:164512966:T:G	9.55176e-09	-1.11008e-10	-1.52733
164513780	chr6:164513780:TTG:T	1.91894e-09	-1.55834	-1.57395
164514140	chr6:164514140:G:A	1.18443e-08	-1.11008e-10	-1.31221
164514196	chr6:164514196:T:G	3.17798e-09	-1.34817	-1.27964
164514218	chr6:164514218:G:A	2.01893e-09	-1.56574	-1.51575
164514262	chr6:164514262:C:A	1.91593e-09	-1.54671	-1.58715
164514295	chr6:164514295:T:C	1.02615e-08	-1.11008e-10	-1.45566
164514610	chr6:164514610:A:G	1.98337e-09	-1.54386	-1.5554
164514695	chr6:164514695:G:A	9.1095e-09	-1.10262	-0.472117
164514719	chr6:164514719:C:A	3.31733e-09	-1.01731	-1.56759
164514752	chr6:164514752:G:A	1.79829e-08	-0.952162	0.057521
164515033	chr6:164515033:T:G	5.83653e-09	-1.08446	-0.93546
164515242	chr6:164515242:C:G	4.14807e-09	-1.54989	-0.811522
164515971	chr6:164515971:A:G	1.30607e-08	0.308891	-1.52335
164516003	chr6:164516003:A:G	2.81374e-09	-1.55157	-1.19798
164516004	chr6:164516004:C:T	1.13554e-08	-1.31691	-0.0374537
164516022	chr6:164516022:C:T	2.70289e-09	-1.55923	-1.2305
164516341	chr6:164516341:G:A	6.63332e-09	-1.56402	-0.327932
164516479	chr6:164516479:C:T	1.10623e-08	-1.11008e-10	-1.38052
164517275	chr6:164517275:A:G	2.5588e-09	-1.52149	-1.32304
164517366	chr6:164517366:A:G	3.56642e-08	-1.4497	1.23979
164517508	chr6:164517508:A:G	6.44871e-09	-1.56495	-0.355228
164517686	chr6:164517686:T:C	2.71152e-09	-1.5602	-1.22635
164517729	chr6:164517729:G:A	9.14993e-09	-1.11008e-10	-1.57031
164517745	chr6:164517745:A:G	9.2116e-09	-1.11008e-10	-1.5636
164517854	chr6:164517854:G:A	1.14218e-08	-1.11008e-10	-1.34854
164517883	chr6:164517883:G:A	1.14803e-08	-1.11008e-10	-1.34343
164518859	chr6:164518859:C:G	1.91171e-09	-1.56181	-1.57426
164519209	chr6:164519209:A:G	1.91307e-09	-1.54705	-1.5883
164519230	chr6:164519230:T:A	4.37115e-09	-1.5257	-0.783339
164520484	chr6:164520484:A:G	9.84294e-08	0.80528	-5.77084e-10
164520493	chr6:164520493:G:A	1.5906e-08	-1.11008e-10	-1.01736
164520524	chr6:164520524:A:G	3.52514e-08	-1.41301	1.19146
164520704	chr6:164520704:A:C	3.34085e-09	-1.25602	-1.32181
164520760	chr6:164520760:A:G	1.33184e-08	-0.715634	-0.479275
164521112	chr6:164521112:C:T	2.70025e-08	-1.4265	0.938366
164521164	chr6:164521164:C:T	9.71315e-09	-1.51058	-5.77084e-10
164521472	chr6:164521472:G:C	2.44093e-08	-0.589096	-5.77084e-10
164521912	chr6:164521912:A:G	9.19011e-09	-1.11008e-10	-1.56593
164522009	chr6:164522009:C:T	1.17101e-08	-1.11008e-10	-1.32361
164522381	chr6:164522381:A:T	1.88288e-09	-1.56216	-1.5891
164522600	chr6:164522600:C:A	5.8966e-09	-1.5651	-0.444582
164522838	chr6:164522838:A:AC	1.37656e-08	-0.707351	-0.454533
164523028	chr6:164523028:A:T	3.68887e-09	-1.55108	-0.927654
164523058	chr6:164523058:A:G	5.21858e-09	-1.52427	-0.607566
164523390	chr6:164523390:A:G	1.93742e-08	-1.11008e-10	-0.820116
164523863	chr6:164523863:TC:T	2.37462e-09	-1.55595	-1.36327
164523977	chr6:164523977:T:A	9.2925e-09	-1.11008e-10	-1.55485
164524296	chr6:164524296:A:AT	3.39087e-09	-1.3236	-1.23937
164524307	chr6:164524307:C:T	5.08092e-09	-1.52549	-0.633082
164524323	chr6:164524323:A:G	5.35102e-09	-1.51974	-0.587038
164524388	chr6:164524388:A:G	5.06726e-09	-1.53372	-0.627539
164524437	chr6:164524437:T:C	1.23117e-08	-0.651769	-0.621739
164524478	chr6:164524478:G:A	3.23593e-09	-1.33415	-1.2756
164525275	chr6:164525275:A:G	1.13824e-08	-0.734353	-0.617638
164525372	chr6:164525372:C:T	9.51093e-09	-1.35129	-0.180324
164525653	chr6:164525653:A:G	1.11881e-08	-0.734583	-0.634627
164525684	chr6:164525684:C:T	1.29433e-08	-0.547604	-0.675873
164525908	chr6:164525908:C:T	1.91735e-09	-1.54317	-1.58995
164526415	chr6:164526415:A:G	1.21143e-08	-0.672391	-0.617284
164526519	chr6:164526519:T:A	3.01133e-09	-1.32446	-1.35721
164526671	chr6:164526671:G:A	4.40642e-09	-0.912154	-1.38884
164526762	chr6:164526762:T:C	1.12449e-08	-0.746857	-0.617284
164527269	chr6:164527269:G:A	8.9865e-09	-1.11008e-10	-1.58834
164527296	chr6:164527296:A:G	1.15365e-08	-0.70357	-0.634977
164527452	chr6:164527452:G:A	9.35175e-09	-1.11008e-10	-1.5485
164527472	chr6:164527472:C:T	1.02627e-08	-0.839977	-0.615566
164527546	chr6:164527546:G:A	2.55183e-08	-1.11008e-10	-0.544663
164527609	chr6:164527609:G:A	1.35254e-08	-0.613628	-0.565865
164528032	chr6:164528032:AC:A	1.15125e-08	-1.11008e-10	-1.34062
164528620	chr6:164528620:C:T	1.28647e-08	-1.22957	-5.77084e-10
164528722	chr6:164528722:G:A	2.55448e-09	-1.34331	-1.50291
164528771	chr6:164528771:G:A	2.57354e-09	-1.33042	-1.50836
164528938	chr6:164528938:T:C	1.90728e-08	-1.11008e-10	-0.835797
164528968	chr6:164528968:C:G	3.08857e-09	-1.53466	-1.12169
164529049	chr6:164529049:GAT:G	8.26011e-09	-1.29969	-0.372929
164529200	chr6:164529200:G:A	5.52589e-09	-1.37244	-0.702175
164529486	chr6:164529486:AAAG:A	9.62372e-09	-1.35356	-0.166265
164529831	chr6:164529831:T:C	1.05256e-08	-1.32984	-0.100407
164530027	chr6:164530027:TA:T	1.57933e-08	-1.11008e-10	-1.02448
164530099	chr6:164530099:CAGG:C	2.42583e-08	-1.11008e-10	-0.595302
164530420	chr6:164530420:A:G	2.06728e-08	-1.11008e-10	-0.75524
164530973	chr6:164530973:T:C	1.57153e-08	-1.11008e-10	-1.02942
164531242	chr6:164531242:C:T	1.67173e-08	-1.11008e-10	-0.967614
164531425	chr6:164531425:TAA:T	3.59399e-09	-1.56539	-0.939405
164531712	chr6:164531712:A:G	5.12662e-09	-1.37727	-0.77234
164532061	chr6:164532061:G:A	3.23799e-09	-1.33167	-1.27744
164532187	chr6:164532187:G:A	2.31466e-09	-1.3986	-1.5462
164532210	chr6:164532210:A:G	1.07153e-08	-1.11008e-10	-1.41238
164532514	chr6:164532514:T:G	1.63078e-08	-1.24937	0.256956
164532928	chr6:164532928:A:G	1.1753e-08	-1.31995	-5.77084e-10
164533243	chr6:164533243:C:T	4.11466e-09	-1.25602	-1.11348
164533518	chr6:164533518:A:G	1.9408e-08	-1.11008e-10	-0.818374
164533650	chr6:164533650:G:T	6.04733e-09	-0.743412	-1.24103
164534221	chr6:164534221:A:G	3.86593e-09	-1.29708	-1.13477
164534359	chr6:164534359:C:T	1.76985e-08	-1.56571	0.655123
164534917	chr6:164534917:T:C	3.69494e-09	-1.05646	-1.42064
164535165	chr6:164535165:G:T	2.06911e-09	-1.54765	-1.50929
164535170	chr6:164535170:T:C	9.27311e-09	-1.11658	-0.440356
164535351	chr6:164535351:G:A	6.20714e-09	-1.5517	-0.406655
164535397	chr6:164535397:T:C	2.65191e-09	-1.27229	-1.53649
164535648	chr6:164535648:T:C	2.12894e-08	-0.725852	-5.77084e-10
164535662	chr6:164535662:G:A	7.09001e-09	-1.33126	-0.494113
164535690	chr6:164535690:T:C	6.69147e-09	-1.34338	-0.539848
164535891	chr6:164535891:T:C	5.765e-08	-1.11008e-10	0.270331
164536054	chr6:164536054:C:T	3.76288e-09	-1.50978	-0.949099
164536330	chr6:164536330:A:C	9.65373e-09	-1.11008e-10	-1.51672
164536657	chr6:164536657:C:T	1.76799e-08	-0.911632	-5.77084e-10
164536825	chr6:164536825:C:T	9.59737e-09	-1.11008e-10	-1.52257
164536887	chr6:164536887:C:G	3.60687e-09	-1.38756	-1.11366
164536925	chr6:164536925:C:T	9.01185e-09	-1.11008e-10	-1.58552
164537564	chr6:164537564:C:G	9.00259e-09	-1.38432	-0.20223
164537583	chr6:164537583:G:C	1.9552e-08	-1.11008e-10	-0.81098
164537667	chr6:164537667:C:T	2.34855e-09	-1.34568	-1.58458
164538483	chr6:164538483:G:A	2.3017e-08	-1.11008e-10	-0.647826
164539202	chr6:164539202:GT:G	9.43206e-09	-1.11008e-10	-1.53995
164539281	chr6:164539281:C:G	9.99321e-09	-1.48215	-5.77084e-10
164539438	chr6:164539438:A:G	2.4741e-08	-1.11008e-10	-0.575598
164539469	chr6:164539469:T:C	2.84077e-09	-1.20817	-1.53181
164539720	chr6:164539720:A:G	1.6079e-08	-1.30717	0.300631
164539946	chr6:164539946:G:A	2.47085e-09	-1.29404	-1.58546
164540227	chr6:164540227:C:T	2.5301e-09	-1.45374	-1.40206
164540516	chr6:164540516:G:A	9.37374e-09	-1.54615	-5.77084e-10
164540916	chr6:164540916:C:A	1.11346e-08	-1.374	-5.77084e-10
164541536	chr6:164541536:A:G	2.50751e-09	-1.32328	-1.54149
164541620	chr6:164541620:C:T	2.62527e-08	0.751858	-1.26815
164541939	chr6:164541939:TA:T	2.08117e-09	-1.54235	-1.50877
164542069	chr6:164542069:T:G	9.78697e-09	-1.11008e-10	-1.50301
164542259	chr6:164542259:C:G	1.19739e-08	-1.30133	-5.77084e-10
164542483	chr6:164542483:G:T	9.99637e-09	-1.11008e-10	-1.48184
164542504	chr6:164542504:T:A	3.39934e-09	-0.994141	-1.56634
164542562	chr6:164542562:T:C	2.31031e-09	-1.48905	-1.45763
164543270	chr6:164543270:AATACTT:A	1.00759e-08	-1.11008e-10	-1.47392
164543288	chr6:164543288:A:G	6.60585e-09	-1.31731	-0.578789
164543367	chr6:164543367:G:T	5.97856e-09	-1.344	-0.651884
164543538	chr6:164543538:G:A	2.55729e-09	-1.56566	-1.27946
164543563	chr6:164543563:C:T	1.84143e-08	-1.11008e-10	-0.87093
164543775	chr6:164543775:G:A	3.28742e-09	-1.48309	-1.11087
164543790	chr6:164543790:A:G	2.8367e-07	-1.11008e-10	1.86375
164544211	chr6:164544211:T:C	1.14231e-08	-1.34843	-5.77084e-10
164544628	chr6:164544628:C:T	1.83241e-08	-1.11008e-10	-0.875843
164544886	chr6:164544886:T:C	4.23516e-09	-0.770274	-1.57036
164544945	chr6:164544945:T:C	3.11079e-09	-1.5652	-1.08398
164544986	chr6:164544986:G:A	2.44662e-09	-1.30377	-1.58559
164544988	chr6:164544988:A:G	2.42483e-09	-1.31194	-1.58636
164545129	chr6:164545129:G:T	2.49728e-09	-1.30789	-1.56096
164545387	chr6:164545387:C:T	2.52141e-09	-1.29219	-1.56705
164545473	chr6:164545473:G:A	1.13423e-08	-1.35552	-5.77084e-10
164546040	chr6:164546040:G:C	2.51906e-09	-1.4969	-1.36327
164546407	chr6:164546407:T:A	1.17629e-08	-1.11008e-10	-1.3191
164546449	chr6:164546449:G:T	3.78729e-08	-1.11008e-10	-0.149824
164546494	chr6:164546494:T:C	1.95482e-08	-1.11008e-10	-0.811174
164546555	chr6:164546555:A:T	3.19192e-09	-1.43781	-1.18563
164546641	chr6:164546641:G:T	1.94669e-08	-1.11008e-10	-0.815344
164546809	chr6:164546809:T:C	4.27017e-08	-1.11008e-10	-0.0298217
164546983	chr6:164546983:C:T	4.01961e-09	-0.837116	-1.55576
164546998	chr6:164546998:G:A	3.17913e-09	-1.41155	-1.21591
164547096	chr6:164547096:T:C	3.24418e-09	-1.35259	-1.25461
164547101	chr6:164547101:G:A	1.49506e-08	-1.11008e-10	-1.07931
164547126	chr6:164547126:A:G	9.22857e-09	-1.56176	-5.77084e-10
164547493	chr6:164547493:T:C	6.41851e-09	-1.39301	-0.53186
164547771	chr6:164547771:T:G	1.93984e-08	-1.11008e-10	-0.818868
164548060	chr6:164548060:G:A	1.98167e-08	-1.11008e-10	-0.797536
164548230	chr6:164548230:A:G	2.47563e-09	-1.50667	-1.3709
164548303	chr6:164548303:A:G	6.75312e-08	0.428531	-5.77084e-10
164548433	chr6:164548433:A:T	2.66842e-09	-1.51147	-1.2911
164548656	chr6:164548656:G:A	2.40042e-09	-1.31888	-1.58954
164548694	chr6:164548694:C:T	3.104e-08	-1.11008e-10	-0.348782
164548702	chr6:164548702:C:T	1.07954e-08	-1.11008e-10	-1.40494
164548761	chr6:164548761:A:C	1.39675e-08	-1.11008e-10	-1.14733
164548868	chr6:164548868:C:T	2.55155e-09	-1.48869	-1.35866
164548949	chr6:164548949:ATTTC:A	9.04314e-09	-1.11008e-10	-1.58205
164549077	chr6:164549077:C:A	2.6457e-08	-1.11008e-10	-0.508539
164549154	chr6:164549154:G:A	1.16427e-08	-1.11008e-10	-1.32938
164549230	chr6:164549230:C:G	8.98076e-09	-1.11008e-10	-1.58897
164549263	chr6:164549263:T:C	3.64261e-09	-1.31057	-1.18079
164549832	chr6:164549832:C:T	9.82893e-09	-1.49873	-5.77084e-10
164550117	chr6:164550117:G:C	9.90684e-08	-1.11008e-10	0.811751
164550279	chr6:164550279:T:C	2.56667e-09	-1.49184	-1.34961
164550429	chr6:164550429:G:A	2.22492e-09	-1.40673	-1.5776
164550561	chr6:164550561:G:A	2.23794e-09	-1.40618	-1.57232
164550695	chr6:164550695:C:T	2.6232e-09	-1.4797	-1.33996
164550800	chr6:164550800:T:C	2.0472e-08	-1.11008e-10	-0.765
164550874	chr6:164550874:A:G	2.71217e-09	-1.43277	-1.35354
164551650	chr6:164551650:A:G	2.09586e-09	-1.49627	-1.54782
164551702	chr6:164551702:TG:T	1.00266e-08	-1.47882	-5.77084e-10
164551764	chr6:164551764:C:T	9.13933e-09	-1.11008e-10	-1.57147
164551887	chr6:164551887:TTTTG:T	9.13781e-09	-1.11008e-10	-1.57164
164552327	chr6:164552327:A:T	9.14561e-09	-1.11008e-10	-1.57079
164552368	chr6:164552368:G:A	6.17586e-09	-1.31824	-0.645169
164552369	chr6:164552369:G:C	1.50864e-08	-1.11008e-10	-1.07027
164552429	chr6:164552429:G:A	1.46701e-08	-1.11008e-10	-1.09825
164552432	chr6:164552432:ACT:A	5.01042e-09	-1.43265	-0.739893
164552592	chr6:164552592:A:G	2.15722e-09	-1.47681	-1.53843
164552831	chr6:164552831:G:A	2.44076e-09	-1.46388	-1.42787
164552834	chr6:164552834:A:G	3.6691e-09	-1.39142	-1.09269
164553060	chr6:164553060:T:A	1.0271e-08	-1.18437	-0.270362
164553327	chr6:164553327:T:C	9.8727e-09	-1.11008e-10	-1.49429
164553942	chr6:164553942:A:G	2.17e-09	-1.44055	-1.56878
164553981	chr6:164553981:G:A	3.45186e-09	-1.54868	-0.996467
164554355	chr6:164554355:G:A	3.68895e-08	1.16934	-1.34547
164554794	chr6:164554794:A:G	4.82499e-09	-1.32003	-0.890221
164555572	chr6:164555572:A:G	1.13631e-08	-1.11008e-10	-1.35369
164555600	chr6:164555600:A:G	1.06804e-08	-1.41565	-5.77084e-10
164555728	chr6:164555728:G:A	1.36302e-08	-1.11008e-10	-1.17177
164555939	chr6:164555939:G:A	2.15703e-09	-1.43138	-1.58395
164556066	chr6:164556066:C:A	1.53876e-08	-1.11008e-10	-1.0505
164556168	chr6:164556168:A:G	9.14289e-09	-1.11008e-10	-1.57108
164556217	chr6:164556217:G:A	1.14863e-08	-1.11008e-10	-1.34291
164556257	chr6:164556257:C:T	2.53875e-08	-1.11008e-10	-0.549801
164556301	chr6:164556301:C:T	2.18066e-09	-1.41598	-1.58845
164556543	chr6:164556543:A:T	9.07509e-08	2.24346	-1.51941
164556673	chr6:164556673:G:A	2.80991e-09	-1.53337	-1.21753
164556963	chr6:164556963:C:A	4.03964e-07	3.07726	-0.85999
164557161	chr6:164557161:T:C	4.33049e-07	3.04671	-0.759919
```
