## Supplementary material for "Characterization of shared and ancestry-specific signals driving complex traits using multi-ancestry fine-mapping": susiex_nc2.cs80.cs

```
CS_ID	SNP	BP	REF_ALLELE	ALT_ALLELE	REF_FRQ	BETA	SE	-LOG10P	CS_PIP	OVRL_PIP
1	chr6:164042323:G:A	164042323	A,A	G,G	1,1	-inf,-inf	inf,inf	4.67826,5.79862	0.686917	0.686917
1	chr6:164034943:G:A	164034943	A,A	G,G	1,1	-inf,-inf	inf,inf	5.54284,4.45229	0.236498	0.236498
```
