## Supplementary material for "Characterization of shared and ancestry-specific signals driving complex traits using multi-ancestry fine-mapping": susiex_nc2.cs80.snp

```
BP	SNP	PIP(CS1)	LogBF(CS1,Pop1)	LogBF(CS1,Pop2)
163557687	chr6:163557687:A:G	1.35105e-08	-1.11008e-10	-1.25113
163557940	chr6:163557940:C:T	1.69161e-08	-1.11008e-10	-1.02633
163558058	chr6:163558058:G:A	9.79905e-09	-1.11008e-10	-1.57231
163558349	chr6:163558349:G:A	1.01194e-08	-1.11008e-10	-1.54014
163558661	chr6:163558661:A:C	1.11492e-08	-1.11008e-10	-1.44323
163559204	chr6:163559204:CTT:C	4.63334e-09	-1.13294	-1.18838
163559442	chr6:163559442:T:TGAA	3.24928e-09	-1.56466	-1.11151
163559770	chr6:163559770:G:A	1.90925e-08	-1.11008e-10	-0.9053
163559831	chr6:163559831:T:C	2.36386e-08	-0.722213	0.0304978
163560185	chr6:163560185:A:G	2.58591e-08	-0.75699	0.155057
163560256	chr6:163560256:T:C	4.60658e-09	-1.14605	-1.18106
163560857	chr6:163560857:G:C	1.15178e-08	-1.11008e-10	-1.41071
163561582	chr6:163561582:T:A	1.92406e-08	-1.11008e-10	-0.897576
163561706	chr6:163561706:TA:T	1.92407e-08	-1.11008e-10	-0.897567
163561712	chr6:163561712:T:G	1.91957e-08	-1.11008e-10	-0.899912
163562364	chr6:163562364:C:CAGAT	9.24121e-09	-0.86889	-0.762034
163562607	chr6:163562607:A:G	1.34538e-08	-1.11008e-10	-1.25534
163562625	chr6:163562625:C:T	3.29587e-09	-1.08522	-1.57671
163563103	chr6:163563103:C:T	1.19831e-08	0.217525	-1.58863
163563115	chr6:163563115:T:C	9.74812e-09	-1.11008e-10	-1.57752
163563123	chr6:163563123:T:C	1.29467e-08	-1.11008e-10	-1.29376
163563934	chr6:163563934:G:C	2.22541e-08	-0.219958	-0.532112
163564623	chr6:163564623:G:A	1.40962e-08	-0.218733	-0.989959
163564966	chr6:163564966:T:A	9.72876e-09	-1.11008e-10	-1.57951
163565450	chr6:163565450:A:G	9.62449e-09	-0.102691	-1.4876
163566357	chr6:163566357:T:A	2.10551e-09	-1.55934	-1.5507
163567026	chr6:163567026:G:C	1.42404e-08	-1.11008e-10	-1.19852
163567379	chr6:163567379:AAATT:A	4.57004e-09	-1.11499	-1.22008
163567626	chr6:163567626:A:G	1.0093e-07	0.759833	-5.77084e-10
163568334	chr6:163568334:A:G	9.66994e-09	-1.11008e-10	-1.58557
163568386	chr6:163568386:T:C	1.71424e-08	-1.11008e-10	-1.01304
163569276	chr6:163569276:A:T	1.21933e-08	-0.291127	-1.06258
163570442	chr6:163570442:C:T	1.59048e-07	-1.11008e-10	1.21461
163572150	chr6:163572150:A:G	1.2912e-08	-1.11008e-10	-1.29644
163573187	chr6:163573187:C:T	1.15908e-08	-1.11008e-10	-1.40438
163573604	chr6:163573604:C:T	1.0686e-08	-1.11008e-10	-1.48566
163574225	chr6:163574225:G:T	1.18393e-08	-1.11008e-10	-1.38317
163574413	chr6:163574413:C:G	1.6945e-08	-1.02463	-5.77084e-10
163574705	chr6:163574705:T:C	1.02926e-08	-0.382421	-1.14076
163574764	chr6:163574764:TCTC:T	9.89012e-09	-1.56306	-5.77084e-10
163575669	chr6:163575669:G:A	3.33615e-09	-1.24166	-1.40812
163576082	chr6:163576082:C:T	1.46553e-08	-1.11008e-10	-1.1698
163576234	chr6:163576234:C:T	1.5459e-08	-1.11008e-10	-1.1164
163576341	chr6:163576341:T:C	1.44762e-08	-1.11008e-10	-1.18209
163576347	chr6:163576347:A:G	4.04138e-09	-1.25209	-1.20592
163576435	chr6:163576435:T:G	3.85757e-09	-0.916009	-1.58855
163576530	chr6:163576530:TGTA:T	1.56088e-08	-1.11008e-10	-1.10676
163576625	chr6:163576625:C:T	1.04543e-08	-1.50758	-5.77084e-10
163576641	chr6:163576641:C:T	5.09612e-09	-1.53515	-0.690966
163576985	chr6:163576985:T:C	2.19239e-08	-1.11008e-10	-0.767019
163577337	chr6:163577337:T:G	9.6951e-09	-1.11008e-10	-1.58298
163577529	chr6:163577529:CTG:C	9.63939e-09	-1.11008e-10	-1.58874
163577575	chr6:163577575:C:T	1.27523e-08	0.143665	-1.45255
163577588	chr6:163577588:CTCCT:C	2.22055e-08	-0.754259	-5.77084e-10
163577841	chr6:163577841:A:T	1.54695e-08	-1.11008e-10	-1.11572
163578555	chr6:163578555:G:A	1.33714e-08	-1.11008e-10	-1.26148
163578723	chr6:163578723:A:G	1.09207e-08	-1.11008e-10	-1.46394
163578727	chr6:163578727:A:G	9.69232e-09	-1.11008e-10	-1.58326
163579087	chr6:163579087:C:G	2.62075e-08	0.44161	-1.03016
163579185	chr6:163579185:A:G	5.59567e-09	-0.864773	-1.26783
163579598	chr6:163579598:A:C	1.10601e-08	-1.11008e-10	-1.45125
163579653	chr6:163579653:A:T	1.47266e-08	-1.11008e-10	-1.16494
163579975	chr6:163579975:C:A	9.62545e-09	-1.11008e-10	-1.59019
163580227	chr6:163580227:C:A	3.61816e-09	-1.01726	-1.55138
163580582	chr6:163580582:T:A	1.50193e-08	-1.11008e-10	-1.14526
163580917	chr6:163580917:G:A	1.49791e-08	-1.11008e-10	-1.14794
163580938	chr6:163580938:G:C	1.13645e-08	-1.11008e-10	-1.4241
163580997	chr6:163580997:G:A	1.101e-08	-1.11008e-10	-1.45579
163581172	chr6:163581172:G:C	4.20992e-09	-0.964026	-1.45313
163581522	chr6:163581522:T:G	3.17899e-08	-1.11008e-10	-0.395448
163581574	chr6:163581574:A:G	9.66967e-09	-1.11008e-10	-1.5856
163581872	chr6:163581872:T:C	2.68012e-08	-1.11008e-10	-0.566151
163582098	chr6:163582098:C:G	1.36142e-08	-1.11008e-10	-1.24349
163582445	chr6:163582445:A:G	1.1192e-08	-1.11008e-10	-1.4394
163582485	chr6:163582485:A:G	1.12777e-08	-1.11008e-10	-1.43177
163582807	chr6:163582807:A:G	3.45368e-08	-1.11008e-10	-0.312571
163583040	chr6:163583040:A:C	1.1392e-08	-1.11008e-10	-1.42169
163583116	chr6:163583116:G:A	1.19744e-08	-1.37182	-5.77084e-10
163583784	chr6:163583784:T:C	9.70476e-09	-1.11008e-10	-1.58198
163583996	chr6:163583996:G:A	3.65376e-08	-0.256255	-5.77084e-10
163584482	chr6:163584482:T:A	1.59898e-08	-1.11008e-10	-1.08264
163584755	chr6:163584755:C:T	4.37114e-08	-1.11008e-10	-0.0769883
163585503	chr6:163585503:C:T	1.07103e-08	-1.11008e-10	-1.48339
163585784	chr6:163585784:AC:A	8.44287e-09	-1.0067	-0.71457
163585914	chr6:163585914:A:G	1.22931e-08	-1.11008e-10	-1.34556
163586391	chr6:163586391:T:C	8.03947e-09	-0.314133	-1.4561
163586788	chr6:163586788:A:G	2.54519e-09	-1.33221	-1.58818
163586841	chr6:163586841:C:T	5.41021e-09	-0.785133	-1.38118
163586999	chr6:163586999:A:C	3.06093e-09	-1.20071	-1.53517
163587080	chr6:163587080:G:A	1.00918e-07	2.34781	-1.5881
163587345	chr6:163587345:C:T	1.47698e-08	-1.11008e-10	-1.16202
163587376	chr6:163587376:C:T	4.18163e-09	-0.8456	-1.5783
163587469	chr6:163587469:G:T	2.89157e-08	-1.11008e-10	-0.490212
163587646	chr6:163587646:C:T	2.71857e-08	-1.11008e-10	-0.551906
163587678	chr6:163587678:C:T	1.11709e-07	2.01006	-1.14876
163587839	chr6:163587839:T:C	2.46353e-09	-1.36287	-1.59013
163587869	chr6:163587869:C:G	1.68991e-08	-1.11008e-10	-1.02734
163587998	chr6:163587998:T:A	3.99319e-09	-0.880488	-1.58952
163588099	chr6:163588099:A:G	3.70284e-08	1.10632	-1.34924
163588124	chr6:163588124:C:T	4.72962e-08	1.58675	-1.58492
163588680	chr6:163588680:C:G	2.39914e-09	-1.4054	-1.57409
163588752	chr6:163588752:C:G	1.00869e-08	-1.11008e-10	-1.54336
163589141	chr6:163589141:C:T	1.53162e-08	-0.386647	-0.739041
163589303	chr6:163589303:C:T	1.08471e-08	-1.4707	-5.77084e-10
163589731	chr6:163589731:A:G	1.03959e-08	-1.11008e-10	-1.51319
163590075	chr6:163590075:TC:T	5.62856e-09	-1.20243	-0.924311
163590523	chr6:163590523:G:A	2.30217e-08	-1.11008e-10	-0.718162
163590681	chr6:163590681:C:T	1.03543e-08	-1.11008e-10	-1.5172
163590701	chr6:163590701:CTGT:C	1.04006e-08	-1.11008e-10	-1.51273
163590702	chr6:163590702:TG:T	2.65914e-08	-0.574008	-5.77084e-10
163590707	chr6:163590707:T:C	1.97246e-08	-1.11008e-10	-0.872731
163590821	chr6:163590821:C:T	2.71174e-07	-1.11008e-10	1.74816
163590912	chr6:163590912:C:T	9.54778e-08	-1.11008e-10	0.704296
163591264	chr6:163591264:G:A	3.31117e-09	-1.3738	-1.2835
163591400	chr6:163591400:C:T	1.48952e-08	-1.11008e-10	-1.15356
163591612	chr6:163591612:G:A	1.58189e-08	-1.11008e-10	-1.09339
163591793	chr6:163591793:TC:T	1.95136e-08	-1.11008e-10	-0.883487
163592045	chr6:163592045:C:T	1.12336e-08	-1.11008e-10	-1.43569
163592372	chr6:163592372:C:T	3.41991e-09	-1.32477	-1.30022
163592419	chr6:163592419:T:C	1.02768e-08	-1.11008e-10	-1.52471
163592459	chr6:163592459:A:T	4.0165e-09	-1.29973	-1.16446
163592771	chr6:163592771:T:C	9.81262e-09	-1.11008e-10	-1.57093
163593216	chr6:163593216:G:A	7.90504e-09	-0.777821	-1.00928
163593301	chr6:163593301:AAC:A	1.04183e-08	-0.0481316	-1.4629
163593585	chr6:163593585:A:C	5.18438e-08	-1.11008e-10	0.0936382
163593610	chr6:163593610:C:A	1.03471e-08	-1.11008e-10	-1.51789
163593765	chr6:163593765:C:T	1.7324e-07	-1.11008e-10	1.30008
163593789	chr6:163593789:G:A	1.14886e-08	-1.11008e-10	-1.41324
163594455	chr6:163594455:G:A	1.97522e-08	-1.11008e-10	-0.871331
163594474	chr6:163594474:G:T	7.66693e-09	-0.709858	-1.10782
163595005	chr6:163595005:AC:A	1.84722e-08	-1.11008e-10	-0.938332
163595204	chr6:163595204:CA:C	1.14199e-08	-1.11008e-10	-1.41924
163595359	chr6:163595359:A:T	1.60346e-08	-1.11008e-10	-1.07985
163595786	chr6:163595786:C:T	1.06412e-08	-1.11008e-10	-1.48986
163596165	chr6:163596165:G:T	1.88839e-08	-1.11008e-10	-0.916289
163596200	chr6:163596200:C:T	1.58435e-08	-1.11008e-10	-1.09184
163596201	chr6:163596201:G:A	1.67538e-08	-1.03597	-5.77084e-10
163596358	chr6:163596358:A:G	4.76861e-09	-0.897283	-1.39526
163596757	chr6:163596757:C:T	1.61176e-08	-1.11008e-10	-1.07469
163596778	chr6:163596778:C:T	9.86595e-09	-1.56551	-5.77084e-10
163596979	chr6:163596979:T:A	1.84615e-08	-1.11008e-10	-0.938911
163597156	chr6:163597156:A:C	6.79218e-09	-1.36262	-0.576204
163597280	chr6:163597280:C:T	9.4462e-08	-1.11008e-10	0.6936
163597506	chr6:163597506:C:T	3.3179e-09	-1.13495	-1.52032
163598235	chr6:163598235:A:T	1.15775e-08	-1.11008e-10	-1.40553
163598272	chr6:163598272:A:T	8.56543e-09	-0.212445	-1.49442
163598458	chr6:163598458:C:T	1.13211e-08	-1.11008e-10	-1.42793
163598473	chr6:163598473:C:T	1.07904e-08	-1.11008e-10	-1.47594
163598622	chr6:163598622:G:A	1.53169e-08	-1.11008e-10	-1.12564
163598661	chr6:163598661:T:G	4.62814e-09	-0.923842	-1.3986
163598839	chr6:163598839:G:C	9.71801e-09	-1.11008e-10	-1.58062
163598975	chr6:163598975:T:C	5.50762e-09	-1.37713	-0.771337
163599071	chr6:163599071:T:A	9.69674e-09	-1.11008e-10	-1.58281
163599293	chr6:163599293:G:A	8.56974e-09	-0.20969	-1.49667
163599636	chr6:163599636:A:G	3.43751e-09	-1.07851	-1.54134
163599752	chr6:163599752:C:G	3.53085e-09	-1.00929	-1.58377
163599789	chr6:163599789:C:A	6.05225e-09	-0.888679	-1.16549
163599855	chr6:163599855:A:C	7.82702e-09	-0.849962	-0.947054
163599865	chr6:163599865:T:A	9.76921e-09	-1.11008e-10	-1.57536
163600100	chr6:163600100:G:A	3.21862e-09	-1.16384	-1.5218
163600327	chr6:163600327:AG:A	3.53963e-09	-1.01419	-1.57639
163600719	chr6:163600719:T:A	5.4524e-09	-1.03862	-1.11992
163600930	chr6:163600930:C:T	2.75989e-09	-1.26112	-1.57829
163601385	chr6:163601385:T:C	1.03606e-08	-1.11008e-10	-1.51659
163602063	chr6:163602063:G:A	1.01177e-08	-1.11008e-10	-1.54031
163602185	chr6:163602185:G:C	9.8746e-09	-1.11008e-10	-1.56463
163602257	chr6:163602257:A:G	1.76345e-08	-1.11008e-10	-0.984742
163602833	chr6:163602833:G:C	3.05873e-09	-1.53069	-1.20591
163603071	chr6:163603071:G:C	2.89316e-09	-1.35546	-1.43679
163603092	chr6:163603092:C:T	2.0447e-09	-1.56107	-1.57827
163603160	chr6:163603160:G:A	2.31347e-09	-1.42568	-1.59016
163603178	chr6:163603178:G:A	2.29649e-09	-1.46098	-1.56224
163603186	chr6:163603186:G:T	2.0237e-09	-1.5657	-1.58397
163603280	chr6:163603280:G:A	1.02794e-07	-1.11008e-10	0.778133
163603588	chr6:163603588:T:C	9.98615e-09	-1.11008e-10	-1.5534
163603622	chr6:163603622:G:A	2.02188e-09	-1.56268	-1.58789
163603629	chr6:163603629:C:A	1.10265e-08	-1.11008e-10	-1.45429
163603695	chr6:163603695:A:G	2.24226e-09	-1.48483	-1.56228
163604058	chr6:163604058:G:T	2.12327e-09	-1.5609	-1.54074
163604158	chr6:163604158:C:T	1.11315e-08	-1.11008e-10	-1.44482
163604159	chr6:163604159:A:G	2.22853e-09	-1.47067	-1.58259
163604162	chr6:163604162:G:C	2.46516e-09	-1.37622	-1.57612
163604425	chr6:163604425:T:A	1.6533e-08	-1.11008e-10	-1.04924
163604714	chr6:163604714:A:G	1.15312e-08	-1.11008e-10	-1.40954
163604758	chr6:163604758:G:T	2.4669e-09	-1.38238	-1.56925
163604827	chr6:163604827:T:A	8.96066e-09	-1.23956	-0.422191
163605324	chr6:163605324:TG:T	2.21492e-09	-1.47545	-1.58394
163605638	chr6:163605638:C:A	2.06418e-09	-1.55189	-1.57797
163605873	chr6:163605873:A:G	2.48858e-09	-1.37384	-1.56905
163606205	chr6:163606205:G:A	1.0035e-08	-1.11008e-10	-1.54852
163606410	chr6:163606410:C:T	1.11348e-08	-1.11008e-10	-1.44452
163606447	chr6:163606447:G:T	1.28529e-08	-1.11008e-10	-1.30103
163606512	chr6:163606512:T:C	2.22885e-09	-1.48889	-1.56422
163606631	chr6:163606631:T:C	2.11235e-09	-1.56387	-1.54293
163606706	chr6:163606706:C:T	2.17039e-09	-1.55336	-1.52633
163606715	chr6:163606715:C:T	2.22921e-09	-1.47126	-1.58169
163606726	chr6:163606726:T:C	2.40478e-09	-1.40433	-1.5728
163606786	chr6:163606786:T:C	2.38606e-09	-1.40673	-1.57822
163606815	chr6:163606815:A:T	2.11725e-09	-1.56442	-1.54006
163606875	chr6:163606875:C:T	1.19412e-08	-1.3746	-5.77084e-10
163606895	chr6:163606895:G:T	2.03681e-09	-1.55778	-1.58543
163607011	chr6:163607011:C:A	2.46629e-09	-1.3752	-1.57668
163607013	chr6:163607013:G:C	4.01327e-09	-1.38576	-1.07923
163607155	chr6:163607155:C:T	3.83696e-09	-1.53349	-0.976428
163607159	chr6:163607159:G:A	2.43056e-09	-1.3951	-1.57138
163607299	chr6:163607299:T:C	2.45815e-09	-1.38458	-1.57061
163607564	chr6:163607564:C:T	1.01473e-08	-1.11008e-10	-1.53739
163607602	chr6:163607602:G:A	2.3433e-09	-1.42584	-1.57719
163607629	chr6:163607629:G:A	1.00355e-07	0.754116	-5.77084e-10
163607634	chr6:163607634:G:A	2.42534e-09	-1.39498	-1.57365
163607700	chr6:163607700:C:A	1.11181e-08	-1.11008e-10	-1.44603
163607744	chr6:163607744:A:G	4.37903e-09	-1.51654	-0.86123
163608303	chr6:163608303:T:G	2.23303e-09	-1.5431	-1.50814
163608416	chr6:163608416:G:A	2.06975e-09	-1.56169	-1.56548
163608438	chr6:163608438:G:C	4.47484e-09	-0.954742	-1.40138
163608626	chr6:163608626:G:T	2.39725e-09	-1.39082	-1.58945
163608638	chr6:163608638:A:G	1.87518e-08	-1.11008e-10	-0.923308
163608655	chr6:163608655:C:A	2.21745e-09	-1.5118	-1.54643
163609085	chr6:163609085:A:G	5.12488e-09	-0.696368	-1.52412
163609111	chr6:163609111:C:T	1.14805e-08	-1.11008e-10	-1.41394
163609166	chr6:163609166:G:C	2.50833e-09	-1.35181	-1.58317
163609509	chr6:163609509:C:T	2.57813e-09	-1.32546	-1.58208
163609632	chr6:163609632:G:T	2.8799e-08	-1.11008e-10	-0.494257
163609768	chr6:163609768:A:G	5.98995e-09	-0.684525	-1.37999
163610138	chr6:163610138:T:C	1.60898e-08	-1.11008e-10	-1.07641
163610180	chr6:163610180:G:A	2.53693e-09	-1.3569	-1.56674
163610257	chr6:163610257:T:C	3.40825e-09	-1.20572	-1.42268
163610307	chr6:163610307:A:C	2.82046e-09	-1.30063	-1.51707
163610376	chr6:163610376:C:T	2.88094e-09	-1.26114	-1.53534
163610462	chr6:163610462:C:T	2.8243e-09	-1.29956	-1.51678
163610506	chr6:163610506:C:T	3.40458e-08	-1.11008e-10	-0.326891
163610510	chr6:163610510:GCTCT:G	9.82497e-09	-1.11008e-10	-1.56967
163610589	chr6:163610589:G:T	5.53754e-09	-0.582465	-1.56058
163610721	chr6:163610721:G:A	1.0277e-08	-1.11008e-10	-1.52469
163610893	chr6:163610893:T:C	2.78329e-09	-1.25361	-1.57735
163610922	chr6:163610922:A:G	5.51549e-09	-0.566793	-1.58024
163610923	chr6:163610923:T:C	1.99748e-08	-1.11008e-10	-0.860124
163610977	chr6:163610977:T:C	4.65691e-09	-1.30291	-1.01333
163611176	chr6:163611176:C:T	1.1305e-08	-1.11008e-10	-1.42935
163611194	chr6:163611194:A:C	1.10485e-08	-1.11008e-10	-1.4523
163611210	chr6:163611210:GCA:G	1.10404e-08	-1.11008e-10	-1.45303
163611237	chr6:163611237:C:G	1.11015e-08	-1.11008e-10	-1.44752
163611246	chr6:163611246:A:G	1.1028e-08	-1.11008e-10	-1.45416
163611343	chr6:163611343:G:T	1.47195e-08	-1.16542	-5.77084e-10
163611354	chr6:163611354:T:C	1.10129e-08	-1.11008e-10	-1.45553
163611444	chr6:163611444:CAATT:C	1.04541e-08	-1.11008e-10	-1.5076
163611466	chr6:163611466:G:A	4.61137e-09	-1.29422	-1.03185
163611471	chr6:163611471:G:T	1.09994e-08	-1.11008e-10	-1.45676
163611486	chr6:163611486:C:T	1.13094e-08	-1.11008e-10	-1.42896
163611835	chr6:163611835:G:A	1.67358e-08	-1.11008e-10	-1.03705
163612095	chr6:163612095:G:T	1.07346e-08	-1.11008e-10	-1.48112
163612146	chr6:163612146:T:C	1.09198e-08	-1.11008e-10	-1.46402
163612222	chr6:163612222:A:G	2.80558e-09	-1.24236	-1.58063
163612244	chr6:163612244:C:T	1.49098e-08	-1.11008e-10	-1.15258
163612617	chr6:163612617:T:C	1.13328e-08	-0.978475	-0.448425
163612658	chr6:163612658:C:T	1.10266e-08	-1.11008e-10	-1.45429
163612664	chr6:163612664:A:G	1.09999e-08	-1.11008e-10	-1.45671
163612676	chr6:163612676:G:A	1.12974e-08	-1.11008e-10	-1.43003
163612800	chr6:163612800:T:G	2.84787e-08	-1.11008e-10	-0.505439
163613191	chr6:163613191:A:G	2.53574e-09	-1.38248	-1.54163
163613311	chr6:163613311:T:C	2.53254e-09	-1.37806	-1.54731
163613319	chr6:163613319:A:T	2.55342e-09	-1.37219	-1.54498
163613507	chr6:163613507:TCAGA:T	1.0055e-08	-1.11008e-10	-1.54653
163613835	chr6:163613835:C:T	2.3181e-08	-1.11008e-10	-0.711262
163614111	chr6:163614111:C:T	5.29757e-09	-0.600968	-1.58638
163614117	chr6:163614117:T:C	9.95821e-09	-1.5562	-5.77084e-10
163614469	chr6:163614469:TGGA:T	2.25437e-08	-1.11008e-10	-0.739143
163614538	chr6:163614538:T:C	1.30959e-08	-1.11008e-10	-1.2823
163614597	chr6:163614597:C:T	2.24738e-08	-1.11008e-10	-0.742246
163614796	chr6:163614796:T:C	9.83009e-09	-1.11008e-10	-1.56915
163614933	chr6:163614933:TA:T	3.34297e-09	-1.33628	-1.31146
163615109	chr6:163615109:T:A	9.42949e-09	-0.237457	-1.3733
163615266	chr6:163615266:G:A	1.72039e-08	-1.00946	-5.77084e-10
163615328	chr6:163615328:T:C	3.31014e-09	-1.24055	-1.41705
163616015	chr6:163616015:C:A	2.41546e-09	-1.41353	-1.55918
163616293	chr6:163616293:A:T	2.07901e-08	-1.11008e-10	-0.820122
163616530	chr6:163616530:T:C	9.69631e-09	-1.11008e-10	-1.58285
163616694	chr6:163616694:T:C	6.58319e-09	-0.722919	-1.24716
163616766	chr6:163616766:T:C	3.07878e-09	-1.34278	-1.38729
163616778	chr6:163616778:C:T	1.2032e-08	-1.11008e-10	-1.36703
163616798	chr6:163616798:C:T	2.22352e-09	-1.56328	-1.49223
163617025	chr6:163617025:C:T	1.00534e-08	-1.11008e-10	-1.54669
163617166	chr6:163617166:C:T	6.62484e-09	-0.911959	-1.05181
163617269	chr6:163617269:A:C	1.60269e-08	-0.323964	-0.756367
163617380	chr6:163617380:G:A	1.00128e-08	-1.55073	-5.77084e-10
163617407	chr6:163617407:C:T	9.88372e-09	-0.167109	-1.3966
163617422	chr6:163617422:C:T	9.50889e-09	-0.212064	-1.39031
163617542	chr6:163617542:A:C	1.02847e-08	-0.175514	-1.34842
163618036	chr6:163618036:C:T	9.86808e-09	-1.56529	-5.77084e-10
163618257	chr6:163618257:C:T	4.44685e-09	-1.54203	-0.820369
163618611	chr6:163618611:G:A	1.85648e-08	-1.56469	0.631365
163618959	chr6:163618959:G:A	9.62712e-09	-1.11008e-10	-1.59001
163619035	chr6:163619035:G:A	9.62779e-09	-1.11008e-10	-1.58994
163619419	chr6:163619419:T:C	9.89838e-09	-1.56223	-5.77084e-10
163619491	chr6:163619491:C:G	2.19825e-09	-1.54024	-1.52669
163619588	chr6:163619588:G:C	5.21991e-09	-1.46294	-0.739177
163619672	chr6:163619672:C:T	1.08297e-08	-1.11008e-10	-1.47231
163619733	chr6:163619733:A:G	2.65824e-09	-1.3719	-1.50503
163619816	chr6:163619816:C:G	1.06729e-08	-0.700168	-0.786722
163619944	chr6:163619944:A:T	4.96172e-09	-1.56502	-0.687826
163620084	chr6:163620084:A:C	4.83915e-09	-1.56513	-0.712724
163620438	chr6:163620438:C:A	1.16118e-08	-0.625605	-0.77697
163620609	chr6:163620609:C:T	4.82738e-09	-1.56133	-0.718961
163620654	chr6:163620654:C:T	1.02229e-08	-1.11008e-10	-1.52997
163621275	chr6:163621275:T:C	2.35732e-09	-1.44547	-1.5516
163621499	chr6:163621499:A:G	4.32578e-09	-1.56134	-0.828659
163622136	chr6:163622136:C:T	1.05161e-08	-1.50169	-5.77084e-10
163622166	chr6:163622166:G:A	2.91378e-08	-1.11008e-10	-0.482561
163622491	chr6:163622491:A:G	9.96195e-09	-1.11008e-10	-1.55582
163623058	chr6:163623058:A:G	5.12705e-09	-1.56146	-0.658606
163623068	chr6:163623068:C:T	2.2027e-09	-1.52536	-1.53955
163623097	chr6:163623097:C:T	1.38021e-08	-1.22978	-5.77084e-10
163623548	chr6:163623548:G:A	9.91771e-09	-1.56028	-5.77084e-10
163624263	chr6:163624263:G:A	9.86962e-09	-1.56514	-5.77084e-10
163624541	chr6:163624541:T:TG	5.59173e-09	-1.56557	-0.56774
163624908	chr6:163624908:G:A	2.89113e-09	-1.5657	-1.22725
163625187	chr6:163625187:A:G	1.42918e-08	-1.11008e-10	-1.19491
163625496	chr6:163625496:C:G	1.66759e-08	-1.11008e-10	-1.04063
163625729	chr6:163625729:T:G	2.23639e-09	-1.5598	-1.48993
163625861	chr6:163625861:T:C	5.37292e-09	-1.54997	-0.623255
163625930	chr6:163625930:T:G	1.00251e-08	-1.11008e-10	-1.54951
163626396	chr6:163626396:C:G	7.83091e-09	-1.56308	-0.233435
163626607	chr6:163626607:G:A	7.79528e-09	-1.56458	-0.236498
163626656	chr6:163626656:C:A	2.89383e-09	-1.55275	-1.23926
163626770	chr6:163626770:A:C	2.8352e-09	-1.55228	-1.2602
163626779	chr6:163626779:A:C	7.79296e-09	-1.56488	-0.236498
163626880	chr6:163626880:A:T	9.9672e-09	-1.11008e-10	-1.5553
163627141	chr6:163627141:C:G	1.06775e-08	-1.11008e-10	-1.48645
163627468	chr6:163627468:C:T	2.70882e-08	-1.11008e-10	-0.555497
163627499	chr6:163627499:A:G	3.13359e-09	-1.12267	-1.58974
163627518	chr6:163627518:T:G	9.95748e-09	-0.735764	-0.820509
163627655	chr6:163627655:A:G	2.07979e-09	-1.56219	-1.56014
163627695	chr6:163627695:G:A	2.09373e-09	-1.56564	-1.55001
163627845	chr6:163627845:T:A	2.43577e-09	-1.47172	-1.49261
163627932	chr6:163627932:A:T	2.6161e-08	-1.11008e-10	-0.590326
163628190	chr6:163628190:T:C	3.66467e-09	-1.56041	-0.99545
163628213	chr6:163628213:T:C	3.70745e-09	-1.56198	-0.982271
163628455	chr6:163628455:T:A	1.1472e-08	-1.41469	-5.77084e-10
163628492	chr6:163628492:G:A	1.23567e-08	-1.11008e-10	-1.3404
163628519	chr6:163628519:A:G	3.18927e-09	-1.56546	-1.12934
163629069	chr6:163629069:C:T	2.50155e-08	-1.11008e-10	-0.635103
163629145	chr6:163629145:G:A	3.08548e-09	-1.48645	-1.24144
163629327	chr6:163629327:G:A	6.53358e-09	-1.46586	-0.511778
163629629	chr6:163629629:G:C	1.1397e-08	-1.42125	-5.77084e-10
163629794	chr6:163629794:C:T	1.05117e-08	-1.11008e-10	-1.50211
163629889	chr6:163629889:T:C	6.14135e-09	-1.51769	-0.521859
163629931	chr6:163629931:GC:G	2.4153e-08	-1.11008e-10	-0.670187
163630516	chr6:163630516:T:G	4.04212e-09	-1.52904	-0.928792
163630541	chr6:163630541:A:G	2.3438e-08	-1.11008e-10	-0.700238
163630844	chr6:163630844:T:C	2.67675e-09	-1.31482	-1.55517
163631449	chr6:163631449:T:C	2.29301e-09	-1.43589	-1.58884
163631461	chr6:163631461:C:T	2.12092e-09	-1.55522	-1.54753
163631602	chr6:163631602:C:T	9.86268e-09	-1.11008e-10	-1.56584
163632038	chr6:163632038:C:A	4.48348e-09	-0.980454	-1.37374
163632112	chr6:163632112:G:A	1.36208e-08	-1.11008e-10	-1.243
163632394	chr6:163632394:C:T	1.21036e-08	-1.11008e-10	-1.3611
163632503	chr6:163632503:C:T	1.65874e-08	0.104134	-1.15009
163632650	chr6:163632650:AG:A	1.10154e-08	-1.11008e-10	-1.4553
163632653	chr6:163632653:T:C	1.10083e-08	-1.11008e-10	-1.45595
163632696	chr6:163632696:A:G	2.24361e-09	-1.56468	-1.48183
163632706	chr6:163632706:C:A	1.74655e-08	0.15695	-1.15132
163633053	chr6:163633053:A:G	2.2647e-09	-1.56336	-1.47379
163633157	chr6:163633157:C:T	1.29094e-08	-1.11008e-10	-1.29664
163633295	chr6:163633295:A:G	3.41745e-08	-1.11008e-10	-0.323117
163633333	chr6:163633333:G:A	3.41483e-08	-1.11008e-10	-0.323885
163633721	chr6:163633721:C:G	1.44694e-08	-1.11008e-10	-1.18256
163633837	chr6:163633837:A:G	4.492e-09	-0.910944	-1.44135
163633901	chr6:163633901:G:A	2.41538e-09	-1.51064	-1.4621
163634177	chr6:163634177:G:A	1.41871e-08	-1.11008e-10	-1.20226
163634444	chr6:163634444:T:A	1.88613e-08	-1.11008e-10	-0.917485
163634452	chr6:163634452:C:T	9.74799e-09	-1.11008e-10	-1.57754
163634487	chr6:163634487:T:A	1.47195e-08	-1.16542	-5.77084e-10
163634513	chr6:163634513:A:G	3.31681e-09	-1.55596	-1.09963
163634631	chr6:163634631:G:A	2.75499e-08	-1.11008e-10	-0.538598
163634640	chr6:163634640:T:C	2.16943e-09	-1.53416	-1.54597
163634650	chr6:163634650:C:T	1.15795e-08	-1.40536	-5.77084e-10
163634655	chr6:163634655:A:T	9.65758e-09	-1.11008e-10	-1.58685
163634918	chr6:163634918:G:A	9.68831e-09	-1.11008e-10	-1.58368
163634943	chr6:163634943:C:T	2.73831e-08	-1.11008e-10	-0.544671
163634959	chr6:163634959:G:A	9.63847e-09	-1.11008e-10	-1.58883
163635137	chr6:163635137:C:G	2.684e-08	-1.11008e-10	-0.564703
163635258	chr6:163635258:C:T	9.79701e-09	-1.11008e-10	-1.57252
163635259	chr6:163635259:G:A	1.29907e-08	-1.11008e-10	-1.29036
163635561	chr6:163635561:TGTGA:T	1.56325e-08	-1.11008e-10	-1.10524
163635642	chr6:163635642:G:A	9.79706e-09	-1.11008e-10	-1.57251
163635745	chr6:163635745:A:G	1.02845e-08	-1.52396	-5.77084e-10
163636019	chr6:163636019:A:G	2.48289e-09	-1.55106	-1.39411
163636056	chr6:163636056:T:C	2.63735e-08	-1.11008e-10	-0.582237
163636292	chr6:163636292:C:T	1.14205e-08	-1.11008e-10	-1.41918
163636491	chr6:163636491:C:T	1.2743e-08	-1.11008e-10	-1.30962
163636717	chr6:163636717:G:A	2.38878e-09	-1.41361	-1.5702
163636751	chr6:163636751:G:C	2.38785e-09	-1.41327	-1.57093
163637211	chr6:163637211:A:G	2.18229e-09	-1.504	-1.57022
163637232	chr6:163637232:G:A	9.87139e-09	-1.56496	-5.77084e-10
163637328	chr6:163637328:A:G	9.7025e-09	-1.11008e-10	-1.58221
163637374	chr6:163637374:T:C	2.64798e-09	-1.29078	-1.59002
163637400	chr6:163637400:G:A	2.53441e-09	-1.43892	-1.48571
163637514	chr6:163637514:A:G	1.00864e-08	-1.11008e-10	-1.54341
163637614	chr6:163637614:T:C	1.03819e-08	-1.11008e-10	-1.51453
163637670	chr6:163637670:T:C	2.2915e-09	-1.56305	-1.46234
163637902	chr6:163637902:G:A	2.51781e-09	-1.38899	-1.54222
163637946	chr6:163637946:A:G	2.51128e-09	-1.44357	-1.49023
163637995	chr6:163637995:C:T	2.51795e-09	-1.38872	-1.54244
163638039	chr6:163638039:T:C	2.43998e-09	-1.55456	-1.40805
163638064	chr6:163638064:G:T	2.23395e-09	-1.55095	-1.49987
163638104	chr6:163638104:G:A	2.30189e-09	-1.491	-1.52987
163638124	chr6:163638124:G:A	2.33399e-09	-1.41865	-1.58837
163638204	chr6:163638204:A:G	2.61861e-08	-1.11008e-10	-0.589367
163638418	chr6:163638418:C:T	2.67671e-08	-1.11008e-10	-0.567424
163638430	chr6:163638430:C:G	2.71496e-08	-1.11008e-10	-0.553234
163638523	chr6:163638523:A:G	1.33873e-08	-1.11008e-10	-1.26029
163638559	chr6:163638559:A:G	2.52981e-09	-1.33628	-1.59017
163638739	chr6:163638739:G:C	9.98577e-09	-1.55344	-5.77084e-10
163638820	chr6:163638820:G:A	3.48653e-09	-1.19128	-1.41442
163638830	chr6:163638830:G:A	5.50632e-08	-1.11008e-10	0.153885
163638868	chr6:163638868:A:G	2.33428e-09	-1.439	-1.56789
163639030	chr6:163639030:A:G	9.69132e-09	-1.11008e-10	-1.58337
163639189	chr6:163639189:G:A	1.00487e-08	-1.11008e-10	-1.54715
163639300	chr6:163639300:C:A	2.15677e-09	-1.50504	-1.58095
163639426	chr6:163639426:G:C	4.17944e-09	-1.33215	-1.09227
163639599	chr6:163639599:C:T	9.98346e-09	-1.11008e-10	-1.55367
163639731	chr6:163639731:T:C	9.96341e-09	-1.11008e-10	-1.55568
163639817	chr6:163639817:A:G	9.644e-09	-1.11008e-10	-1.58826
163639884	chr6:163639884:A:G	9.76077e-09	-1.11008e-10	-1.57623
163639918	chr6:163639918:A:G	9.64989e-09	-1.11008e-10	-1.58765
163640037	chr6:163640037:A:C	9.7056e-09	-1.11008e-10	-1.58189
163640042	chr6:163640042:T:G	9.68247e-09	-1.11008e-10	-1.58428
163640226	chr6:163640226:C:G	1.10399e-08	-1.11008e-10	-1.45308
163640572	chr6:163640572:C:A	2.54092e-09	-1.34882	-1.57325
163640814	chr6:163640814:G:A	7.55606e-09	-0.424405	-1.40784
163641081	chr6:163641081:A:G	9.73686e-09	-1.11008e-10	-1.57868
163641246	chr6:163641246:G:A	1.34253e-08	-1.55656	0.299109
163641444	chr6:163641444:C:T	1.17035e-08	-1.11008e-10	-1.39471
163641513	chr6:163641513:A:G	9.83171e-09	-1.11008e-10	-1.56898
163641532	chr6:163641532:AAAG:A	3.06076e-08	-1.11008e-10	-0.43335
163641764	chr6:163641764:T:C	1.04742e-08	-1.11008e-10	-1.50568
163642017	chr6:163642017:A:C	9.65684e-09	-1.11008e-10	-1.58693
163642231	chr6:163642231:C:T	3.12369e-08	0.471068	-0.884065
163642496	chr6:163642496:G:T	9.9195e-09	-1.11008e-10	-1.56009
163642605	chr6:163642605:ATGT:A	1.75399e-08	-1.11008e-10	-0.990116
163642808	chr6:163642808:G:A	1.51366e-07	-1.11008e-10	1.1651
163642850	chr6:163642850:T:C	1.16326e-08	-1.11008e-10	-1.40079
163642878	chr6:163642878:G:A	1.1772e-08	-1.11008e-10	-1.38887
163643193	chr6:163643193:C:T	1.22959e-08	-1.11008e-10	-1.34533
163643698	chr6:163643698:C:T	1.19231e-08	-1.11008e-10	-1.37612
163643757	chr6:163643757:A:G	5.73676e-09	-1.56195	-0.545754
163643798	chr6:163643798:C:G	4.98264e-09	-1.56505	-0.683588
163643857	chr6:163643857:T:G	2.9879e-08	-1.11008e-10	-0.457442
163643905	chr6:163643905:C:T	1.10648e-08	-1.11008e-10	-1.45083
163643967	chr6:163643967:T:C	1.15379e-08	-1.40896	-5.77084e-10
163644012	chr6:163644012:G:C	1.05965e-08	-1.11008e-10	-1.49407
163644070	chr6:163644070:T:C	1.28612e-08	0.00517896	-1.30556
163644435	chr6:163644435:C:T	4.59798e-09	-1.5572	-0.771781
163644493	chr6:163644493:A:G	5.03524e-09	-0.841124	-1.39701
163644503	chr6:163644503:G:A	3.2758e-08	-1.11008e-10	-0.365449
163644881	chr6:163644881:C:T	4.42859e-09	-1.37649	-0.990025
163644945	chr6:163644945:G:A	9.62891e-09	-1.11008e-10	-1.58983
163644954	chr6:163644954:A:G	3.47436e-09	-1.14836	-1.46082
163645204	chr6:163645204:T:C	3.4844e-09	-1.17146	-1.43485
163645582	chr6:163645582:C:G	5.36148e-09	-0.675396	-1.49996
163645683	chr6:163645683:C:T	4.26983e-09	-1.00371	-1.39931
163646010	chr6:163646010:C:T	1.05065e-08	-1.11008e-10	-1.5026
163646284	chr6:163646284:G:A	6.02451e-09	-0.540602	-1.51816
163646373	chr6:163646373:C:T	1.06576e-08	-1.11008e-10	-1.48832
163646947	chr6:163646947:A:G	1.1687e-08	-1.11008e-10	-1.39612
163647130	chr6:163647130:T:A	9.63759e-09	-1.11008e-10	-1.58893
163647233	chr6:163647233:A:G	5.85574e-08	-1.11008e-10	0.215411
163647383	chr6:163647383:C:T	5.06266e-09	-1.00893	-1.22377
163647407	chr6:163647407:G:A	9.66338e-09	-1.11008e-10	-1.58625
163647549	chr6:163647549:C:T	1.49424e-08	-1.11008e-10	-1.15039
163647752	chr6:163647752:G:C	1.02308e-08	-1.52919	-5.77084e-10
163648576	chr6:163648576:G:A	1.03905e-08	-1.11008e-10	-1.51371
163648858	chr6:163648858:T:G	2.3258e-07	1.59464	-5.77084e-10
163648868	chr6:163648868:C:T	9.62743e-09	-1.11008e-10	-1.58998
163649008	chr6:163649008:C:T	9.64972e-09	-1.11008e-10	-1.58767
163649009	chr6:163649009:G:A	1.19442e-08	-1.11008e-10	-1.37435
163649276	chr6:163649276:C:T	2.14312e-08	-1.11008e-10	-0.78975
163649319	chr6:163649319:C:T	2.3882e-08	-1.11008e-10	-0.681471
163649528	chr6:163649528:G:A	9.63056e-09	-1.11008e-10	-1.58966
163649535	chr6:163649535:T:G	9.94193e-09	-1.55784	-5.77084e-10
163649803	chr6:163649803:A:G	5.624e-09	-0.556407	-1.57115
163649856	chr6:163649856:G:A	1.78183e-08	-1.11008e-10	-0.97437
163650374	chr6:163650374:C:T	6.8062e-09	-0.940026	-0.996737
163650791	chr6:163650791:T:C	3.96463e-09	-0.937254	-1.53993
163650969	chr6:163650969:TAA:T	1.75937e-08	-1.11008e-10	-0.987058
163651398	chr6:163651398:G:A	1.00866e-08	-1.54339	-5.77084e-10
163651726	chr6:163651726:A:G	5.6782e-09	-0.852573	-1.26539
163651736	chr6:163651736:C:A	2.57933e-09	-1.35959	-1.54748
163651765	chr6:163651765:T:C	9.65888e-09	-1.11008e-10	-1.58672
163651953	chr6:163651953:T:C	5.38487e-09	-0.599956	-1.57105
163652325	chr6:163652325:A:T	6.08485e-08	0.25379	-5.77084e-10
163652336	chr6:163652336:A:G	5.66571e-09	-0.531319	-1.58885
163653107	chr6:163653107:C:T	5.94557e-09	-0.588551	-1.4834
163653202	chr6:163653202:G:C	1.12677e-08	-1.43266	-5.77084e-10
163653479	chr6:163653479:G:A	7.00899e-09	-0.794558	-1.11285
163653711	chr6:163653711:A:G	1.02425e-08	-1.52805	-5.77084e-10
163653810	chr6:163653810:T:C	2.35083e-09	-1.41762	-1.58221
163654062	chr6:163654062:G:A	2.40325e-09	-1.39204	-1.58573
163654168	chr6:163654168:G:A	9.65258e-09	-1.11008e-10	-1.58737
163654208	chr6:163654208:G:A	2.3761e-09	-1.40063	-1.58851
163654555	chr6:163654555:C:T	1.14546e-08	-1.11008e-10	-1.4162
163654631	chr6:163654631:T:A	1.37215e-08	-1.11008e-10	-1.23563
163654779	chr6:163654779:CCTT:C	8.01259e-09	-0.510998	-1.26259
163654956	chr6:163654956:G:A	5.62867e-09	-0.730229	-1.39649
163655387	chr6:163655387:G:A	1.16579e-08	-1.39861	-5.77084e-10
163655766	chr6:163655766:G:A	9.7008e-09	-1.11008e-10	-1.58239
163655911	chr6:163655911:A:G	2.7381e-08	-0.544749	-5.77084e-10
163655941	chr6:163655941:G:GA	9.72086e-09	-1.11008e-10	-1.58032
163656046	chr6:163656046:T:C	3.0912e-09	-1.30506	-1.42098
163656490	chr6:163656490:C:A	9.63023e-09	-1.11008e-10	-1.58969
163656853	chr6:163656853:C:T	2.34439e-09	-1.41276	-1.58981
163657504	chr6:163657504:C:T	1.28784e-08	-1.11008e-10	-1.29904
163657823	chr6:163657823:T:C	3.94213e-08	-1.11008e-10	-0.180291
163657913	chr6:163657913:A:G	9.77429e-09	-1.11008e-10	-1.57484
163658348	chr6:163658348:A:G	1.13582e-08	-1.11008e-10	-1.42465
163658364	chr6:163658364:G:A	3.02424e-09	-1.25764	-1.49029
163659165	chr6:163659165:C:T	5.08904e-09	-1.13724	-1.09027
163659318	chr6:163659318:G:T	3.96915e-09	-0.934551	-1.54149
163660543	chr6:163660543:C:T	7.01811e-08	-1.11008e-10	0.396482
163661939	chr6:163661939:C:T	1.97309e-08	-1.11008e-10	-0.872413
163662046	chr6:163662046:A:T	5.41593e-08	-1.11008e-10	0.137333
163662151	chr6:163662151:A:G	1.21946e-08	-1.11008e-10	-1.3536
163662257	chr6:163662257:T:TA	2.32266e-09	-1.42187	-1.59001
163662917	chr6:163662917:T:C	3.90647e-08	-0.945286	0.755907
163663109	chr6:163663109:T:C	1.03783e-07	-1.11008e-10	0.787706
163663163	chr6:163663163:C:T	2.88091e-09	-1.23857	-1.55792
163663238	chr6:163663238:C:T	5.05848e-09	-1.53055	-0.702977
163663295	chr6:163663295:G:A	1.90178e-08	-1.11008e-10	-0.90922
163663328	chr6:163663328:C:T	1.96351e-08	-1.11008e-10	-0.877277
163663456	chr6:163663456:T:C	3.00343e-09	-1.16472	-1.59012
163663461	chr6:163663461:T:G	1.16733e-08	-1.11008e-10	-1.3973
163663537	chr6:163663537:C:T	1.46551e-08	-1.11008e-10	-1.16981
163663639	chr6:163663639:C:T	1.22085e-08	-1.56351	0.21104
163664128	chr6:163664128:T:C	1.36986e-08	-1.11008e-10	-1.2373
163664308	chr6:163664308:T:A	9.75218e-09	-1.11008e-10	-1.57711
163664348	chr6:163664348:C:A	9.80388e-09	-1.11008e-10	-1.57182
163664889	chr6:163664889:C:T	3.02773e-09	-1.55726	-1.18952
163665351	chr6:163665351:C:T	6.29168e-09	-1.53555	-0.479819
163665430	chr6:163665430:A:G	2.07231e-08	-1.11008e-10	-0.823348
163665437	chr6:163665437:TACAC:T	9.83264e-09	-1.11008e-10	-1.56889
163665549	chr6:163665549:C:T	1.47122e-08	-1.11008e-10	-1.16592
163665957	chr6:163665957:T:C	1.12735e-08	-1.11008e-10	-1.43214
163666369	chr6:163666369:C:T	3.06669e-08	-1.11008e-10	-0.431413
163666724	chr6:163666724:A:G	1.19023e-08	-1.11008e-10	-1.37786
163667412	chr6:163667412:A:G	3.76889e-09	-1.05943	-1.46839
163668059	chr6:163668059:T:C	2.73677e-09	-1.56474	-1.28307
163668078	chr6:163668078:G:A	4.55923e-09	-1.54607	-0.791374
163668099	chr6:163668099:G:T	9.78045e-09	-1.11008e-10	-1.57421
163668529	chr6:163668529:G:C	1.99571e-08	-1.11008e-10	-0.861011
163668544	chr6:163668544:T:G	3.88732e-09	-1.49771	-0.999173
163668812	chr6:163668812:A:G	3.45932e-09	-1.0988	-1.51473
163668943	chr6:163668943:C:T	1.1062e-08	-1.45108	-5.77084e-10
163669133	chr6:163669133:A:G	1.19756e-08	-1.11008e-10	-1.37173
163669749	chr6:163669749:C:G	9.78844e-09	-1.11008e-10	-1.5734
163669760	chr6:163669760:A:G	4.58268e-09	-1.56414	-0.768172
163670190	chr6:163670190:G:C	1.0764e-08	-1.11008e-10	-1.47839
163670625	chr6:163670625:A:G	3.6138e-09	-0.99756	-1.57228
163670944	chr6:163670944:G:A	1.03825e-08	-1.11008e-10	-1.51447
163671069	chr6:163671069:G:A	1.39015e-08	-1.11008e-10	-1.2226
163671224	chr6:163671224:C:T	1.64247e-08	-1.11008e-10	-1.05581
163671259	chr6:163671259:C:A	3.03879e-09	-1.48721	-1.25593
163671475	chr6:163671475:G:A	1.12652e-08	-1.11008e-10	-1.43288
163671674	chr6:163671674:C:T	5.31023e-09	-0.944126	-1.24084
163671771	chr6:163671771:G:A	3.32493e-09	-1.26798	-1.38516
163672034	chr6:163672034:C:T	1.01228e-08	-1.11008e-10	-1.53981
163672116	chr6:163672116:A:T	9.87915e-09	-0.121359	-1.44281
163672279	chr6:163672279:G:A	3.43243e-09	-1.34627	-1.27506
163672337	chr6:163672337:G:A	1.33593e-08	0.00312866	-1.26551
163673185	chr6:163673185:T:C	1.88956e-08	0.673028	-1.5887
163673251	chr6:163673251:T:C	2.04416e-09	-1.55924	-1.58037
163673443	chr6:163673443:G:A	3.6267e-09	-1.28386	-1.28241
163673716	chr6:163673716:A:G	1.1579e-08	0.131782	-1.53719
163673908	chr6:163673908:C:T	2.16774e-08	-1.11008e-10	-0.778328
163673960	chr6:163673960:C:T	9.62775e-09	-1.11008e-10	-1.58995
163674033	chr6:163674033:A:G	1.13906e-08	-0.103115	-1.31869
163674098	chr6:163674098:C:T	1.61827e-08	-1.07065	-5.77084e-10
163674101	chr6:163674101:A:C	3.64332e-09	-1.27435	-1.28736
163674544	chr6:163674544:TG:T	3.02651e-09	-1.20955	-1.53764
163674649	chr6:163674649:G:A	1.10689e-08	-1.11008e-10	-1.45046
163674670	chr6:163674670:C:G	1.95868e-08	-1.11008e-10	-0.879741
163674944	chr6:163674944:A:G	2.55076e-08	-1.11008e-10	-0.61562
163675100	chr6:163675100:T:C	2.5495e-08	-1.11008e-10	-0.616115
163675344	chr6:163675344:G:A	2.90324e-08	1.10398	-1.59017
163675689	chr6:163675689:A:G	4.73581e-08	1.51707	-1.51393
163676069	chr6:163676069:G:A	1.90391e-08	0.493793	-1.40189
163676151	chr6:163676151:G:A	1.91073e-08	0.291806	-1.19633
163676317	chr6:163676317:C:A	1.9451e-08	0.315503	-1.2022
163676825	chr6:163676825:G:A	3.95154e-08	-1.11008e-10	-0.177907
163676846	chr6:163676846:G:A	1.00762e-08	-1.11008e-10	-1.54442
163676875	chr6:163676875:A:G	9.63696e-09	-1.11008e-10	-1.58899
163677031	chr6:163677031:T:C	1.33612e-08	-1.11008e-10	-1.26224
163677225	chr6:163677225:A:T	3.89983e-08	-1.11008e-10	-0.191078
163678137	chr6:163678137:T:A	1.10597e-08	-1.11008e-10	-1.45129
163678329	chr6:163678329:G:A	1.95607e-08	0.405655	-1.28673
163678844	chr6:163678844:A:G	1.26701e-07	2.23361	-1.24638
163678919	chr6:163678919:A:T	1.1059e-08	-1.11008e-10	-1.45135
163679129	chr6:163679129:G:A	1.35867e-08	-1.11008e-10	-1.2455
163679213	chr6:163679213:A:C	4.86306e-08	1.34194	-1.31229
163679264	chr6:163679264:T:C	4.90538e-08	1.34922	-1.3109
163679372	chr6:163679372:C:G	2.51756e-09	-1.38168	-1.54963
163679444	chr6:163679444:A:G	9.58215e-08	1.87336	-1.16547
163679629	chr6:163679629:G:T	1.08661e-08	-1.11008e-10	-1.46895
163679728	chr6:163679728:G:A	9.71275e-09	-1.11008e-10	-1.58116
163679778	chr6:163679778:A:G	2.42414e-08	0.836551	-1.50308
163679906	chr6:163679906:C:T	1.15659e-08	-1.11008e-10	-1.40654
163679971	chr6:163679971:T:C	3.59324e-09	-1.27747	-1.29807
163680001	chr6:163680001:T:A	1.32197e-08	-1.27289	-5.77084e-10
163680130	chr6:163680130:A:G	9.65794e-09	-1.11008e-10	-1.58682
163680295	chr6:163680295:A:G	1.01187e-08	-1.11008e-10	-1.54021
163680552	chr6:163680552:C:T	1.30745e-08	-1.11008e-10	-1.28393
163680643	chr6:163680643:T:C	1.4275e-07	2.59783	-1.49133
163680677	chr6:163680677:T:C	1.06451e-07	-1.11008e-10	0.813089
163680785	chr6:163680785:A:G	5.61781e-08	-1.11008e-10	0.173931
163681182	chr6:163681182:T:C	3.10322e-09	-1.22693	-1.49523
163681213	chr6:163681213:C:T	1.37358e-07	2.58395	-1.51596
163681717	chr6:163681717:A:G	1.09841e-08	-1.11008e-10	-1.45815
163681790	chr6:163681790:T:G	6.30543e-08	1.76533	-1.47593
163681856	chr6:163681856:C:G	3.32387e-08	1.19654	-1.54743
163682119	chr6:163682119:A:T	1.06303e-08	-1.11008e-10	-1.49089
163682211	chr6:163682211:G:A	5.79474e-09	-1.16489	-0.932755
163682629	chr6:163682629:T:C	2.87955e-09	-1.21942	-1.57754
163683158	chr6:163683158:G:C	1.37449e-08	-1.11008e-10	-1.23393
163683245	chr6:163683245:G:T	3.24804e-08	1.10481	-1.47877
163683385	chr6:163683385:A:G	4.06651e-08	1.41437	-1.5636
163683642	chr6:163683642:C:T	2.58411e-08	0.986079	-1.58871
163683655	chr6:163683655:A:T	1.27188e-08	-1.11008e-10	-1.31151
163683796	chr6:163683796:A:G	2.82984e-08	1.07834	-1.59013
163683944	chr6:163683944:C:T	2.84162e-09	-1.31337	-1.49685
163684136	chr6:163684136:G:A	2.17353e-08	-0.77566	-5.77084e-10
163684455	chr6:163684455:A:C	1.05566e-08	-1.11008e-10	-1.49785
163684952	chr6:163684952:T:C	3.19691e-09	-1.14086	-1.55155
163684993	chr6:163684993:A:G	2.06418e-09	-1.56144	-1.56843
163685864	chr6:163685864:G:A	1.11438e-08	-1.44371	-5.77084e-10
163685935	chr6:163685935:C:T	1.07676e-08	-1.11008e-10	-1.47805
163685989	chr6:163685989:A:G	2.6537e-09	-1.38819	-1.49045
163686176	chr6:163686176:C:T	1.3077e-07	2.46194	-1.4431
163686328	chr6:163686328:G:T	4.29552e-08	-1.11008e-10	-0.0944382
163686497	chr6:163686497:A:G	6.48302e-09	-0.868592	-1.11682
163687140	chr6:163687140:G:T	9.62912e-09	-1.11008e-10	-1.58981
163687278	chr6:163687278:C:G	3.88075e-09	-0.976298	-1.52227
163687348	chr6:163687348:T:C	2.3446e-09	-1.43032	-1.57216
163687432	chr6:163687432:C:T	1.01622e-08	-1.53592	-5.77084e-10
163687596	chr6:163687596:C:T	1.32e-08	-1.11008e-10	-1.27438
163687628	chr6:163687628:G:A	1.44379e-08	-1.11008e-10	-1.18474
163687726	chr6:163687726:C:T	2.03964e-09	-1.55877	-1.58306
163687947	chr6:163687947:G:A	2.5495e-08	-1.11008e-10	-0.616115
163687984	chr6:163687984:A:G	1.03782e-08	-1.11008e-10	-1.51489
163688019	chr6:163688019:A:C	2.08332e-09	-1.55295	-1.56768
163688200	chr6:163688200:A:C	2.08988e-09	-1.54973	-1.56776
163688406	chr6:163688406:G:T	2.48318e-09	-1.54763	-1.39743
163688833	chr6:163688833:G:A	1.51513e-08	-1.11008e-10	-1.13651
163689080	chr6:163689080:C:G	1.39577e-08	-1.11008e-10	-1.21856
163689272	chr6:163689272:G:T	1.55479e-08	-1.11008e-10	-1.11067
163689363	chr6:163689363:G:T	1.00105e-08	-1.11008e-10	-1.55096
163689654	chr6:163689654:C:A	1.45736e-08	-1.11008e-10	-1.17539
163689839	chr6:163689839:A:G	1.03716e-08	-1.11008e-10	-1.51553
163689898	chr6:163689898:C:G	9.80196e-09	-1.11008e-10	-1.57201
163690063	chr6:163690063:T:G	9.77261e-09	-1.11008e-10	-1.57501
163690234	chr6:163690234:T:C	2.03962e-09	-1.55241	-1.58942
163690316	chr6:163690316:T:A	4.33139e-09	-0.945214	-1.44349
163690329	chr6:163690329:G:A	2.59401e-09	-1.52927	-1.37212
163690405	chr6:163690405:A:C	2.26412e-08	-0.734826	-5.77084e-10
163690796	chr6:163690796:G:C	9.64397e-09	-1.11008e-10	-1.58826
163691009	chr6:163691009:C:T	1.59448e-08	-1.11008e-10	-1.08546
163691111	chr6:163691111:C:T	1.0573e-08	-1.11008e-10	-1.49629
163691166	chr6:163691166:GA:G	2.40434e-09	-1.52999	-1.44733
163691322	chr6:163691322:G:A	1.31522e-08	-1.11008e-10	-1.27801
163691446	chr6:163691446:C:T	1.0725e-08	-1.11008e-10	-1.48202
163691783	chr6:163691783:G:A	4.76044e-08	1.59703	-1.5887
163692304	chr6:163692304:T:C	3.14858e-09	-1.2747	-1.43294
163692543	chr6:163692543:A:C	1.17543e-08	-1.11008e-10	-1.39038
163692548	chr6:163692548:T:C	2.62805e-09	-1.3577	-1.53065
163692612	chr6:163692612:CAT:C	1.08761e-08	-1.11008e-10	-1.46803
163692625	chr6:163692625:G:C	1.02714e-08	-1.11008e-10	-1.52524
163692730	chr6:163692730:A:G	3.21141e-09	-1.15462	-1.53326
163692780	chr6:163692780:C:T	2.53345e-08	-1.11008e-10	-0.622429
163692949	chr6:163692949:G:C	2.01661e-09	-1.56549	-1.58768
163692956	chr6:163692956:AAC:A	1.31644e-08	-1.11008e-10	-1.27708
163693262	chr6:163693262:A:T	1.03787e-08	-1.11008e-10	-1.51484
163693330	chr6:163693330:A:C	2.03791e-09	-1.55719	-1.58548
163693489	chr6:163693489:T:C	2.44947e-09	-1.38281	-1.57592
163694192	chr6:163694192:A:G	9.6289e-09	-1.11008e-10	-1.58983
163694503	chr6:163694503:A:G	9.62921e-09	-1.11008e-10	-1.5898
163694706	chr6:163694706:G:C	1.22517e-08	-1.11008e-10	-1.34893
163694952	chr6:163694952:C:A	4.32489e-09	-0.849032	-1.54118
163695090	chr6:163695090:G:A	1.19054e-08	-1.11008e-10	-1.3776
163695512	chr6:163695512:G:A	1.48082e-08	-1.11008e-10	-1.15942
163695877	chr6:163695877:A:G	3.66803e-09	-1.21753	-1.33741
163695879	chr6:163695879:A:G	7.24717e-08	0.4286	-5.77084e-10
163695975	chr6:163695975:A:G	1.31405e-08	-1.11008e-10	-1.2789
163696114	chr6:163696114:G:A	1.30952e-08	-1.11008e-10	-1.28235
163696559	chr6:163696559:T:C	3.57635e-09	-1.35584	-1.22441
163696755	chr6:163696755:G:A	1.00031e-08	-1.11008e-10	-1.5517
163697388	chr6:163697388:G:A	1.31515e-08	-1.11008e-10	-1.27806
163697566	chr6:163697566:A:G	1.22592e-08	-1.11008e-10	-1.34832
163697957	chr6:163697957:A:G	1.31255e-08	-1.11008e-10	-1.28004
163698172	chr6:163698172:C:G	1.02724e-08	-1.11008e-10	-1.52514
163698339	chr6:163698339:T:G	1.11581e-08	-1.11008e-10	-1.44243
163698679	chr6:163698679:A:G	1.31734e-08	-1.11008e-10	-1.2764
163698832	chr6:163698832:C:T	1.08898e-08	-1.11008e-10	-1.46677
163699110	chr6:163699110:T:C	3.6932e-08	-0.245519	-5.77084e-10
163699188	chr6:163699188:T:TG	1.03741e-08	-1.11008e-10	-1.51528
163699299	chr6:163699299:TGTG:T	2.07332e-09	-1.56121	-1.56424
163699370	chr6:163699370:G:T	1.08898e-08	-1.11008e-10	-1.46677
163699386	chr6:163699386:C:G	1.48082e-08	-1.11008e-10	-1.15942
163699777	chr6:163699777:C:G	1.48082e-08	-1.11008e-10	-1.15942
163700471	chr6:163700471:A:G	1.28687e-08	-1.11008e-10	-1.2998
163700485	chr6:163700485:G:A	9.82054e-09	-1.11008e-10	-1.57012
163700500	chr6:163700500:C:G	1.31522e-08	-1.11008e-10	-1.27801
163701313	chr6:163701313:C:A	1.92297e-08	-1.11008e-10	-0.89814
163702063	chr6:163702063:A:G	5.16262e-09	-1.07995	-1.1332
163702080	chr6:163702080:T:C	2.92605e-09	-1.23824	-1.5427
163702817	chr6:163702817:G:A	9.62559e-09	-1.11008e-10	-1.59017
163703487	chr6:163703487:A:G	9.63051e-09	-1.11008e-10	-1.58966
163703813	chr6:163703813:G:A	4.04742e-09	-0.883376	-1.57314
163703824	chr6:163703824:T:G	1.04906e-08	-1.11008e-10	-1.50412
163704844	chr6:163704844:A:G	1.2304e-08	-1.11008e-10	-1.34468
163704926	chr6:163704926:C:T	9.848e-09	-1.11008e-10	-1.56733
163704995	chr6:163704995:T:G	1.3146e-08	-1.11008e-10	-1.27848
163705102	chr6:163705102:C:A	1.10929e-08	-1.11008e-10	-1.44829
163705201	chr6:163705201:C:A	5.67129e-09	-1.02538	-1.0938
163705248	chr6:163705248:G:A	1.2908e-08	-1.11008e-10	-1.29675
163705420	chr6:163705420:T:C	2.30258e-09	-1.4333	-1.58727
163705427	chr6:163705427:C:T	1.11869e-08	-1.11008e-10	-1.43986
163705520	chr6:163705520:C:G	1.0705e-08	-1.11008e-10	-1.48389
163705559	chr6:163705559:G:A	1.11468e-08	-1.11008e-10	-1.44345
163705565	chr6:163705565:C:T	4.6074e-09	-0.766956	-1.55998
163705854	chr6:163705854:G:A	9.67994e-09	-1.11008e-10	-1.58454
163706117	chr6:163706117:C:T	1.00451e-08	-1.11008e-10	-1.54752
163706446	chr6:163706446:T:A	1.11326e-08	-1.11008e-10	-1.44472
163706504	chr6:163706504:C:A	1.10987e-08	-1.11008e-10	-1.44777
163706730	chr6:163706730:G:A	1.03008e-08	-1.11008e-10	-1.52238
163706906	chr6:163706906:C:T	3.52321e-08	1.09425	-1.38689
163707272	chr6:163707272:C:T	2.16128e-08	-0.781313	-5.77084e-10
163707634	chr6:163707634:C:T	1.23795e-06	4.56986	-1.30324
163707867	chr6:163707867:C:T	1.34279e-08	-1.11008e-10	-1.25726
163708143	chr6:163708143:A:G	2.03046e-09	-1.55665	-1.58969
163708198	chr6:163708198:G:A	1.03337e-08	-1.51919	-5.77084e-10
163708326	chr6:163708326:A:T	2.04253e-09	-1.55211	-1.5883
163708695	chr6:163708695:T:C	3.50674e-09	-1.2452	-1.35471
163708984	chr6:163708984:T:C	3.22672e-09	-1.11483	-1.5683
163709216	chr6:163709216:G:A	1.35245e-08	-1.11008e-10	-1.2501
163709614	chr6:163709614:G:A	9.03384e-08	0.648966	-5.77084e-10
163710081	chr6:163710081:C:T	9.6255e-09	-1.11008e-10	-1.59018
163710451	chr6:163710451:G:A	1.17628e-08	-1.11008e-10	-1.38966
163711014	chr6:163711014:T:C	1.05088e-08	-1.11008e-10	-1.50239
163711421	chr6:163711421:C:T	6.32704e-09	-0.533187	-1.47658
163711599	chr6:163711599:A:G	1.08037e-08	-1.11008e-10	-1.47471
163711846	chr6:163711846:G:C	2.98913e-08	-1.11008e-10	-0.457029
163711969	chr6:163711969:C:T	4.64227e-09	-0.900998	-1.4184
163712118	chr6:163712118:G:A	1.38358e-07	2.66431	-1.58906
163712152	chr6:163712152:A:G	2.06906e-09	-1.53736	-1.59015
163712296	chr6:163712296:G:C	3.79037e-08	-0.219548	-5.77084e-10
163712364	chr6:163712364:C:T	9.62804e-09	-1.11008e-10	-1.58992
163712401	chr6:163712401:G:A	1.05633e-08	-1.11008e-10	-1.49721
163712464	chr6:163712464:A:G	1.57767e-08	-1.11008e-10	-1.09606
163712748	chr6:163712748:C:T	1.04957e-08	-1.11008e-10	-1.50363
163713068	chr6:163713068:C:T	9.63096e-09	-1.11008e-10	-1.58961
163713913	chr6:163713913:C:T	1.15407e-08	-1.11008e-10	-1.40872
163713940	chr6:163713940:G:A	1.02013e-08	-1.11008e-10	-1.53208
163714379	chr6:163714379:T:G	1.09648e-08	-1.11008e-10	-1.45991
163714471	chr6:163714471:C:T	1.11598e-08	-1.11008e-10	-1.44228
163715257	chr6:163715257:C:T	2.52451e-08	0.959046	-1.58501
163715380	chr6:163715380:G:A	2.73877e-08	1.03423	-1.57873
163715570	chr6:163715570:AGT:A	9.90975e-09	-1.11008e-10	-1.56108
163716343	chr6:163716343:C:T	2.9964e-08	-0.454599	-5.77084e-10
163716344	chr6:163716344:G:A	1.70281e-08	-1.11008e-10	-1.01973
163716715	chr6:163716715:A:G	3.12338e-08	1.17459	-1.58769
163716915	chr6:163716915:G:A	3.71723e-08	1.31891	-1.55794
163717047	chr6:163717047:G:C	1.35107e-08	-1.11008e-10	-1.25111
163717075	chr6:163717075:G:T	1.02274e-08	-1.11008e-10	-1.52953
163717077	chr6:163717077:C:T	2.97469e-08	-1.11008e-10	-0.461872
163717092	chr6:163717092:C:T	1.11481e-08	-1.11008e-10	-1.44333
163717134	chr6:163717134:G:A	1.52235e-08	-1.11008e-10	-1.13176
163717365	chr6:163717365:G:A	1.323e-08	-1.27211	-5.77084e-10
163717383	chr6:163717383:T:C	9.96538e-09	-1.11008e-10	-1.55548
163718080	chr6:163718080:C:T	1.11773e-08	-1.44071	-5.77084e-10
163718090	chr6:163718090:C:T	1.06613e-08	-1.11008e-10	-1.48798
163718111	chr6:163718111:C:T	9.99269e-09	-1.11008e-10	-1.55274
163718488	chr6:163718488:G:A	9.62546e-09	-1.11008e-10	-1.59019
163718793	chr6:163718793:C:T	1.08037e-08	-1.11008e-10	-1.47471
163718811	chr6:163718811:G:A	2.23345e-08	0.832581	-1.58105
163719049	chr6:163719049:A:G	1.24828e-08	-1.11008e-10	-1.33024
163719240	chr6:163719240:G:A	2.45563e-09	-1.54292	-1.41329
163719265	chr6:163719265:G:A	9.96564e-09	-1.11008e-10	-1.55545
163719659	chr6:163719659:A:G	2.79959e-08	0.955437	-1.47797
163719716	chr6:163719716:G:A	2.63815e-08	0.98337	-1.5653
163720551	chr6:163720551:T:G	9.8727e-09	-1.11008e-10	-1.56482
163720701	chr6:163720701:T:C	2.23278e-08	0.829919	-1.57868
163721081	chr6:163721081:A:G	2.04025e-09	-1.55488	-1.58664
163721092	chr6:163721092:A:G	2.73552e-08	0.901811	-1.4475
163721514	chr6:163721514:A:G	9.90412e-09	-1.11008e-10	-1.56165
163722012	chr6:163722012:G:C	2.36353e-08	-1.11008e-10	-0.691857
163722508	chr6:163722508:A:C	1.14908e-08	-1.11008e-10	-1.41305
163722534	chr6:163722534:C:T	1.00123e-08	-1.11008e-10	-1.55079
163722822	chr6:163722822:C:T	2.82648e-08	-1.11008e-10	-0.512979
163722886	chr6:163722886:G:A	3.75453e-09	-1.38427	-1.14737
163722979	chr6:163722979:T:C	3.28737e-08	1.07442	-1.43634
163723602	chr6:163723602:A:G	2.56441e-08	0.977113	-1.58739
163723672	chr6:163723672:T:C	1.43222e-08	-1.11008e-10	-1.19279
163724026	chr6:163724026:T:C	1.5691e-07	1.20108	-5.77084e-10
163724577	chr6:163724577:A:G	1.15219e-08	-1.11008e-10	-1.41035
163725120	chr6:163725120:T:G	1.7726e-08	-1.11008e-10	-0.979563
163725439	chr6:163725439:C:T	9.81226e-09	-1.11008e-10	-1.57096
163725534	chr6:163725534:G:A	2.39225e-09	-1.46708	-1.51528
163725853	chr6:163725853:A:G	1.1311e-08	-1.11008e-10	-1.42882
163725965	chr6:163725965:T:C	1.47016e-08	-1.11008e-10	-1.16664
163726185	chr6:163726185:G:A	2.17286e-09	-1.55318	-1.52538
163726240	chr6:163726240:C:T	2.12101e-08	0.782453	-1.58257
163726559	chr6:163726559:G:A	9.64191e-09	-1.11008e-10	-1.58848
163726592	chr6:163726592:A:T	1.15728e-08	-1.11008e-10	-1.40594
163726606	chr6:163726606:G:A	2.36816e-09	-1.56551	-1.42697
163727093	chr6:163727093:T:C	9.63208e-09	-1.11008e-10	-1.5895
163727387	chr6:163727387:T:A	9.64034e-09	-1.11008e-10	-1.58864
163727486	chr6:163727486:C:T	9.63145e-09	-1.11008e-10	-1.58956
163727676	chr6:163727676:T:A	9.63925e-09	-1.11008e-10	-1.58875
163727724	chr6:163727724:A:C	1.47197e-08	-1.11008e-10	-1.16541
163727775	chr6:163727775:T:C	1.02271e-08	-1.11008e-10	-1.52956
163728143	chr6:163728143:T:C	2.34495e-09	-1.54487	-1.45747
163728157	chr6:163728157:G:A	1.01658e-08	-1.11008e-10	-1.53556
163728429	chr6:163728429:G:A	1.08026e-08	-1.11008e-10	-1.47481
163728500	chr6:163728500:C:G	1.19714e-08	-1.11008e-10	-1.37207
163729133	chr6:163729133:A:T	1.05903e-08	-1.11008e-10	-1.49466
163729320	chr6:163729320:G:A	1.07157e-08	-1.11008e-10	-1.48289
163729391	chr6:163729391:T:C	1.05825e-08	-1.11008e-10	-1.49539
163729551	chr6:163729551:G:A	1.06669e-08	-1.11008e-10	-1.48745
163729765	chr6:163729765:G:A	2.22335e-09	-1.56076	-1.49482
163729774	chr6:163729774:C:T	1.06393e-08	-1.11008e-10	-1.49004
163729832	chr6:163729832:A:G	2.26278e-08	0.834956	-1.57037
163729910	chr6:163729910:C:T	2.25034e-09	-1.53697	-1.50655
163730283	chr6:163730283:G:A	1.05458e-08	-1.11008e-10	-1.49887
163730552	chr6:163730552:C:T	1.14524e-08	-1.11008e-10	-1.4164
163730829	chr6:163730829:T:C	1.43076e-08	-1.11008e-10	-1.19381
163731243	chr6:163731243:T:A	1.06867e-08	-1.11008e-10	-1.48559
163731305	chr6:163731305:G:A	1.05759e-08	-1.11008e-10	-1.49602
163731317	chr6:163731317:T:A	2.73296e-08	1.03921	-1.58584
163731783	chr6:163731783:A:G	1.05167e-08	-1.11008e-10	-1.50163
163732189	chr6:163732189:T:C	2.0324e-09	-1.56332	-1.58206
163732334	chr6:163732334:C:T	1.38185e-08	-1.11008e-10	-1.22859
163732446	chr6:163732446:T:C	1.05683e-08	-1.11008e-10	-1.49674
163732581	chr6:163732581:T:C	1.07037e-08	-1.11008e-10	-1.48401
163732726	chr6:163732726:C:T	1.20343e-07	2.49433	-1.55858
163733186	chr6:163733186:A:G	2.01778e-09	-1.56505	-1.58755
163733307	chr6:163733307:A:G	1.06867e-08	-1.11008e-10	-1.48559
163733700	chr6:163733700:A:G	1.07207e-08	-1.11008e-10	-1.48242
163733855	chr6:163733855:T:C	2.06015e-09	-1.56563	-1.56619
163733897	chr6:163733897:A:G	4.35889e-09	-0.830489	-1.55189
163733980	chr6:163733980:C:T	1.03557e-08	-1.11008e-10	-1.51706
163733983	chr6:163733983:A:G	1.06459e-08	-1.11008e-10	-1.48942
163734189	chr6:163734189:C:T	1.15916e-08	-1.11008e-10	-1.40432
163734582	chr6:163734582:G:A	2.78721e-08	-1.11008e-10	-0.526971
163734622	chr6:163734622:C:T	2.11255e-09	-1.5173	-1.5894
163734703	chr6:163734703:T:C	1.07609e-08	-1.11008e-10	-1.47868
163734820	chr6:163734820:G:C	2.68354e-08	0.873709	-1.43858
163734999	chr6:163734999:T:C	3.35791e-09	-1.08002	-1.56326
163735088	chr6:163735088:G:C	4.79273e-09	-0.716489	-1.57101
163735739	chr6:163735739:G:A	1.33232e-08	-1.11008e-10	-1.26509
163735880	chr6:163735880:A:G	1.09263e-08	-1.11008e-10	-1.46343
163736284	chr6:163736284:G:C	1.04983e-08	-1.11008e-10	-1.50338
163736478	chr6:163736478:C:T	2.01884e-09	-1.56479	-1.58728
163736530	chr6:163736530:G:A	4.19014e-09	-0.852033	-1.56983
163736553	chr6:163736553:A:G	1.02746e-08	-1.11008e-10	-1.52492
163736642	chr6:163736642:G:A	1.00359e-08	-1.54843	-5.77084e-10
163736730	chr6:163736730:G:A	3.96737e-08	-0.173908	-5.77084e-10
163737038	chr6:163737038:A:G	1.06254e-08	-1.11008e-10	-1.49135
163737083	chr6:163737083:G:A	1.05878e-08	-1.11008e-10	-1.49489
163737375	chr6:163737375:A:T	5.31742e-08	1.5947	-1.47572
163737504	chr6:163737504:G:A	1.04539e-08	-1.11008e-10	-1.50762
163737604	chr6:163737604:C:T	1.06498e-08	-1.11008e-10	-1.48906
163737708	chr6:163737708:T:C	1.00662e-08	-1.11008e-10	-1.54541
163737797	chr6:163737797:A:AGAGG	1.07076e-08	-1.11008e-10	-1.48364
163737800	chr6:163737800:A:T	1.06279e-08	-1.11008e-10	-1.49111
163737809	chr6:163737809:C:T	1.17109e-08	-1.11008e-10	-1.39408
163738450	chr6:163738450:A:G	1.02702e-08	-1.11008e-10	-1.52535
163738528	chr6:163738528:C:T	1.70824e-07	1.28603	-5.77084e-10
163738750	chr6:163738750:G:A	1.03792e-08	-1.51479	-5.77084e-10
163739000	chr6:163739000:C:A	9.8791e-09	-1.56418	-5.77084e-10
163739256	chr6:163739256:TCCCTGGA:T	1.06498e-08	-1.11008e-10	-1.48906
163739453	chr6:163739453:A:G	1.30761e-08	-0.480784	-0.803025
163739632	chr6:163739632:G:T	9.62668e-09	-1.11008e-10	-1.59006
163739976	chr6:163739976:C:T	5.9704e-08	1.59739	-1.36258
163739987	chr6:163739987:C:T	1.02895e-08	-1.11008e-10	-1.52347
163740054	chr6:163740054:G:A	9.63589e-09	-1.11008e-10	-1.5891
163740619	chr6:163740619:G:A	1.0332e-08	-1.51935	-5.77084e-10
163740659	chr6:163740659:G:A	1.68603e-08	-1.11008e-10	-1.02964
163741066	chr6:163741066:A:AGT	1.07711e-08	-1.11008e-10	-1.47773
163741383	chr6:163741383:A:G	1.09239e-08	-1.11008e-10	-1.46364
163741461	chr6:163741461:T:C	1.07811e-08	-1.11008e-10	-1.47681
163742210	chr6:163742210:C:T	1.00173e-08	-1.11008e-10	-1.55028
163742248	chr6:163742248:C:T	9.93505e-09	-1.11008e-10	-1.55853
163742406	chr6:163742406:G:A	1.00581e-08	-1.11008e-10	-1.54622
163742429	chr6:163742429:A:G	2.30139e-09	-1.43091	-1.59018
163743201	chr6:163743201:T:C	3.71216e-08	1.2957	-1.5361
163743310	chr6:163743310:G:T	4.43475e-09	-0.776889	-1.58824
163743597	chr6:163743597:T:C	1.13042e-08	-1.11008e-10	-1.42942
163743682	chr6:163743682:C:T	9.71005e-09	-1.11008e-10	-1.58144
163743781	chr6:163743781:C:T	2.08294e-09	-1.56545	-1.55536
163743990	chr6:163743990:A:G	3.45026e-08	1.16724	-1.4808
163744140	chr6:163744140:C:T	2.09934e-09	-1.56565	-1.54732
163744349	chr6:163744349:C:A	1.30123e-08	-1.11008e-10	-1.2887
163744351	chr6:163744351:A:C	1.26155e-08	-1.11008e-10	-1.31967
163744372	chr6:163744372:G:A	3.53583e-08	-1.11008e-10	-0.289065
163744536	chr6:163744536:G:A	1.08656e-08	-1.11008e-10	-1.46899
163744646	chr6:163744646:G:A	5.55347e-08	1.56883	-1.40642
163744772	chr6:163744772:T:A	9.6266e-09	-1.11008e-10	-1.59007
163744794	chr6:163744794:T:C	4.37057e-08	1.49496	-1.57208
163745087	chr6:163745087:G:A	1.39722e-08	-1.11008e-10	-1.21753
163745501	chr6:163745501:A:G	4.25338e-09	-0.818758	-1.58812
163745546	chr6:163745546:T:C	2.08492e-09	-1.53705	-1.58282
163745797	chr6:163745797:A:G	9.16984e-09	-0.397143	-1.24153
163745876	chr6:163745876:C:T	2.0345e-09	-1.55466	-1.58969
163745959	chr6:163745959:A:AG	1.49204e-08	-1.11008e-10	-1.15187
163746643	chr6:163746643:G:T	1.38163e-08	-1.11008e-10	-1.22875
163747300	chr6:163747300:C:T	9.81253e-09	-1.11008e-10	-1.57094
163747610	chr6:163747610:G:A	4.10542e-08	1.45014	-1.58984
163748279	chr6:163748279:T:C	2.27505e-09	-1.56197	-1.47063
163748479	chr6:163748479:T:C	6.61279e-08	1.72792	-1.39093
163748669	chr6:163748669:C:T	8.796e-08	2.12496	-1.50267
163748716	chr6:163748716:T:A	2.01191e-09	-1.56538	-1.59013
163748856	chr6:163748856:G:C	1.90556e-08	-1.11008e-10	-0.907234
163748953	chr6:163748953:A:C	9.68715e-09	-1.11008e-10	-1.5838
163748995	chr6:163748995:A:T	7.52907e-08	2.02848	-1.56172
163749025	chr6:163749025:G:T	3.24675e-09	-1.10919	-1.56775
163749966	chr6:163749966:A:G	2.5407e-09	-1.42678	-1.49537
163750091	chr6:163750091:C:T	2.97573e-09	-1.49429	-1.26982
163750556	chr6:163750556:C:T	1.02628e-08	-1.52607	-5.77084e-10
163750650	chr6:163750650:C:T	1.14895e-08	-1.11008e-10	-1.41316
163750882	chr6:163750882:A:G	2.19338e-08	0.795568	-1.56214
163750891	chr6:163750891:G:A	2.08269e-08	0.771459	-1.58981
163750897	chr6:163750897:T:C	1.37989e-08	0.333958	-1.56396
163750959	chr6:163750959:G:T	1.01666e-08	-1.11008e-10	-1.53549
163751342	chr6:163751342:C:T	2.62225e-09	-1.42545	-1.46512
163751360	chr6:163751360:A:G	1.31093e-08	-1.11008e-10	-1.28127
163751452	chr6:163751452:C:T	1.03599e-08	-1.11008e-10	-1.51665
163751464	chr6:163751464:C:T	1.16379e-08	-1.11008e-10	-1.40033
163751493	chr6:163751493:A:G	1.32169e-08	-1.11008e-10	-1.2731
163751551	chr6:163751551:G:A	2.762e-08	-1.11008e-10	-0.536056
163751554	chr6:163751554:G:A	1.3621e-08	-1.11008e-10	-1.24299
163751568	chr6:163751568:A:G	1.11884e-08	-1.11008e-10	-1.43972
163751636	chr6:163751636:A:G	1.9122e-08	-1.11008e-10	-0.903756
163751656	chr6:163751656:A:G	1.2953e-08	-1.11008e-10	-1.29327
163751688	chr6:163751688:G:A	1.32903e-08	-1.11008e-10	-1.26756
163751833	chr6:163751833:T:A	1.25925e-08	-1.11008e-10	-1.3215
163751845	chr6:163751845:A:G	4.17127e-09	-0.97153	-1.45485
163751857	chr6:163751857:C:A	1.30831e-08	-1.11008e-10	-1.28328
163751989	chr6:163751989:G:A	9.9914e-09	-1.55287	-5.77084e-10
163752123	chr6:163752123:C:T	8.61168e-09	-0.493439	-1.20804
163752124	chr6:163752124:A:G	2.63602e-09	-1.56569	-1.31964
163752149	chr6:163752149:A:C	1.30305e-08	-1.11008e-10	-1.28731
163752195	chr6:163752195:C:T	4.74977e-09	-0.827791	-1.46871
163752296	chr6:163752296:G:A	6.75585e-09	-0.508933	-1.43525
163752320	chr6:163752320:C:T	2.85468e-08	-1.11008e-10	-0.503051
163752354	chr6:163752354:G:A	3.21335e-09	-1.52561	-1.16167
163752408	chr6:163752408:T:C	1.27987e-08	-1.11008e-10	-1.30526
163752416	chr6:163752416:C:A	4.82265e-09	-0.819297	-1.46198
163752546	chr6:163752546:T:C	1.30381e-08	-1.11008e-10	-1.28672
163752630	chr6:163752630:A:G	6.54652e-09	-0.557389	-1.41827
163753362	chr6:163753362:T:C	1.30711e-08	-1.11008e-10	-1.28419
163753530	chr6:163753530:A:G	1.30355e-08	-1.11008e-10	-1.28692
163753585	chr6:163753585:G:A	4.10887e-09	-1.53727	-0.904178
163753592	chr6:163753592:A:G	1.30139e-08	-1.11008e-10	-1.28858
163753628	chr6:163753628:A:G	2.52519e-09	-1.45185	-1.47643
163753793	chr6:163753793:G:T	9.86411e-09	-1.56569	-5.77084e-10
163754129	chr6:163754129:G:A	2.76051e-09	-1.25005	-1.58913
163754317	chr6:163754317:T:G	1.45617e-08	-1.11008e-10	-1.1762
163754460	chr6:163754460:T:TCA	9.67346e-09	-1.11008e-10	-1.58521
163754559	chr6:163754559:C:T	2.65726e-08	-1.11008e-10	-0.574717
163754875	chr6:163754875:G:C	3.05111e-08	-1.11008e-10	-0.436508
163755053	chr6:163755053:T:C	2.48182e-09	-1.56557	-1.38004
163755203	chr6:163755203:C:T	4.51532e-09	-0.865437	-1.48168
163755562	chr6:163755562:T:C	1.23936e-08	-1.11008e-10	-1.33742
163755602	chr6:163755602:G:A	1.04169e-08	-1.11008e-10	-1.51116
163755607	chr6:163755607:T:C	9.66154e-09	-1.11008e-10	-1.58644
163755771	chr6:163755771:A:G	3.16932e-09	-1.51628	-1.1848
163755828	chr6:163755828:T:G	1.0323e-08	-1.11008e-10	-1.52023
163755910	chr6:163755910:C:G	4.65207e-09	-0.856758	-1.46053
163755968	chr6:163755968:C:T	4.60815e-09	-0.857222	-1.46955
163756242	chr6:163756242:T:C	9.66205e-09	-1.11008e-10	-1.58639
163756289	chr6:163756289:C:T	4.68495e-09	-0.741176	-1.56907
163756444	chr6:163756444:A:G	9.63598e-09	-1.11008e-10	-1.58909
163756547	chr6:163756547:TC:T	9.63828e-09	-1.11008e-10	-1.58885
163756735	chr6:163756735:G:A	9.67238e-09	-1.11008e-10	-1.58532
163756822	chr6:163756822:G:A	7.07782e-09	-0.51297	-1.38466
163757192	chr6:163757192:G:A	2.9279e-08	-1.11008e-10	-0.477727
163757526	chr6:163757526:A:G	1.29632e-08	-1.11008e-10	-1.29249
163757623	chr6:163757623:G:A	9.80662e-09	-1.11008e-10	-1.57154
163757730	chr6:163757730:A:G	9.70588e-09	-1.11008e-10	-1.58187
163757769	chr6:163757769:C:T	2.36489e-09	-1.44829	-1.54558
163758199	chr6:163758199:G:A	3.74033e-09	-1.56549	-0.969938
163758271	chr6:163758271:A:G	9.92908e-09	-1.55913	-5.77084e-10
163758394	chr6:163758394:T:C	9.63111e-09	-1.11008e-10	-1.5896
163758447	chr6:163758447:T:C	3.00771e-09	-1.56544	-1.18798
163758487	chr6:163758487:A:T	2.78955e-08	-1.11008e-10	-0.526132
163758620	chr6:163758620:C:T	1.01967e-08	-1.11008e-10	-1.53253
163758774	chr6:163758774:G:A	3.88435e-08	-1.11008e-10	-0.195056
163758780	chr6:163758780:A:G	2.50747e-09	-1.53009	-1.40524
163758830	chr6:163758830:T:C	1.23769e-08	-1.11008e-10	-1.33877
163758967	chr6:163758967:T:A	1.13292e-08	-1.11008e-10	-1.42721
163759184	chr6:163759184:C:G	2.44001e-09	-1.46884	-1.49376
163759504	chr6:163759504:C:G	1.1682e-08	-1.11008e-10	-1.39655
163759573	chr6:163759573:C:T	1.15983e-08	-1.11008e-10	-1.40374
163759595	chr6:163759595:A:G	3.42298e-09	-1.53635	-1.08773
163760336	chr6:163760336:CAAAT:C	6.60155e-09	-0.493925	-1.47337
163760490	chr6:163760490:G:A	2.58006e-09	-1.3168	-1.58998
163760633	chr6:163760633:C:T	3.16439e-09	-1.11788	-1.58476
163760634	chr6:163760634:G:A	1.06666e-08	-1.48748	-5.77084e-10
163760640	chr6:163760640:T:C	1.10604e-08	-1.11008e-10	-1.45123
163760706	chr6:163760706:C:T	1.04927e-08	-1.11008e-10	-1.50392
163760839	chr6:163760839:G:A	1.28686e-08	-1.11008e-10	-1.29981
163761049	chr6:163761049:G:A	9.8649e-09	-1.56561	-5.77084e-10
163761127	chr6:163761127:T:C	1.07669e-08	-1.11008e-10	-1.47812
163761143	chr6:163761143:T:C	2.66222e-09	-1.28559	-1.58984
163761226	chr6:163761226:T:C	4.54056e-08	-0.617121	0.578159
163761229	chr6:163761229:AC:A	1.93323e-08	-1.11008e-10	-0.892818
163761571	chr6:163761571:A:T	1.15046e-08	-1.11008e-10	-1.41185
163761823	chr6:163761823:C:T	4.92366e-09	-1.19503	-1.06551
163761959	chr6:163761959:G:A	2.1317e-09	-1.56051	-1.53716
163761975	chr6:163761975:G:C	2.35568e-08	-1.11008e-10	-0.695182
163762029	chr6:163762029:C:T	1.39008e-08	-1.11008e-10	-1.22265
163762105	chr6:163762105:C:G	1.9052e-08	-1.11008e-10	-0.907427
163762141	chr6:163762141:G:A	1.42043e-08	-1.11008e-10	-1.20105
163762303	chr6:163762303:T:TA	8.04317e-08	-1.11008e-10	0.532812
163763583	chr6:163763583:A:C	2.58454e-09	-1.33594	-1.56911
163764051	chr6:163764051:C:T	1.4195e-08	-1.11008e-10	-1.20171
163764128	chr6:163764128:C:T	1.44944e-08	-1.11008e-10	-1.18084
163764307	chr6:163764307:C:G	2.81407e-08	-1.11008e-10	-0.517381
163765050	chr6:163765050:G:A	2.32513e-08	-1.11008e-10	-0.708235
163765062	chr6:163765062:G:A	3.33194e-08	-1.11008e-10	-0.348456
163765283	chr6:163765283:C:A	2.58962e-09	-1.53355	-1.36954
163765345	chr6:163765345:G:A	1.31595e-07	1.02513	-5.77084e-10
163765505	chr6:163765505:T:G	1.03158e-08	-1.52092	-5.77084e-10
163765964	chr6:163765964:G:A	1.06152e-08	-1.11008e-10	-1.49231
163766160	chr6:163766160:A:T	2.77751e-09	-1.26676	-1.56628
163766505	chr6:163766505:T:C	9.6258e-09	-1.11008e-10	-1.59015
163766852	chr6:163766852:A:G	3.17866e-09	-1.24092	-1.45722
163767225	chr6:163767225:A:G	1.00377e-08	-1.11008e-10	-1.54824
163767480	chr6:163767480:G:A	1.40461e-08	-1.11008e-10	-1.21225
163767597	chr6:163767597:A:G	9.64629e-09	-1.11008e-10	-1.58802
163768362	chr6:163768362:A:T	5.46943e-09	-1.25345	-0.901975
163768495	chr6:163768495:A:G	1.09233e-08	-1.4637	-5.77084e-10
163768830	chr6:163768830:T:C	1.00943e-08	-1.11008e-10	-1.54263
163768876	chr6:163768876:AATAG:A	1.33783e-08	-1.11008e-10	-1.26096
163769223	chr6:163769223:A:G	9.79866e-09	-1.11008e-10	-1.57235
163769315	chr6:163769315:A:T	1.53574e-07	1.17958	-5.77084e-10
163769458	chr6:163769458:T:A	3.25134e-09	-1.27693	-1.3986
163769887	chr6:163769887:A:G	6.44612e-09	-0.489975	-1.50114
163770351	chr6:163770351:ATAAT:A	1.17521e-07	-1.11008e-10	0.91202
163770430	chr6:163770430:T:G	3.56246e-09	-1.44611	-1.13804
163770929	chr6:163770929:G:A	2.35744e-09	-1.56074	-1.43628
163770930	chr6:163770930:T:A	2.34878e-09	-1.56059	-1.44011
163771208	chr6:163771208:A:G	4.21745e-08	0.809408	-0.92219
163771246	chr6:163771246:G:A	1.03699e-08	-1.11008e-10	-1.51569
163771266	chr6:163771266:AATC:A	1.37983e-08	-1.11008e-10	-1.23005
163771336	chr6:163771336:T:C	3.72194e-09	-1.4968	-1.04355
163771509	chr6:163771509:G:A	3.27675e-09	-1.22857	-1.43918
163771841	chr6:163771841:T:C	1.22788e-07	0.955861	-5.77084e-10
163771873	chr6:163771873:C:T	4.25685e-09	-1.42717	-0.978895
163772381	chr6:163772381:A:G	4.5601e-09	-0.756412	-1.58084
163772486	chr6:163772486:A:C	9.08015e-09	-0.306233	-1.34227
163772516	chr6:163772516:A:G	1.20118e-08	-1.11008e-10	-1.36871
163772658	chr6:163772658:C:A	5.10496e-09	-0.761152	-1.46323
163772680	chr6:163772680:T:G	1.51654e-08	-1.11008e-10	-1.13558
163772723	chr6:163772723:C:T	1.95082e-08	-1.11008e-10	-0.883761
163772743	chr6:163772743:A:G	1.13042e-08	-1.11008e-10	-1.42942
163773103	chr6:163773103:A:G	1.58544e-08	-1.11008e-10	-1.09115
163773260	chr6:163773260:C:A	3.05335e-09	-1.42178	-1.31658
163773298	chr6:163773298:A:C	9.70372e-09	-1.11008e-10	-1.58209
163773305	chr6:163773305:C:G	1.89786e-08	0.4506	-1.36188
163773451	chr6:163773451:C:T	9.63366e-09	-1.11008e-10	-1.58933
163773459	chr6:163773459:T:C	6.85938e-09	-1.16959	-0.759393
163773856	chr6:163773856:C:T	2.03915e-09	-1.56482	-1.57725
163774112	chr6:163774112:G:A	1.58777e-08	-1.11008e-10	-1.08968
163774142	chr6:163774142:G:A	2.10346e-08	-1.11008e-10	-0.808426
163774252	chr6:163774252:G:A	3.69328e-09	-1.03739	-1.51069
163774595	chr6:163774595:G:A	3.63334e-09	-1.28196	-1.28249
163774604	chr6:163774604:T:C	4.13873e-09	-1.0438	-1.39041
163775208	chr6:163775208:T:A	3.66902e-08	-1.11008e-10	-0.252087
163775227	chr6:163775227:A:T	2.13567e-09	-1.56496	-1.53086
163775268	chr6:163775268:T:G	2.07882e-08	-1.11008e-10	-0.820214
163775313	chr6:163775313:C:T	3.18225e-09	-1.43206	-1.26495
163775385	chr6:163775385:T:C	9.64664e-09	-1.11008e-10	-1.58799
163775855	chr6:163775855:A:G	7.15854e-09	-1.27586	-0.610435
163776814	chr6:163776814:T:C	1.1911e-08	-1.11008e-10	-1.37713
163776961	chr6:163776961:C:T	1.67239e-08	-1.11008e-10	-1.03776
163777200	chr6:163777200:T:C	3.51451e-09	-1.32042	-1.27728
163777233	chr6:163777233:G:A	2.07339e-09	-1.55769	-1.56772
163777359	chr6:163777359:C:T	1.22018e-08	-1.35301	-5.77084e-10
163777373	chr6:163777373:G:A	1.73765e-08	-1.11008e-10	-0.999481
163777684	chr6:163777684:A:G	1.5006e-08	-1.11008e-10	-1.14614
163778021	chr6:163778021:A:G	1.0064e-08	-1.54563	-5.77084e-10
163778192	chr6:163778192:G:A	2.82886e-09	-1.47466	-1.34007
163778310	chr6:163778310:G:C	1.673e-08	-1.11008e-10	-1.0374
163778707	chr6:163778707:C:T	3.59397e-09	-1.48566	-1.08968
163779025	chr6:163779025:G:C	2.02032e-08	-1.11008e-10	-0.848756
163779510	chr6:163779510:T:A	5.56073e-09	-1.4176	-0.721268
163779960	chr6:163779960:G:A	7.12516e-08	-1.11008e-10	0.41162
163780019	chr6:163780019:TGAAAA:T	3.38914e-08	-1.11008e-10	-0.331435
163780153	chr6:163780153:A:C	3.02988e-09	-1.30918	-1.43689
163781150	chr6:163781150:T:C	2.48716e-09	-1.44832	-1.49514
163781429	chr6:163781429:A:G	1.22747e-08	-1.11008e-10	-1.34706
163781981	chr6:163781981:G:A	1.0469e-08	-1.11008e-10	-1.50618
163781983	chr6:163781983:A:G	2.72908e-08	-1.11008e-10	-0.548046
163782223	chr6:163782223:G:A	9.98972e-09	-1.55304	-5.77084e-10
163782824	chr6:163782824:G:A	2.93042e-08	-1.11008e-10	-0.476865
163783029	chr6:163783029:GTAT:G	4.14742e-09	-0.851004	-1.58111
163783160	chr6:163783160:A:G	2.03687e-08	-1.11008e-10	-0.840596
163783311	chr6:163783311:C:T	3.05022e-09	-1.44968	-1.2897
163783337	chr6:163783337:A:T	5.10927e-09	-1.30081	-0.922733
163783395	chr6:163783395:C:T	9.93365e-09	-1.55867	-5.77084e-10
163783669	chr6:163783669:T:A	3.66788e-09	-1.18629	-1.36869
163784198	chr6:163784198:C:T	3.10246e-09	-1.42196	-1.30044
163784443	chr6:163784443:C:A	1.52505e-08	-1.11008e-10	-1.12999
163784580	chr6:163784580:C:T	5.40632e-09	-0.883598	-1.28343
163784715	chr6:163784715:A:G	5.0359e-09	-1.22777	-1.01024
163784781	chr6:163784781:A:G	3.91207e-09	-0.932222	-1.55831
163784812	chr6:163784812:TTAAAA:T	8.47449e-08	-1.11008e-10	0.585048
163784887	chr6:163784887:G:T	2.85695e-09	-1.21803	-1.58681
163785277	chr6:163785277:C:T	2.45438e-09	-1.39028	-1.56645
163785326	chr6:163785326:A:G	1.5708e-08	-1.11008e-10	-1.10043
163785568	chr6:163785568:T:C	3.42803e-09	-1.45655	-1.16606
163785570	chr6:163785570:A:G	2.43348e-09	-1.43213	-1.53315
163785593	chr6:163785593:T:G	3.14887e-08	1.18382	-1.58879
163785676	chr6:163785676:T:C	2.18519e-09	-1.54253	-1.53037
163786150	chr6:163786150:T:G	2.33407e-09	-1.46054	-1.54644
163786172	chr6:163786172:T:G	9.62864e-09	-1.11008e-10	-1.58985
163786185	chr6:163786185:T:C	1.1612e-08	-1.11008e-10	-1.40255
163786291	chr6:163786291:T:C	3.58942e-09	-1.08481	-1.4918
163786706	chr6:163786706:C:G	2.91943e-09	-1.41755	-1.36565
163787185	chr6:163787185:A:G	2.39915e-09	-1.45332	-1.52616
163787191	chr6:163787191:G:A	6.33135e-09	-1.55615	-0.452934
163787466	chr6:163787466:A:G	2.7875e-08	-0.526866	-5.77084e-10
163787814	chr6:163787814:GAGAA:G	9.84683e-09	-1.11008e-10	-1.56745
163788499	chr6:163788499:C:T	3.98618e-09	-1.5423	-0.929462
163788525	chr6:163788525:C:T	1.05599e-08	-1.11008e-10	-1.49753
163788645	chr6:163788645:C:T	1.17532e-08	-1.11008e-10	-1.39047
163788659	chr6:163788659:G:T	1.178e-08	-1.11008e-10	-1.38819
163789039	chr6:163789039:C:T	1.5694e-08	-1.11008e-10	-1.10132
163789106	chr6:163789106:C:T	1.05173e-08	-1.11008e-10	-1.50157
163789196	chr6:163789196:C:T	1.2737e-08	-1.11008e-10	-1.31009
163789562	chr6:163789562:G:A	9.62838e-09	-1.11008e-10	-1.58988
163790020	chr6:163790020:T:A	2.10406e-08	-1.11008e-10	-0.808142
163790169	chr6:163790169:A:AC	5.33954e-09	-1.23372	-0.945738
163790178	chr6:163790178:C:T	2.07083e-09	-1.55275	-1.5739
163790323	chr6:163790323:T:A	2.6678e-09	-1.29618	-1.57717
163790798	chr6:163790798:T:G	4.71964e-09	-1.56456	-0.738305
163790800	chr6:163790800:T:C	4.30842e-09	-1.5629	-0.831128
163790925	chr6:163790925:C:G	2.58894e-08	-1.11008e-10	-0.600762
163790941	chr6:163790941:T:C	3.62917e-09	-1.01273	-1.55287
163791014	chr6:163791014:A:C	4.21323e-09	-1.0264	-1.38997
163791133	chr6:163791133:CTAA:C	1.24461e-08	-1.11008e-10	-1.33319
163791390	chr6:163791390:T:A	4.54033e-09	-1.54295	-0.798643
163791441	chr6:163791441:A:G	5.21778e-09	-1.53089	-0.671634
163791606	chr6:163791606:T:A	1.03573e-08	-1.11008e-10	-1.51691
163791665	chr6:163791665:A:G	7.79319e-09	-1.2573	-0.544048
163792047	chr6:163792047:A:G	1.09501e-08	-1.11008e-10	-1.46125
163792124	chr6:163792124:C:T	9.62599e-09	-1.11008e-10	-1.59013
163792342	chr6:163792342:A:G	5.82005e-09	-1.45351	-0.63978
163792441	chr6:163792441:G:A	7.84751e-09	-1.40596	-0.388438
163792579	chr6:163792579:A:T	9.62928e-09	-1.11008e-10	-1.58979
163792587	chr6:163792587:TTAGA:T	5.62331e-09	-1.54644	-0.581235
163792730	chr6:163792730:A:G	2.06298e-08	-1.11008e-10	-0.827859
163792873	chr6:163792873:A:G	2.08618e-09	-1.56474	-1.55452
163792874	chr6:163792874:G:GA	1.04657e-08	-1.11008e-10	-1.5065
163793264	chr6:163793264:G:A	3.3124e-09	-1.08721	-1.56971
163793334	chr6:163793334:T:A	1.57321e-08	-1.11008e-10	-1.09889
163793401	chr6:163793401:G:T	1.08898e-08	-1.11008e-10	-1.46677
163793564	chr6:163793564:C:T	9.75443e-09	-1.11008e-10	-1.57688
163793705	chr6:163793705:G:A	5.60965e-09	-1.27412	-0.855991
163793868	chr6:163793868:T:A	1.02521e-08	-1.52712	-5.77084e-10
163794040	chr6:163794040:C:T	6.46635e-09	-1.56098	-0.427
163794399	chr6:163794399:G:A	1.0473e-08	-1.11008e-10	-1.5058
163794535	chr6:163794535:A:G	3.42352e-08	-1.11008e-10	-0.321341
163794601	chr6:163794601:C:G	3.1846e-09	-1.10615	-1.59012
163795208	chr6:163795208:A:G	3.8986e-09	-0.93137	-1.56261
163795536	chr6:163795536:T:A	4.16051e-08	-1.11008e-10	-0.126375
163795537	chr6:163795537:C:A	4.16317e-08	-1.11008e-10	-0.125736
163795826	chr6:163795826:G:T	1.11352e-08	-1.31497	-0.129514
163797010	chr6:163797010:A:G	1.21476e-08	-1.11008e-10	-1.35746
163797665	chr6:163797665:A:G	2.51489e-08	-1.11008e-10	-0.629781
163798508	chr6:163798508:C:G	2.5675e-09	-1.40189	-1.50977
163798759	chr6:163798759:G:A	4.16317e-08	-1.11008e-10	-0.125736
163799144	chr6:163799144:C:T	1.04699e-08	-1.11008e-10	-1.50609
163799218	chr6:163799218:A:G	3.26358e-09	-1.45189	-1.21988
163799324	chr6:163799324:A:AC	5.94076e-09	-1.06834	-1.00442
163799381	chr6:163799381:C:T	5.89732e-09	-1.096	-0.984101
163799546	chr6:163799546:A:G	1.60928e-08	-1.11008e-10	-1.07623
163799558	chr6:163799558:A:T	4.14684e-09	-0.877312	-1.55494
163799725	chr6:163799725:A:G	6.17902e-09	-1.06985	-0.963583
163800076	chr6:163800076:A:G	1.02189e-08	-1.11008e-10	-1.53036
163800486	chr6:163800486:A:G	1.27167e-08	-1.11008e-10	-1.31168
163800489	chr6:163800489:T:G	5.85857e-09	-1.23972	-0.846968
163800671	chr6:163800671:G:A	5.99297e-09	-1.21177	-0.852245
163801101	chr6:163801101:G:A	1.46635e-08	-1.11008e-10	-1.16923
163801255	chr6:163801255:T:C	4.51267e-09	-0.867491	-1.48022
163801771	chr6:163801771:A:G	1.03552e-08	-1.11008e-10	-1.51711
163802300	chr6:163802300:G:A	7.28839e-09	-1.35533	-0.51298
163802417	chr6:163802417:T:C	4.13723e-09	-0.911182	-1.52339
163802733	chr6:163802733:G:A	1.44635e-08	-1.11008e-10	-1.18297
163802860	chr6:163802860:G:T	8.70095e-09	-1.32542	-0.365744
163803137	chr6:163803137:A:G	1.34913e-08	-1.11008e-10	-1.25255
163803359	chr6:163803359:A:G	3.68586e-08	-1.11008e-10	-0.247507
163803651	chr6:163803651:T:C	1.0686e-08	-1.48566	-5.77084e-10
163803736	chr6:163803736:G:A	5.72767e-09	-1.12875	-0.980534
163803832	chr6:163803832:A:G	5.49375e-09	-1.15034	-1.00065
163804014	chr6:163804014:A:G	3.38478e-09	-1.43132	-1.20399
163804238	chr6:163804238:T:C	9.89289e-09	-1.56278	-5.77084e-10
163804243	chr6:163804243:C:A	4.20338e-09	-1.09671	-1.322
163804444	chr6:163804444:A:G	1.05072e-08	-1.11008e-10	-1.50254
163804613	chr6:163804613:C:T	2.93208e-09	-1.37618	-1.40271
163804734	chr6:163804734:C:T	1.26178e-08	-1.11008e-10	-1.31949
163804745	chr6:163804745:TC:T	9.9734e-09	-1.55468	-5.77084e-10
163804872	chr6:163804872:G:A	5.32738e-09	-1.11206	-1.06968
163804985	chr6:163804985:C:A	1.03063e-08	-1.11008e-10	-1.52184
163805121	chr6:163805121:T:C	9.76755e-09	-1.11008e-10	-1.57553
163806192	chr6:163806192:A:G	3.48821e-09	-1.4128	-1.19241
163806582	chr6:163806582:G:A	1.03169e-08	-1.52081	-5.77084e-10
163806611	chr6:163806611:A:G	1.79807e-08	-1.11008e-10	-0.965298
163806681	chr6:163806681:T:C	4.26032e-08	-1.11008e-10	-0.102668
163806753	chr6:163806753:T:C	4.41929e-09	-1.03517	-1.33345
163806844	chr6:163806844:GAGAA:G	1.74981e-08	-1.11008e-10	-0.992506
163807046	chr6:163807046:C:T	1.04507e-08	-1.11008e-10	-1.50793
163807193	chr6:163807193:A:G	1.04364e-08	-1.11008e-10	-1.5093
163807239	chr6:163807239:T:C	2.30937e-07	-1.11008e-10	1.58755
163807249	chr6:163807249:CA:C	4.60634e-09	-0.86553	-1.46163
163807702	chr6:163807702:T:C	1.19549e-08	-1.37346	-5.77084e-10
163808954	chr6:163808954:A:G	5.94999e-09	-1.56124	-0.50997
163809100	chr6:163809100:C:T	1.03313e-08	-1.11008e-10	-1.51941
163809554	chr6:163809554:G:C	3.80345e-08	-0.216103	-5.77084e-10
163809671	chr6:163809671:G:A	1.71948e-08	-1.11008e-10	-1.00999
163810168	chr6:163810168:A:G	3.38779e-09	-1.24244	-1.39198
163810327	chr6:163810327:A:C	1.53268e-08	-1.11008e-10	-1.12499
163810638	chr6:163810638:C:T	3.7572e-08	-1.11008e-10	-0.228338
163810732	chr6:163810732:A:T	1.78641e-08	-1.11008e-10	-0.971803
163810865	chr6:163810865:A:T	3.39636e-09	-1.41901	-1.21288
163811240	chr6:163811240:C:T	1.11638e-08	-1.21776	-0.224163
163811310	chr6:163811310:G:A	2.12897e-08	-1.11008e-10	-0.796375
163811786	chr6:163811786:G:C	9.90265e-09	-1.56179	-5.77084e-10
163812356	chr6:163812356:T:C	5.80644e-09	-1.56147	-0.534164
163812562	chr6:163812562:A:G	1.79942e-08	-1.11008e-10	-0.96455
163813287	chr6:163813287:A:G	3.42169e-09	-1.23232	-1.39214
163813671	chr6:163813671:T:TAA	2.73974e-09	-1.31955	-1.52719
163814326	chr6:163814326:C:A	9.66354e-09	-1.11008e-10	-1.58624
163814367	chr6:163814367:A:G	9.6631e-09	-1.11008e-10	-1.58628
163814438	chr6:163814438:G:A	2.81306e-09	-1.47026	-1.35006
163814604	chr6:163814604:T:C	1.0232e-08	-1.11008e-10	-1.52908
163814719	chr6:163814719:G:A	1.02676e-08	-1.11008e-10	-1.52561
163815230	chr6:163815230:A:G	4.05615e-09	-0.913369	-1.541
163816069	chr6:163816069:G:A	1.45583e-08	-1.11008e-10	-1.17643
163816132	chr6:163816132:T:C	9.83644e-08	-1.11008e-10	0.734082
163816515	chr6:163816515:C:G	1.31968e-08	-1.11008e-10	-1.27463
163816947	chr6:163816947:A:T	3.29206e-09	-1.35647	-1.30661
163817140	chr6:163817140:A:G	3.49251e-09	-1.03874	-1.56524
163817162	chr6:163817162:T:C	1.14663e-08	-1.11008e-10	-1.41519
163817571	chr6:163817571:G:A	3.49101e-09	-1.02275	-1.58166
163817734	chr6:163817734:T:C	3.28684e-09	-1.14592	-1.51875
163818187	chr6:163818187:T:G	1.02558e-08	-1.11008e-10	-1.52675
163818243	chr6:163818243:T:C	4.42444e-09	-0.865839	-1.50161
163818439	chr6:163818439:A:G	1.36888e-08	-1.11008e-10	-1.23802
163818667	chr6:163818667:T:C	3.02993e-09	-1.36189	-1.38416
163818824	chr6:163818824:A:G	1.31938e-08	-1.11008e-10	-1.27485
163818985	chr6:163818985:T:G	6.43952e-09	-0.407113	-1.58503
163819415	chr6:163819415:C:T	1.08865e-08	-1.11008e-10	-1.46707
163819539	chr6:163819539:GTA:G	1.02563e-08	-1.11008e-10	-1.52671
163819863	chr6:163819863:C:T	1.14365e-08	-1.41778	-5.77084e-10
163819958	chr6:163819958:A:G	1.21641e-08	-1.11008e-10	-1.3561
163820222	chr6:163820222:T:G	1.57423e-08	-1.11008e-10	-1.09825
163820447	chr6:163820447:T:C	1.01607e-08	-1.11008e-10	-1.53607
163820658	chr6:163820658:C:T	4.35484e-09	-0.801179	-1.58213
163821067	chr6:163821067:A:G	2.0154e-09	-1.5636	-1.59018
163821137	chr6:163821137:TG:T	3.61407e-09	-1.39314	-1.17662
163821234	chr6:163821234:G:A	1.00182e-08	-1.11008e-10	-1.5502
163821243	chr6:163821243:A:G	4.15608e-09	-1.18323	-1.24679
163821517	chr6:163821517:A:G	1.01731e-08	-1.53485	-5.77084e-10
163821608	chr6:163821608:A:G	1.00812e-08	-1.54392	-5.77084e-10
163822090	chr6:163822090:C:T	4.23465e-09	-1.21074	-1.20056
163822167	chr6:163822167:A:G	1.33852e-08	-1.11008e-10	-1.26045
163822221	chr6:163822221:C:T	1.01312e-08	-1.11008e-10	-1.53897
163822468	chr6:163822468:C:T	4.21485e-08	-1.11008e-10	-0.113399
163822657	chr6:163822657:G:A	1.27885e-07	-1.11008e-10	0.996538
163822800	chr6:163822800:C:G	3.09424e-09	-1.37069	-1.35437
163822853	chr6:163822853:A:G	2.24288e-08	-1.11008e-10	-0.744251
163822881	chr6:163822881:G:A	9.69454e-09	-1.11008e-10	-1.58303
163822997	chr6:163822997:T:C	1.02552e-08	-1.11008e-10	-1.52681
163823084	chr6:163823084:G:A	1.1624e-08	-1.11008e-10	-1.40153
163823164	chr6:163823164:A:G	5.03143e-09	-0.66296	-1.57593
163823313	chr6:163823313:A:G	1.00033e-08	-1.11008e-10	-1.55168
163823569	chr6:163823569:A:G	3.21092e-09	-1.18335	-1.50469
163823755	chr6:163823755:C:G	1.02777e-08	-1.11008e-10	-1.52462
163823817	chr6:163823817:G:A	1.01413e-08	-1.11008e-10	-1.53798
163823986	chr6:163823986:G:A	1.45041e-08	-1.11008e-10	-1.18017
163824419	chr6:163824419:C:T	1.34672e-08	-1.11008e-10	-1.25434
163824672	chr6:163824672:A:G	1.01491e-08	-1.11008e-10	-1.53721
163824894	chr6:163824894:C:G	1.03935e-08	-1.11008e-10	-1.51342
163824992	chr6:163824992:G:C	1.00485e-08	-1.11008e-10	-1.54718
163825499	chr6:163825499:G:A	3.29144e-09	-1.15696	-1.50631
163825594	chr6:163825594:G:A	4.21485e-08	-1.11008e-10	-0.113399
163825724	chr6:163825724:A:T	1.06179e-08	-1.11008e-10	-1.49206
163825945	chr6:163825945:T:G	1.06485e-08	-1.11008e-10	-1.48918
163825951	chr6:163825951:A:G	1.7799e-08	-1.11008e-10	-0.975455
163826080	chr6:163826080:C:T	1.06524e-08	-1.11008e-10	-1.48881
163826244	chr6:163826244:A:T	2.7051e-08	-1.11008e-10	-0.556874
163826475	chr6:163826475:C:T	2.44339e-08	-1.11008e-10	-0.658626
163826958	chr6:163826958:G:A	1.00907e-08	-1.54298	-5.77084e-10
163827602	chr6:163827602:G:A	1.01535e-08	-1.11008e-10	-1.53678
163827636	chr6:163827636:C:A	3.57261e-08	-1.11008e-10	-0.278716
163827834	chr6:163827834:T:A	1.16629e-08	-1.39819	-5.77084e-10
163828237	chr6:163828237:T:TC	1.73416e-07	1.3011	-5.77084e-10
163828300	chr6:163828300:G:A	6.91861e-09	-0.37296	-1.54742
163828670	chr6:163828670:A:G	4.88397e-09	-0.678975	-1.58966
163828751	chr6:163828751:G:T	1.02698e-08	-1.11008e-10	-1.52539
163828822	chr6:163828822:C:T	4.76326e-09	-0.703485	-1.59018
163828964	chr6:163828964:C:T	1.25772e-08	-1.11008e-10	-1.32271
163829055	chr6:163829055:G:A	5.04831e-08	-1.11008e-10	0.0670418
163829149	chr6:163829149:G:A	5.9405e-08	-1.11008e-10	0.229781
163829361	chr6:163829361:T:C	1.01188e-08	-1.11008e-10	-1.5402
163829642	chr6:163829642:A:G	6.19466e-09	-0.495665	-1.53525
163830089	chr6:163830089:T:C	1.5311e-08	-1.11008e-10	-1.12602
163830491	chr6:163830491:G:A	3.70912e-09	-1.30934	-1.23446
163830516	chr6:163830516:C:T	3.29345e-09	-1.42673	-1.23594
163831369	chr6:163831369:A:G	1.29108e-08	-1.11008e-10	-1.29653
163831402	chr6:163831402:G:T	1.18288e-08	-1.11008e-10	-1.38406
163831505	chr6:163831505:G:T	1.04091e-08	-1.11008e-10	-1.51192
163831521	chr6:163831521:G:A	2.43164e-08	-0.663445	-5.77084e-10
163832890	chr6:163832890:C:T	2.14998e-08	-1.11008e-10	-0.786553
163832969	chr6:163832969:G:A	4.24939e-09	-1.29361	-1.11422
163833169	chr6:163833169:G:A	1.00535e-08	-1.11008e-10	-1.54668
163833727	chr6:163833727:T:C	1.24263e-08	-1.11008e-10	-1.33478
163833796	chr6:163833796:C:T	1.40552e-08	-1.11008e-10	-1.21161
163834069	chr6:163834069:TTATTAGGGCTGG:T	9.97832e-09	-1.11008e-10	-1.55418
163834085	chr6:163834085:T:C	4.92755e-08	-1.11008e-10	0.0428293
163834439	chr6:163834439:A:G	3.34714e-09	-1.25265	-1.39384
163834618	chr6:163834618:C:T	1.28529e-08	-1.11008e-10	-1.30103
163834819	chr6:163834819:T:C	2.7912e-09	-1.2425	-1.58563
163835401	chr6:163835401:T:C	3.8489e-09	-0.931485	-1.57532
163835454	chr6:163835454:G:A	1.00079e-08	-1.15823	-0.392997
163835624	chr6:163835624:A:G	1.84338e-08	-0.940411	-5.77084e-10
163835934	chr6:163835934:G:A	9.70486e-09	-1.11008e-10	-1.58197
163836166	chr6:163836166:C:T	4.64037e-09	-1.27875	-1.04105
163836302	chr6:163836302:C:T	1.50184e-08	-1.11008e-10	-1.14532
163836455	chr6:163836455:G:A	9.072e-09	-0.465554	-1.18385
163836462	chr6:163836462:G:A	2.11414e-09	-1.51577	-1.59018
163836531	chr6:163836531:A:G	7.82915e-09	-1.01168	-0.785063
163836570	chr6:163836570:A:C	2.09369e-09	-1.52551	-1.59016
163836990	chr6:163836990:A:C	1.31185e-08	-1.11008e-10	-1.28058
163837117	chr6:163837117:A:G	3.71629e-08	-1.11008e-10	-0.239285
163837237	chr6:163837237:C:T	2.13858e-09	-1.52291	-1.57154
163837301	chr6:163837301:C:T	1.01718e-08	-1.11008e-10	-1.53498
163837565	chr6:163837565:G:C	8.6492e-09	-0.899184	-0.797946
163837628	chr6:163837628:C:T	1.0433e-08	-1.50962	-5.77084e-10
163837775	chr6:163837775:G:A	7.28967e-09	-0.790367	-1.07777
163837923	chr6:163837923:A:G	2.06829e-08	-1.11008e-10	-0.825287
163837928	chr6:163837928:G:A	1.18557e-08	-1.11008e-10	-1.38179
163838048	chr6:163838048:A:G	4.19364e-09	-1.49156	-0.929467
163838121	chr6:163838121:G:A	9.90423e-09	-1.11008e-10	-1.56163
163838207	chr6:163838207:C:G	1.19062e-08	-1.11008e-10	-1.37754
163838672	chr6:163838672:C:T	2.30115e-09	-1.56527	-1.45592
163838965	chr6:163838965:G:A	3.17401e-08	-1.11008e-10	-0.397015
163839305	chr6:163839305:G:A	6.86212e-09	-0.607945	-1.32064
163839529	chr6:163839529:C:T	1.6526e-08	-1.11008e-10	-1.04966
163839553	chr6:163839553:C:T	1.19271e-08	-1.11008e-10	-1.37579
163839605	chr6:163839605:A:T	6.80904e-09	-0.593498	-1.34285
163839637	chr6:163839637:T:C	7.20818e-09	-1.18546	-0.693925
163839710	chr6:163839710:T:A	1.19335e-08	-1.11008e-10	-1.37524
163839725	chr6:163839725:C:T	1.40695e-08	-1.11008e-10	-1.21059
163839767	chr6:163839767:C:T	1.19191e-08	-1.11008e-10	-1.37645
163839802	chr6:163839802:CTCT:C	6.58056e-09	-1.03533	-0.935151
163839903	chr6:163839903:C:T	2.06139e-09	-1.56545	-1.56577
163840044	chr6:163840044:G:C	6.33564e-09	-0.649046	-1.35936
163840243	chr6:163840243:C:T	1.36351e-08	-1.11008e-10	-1.24195
163840475	chr6:163840475:T:TTAGGA	2.07269e-09	-1.56564	-1.56011
163840604	chr6:163840604:G:A	1.19335e-08	-1.11008e-10	-1.37524
163840800	chr6:163840800:C:T	1.15677e-08	-1.40638	-5.77084e-10
163841046	chr6:163841046:T:G	4.78095e-09	-1.25314	-1.03682
163841412	chr6:163841412:T:C	1.15874e-08	-1.11008e-10	-1.40468
163841457	chr6:163841457:A:G	1.22901e-08	-1.3458	-5.77084e-10
163841981	chr6:163841981:G:A	6.98426e-09	-1.02888	-0.882053
163842070	chr6:163842070:A:G	7.29315e-09	-0.582418	-1.28524
163842374	chr6:163842374:C:T	1.20226e-08	-1.11008e-10	-1.36781
163842492	chr6:163842492:T:C	6.60934e-09	-1.21105	-0.755061
163842504	chr6:163842504:G:A	4.72005e-09	-1.34296	-0.959818
163842849	chr6:163842849:C:A	1.51989e-08	-1.11008e-10	-1.13338
163843060	chr6:163843060:A:G	1.45314e-08	-1.11008e-10	-1.17829
163843279	chr6:163843279:T:C	1.45401e-08	-1.11008e-10	-1.17769
163843375	chr6:163843375:G:A	3.34699e-08	-1.11008e-10	-0.343951
163843552	chr6:163843552:G:A	2.04661e-09	-1.55889	-1.57952
163843721	chr6:163843721:A:G	3.3886e-09	-1.56491	-1.06927
163843850	chr6:163843850:A:G	1.12128e-08	-1.11008e-10	-1.43754
163844151	chr6:163844151:AAT:A	1.0199e-08	-1.11008e-10	-1.5323
163844273	chr6:163844273:A:G	1.04534e-08	-1.50767	-5.77084e-10
163844483	chr6:163844483:A:G	1.14594e-08	-1.11008e-10	-1.41579
163844878	chr6:163844878:G:T	1.40269e-08	-1.11008e-10	-1.21362
163844879	chr6:163844879:A:G	1.40452e-08	-1.11008e-10	-1.21232
163845123	chr6:163845123:A:G	3.67233e-08	-0.251185	-5.77084e-10
163845167	chr6:163845167:A:G	1.58454e-08	-1.11008e-10	-1.09172
163845672	chr6:163845672:T:C	1.97306e-08	-1.11008e-10	-0.872425
163846006	chr6:163846006:G:A	9.62636e-09	-1.11008e-10	-1.59009
163846015	chr6:163846015:G:A	3.47727e-09	-1.30492	-1.30343
163846227	chr6:163846227:A:C	1.23528e-08	-1.11008e-10	-1.34071
163846359	chr6:163846359:A:G	6.10734e-09	-1.31793	-0.72717
163846490	chr6:163846490:G:T	3.5831e-09	-1.02524	-1.55313
163846518	chr6:163846518:G:A	2.05299e-09	-1.56361	-1.57169
163846631	chr6:163846631:A:C	1.78906e-08	-1.11008e-10	-0.970321
163846721	chr6:163846721:T:G	3.4605e-09	-1.30964	-1.30354
163846736	chr6:163846736:A:G	1.00487e-08	-1.11008e-10	-1.54715
163846961	chr6:163846961:A:G	3.13555e-09	-1.56223	-1.14956
163847068	chr6:163847068:T:A	2.06557e-09	-1.56203	-1.56716
163847572	chr6:163847572:G:A	2.06957e-09	-1.56097	-1.56628
163847923	chr6:163847923:C:T	5.79051e-09	-0.755259	-1.34312
163848060	chr6:163848060:G:A	9.99064e-09	-1.11008e-10	-1.55295
163848172	chr6:163848172:T:C	1.01624e-08	-1.11008e-10	-1.5359
163848207	chr6:163848207:A:G	1.36858e-08	-1.11008e-10	-1.23824
163848290	chr6:163848290:A:C	2.04721e-09	-1.56557	-1.57255
163848720	chr6:163848720:G:A	2.07253e-09	-1.56003	-1.56579
163849146	chr6:163849146:T:C	1.04713e-08	-1.11008e-10	-1.50596
163849352	chr6:163849352:C:T	1.98573e-08	-1.11008e-10	-0.866025
163849636	chr6:163849636:G:A	6.21731e-09	-1.12292	-0.904338
163849829	chr6:163849829:C:T	1.90954e-08	-1.11008e-10	-0.905152
163849930	chr6:163849930:T:A	1.1819e-08	-1.11008e-10	-1.38489
163850149	chr6:163850149:G:A	2.05659e-09	-1.55745	-1.5761
163850315	chr6:163850315:T:A	6.9931e-09	-0.612607	-1.29707
163850400	chr6:163850400:A:T	2.25356e-08	-0.739502	-5.77084e-10
163850626	chr6:163850626:G:C	4.18376e-09	-0.851409	-1.57198
163850771	chr6:163850771:G:T	3.22118e-09	-1.19058	-1.49427
163851114	chr6:163851114:T:C	2.06195e-09	-1.56529	-1.56565
163851328	chr6:163851328:C:G	1.9604e-08	-1.11008e-10	-0.878866
163851569	chr6:163851569:C:T	9.99958e-09	-1.11008e-10	-1.55205
163851632	chr6:163851632:T:C	9.66452e-09	-1.11008e-10	-1.58614
163851696	chr6:163851696:C:T	1.37112e-08	-1.11008e-10	-1.23638
163851908	chr6:163851908:G:A	1.43818e-08	-1.11008e-10	-1.18863
163851935	chr6:163851935:G:A	1.96372e-08	-1.11008e-10	-0.877171
163851978	chr6:163851978:A:T	4.54945e-09	-0.75035	-1.58924
163852063	chr6:163852063:T:C	2.02155e-09	-1.56158	-1.58916
163852078	chr6:163852078:T:G	2.03674e-09	-1.56156	-1.58168
163852578	chr6:163852578:T:G	6.17196e-09	-1.22251	-0.812067
163852774	chr6:163852774:C:G	1.36929e-08	-1.11008e-10	-1.23772
163853015	chr6:163853015:T:C	1.1052e-08	-1.11008e-10	-1.45198
163853016	chr6:163853016:C:T	1.10552e-08	-1.11008e-10	-1.45169
163853089	chr6:163853089:C:T	1.00492e-08	-1.11008e-10	-1.5471
163853226	chr6:163853226:G:A	4.05013e-09	-0.893537	-1.56231
163853264	chr6:163853264:T:C	2.02291e-09	-1.56442	-1.58564
163853340	chr6:163853340:G:T	1.20906e-08	-1.11008e-10	-1.36217
163853419	chr6:163853419:C:T	2.06737e-07	1.47685	-5.77084e-10
163853874	chr6:163853874:A:G	1.95645e-08	-1.11008e-10	-0.880882
163853928	chr6:163853928:C:T	1.42025e-08	-1.11008e-10	-1.20118
163854017	chr6:163854017:G:A	1.36929e-08	-1.11008e-10	-1.23772
163854270	chr6:163854270:T:A	1.05997e-08	-1.11008e-10	-1.49378
163854679	chr6:163854679:A:G	3.41921e-07	1.97998	-5.77084e-10
163854682	chr6:163854682:G:A	1.59044e-08	-1.088	-5.77084e-10
163854941	chr6:163854941:A:G	2.11261e-09	-1.56313	-1.54354
163855287	chr6:163855287:G:A	2.19137e-09	-1.55241	-1.51766
163855467	chr6:163855467:G:A	1.45901e-08	-1.11008e-10	-1.17425
163855658	chr6:163855658:G:C	2.4148e-08	-1.11008e-10	-0.670394
163855904	chr6:163855904:G:A	5.02843e-09	-1.11664	-1.12285
163856057	chr6:163856057:T:C	1.17941e-08	-1.11008e-10	-1.387
163856126	chr6:163856126:G:A	1.05442e-08	-1.49902	-5.77084e-10
163856323	chr6:163856323:C:T	2.74648e-09	-1.25506	-1.58922
163856904	chr6:163856904:A:G	1.19219e-08	-1.11008e-10	-1.37622
163857321	chr6:163857321:G:A	1.1584e-08	-1.11008e-10	-1.40497
163857387	chr6:163857387:T:A	2.02241e-09	-1.56026	-1.59005
163857533	chr6:163857533:T:TG	1.11827e-08	-1.23864	-0.201587
163858220	chr6:163858220:G:T	4.63349e-09	-1.23916	-1.08213
163858553	chr6:163858553:G:C	9.97041e-09	-1.11008e-10	-1.55498
163858574	chr6:163858574:T:C	4.39079e-09	-1.51961	-0.855482
163858738	chr6:163858738:G:C	7.39139e-09	-1.45765	-0.396626
163858917	chr6:163858917:C:T	3.45831e-09	-1.03216	-1.58166
163859540	chr6:163859540:C:T	1.23545e-08	-1.11008e-10	-1.34058
163859654	chr6:163859654:G:A	2.85869e-09	-1.21405	-1.59018
163860255	chr6:163860255:G:A	2.10306e-09	-1.56197	-1.54923
163860426	chr6:163860426:G:A	3.01096e-08	-1.11008e-10	-0.449752
163860465	chr6:163860465:T:C	3.41965e-09	-1.47839	-1.14667
163860467	chr6:163860467:G:A	1.34895e-08	-1.11008e-10	-1.25268
163861323	chr6:163861323:C:T	3.20038e-08	-1.11008e-10	-0.388742
163861390	chr6:163861390:T:C	2.03558e-09	-1.55505	-1.58876
163861554	chr6:163861554:G:A	2.07745e-09	-1.54222	-1.58124
163861577	chr6:163861577:GAATT:G	1.03944e-08	-1.11008e-10	-1.51333
163862214	chr6:163862214:C:A	2.74986e-09	-1.52371	-1.31933
163862218	chr6:163862218:C:T	9.8859e-09	-1.56349	-5.77084e-10
163862411	chr6:163862411:A:C	1.34867e-08	-1.11008e-10	-1.25289
163862788	chr6:163862788:A:G	2.01764e-09	-1.56291	-1.58976
163862828	chr6:163862828:C:A	1.16735e-08	-1.11008e-10	-1.39728
163862933	chr6:163862933:G:A	2.03094e-09	-1.55651	-1.58959
163862937	chr6:163862937:G:T	2.02597e-09	-1.55843	-1.59012
163863022	chr6:163863022:A:C	4.58974e-09	-1.55496	-0.775813
163863272	chr6:163863272:C:T	5.90006e-08	-1.11008e-10	0.222951
163863320	chr6:163863320:C:T	2.01946e-09	-1.56166	-1.59011
163863371	chr6:163863371:G:C	3.18097e-09	-1.12825	-1.56916
163863408	chr6:163863408:A:G	9.05417e-09	-1.2264	-0.424976
163863481	chr6:163863481:C:T	3.26168e-09	-1.09644	-1.57591
163863965	chr6:163863965:G:A	2.11168e-09	-1.52837	-1.57874
163864147	chr6:163864147:C:G	2.13653e-09	-1.51321	-1.5822
163864178	chr6:163864178:A:G	2.23783e-09	-1.51542	-1.53367
163864189	chr6:163864189:A:G	5.62612e-09	-1.48013	-0.647048
163864648	chr6:163864648:G:A	8.99376e-09	-1.20721	-0.450852
163864833	chr6:163864833:C:T	4.38846e-08	-1.11008e-10	-0.0730332
163864951	chr6:163864951:T:A	1.15341e-08	-1.40929	-5.77084e-10
163864983	chr6:163864983:C:T	2.0522e-09	-1.54766	-1.58802
163865064	chr6:163865064:A:G	4.68205e-09	-1.53362	-0.777239
163865294	chr6:163865294:C:A	2.01853e-09	-1.56411	-1.58812
163865335	chr6:163865335:T:C	2.14092e-09	-1.52231	-1.57106
163865375	chr6:163865375:G:A	5.02306e-09	-1.53819	-0.70237
163865424	chr6:163865424:G:A	4.90861e-09	-1.5432	-0.720401
163865839	chr6:163865839:T:C	4.49986e-09	-1.41478	-0.935773
163866283	chr6:163866283:G:C	2.02354e-09	-1.56195	-1.58779
163866680	chr6:163866680:T:G	4.8383e-09	-1.56571	-0.712328
163867101	chr6:163867101:C:T	8.35099e-09	-1.52352	-0.208698
163867412	chr6:163867412:C:G	1.02876e-08	-1.52365	-5.77084e-10
163867773	chr6:163867773:A:G	4.45155e-09	-1.54545	-0.815897
163867909	chr6:163867909:G:C	2.41297e-09	-1.47232	-1.50142
163867920	chr6:163867920:G:A	2.28444e-09	-1.49251	-1.53596
163868170	chr6:163868170:C:T	2.93474e-09	-1.55598	-1.222
163868188	chr6:163868188:A:G	1.51076e-08	-0.770949	-0.368447
163868217	chr6:163868217:A:G	7.42075e-09	-0.260193	-1.59012
163868330	chr6:163868330:A:T	7.88676e-09	-0.199647	-1.58976
163868381	chr6:163868381:A:G	8.6508e-09	-0.1211	-1.57585
163868669	chr6:163868669:G:A	8.16423e-09	-0.194167	-1.56067
163869111	chr6:163869111:A:G	2.87788e-09	-1.51999	-1.27756
163869360	chr6:163869360:C:T	1.08184e-08	-1.11008e-10	-1.47335
163869842	chr6:163869842:A:C	1.27438e-08	-1.30956	-5.77084e-10
163869974	chr6:163869974:C:T	8.88147e-09	-0.322715	-1.34792
163870013	chr6:163870013:G:A	1.10423e-08	-0.350109	-1.10276
163870253	chr6:163870253:TC:T	1.21153e-08	-1.11008e-10	-1.36012
163870337	chr6:163870337:T:G	6.38122e-09	-1.50308	-0.498159
163870413	chr6:163870413:C:A	2.60727e-09	-1.53221	-1.36408
163870467	chr6:163870467:GAACCCCTCTCAAC:G	3.53077e-09	-1.50499	-1.08809
163870580	chr6:163870580:C:A	8.32411e-09	-0.400192	-1.33525
163870934	chr6:163870934:G:A	5.36645e-09	-0.894828	-1.2796
163871157	chr6:163871157:C:T	7.029e-09	-0.464928	-1.43962
163871284	chr6:163871284:G:A	5.14202e-09	-0.966576	-1.25057
163871481	chr6:163871481:T:C	5.40087e-09	-0.958348	-1.20969
163871533	chr6:163871533:T:G	7.76776e-09	-0.474416	-1.3302
163871563	chr6:163871563:G:A	1.10738e-08	-1.11008e-10	-1.45001
163871599	chr6:163871599:G:A	7.81923e-09	-0.235923	-1.56209
163871898	chr6:163871898:T:C	1.99353e-08	-1.11008e-10	-0.862105
163871974	chr6:163871974:C:T	2.64024e-09	-1.50187	-1.38186
163872152	chr6:163872152:G:A	4.17766e-09	-1.55217	-0.872679
163872298	chr6:163872298:C:T	8.23358e-09	-0.178577	-1.5678
163872372	chr6:163872372:C:T	6.45894e-09	-1.48704	-0.502095
163873269	chr6:163873269:T:G	2.60464e-09	-1.53826	-1.35904
163873289	chr6:163873289:G:A	7.76035e-09	-0.367576	-1.43799
163873408	chr6:163873408:C:A	1.15376e-08	-1.11008e-10	-1.40898
163873480	chr6:163873480:C:G	7.67866e-09	-0.27745	-1.5387
163873712	chr6:163873712:C:T	9.67702e-09	-1.11008e-10	-1.58484
163874119	chr6:163874119:T:C	2.69656e-09	-1.45199	-1.41063
163874731	chr6:163874731:A:G	1.29883e-08	-1.11008e-10	-1.29055
163874839	chr6:163874839:C:T	9.76706e-09	-1.11008e-10	-1.57558
163875173	chr6:163875173:C:T	9.6711e-09	-1.11008e-10	-1.58546
163875836	chr6:163875836:A:G	9.62607e-09	-1.11008e-10	-1.59012
163875923	chr6:163875923:A:G	1.87061e-08	-0.925748	-5.77084e-10
163875983	chr6:163875983:G:A	1.04197e-08	-0.746956	-0.763946
163875994	chr6:163875994:C:T	1.08826e-08	-1.11008e-10	-1.46743
163876009	chr6:163876009:C:T	3.03233e-09	-1.22169	-1.52358
163876089	chr6:163876089:A:G	4.5458e-09	-1.54472	-0.795675
163876412	chr6:163876412:T:C	9.50474e-09	-0.463598	-1.13921
163876582	chr6:163876582:T:C	2.40668e-09	-1.41827	-1.55808
163876584	chr6:163876584:G:A	1.15141e-08	-1.11008e-10	-1.41102
163876816	chr6:163876816:C:G	1.04383e-08	-1.50912	-5.77084e-10
163877163	chr6:163877163:T:C	5.74727e-09	-1.03384	-1.07203
163877300	chr6:163877300:T:C	3.43451e-08	-1.11008e-10	-0.318137
163877427	chr6:163877427:C:A	2.32837e-09	-1.4714	-1.53803
163877471	chr6:163877471:C:T	3.6956e-09	-1.47094	-1.07652
163877656	chr6:163877656:GAGAC:G	3.1636e-09	-1.49655	-1.20634
163877847	chr6:163877847:T:G	1.11741e-08	-1.441	-5.77084e-10
163877944	chr6:163877944:A:T	4.14181e-09	-0.929344	-1.50412
163877963	chr6:163877963:C:T	4.25554e-09	-0.921533	-1.48484
163877965	chr6:163877965:C:T	4.25984e-09	-0.925875	-1.47949
163878451	chr6:163878451:A:G	4.876e-09	-0.782399	-1.48787
163878555	chr6:163878555:A:G	4.87409e-09	-0.785657	-1.48501
163878896	chr6:163878896:G:T	4.66757e-09	-0.884024	-1.42993
163879064	chr6:163879064:A:T	1.70076e-08	-1.11008e-10	-1.02094
163879187	chr6:163879187:C:T	4.48869e-09	-0.883162	-1.46987
163879209	chr6:163879209:G:A	2.19077e-08	-0.76776	-5.77084e-10
163879226	chr6:163879226:G:A	3.76735e-09	-1.55	-0.978226
163879438	chr6:163879438:T:A	4.69035e-09	-0.838225	-1.47086
163879557	chr6:163879557:G:A	3.64515e-08	-1.11008e-10	-0.258614
163879615	chr6:163879615:A:G	2.81672e-09	-1.23759	-1.58143
163879652	chr6:163879652:G:C	4.9193e-09	-1.54913	-0.712298
163879835	chr6:163879835:T:C	4.94701e-09	-1.41231	-0.843506
163880295	chr6:163880295:G:A	4.87485e-09	-1.36925	-0.901256
163880440	chr6:163880440:G:T	3.2092e-09	-1.55148	-1.13709
163880514	chr6:163880514:G:A	1.10063e-08	-1.11008e-10	-1.45613
163880923	chr6:163880923:C:T	1.73501e-08	-1.11008e-10	-1.001
163881070	chr6:163881070:G:A	1.10409e-08	-1.11008e-10	-1.45299
163881241	chr6:163881241:A:C	3.94865e-09	-1.55368	-0.927541
163881362	chr6:163881362:G:A	9.17134e-09	-0.185844	-1.45267
163881552	chr6:163881552:A:G	6.44236e-09	-0.750531	-1.24117
163881799	chr6:163881799:T:A	4.77927e-09	-0.793191	-1.49712
163881969	chr6:163881969:A:G	2.90821e-09	-1.53235	-1.2547
163882052	chr6:163882052:C:A	1.46215e-08	-1.11008e-10	-1.17211
163882111	chr6:163882111:A:C	1.55915e-08	-1.11008e-10	-1.10787
163882297	chr6:163882297:A:C	2.29085e-09	-1.49421	-1.53147
163882428	chr6:163882428:G:A	4.14883e-09	-0.85254	-1.57923
163882497	chr6:163882497:C:A	4.10185e-09	-0.863863	-1.5793
163882761	chr6:163882761:A:G	2.77934e-09	-1.525	-1.30739
163882913	chr6:163882913:A:T	6.79581e-09	-0.440868	-1.49742
163882948	chr6:163882948:A:G	2.99116e-09	-1.17062	-1.58831
163883161	chr6:163883161:A:G	4.60857e-09	-0.840535	-1.48614
163883175	chr6:163883175:A:G	3.59513e-09	-1.48785	-1.08717
163883209	chr6:163883209:G:A	2.79117e-09	-1.25453	-1.5736
163883213	chr6:163883213:T:A	3.37039e-09	-1.22167	-1.4179
163883426	chr6:163883426:G:A	1.7271e-08	-1.11008e-10	-1.00557
163883557	chr6:163883557:G:A	2.7303e-09	-1.27939	-1.5708
163883620	chr6:163883620:A:G	3.95146e-09	-1.56077	-0.919738
163883891	chr6:163883891:GA:G	1.74042e-08	-1.11008e-10	-0.997888
163884838	chr6:163884838:G:A	2.82566e-09	-1.51524	-1.30061
163885158	chr6:163885158:A:T	4.58779e-09	-0.963921	-1.36728
163885184	chr6:163885184:G:A	6.27281e-09	-0.47525	-1.54312
163885354	chr6:163885354:A:T	3.26084e-09	-1.43578	-1.23683
163886180	chr6:163886180:T:C	4.84402e-09	-1.37673	-0.900123
163886187	chr6:163886187:G:T	3.29165e-09	-1.50348	-1.15972
163886205	chr6:163886205:G:A	1.11251e-08	-1.11008e-10	-1.44539
163886367	chr6:163886367:G:A	9.9216e-09	-1.55988	-5.77084e-10
163886368	chr6:163886368:T:G	2.79557e-09	-1.52908	-1.29748
163886807	chr6:163886807:C:T	3.65029e-09	-1.01943	-1.54036
163886986	chr6:163886986:A:T	2.65782e-08	-0.574507	-5.77084e-10
163887273	chr6:163887273:A:G	6.77471e-09	-0.387946	-1.55346
163887438	chr6:163887438:A:G	1.09552e-08	-1.11008e-10	-1.46079
163888003	chr6:163888003:G:A	1.19102e-08	-0.598748	-0.778455
163888112	chr6:163888112:A:T	3.152e-09	-1.43681	-1.26975
163888115	chr6:163888115:C:A	3.12432e-09	-1.44213	-1.27325
163888255	chr6:163888255:G:GA	6.67211e-09	-0.394531	-1.56213
163888283	chr6:163888283:C:T	3.97083e-09	-1.55671	-0.918911
163888284	chr6:163888284:A:G	3.97554e-09	-1.55553	-0.918911
163888364	chr6:163888364:C:T	1.57468e-08	-1.11008e-10	-1.09796
163888447	chr6:163888447:T:C	3.84431e-09	-1.55389	-0.954115
163888449	chr6:163888449:C:G	9.65911e-09	-1.11008e-10	-1.5867
163888790	chr6:163888790:G:A	1.59081e-08	-1.11008e-10	-1.08777
163889094	chr6:163889094:A:G	7.37861e-09	-0.265932	-1.59008
163889427	chr6:163889427:T:A	4.29705e-09	-1.4351	-0.961569
163889465	chr6:163889465:A:G	3.32605e-09	-1.43397	-1.21884
163889515	chr6:163889515:T:C	2.78518e-09	-1.52435	-1.30594
163889524	chr6:163889524:T:C	1.30884e-08	-0.376795	-0.906074
163889732	chr6:163889732:G:A	4.38985e-09	-0.865716	-1.50959
163889843	chr6:163889843:A:G	3.54402e-09	-1.46727	-1.12206
163889859	chr6:163889859:T:A	1.2364e-08	-0.387935	-0.951873
163889950	chr6:163889950:T:G	1.66691e-08	-1.11008e-10	-1.04104
163890095	chr6:163890095:C:A	4.43192e-09	-0.865897	-1.49987
163890584	chr6:163890584:T:C	1.22153e-08	-0.430621	-0.921289
163890585	chr6:163890585:G:T	3.38532e-09	-1.21394	-1.42121
163890596	chr6:163890596:T:G	5.09263e-09	-0.914633	-1.31217
163890634	chr6:163890634:T:C	1.12611e-08	-1.11008e-10	-1.43324
163891055	chr6:163891055:T:C	1.7284e-08	-1.11008e-10	-1.00482
163891224	chr6:163891224:A:G	5.78636e-09	-1.52622	-0.572876
163891232	chr6:163891232:C:T	9.89075e-09	-1.15004	-0.412959
163891438	chr6:163891438:G:A	3.82257e-09	-1.56164	-0.952032
163891439	chr6:163891439:G:A	6.83485e-09	-1.53876	-0.393805
163891501	chr6:163891501:T:G	9.79841e-09	-1.11008e-10	-1.57238
163891520	chr6:163891520:C:T	2.25515e-09	-1.45386	-1.58752
163891736	chr6:163891736:G:T	9.67884e-09	-1.11008e-10	-1.58466
163891869	chr6:163891869:G:A	2.76852e-09	-1.52411	-1.31217
163892316	chr6:163892316:G:A	1.62346e-08	-1.11008e-10	-1.06745
163892357	chr6:163892357:CT:C	6.41515e-09	-0.442127	-1.55381
163892450	chr6:163892450:A:C	1.7982e-08	-1.11008e-10	-0.965225
163892504	chr6:163892504:T:C	3.68774e-09	-1.46046	-1.08913
163892747	chr6:163892747:G:A	9.74909e-09	-1.00723	-0.570197
163893016	chr6:163893016:G:T	1.09887e-08	-1.11008e-10	-1.45773
163893329	chr6:163893329:C:T	1.23691e-08	-1.11008e-10	-1.33939
163893347	chr6:163893347:G:A	1.55983e-08	-1.11008e-10	-1.10743
163893738	chr6:163893738:C:T	1.44657e-08	-1.18282	-5.77084e-10
163893793	chr6:163893793:C:A	6.60202e-09	-0.414574	-1.55265
163893944	chr6:163893944:G:A	1.24389e-08	-0.324679	-1.00909
163894047	chr6:163894047:A:C	3.18554e-09	-1.19845	-1.49753
163894076	chr6:163894076:C:A	5.34421e-09	-0.748946	-1.42964
163894085	chr6:163894085:C:T	3.13107e-09	-1.42664	-1.28659
163894348	chr6:163894348:G:A	1.36881e-08	-1.11008e-10	-1.23807
163894585	chr6:163894585:T:C	1.56813e-08	-1.10213	-5.77084e-10
163894632	chr6:163894632:G:A	1.82877e-08	-1.11008e-10	-0.948368
163894659	chr6:163894659:G:C	1.82187e-08	-0.952149	-5.77084e-10
163894899	chr6:163894899:C:T	1.05066e-08	-1.11008e-10	-1.50259
163894940	chr6:163894940:G:A	9.87393e-09	-1.5647	-5.77084e-10
163895295	chr6:163895295:C:T	1.86924e-08	-1.11008e-10	-0.92648
163895343	chr6:163895343:A:G	2.17582e-09	-1.56456	-1.51263
163895531	chr6:163895531:A:T	1.26783e-08	-1.31471	-5.77084e-10
163895913	chr6:163895913:T:C	6.16404e-09	-0.450203	-1.58566
163895914	chr6:163895914:C:T	8.47206e-09	-0.724573	-0.99325
163895915	chr6:163895915:A:G	6.29732e-09	-0.427722	-1.58675
163895947	chr6:163895947:A:G	1.01473e-08	-1.11008e-10	-1.53739
163896085	chr6:163896085:T:C	8.15111e-09	-0.184196	-1.57225
163896211	chr6:163896211:A:G	5.62675e-09	-0.547696	-1.57937
163896251	chr6:163896251:G:T	2.86814e-09	-1.53947	-1.26146
163896359	chr6:163896359:T:C	1.02424e-08	-1.11008e-10	-1.52806
163896385	chr6:163896385:C:T	1.16714e-07	-1.11008e-10	0.905133
163896549	chr6:163896549:C:T	5.0631e-09	-1.40675	-0.825869
163896762	chr6:163896762:A:G	3.10873e-09	-1.41004	-1.31034
163896796	chr6:163896796:C:T	1.19805e-08	-1.17867	-0.192644
163897214	chr6:163897214:G:A	2.94157e-09	-1.22946	-1.5462
163897301	chr6:163897301:A:G	1.2348e-07	0.961483	-5.77084e-10
163897608	chr6:163897608:C:T	1.20724e-08	-0.597041	-0.766631
163897613	chr6:163897613:A:AC	8.93632e-09	-1.22682	-0.437656
163897622	chr6:163897622:C:T	7.23533e-09	-1.13791	-0.737713
163897651	chr6:163897651:C:T	6.93458e-08	-1.11008e-10	0.384508
163897778	chr6:163897778:A:G	1.02886e-08	-0.830372	-0.693192
163897817	chr6:163897817:G:A	1.1079e-08	-1.33773	-0.111821
163897929	chr6:163897929:A:G	4.46504e-09	-1.09682	-1.26149
163897958	chr6:163897958:T:C	1.05113e-08	-0.853028	-0.64912
163898425	chr6:163898425:A:G	1.17881e-08	-1.11008e-10	-1.38751
163898432	chr6:163898432:G:A	4.24592e-08	-0.106053	-5.77084e-10
163898564	chr6:163898564:ACT:A	1.56417e-08	-1.11008e-10	-1.10465
163898787	chr6:163898787:T:C	1.07537e-08	-0.847936	-0.63141
163898803	chr6:163898803:A:G	1.07657e-08	-0.875112	-0.603124
163898931	chr6:163898931:C:T	1.26108e-08	-1.19688	-0.123159
163899087	chr6:163899087:A:G	1.20515e-08	-1.35208	-0.0133228
163899163	chr6:163899163:T:C	9.91527e-09	-1.11008e-10	-1.56052
163899174	chr6:163899174:A:G	4.43498e-09	-1.09109	-1.27398
163899280	chr6:163899280:C:T	3.4028e-08	-0.327414	-5.77084e-10
163899790	chr6:163899790:A:G	9.26893e-09	-0.842822	-0.785107
163899864	chr6:163899864:C:T	9.8225e-09	-1.11008e-10	-1.56992
163899960	chr6:163899960:G:A	1.16162e-08	-1.40219	-5.77084e-10
163900104	chr6:163900104:A:T	1.2367e-08	-1.39415	0.0545826
163900377	chr6:163900377:C:T	9.65739e-09	-1.11008e-10	-1.58687
163900474	chr6:163900474:C:T	1.18037e-08	-1.01417	-0.372013
163900517	chr6:163900517:C:T	1.87737e-08	-0.922142	-5.77084e-10
163900621	chr6:163900621:C:T	9.98153e-09	-1.55386	-5.77084e-10
163901067	chr6:163901067:C:T	9.69303e-09	-1.11008e-10	-1.58319
163901190	chr6:163901190:AGTGGGACCAG:A	2.85959e-08	-1.11008e-10	-0.501332
163901209	chr6:163901209:G:A	5.86121e-09	-1.37368	-0.712556
163901350	chr6:163901350:C:T	1.41938e-08	-1.20179	-5.77084e-10
163901436	chr6:163901436:G:C	2.02505e-08	-1.11008e-10	-0.846415
163901703	chr6:163901703:T:C	3.14339e-09	-1.49098	-1.21831
163901807	chr6:163901807:A:G	1.44715e-08	-1.47483	0.292413
163901953	chr6:163901953:G:A	1.00547e-08	-1.11008e-10	-1.54656
163901974	chr6:163901974:T:C	1.34216e-08	-1.51505	0.257322
163902192	chr6:163902192:A:T	4.11976e-09	-1.24293	-1.19587
163902400	chr6:163902400:G:T	9.89222e-09	-1.56285	-5.77084e-10
163902577	chr6:163902577:T:A	3.2089e-08	-1.11008e-10	-0.386083
163902605	chr6:163902605:G:A	2.11547e-09	-1.5518	-1.55352
163902697	chr6:163902697:A:G	2.50357e-09	-1.54051	-1.39637
163903156	chr6:163903156:C:T	2.06865e-09	-1.5404	-1.5873
163903170	chr6:163903170:G:A	1.00179e-08	-1.11008e-10	-1.55022
163903187	chr6:163903187:G:A	2.40346e-09	-1.45974	-1.51794
163903453	chr6:163903453:G:A	8.05887e-08	-1.11008e-10	0.534761
163903570	chr6:163903570:G:A	1.89315e-08	-1.11008e-10	-0.913772
163903605	chr6:163903605:C:T	9.27393e-09	-1.36537	-0.262024
163903643	chr6:163903643:T:C	8.24776e-08	-1.11008e-10	0.557929
163903679	chr6:163903679:G:A	1.38727e-08	-1.2758	0.0511282
163903689	chr6:163903689:G:A	1.11808e-08	-1.4404	-5.77084e-10
163904373	chr6:163904373:G:A	5.68397e-08	-1.11008e-10	0.185638
163904396	chr6:163904396:G:T	2.43547e-08	-1.11008e-10	-0.661873
163904654	chr6:163904654:A:G	2.0611e-09	-1.56291	-1.56844
163904816	chr6:163904816:C:T	2.07588e-09	-1.55944	-1.56477
163904894	chr6:163904894:G:A	2.06139e-09	-1.55677	-1.57444
163905433	chr6:163905433:TCA:T	1.70325e-08	-1.11008e-10	-1.01947
163905472	chr6:163905472:T:C	2.14214e-09	-1.56304	-1.52975
163906254	chr6:163906254:G:A	2.51872e-08	-1.11008e-10	-0.62826
163906843	chr6:163906843:G:A	1.11793e-08	-1.11008e-10	-1.44053
163907290	chr6:163907290:T:G	1.70474e-08	-1.11008e-10	-1.0186
163907412	chr6:163907412:C:T	2.06165e-09	-1.55449	-1.5766
163907443	chr6:163907443:A:G	2.22784e-09	-1.55595	-1.49761
163907631	chr6:163907631:A:G	2.08985e-09	-1.55781	-1.5597
163907638	chr6:163907638:C:T	2.18363e-09	-1.54537	-1.52823
163908312	chr6:163908312:G:A	1.02301e-08	-1.52926	-5.77084e-10
163908599	chr6:163908599:G:A	2.86443e-08	-1.11008e-10	-0.499642
163908772	chr6:163908772:C:G	3.93253e-08	-1.11008e-10	-0.182728
163908822	chr6:163908822:A:AGG	1.13653e-08	-1.11008e-10	-1.42403
163909059	chr6:163909059:G:A	7.4977e-09	-1.24034	-0.599661
163909086	chr6:163909086:TC:T	2.19289e-09	-1.56517	-1.5042
163909095	chr6:163909095:T:A	1.11077e-08	-1.44696	-5.77084e-10
163909566	chr6:163909566:T:G	2.38174e-09	-1.52377	-1.46299
163909873	chr6:163909873:T:C	2.47511e-09	-1.53184	-1.41647
163911098	chr6:163911098:T:C	2.40293e-09	-1.53698	-1.44093
163911358	chr6:163911358:A:G	2.49129e-09	-1.55956	-1.38224
163911568	chr6:163911568:A:T	2.15602e-09	-1.52957	-1.55676
163912101	chr6:163912101:G:A	3.43124e-09	-1.22303	-1.39864
163912135	chr6:163912135:T:C	9.62569e-09	-1.11008e-10	-1.59016
163912152	chr6:163912152:T:C	7.49635e-09	-0.951882	-0.888299
163912153	chr6:163912153:G:A	8.25098e-09	-0.860958	-0.883307
163912179	chr6:163912179:G:A	9.69664e-09	-1.11008e-10	-1.58282
163912188	chr6:163912188:G:T	9.67033e-09	-1.11008e-10	-1.58553
163912203	chr6:163912203:G:C	9.67265e-09	-1.11008e-10	-1.5853
163912216	chr6:163912216:G:A	9.73968e-09	-1.11008e-10	-1.57839
163912304	chr6:163912304:A:G	1.0838e-08	-1.11008e-10	-1.47154
163912391	chr6:163912391:G:A	1.00632e-08	-1.11008e-10	-1.54571
163912499	chr6:163912499:C:A	1.43118e-08	-1.11008e-10	-1.19351
163912769	chr6:163912769:A:C	1.13997e-08	-1.11008e-10	-1.42101
163913186	chr6:163913186:A:G	1.37109e-08	-1.2364	-5.77084e-10
163913190	chr6:163913190:A:C	9.63003e-09	-1.11008e-10	-1.58971
163913208	chr6:163913208:C:T	1.14932e-08	-1.11008e-10	-1.41284
163913664	chr6:163913664:T:C	9.23643e-09	-1.52773	-0.103707
163913706	chr6:163913706:T:C	1.23776e-08	-1.33871	-5.77084e-10
163914046	chr6:163914046:A:G	1.68821e-08	-1.11008e-10	-1.02834
163914076	chr6:163914076:A:G	1.06021e-08	-1.49354	-5.77084e-10
163914317	chr6:163914317:T:C	1.01398e-08	-1.11008e-10	-1.53813
163914325	chr6:163914325:T:A	1.02216e-08	-1.11008e-10	-1.53009
163914773	chr6:163914773:A:C	1.05716e-08	-1.49643	-5.77084e-10
163915208	chr6:163915208:T:G	3.57762e-09	-1.42985	-1.15005
163915837	chr6:163915837:A:G	1.00305e-08	-1.54897	-5.77084e-10
163916050	chr6:163916050:T:C	6.93906e-08	-1.11008e-10	0.385155
163916444	chr6:163916444:A:G	9.8308e-09	-1.11008e-10	-1.56908
163916524	chr6:163916524:G:A	9.71662e-09	-1.11008e-10	-1.58076
163916983	chr6:163916983:T:A	2.33129e-09	-1.56453	-1.44365
163917238	chr6:163917238:C:G	2.29628e-09	-1.49863	-1.52468
163917891	chr6:163917891:G:A	5.61937e-08	0.174208	-5.77084e-10
163918294	chr6:163918294:A:G	1.49735e-08	-1.11008e-10	-1.14831
163918598	chr6:163918598:C:T	3.46472e-08	-1.11008e-10	-0.309379
163918713	chr6:163918713:A:C	9.86958e-09	-1.11008e-10	-1.56514
163919401	chr6:163919401:A:G	5.80164e-09	-1.02678	-1.06968
163919402	chr6:163919402:G:A	1.20494e-07	-1.11008e-10	0.937006
163919631	chr6:163919631:A:G	2.7317e-09	-1.32134	-1.52834
163920010	chr6:163920010:C:A	2.39456e-09	-1.42402	-1.55738
163920182	chr6:163920182:T:C	2.84306e-09	-1.38337	-1.42634
163920196	chr6:163920196:C:T	9.8801e-09	-1.56407	-5.77084e-10
163920203	chr6:163920203:A:G	2.03762e-09	-1.56334	-1.57947
163920315	chr6:163920315:T:C	9.73921e-09	-1.11008e-10	-1.57844
163920433	chr6:163920433:G:A	1.37613e-08	-1.11008e-10	-1.23274
163920646	chr6:163920646:T:C	1.19899e-08	-1.11008e-10	-1.37053
163920725	chr6:163920725:G:A	1.47832e-08	-1.11008e-10	-1.16111
163920782	chr6:163920782:C:T	1.33997e-08	-1.11008e-10	-1.25936
163921085	chr6:163921085:G:A	1.76892e-08	-0.981641	-5.77084e-10
163921128	chr6:163921128:A:C	9.95211e-09	-1.11008e-10	-1.55681
163921464	chr6:163921464:C:T	1.28359e-08	-1.11008e-10	-1.30235
163921560	chr6:163921560:C:T	1.04558e-08	-1.11008e-10	-1.50744
163922044	chr6:163922044:C:T	9.92085e-09	-1.11008e-10	-1.55996
163922078	chr6:163922078:A:G	5.15699e-09	-1.5557	-0.658545
163922162	chr6:163922162:T:C	1.18055e-08	-1.11008e-10	-1.38603
163922163	chr6:163922163:G:A	1.0747e-08	-1.11008e-10	-1.47997
163922694	chr6:163922694:C:T	2.85831e-09	-1.22712	-1.57725
163922836	chr6:163922836:A:G	9.64295e-09	-1.11008e-10	-1.58837
163922970	chr6:163922970:G:A	1.57916e-08	-1.11008e-10	-1.09512
163923065	chr6:163923065:G:C	1.3341e-08	-1.26376	-5.77084e-10
163923214	chr6:163923214:A:G	1.22046e-08	-1.35279	-5.77084e-10
163923908	chr6:163923908:G:A	2.53255e-08	-1.11008e-10	-0.622786
163924327	chr6:163924327:C:T	2.81644e-09	-1.56269	-1.25644
163924754	chr6:163924754:A:G	1.50191e-08	-1.11008e-10	-1.14527
163924805	chr6:163924805:G:A	2.18885e-08	-0.768637	-5.77084e-10
163924948	chr6:163924948:C:T	9.73649e-09	-1.11008e-10	-1.57872
163924989	chr6:163924989:C:T	3.73944e-08	-1.11008e-10	-0.233077
163925017	chr6:163925017:T:C	2.64266e-09	-1.56392	-1.31889
163925159	chr6:163925159:C:T	4.81856e-08	-1.11008e-10	0.0204625
163925235	chr6:163925235:G:A	2.15346e-09	-1.56472	-1.5228
163925351	chr6:163925351:G:A	2.05602e-09	-1.54764	-1.58619
163925442	chr6:163925442:TATC:T	3.4662e-09	-1.54862	-1.06292
163925488	chr6:163925488:C:A	2.17144e-09	-1.49107	-1.58814
163925572	chr6:163925572:C:T	3.31665e-09	-1.5596	-1.09604
163925822	chr6:163925822:G:A	2.02838e-09	-1.56385	-1.5835
163925930	chr6:163925930:T:G	2.28233e-09	-1.56495	-1.46446
163926133	chr6:163926133:T:C	4.16672e-08	-1.11008e-10	-0.124884
163926594	chr6:163926594:G:T	2.27591e-09	-1.46641	-1.56581
163926642	chr6:163926642:C:T	2.76501e-09	-1.50879	-1.32876
163926723	chr6:163926723:A:T	9.62674e-09	-1.11008e-10	-1.59005
163926782	chr6:163926782:C:T	2.05997e-09	-1.54692	-1.58499
163926889	chr6:163926889:C:T	9.62848e-09	-1.11008e-10	-1.58987
163926941	chr6:163926941:C:T	2.96314e-09	-1.56307	-1.20527
163926986	chr6:163926986:G:A	1.00532e-08	-1.11008e-10	-1.54671
163927373	chr6:163927373:G:A	2.08051e-09	-1.53828	-1.58371
163927852	chr6:163927852:C:T	4.22298e-08	-1.11008e-10	-0.11147
163927957	chr6:163927957:G:A	9.78483e-09	-1.11008e-10	-1.57376
163927994	chr6:163927994:G:A	2.11241e-09	-1.53083	-1.57593
163928259	chr6:163928259:C:T	2.16895e-09	-1.55601	-1.52435
163928324	chr6:163928324:C:T	2.39194e-09	-1.41702	-1.56547
163928708	chr6:163928708:T:TGCTCC	2.37116e-09	-1.4307	-1.56051
163928769	chr6:163928769:T:C	2.09706e-09	-1.53932	-1.57474
163928791	chr6:163928791:A:G	9.65445e-09	-1.11008e-10	-1.58718
163928872	chr6:163928872:G:A	4.1219e-08	-1.11008e-10	-0.135698
163929014	chr6:163929014:C:T	9.63474e-09	-1.11008e-10	-1.58922
163929055	chr6:163929055:C:T	3.21828e-09	-1.55637	-1.12938
163929168	chr6:163929168:A:G	2.48004e-09	-1.50547	-1.44085
163929177	chr6:163929177:G:A	9.65301e-09	-1.11008e-10	-1.58733
163929320	chr6:163929320:T:G	3.1164e-08	-1.11008e-10	-0.415335
163929819	chr6:163929819:G:A	9.62565e-09	-1.11008e-10	-1.59017
163929866	chr6:163929866:G:A	1.26235e-08	-1.11008e-10	-1.31904
163929919	chr6:163929919:A:G	1.25574e-08	-1.11008e-10	-1.32429
163929978	chr6:163929978:C:T	1.28457e-08	-1.11008e-10	-1.30158
163930058	chr6:163930058:A:G	2.70862e-08	-1.11008e-10	-0.555573
163930104	chr6:163930104:C:T	1.36126e-08	-1.2436	-5.77084e-10
163930215	chr6:163930215:C:A	3.3889e-09	-1.53211	-1.10198
163930257	chr6:163930257:C:T	1.26407e-08	-1.11008e-10	-1.31768
163930388	chr6:163930388:G:A	1.28577e-08	-1.11008e-10	-1.30065
163930489	chr6:163930489:C:T	3.41267e-09	-1.49712	-1.12998
163930573	chr6:163930573:A:G	1.28809e-08	-1.11008e-10	-1.29885
163930796	chr6:163930796:T:C	1.10445e-08	-1.11008e-10	-1.45267
163930991	chr6:163930991:A:T	1.07595e-08	-1.11008e-10	-1.47881
163931059	chr6:163931059:A:G	1.42642e-08	-1.11008e-10	-1.19684
163931081	chr6:163931081:TG:T	1.22174e-08	-1.11008e-10	-1.35174
163931187	chr6:163931187:T:C	3.10517e-09	-1.47272	-1.24881
163931239	chr6:163931239:T:A	1.09917e-08	-1.11008e-10	-1.45745
163931287	chr6:163931287:T:G	1.10355e-08	-1.11008e-10	-1.45348
163931485	chr6:163931485:T:C	9.8313e-09	-1.11008e-10	-1.56903
163931501	chr6:163931501:C:T	1.07201e-08	-1.11008e-10	-1.48248
163931639	chr6:163931639:G:C	2.00351e-08	-1.11008e-10	-0.857113
163931657	chr6:163931657:G:T	2.15168e-09	-1.54883	-1.53951
163931751	chr6:163931751:A:G	1.10102e-08	-1.11008e-10	-1.45577
163931846	chr6:163931846:G:A	2.25744e-09	-1.56341	-1.47696
163931929	chr6:163931929:A:G	1.08293e-08	-1.11008e-10	-1.47234
163931977	chr6:163931977:A:C	5.58939e-09	-0.649073	-1.48465
163932029	chr6:163932029:G:A	2.08876e-09	-1.53059	-1.58743
163932071	chr6:163932071:G:A	1.03001e-08	-1.11008e-10	-1.52244
163932092	chr6:163932092:A:G	1.09313e-08	-1.11008e-10	-1.46297
163932256	chr6:163932256:C:G	9.81002e-09	-1.11008e-10	-1.57119
163932296	chr6:163932296:G:A	1.84156e-08	-1.11008e-10	-0.9414
163932505	chr6:163932505:C:T	9.62599e-09	-1.11008e-10	-1.59013
163932634	chr6:163932634:A:T	9.92573e-09	-1.11008e-10	-1.55947
163932730	chr6:163932730:G:A	9.73252e-09	-1.11008e-10	-1.57912
163932732	chr6:163932732:A:G	1.1847e-08	-1.11008e-10	-1.38252
163932893	chr6:163932893:T:C	1.19784e-08	-1.11008e-10	-1.37149
163932992	chr6:163932992:A:G	1.19419e-08	-1.11008e-10	-1.37454
163933049	chr6:163933049:T:C	2.1093e-09	-1.53286	-1.57538
163933165	chr6:163933165:A:ATATATT	1.23613e-08	-1.11008e-10	-1.34003
163933270	chr6:163933270:C:T	1.23898e-08	-1.11008e-10	-1.33772
163933372	chr6:163933372:A:G	3.03514e-08	-1.11008e-10	-0.441754
163933409	chr6:163933409:G:A	2.23503e-08	-1.11008e-10	-0.747755
163933605	chr6:163933605:T:G	2.10236e-09	-1.5292	-1.58234
163933653	chr6:163933653:G:A	1.17307e-08	-1.11008e-10	-1.39239
163934126	chr6:163934126:A:T	2.97449e-09	-1.37838	-1.38614
163934173	chr6:163934173:A:G	2.99318e-08	-1.11008e-10	-0.455676
163934174	chr6:163934174:C:A	2.99376e-08	-1.11008e-10	-0.455482
163934554	chr6:163934554:A:T	3.59093e-09	-1.53693	-1.03926
163934621	chr6:163934621:A:T	4.30382e-09	-1.02548	-1.36961
163934650	chr6:163934650:A:C	1.20402e-08	-1.11008e-10	-1.36635
163934706	chr6:163934706:A:G	3.24174e-09	-1.56563	-1.11285
163934752	chr6:163934752:T:C	2.08277e-09	-1.53366	-1.58724
163934774	chr6:163934774:T:C	4.07324e-09	-1.07527	-1.37489
163934793	chr6:163934793:T:C	4.30678e-09	-1.05224	-1.34217
163934850	chr6:163934850:G:A	1.23181e-08	-1.11008e-10	-1.34353
163934899	chr6:163934899:GT:G	1.57842e-08	-1.11008e-10	-1.09559
163934926	chr6:163934926:G:A	4.41691e-09	-1.01916	-1.34999
163935453	chr6:163935453:A:G	2.07178e-08	-1.11008e-10	-0.823604
163935538	chr6:163935538:C:T	1.22929e-08	-1.34558	-5.77084e-10
163935575	chr6:163935575:T:C	1.05548e-08	-1.11008e-10	-1.49802
163935593	chr6:163935593:C:T	2.21595e-09	-1.52311	-1.5358
163935692	chr6:163935692:C:T	1.02409e-08	-1.11008e-10	-1.52821
163935824	chr6:163935824:C:T	4.8452e-08	-1.11008e-10	0.0259757
163935829	chr6:163935829:A:G	5.07328e-09	-0.666478	-1.56413
163935867	chr6:163935867:C:T	2.0253e-09	-1.55953	-1.58935
163936296	chr6:163936296:C:T	4.36301e-09	-0.814154	-1.56728
163936345	chr6:163936345:G:A	1.38235e-08	-1.11008e-10	-1.22823
163936390	chr6:163936390:T:C	1.99689e-08	-1.11008e-10	-0.860421
163936434	chr6:163936434:G:A	4.74885e-09	-0.730087	-1.56661
163936528	chr6:163936528:C:G	2.32263e-09	-1.46296	-1.54893
163936586	chr6:163936586:C:A	1.04895e-08	-1.11008e-10	-1.50422
163936983	chr6:163936983:C:T	1.05769e-08	-1.11008e-10	-1.49592
163937300	chr6:163937300:G:T	4.55973e-09	-0.775667	-1.56167
163937318	chr6:163937318:A:G	1.70427e-08	-1.01887	-5.77084e-10
163937336	chr6:163937336:G:T	4.47901e-09	-0.789923	-1.56527
163937517	chr6:163937517:C:G	3.8227e-09	-0.961643	-1.552
163937537	chr6:163937537:A:G	1.57655e-08	-1.11008e-10	-1.09678
163937548	chr6:163937548:A:G	3.90623e-09	-0.942719	-1.54931
163937658	chr6:163937658:A:C	2.12466e-08	-1.11008e-10	-0.798402
163937767	chr6:163937767:G:A	1.04431e-08	-1.11008e-10	-1.50865
163937853	chr6:163937853:A:T	4.77615e-09	-0.755778	-1.53518
163937954	chr6:163937954:A:G	3.00314e-09	-1.52333	-1.23161
163937977	chr6:163937977:A:G	2.28819e-09	-1.44713	-1.5797
163938106	chr6:163938106:G:A	2.36389e-09	-1.5209	-1.47339
163938578	chr6:163938578:A:G	2.02653e-09	-1.56417	-1.5841
163938581	chr6:163938581:G:A	2.35411e-08	-1.11008e-10	-0.69585
163938611	chr6:163938611:G:T	3.56232e-09	-1.55971	-1.02448
163938848	chr6:163938848:G:A	3.8851e-09	-1.26495	-1.23249
163939031	chr6:163939031:G:C	2.70397e-09	-1.55934	-1.30053
163939035	chr6:163939035:A:T	2.49044e-09	-1.56292	-1.37922
163939145	chr6:163939145:G:A	1.56668e-08	-1.11008e-10	-1.10305
163939180	chr6:163939180:A:G	4.00536e-08	-1.11008e-10	-0.164379
163939186	chr6:163939186:G:A	9.74611e-09	-1.11008e-10	-1.57773
163939201	chr6:163939201:A:G	1.11587e-08	-1.11008e-10	-1.44238
163939224	chr6:163939224:A:G	9.87159e-09	-1.11008e-10	-1.56494
163939385	chr6:163939385:C:T	2.44622e-09	-1.37006	-1.58999
163939476	chr6:163939476:C:T	3.92093e-09	-1.54213	-0.946141
163939625	chr6:163939625:G:A	2.64643e-09	-1.37451	-1.50687
163939730	chr6:163939730:C:T	3.34462e-08	-0.344657	-5.77084e-10
163939775	chr6:163939775:G:A	3.18467e-09	-1.1077	-1.58855
163940013	chr6:163940013:G:T	2.1068e-09	-1.55451	-1.55492
163940374	chr6:163940374:T:G	1.04946e-08	-1.11008e-10	-1.50373
163940486	chr6:163940486:A:T	2.01984e-09	-1.56168	-1.5899
163940504	chr6:163940504:T:A	2.18473e-09	-1.50619	-1.56692
163940512	chr6:163940512:T:G	2.60152e-09	-1.47202	-1.42648
163940901	chr6:163940901:G:A	1.13617e-08	-1.11008e-10	-1.42435
163941034	chr6:163941034:T:C	3.05933e-09	-1.53905	-1.19735
163941094	chr6:163941094:C:T	2.61247e-09	-1.55638	-1.33792
163941677	chr6:163941677:T:C	2.99183e-09	-1.38086	-1.37786
163942380	chr6:163942380:T:C	2.78312e-09	-1.42355	-1.40748
163942775	chr6:163942775:C:T	3.31752e-09	-1.28968	-1.3657
163942819	chr6:163942819:G:T	2.68353e-09	-1.4404	-1.42706
163942834	chr6:163942834:A:G	1.05649e-08	-1.11008e-10	-1.49706
163943078	chr6:163943078:A:G	4.77966e-09	-1.10429	-1.18594
163943150	chr6:163943150:T:C	9.62558e-09	-1.11008e-10	-1.59017
163943200	chr6:163943200:C:T	1.03085e-08	-1.11008e-10	-1.52163
163943325	chr6:163943325:G:A	1.08067e-08	-1.11008e-10	-1.47443
163943329	chr6:163943329:C:T	3.52422e-09	-1.4245	-1.17044
163943503	chr6:163943503:T:A	1.11584e-08	-1.44241	-5.77084e-10
163943661	chr6:163943661:C:T	1.43738e-08	-1.11008e-10	-1.18919
163943669	chr6:163943669:T:C	3.00536e-09	-1.3058	-1.4484
163943762	chr6:163943762:G:A	3.91971e-09	-1.5273	-0.961284
163943943	chr6:163943943:C:T	3.18069e-09	-1.40411	-1.29339
163944103	chr6:163944103:T:C	1.02429e-08	-1.11008e-10	-1.52801
163944281	chr6:163944281:G:A	1.10763e-08	-0.289456	-1.16033
163945099	chr6:163945099:G:A	5.92208e-09	-0.755879	-1.32003
163945164	chr6:163945164:T:A	4.30741e-08	-1.11008e-10	-0.0916759
163945251	chr6:163945251:G:A	2.33423e-09	-1.43661	-1.57031
163945310	chr6:163945310:A:G	1.44053e-08	-1.11008e-10	-1.187
163945399	chr6:163945399:A:G	2.70807e-09	-1.55876	-1.2996
163945776	chr6:163945776:T:A	2.61496e-09	-1.55377	-1.33958
163945825	chr6:163945825:G:T	2.61589e-09	-1.43533	-1.45766
163946133	chr6:163946133:G:C	3.24666e-09	-1.42807	-1.2489
163946298	chr6:163946298:AC:A	1.01939e-08	-0.0692245	-1.46358
163946461	chr6:163946461:T:A	1.10073e-08	-1.11008e-10	-1.45604
163946936	chr6:163946936:A:G	9.63022e-09	-1.11008e-10	-1.58969
163947032	chr6:163947032:T:A	9.84601e-09	-1.11008e-10	-1.56753
163947055	chr6:163947055:A:G	2.19507e-09	-1.4787	-1.58968
163947147	chr6:163947147:C:T	2.3195e-08	-0.710662	-5.77084e-10
163947249	chr6:163947249:G:A	9.9664e-09	-1.11008e-10	-1.55538
163947404	chr6:163947404:G:A	1.00886e-08	-1.11008e-10	-1.54319
163947519	chr6:163947519:C:T	1.11122e-08	-1.11008e-10	-1.44655
163947713	chr6:163947713:G:A	1.34986e-08	-1.11008e-10	-1.25201
163947725	chr6:163947725:C:A	1.97e-08	-1.11008e-10	-0.873981
163948014	chr6:163948014:C:T	2.68495e-09	-1.3643	-1.50263
163948208	chr6:163948208:G:C	1.05275e-08	-1.11008e-10	-1.50061
163948355	chr6:163948355:T:C	1.02247e-08	-1.52979	-5.77084e-10
163948419	chr6:163948419:A:G	2.76606e-09	-1.517	-1.32017
163948538	chr6:163948538:A:G	9.67682e-09	-1.11008e-10	-1.58486
163948632	chr6:163948632:G:A	2.49951e-09	-1.56462	-1.37388
163949067	chr6:163949067:T:G	9.64237e-09	-1.11008e-10	-1.58843
163949177	chr6:163949177:C:T	9.85904e-09	-1.11008e-10	-1.56621
163949543	chr6:163949543:G:A	1.36797e-08	-1.11008e-10	-1.23869
163949551	chr6:163949551:T:C	2.77672e-09	-1.38274	-1.45059
163949749	chr6:163949749:A:C	9.82899e-09	-1.11008e-10	-1.56926
163950422	chr6:163950422:T:C	3.54554e-09	-1.47751	-1.11139
163950798	chr6:163950798:G:A	1.2267e-08	-1.11008e-10	-1.34768
163950884	chr6:163950884:C:T	9.83047e-09	-1.11008e-10	-1.56911
163951119	chr6:163951119:C:T	3.05381e-09	-1.14805	-1.59016
163951280	chr6:163951280:G:A	2.59127e-09	-1.55379	-1.34866
163951411	chr6:163951411:G:C	1.02362e-08	-1.11008e-10	-1.52867
163951836	chr6:163951836:G:C	5.55374e-08	-1.11008e-10	0.16246
163951912	chr6:163951912:T:TG	9.85468e-09	-1.11008e-10	-1.56665
163952148	chr6:163952148:T:G	2.77857e-09	-1.51729	-1.31538
163952247	chr6:163952247:G:A	9.89241e-09	-1.11008e-10	-1.56283
163952293	chr6:163952293:T:A	2.21524e-08	-1.11008e-10	-0.756653
163952336	chr6:163952336:T:C	2.37225e-09	-1.42644	-1.56432
163952622	chr6:163952622:T:C	2.1704e-09	-1.53531	-1.54438
163953467	chr6:163953467:C:A	9.89461e-09	-1.56261	-5.77084e-10
163953882	chr6:163953882:G:C	1.46758e-08	-1.11008e-10	-1.1684
163954130	chr6:163954130:A:G	9.97847e-09	-1.11008e-10	-1.55417
163954302	chr6:163954302:G:A	4.02062e-09	-1.0006	-1.46256
163954400	chr6:163954400:G:C	1.52564e-08	-1.11008e-10	-1.1296
163954479	chr6:163954479:T:C	1.04069e-08	-1.11008e-10	-1.51213
163954759	chr6:163954759:C:T	2.39525e-09	-1.42714	-1.55397
163954787	chr6:163954787:C:T	1.53272e-08	-1.11008e-10	-1.12497
163954827	chr6:163954827:T:A	2.0932e-09	-1.53578	-1.58012
163954896	chr6:163954896:C:T	2.35617e-09	-1.52808	-1.46947
163955063	chr6:163955063:A:G	9.89587e-09	-1.11008e-10	-1.56248
163956432	chr6:163956432:C:T	5.8081e-08	-1.11008e-10	0.207241
163956556	chr6:163956556:T:A	1.45278e-08	-1.11008e-10	-1.17853
163956647	chr6:163956647:G:A	2.92905e-09	-1.5235	-1.25642
163957653	chr6:163957653:A:G	4.72039e-09	-1.30726	-0.995444
163958182	chr6:163958182:T:C	1.27114e-08	-1.11008e-10	-1.3121
163959035	chr6:163959035:C:T	6.9707e-08	-1.11008e-10	0.389703
163959466	chr6:163959466:C:A	1.83966e-08	-1.11008e-10	-0.942432
163959604	chr6:163959604:A:G	5.81367e-08	-1.11008e-10	0.208201
163959817	chr6:163959817:C:T	1.01765e-08	-0.224549	-1.30997
163959869	chr6:163959869:C:T	2.18442e-08	-1.11008e-10	-0.77066
163959904	chr6:163959904:C:A	9.05573e-09	-0.344589	-1.30661
163960077	chr6:163960077:G:A	1.76537e-07	-1.11008e-10	1.31893
163960190	chr6:163960190:T:G	3.92815e-09	-0.903484	-1.58294
163960310	chr6:163960310:TG:T	2.13456e-09	-1.52324	-1.5731
163960439	chr6:163960439:C:T	6.23404e-08	-1.11008e-10	0.278013
163960756	chr6:163960756:G:A	1.82713e-08	-1.11008e-10	-0.949266
163960994	chr6:163960994:C:G	2.35057e-09	-1.56566	-1.43428
163961709	chr6:163961709:A:G	3.24267e-08	-1.11008e-10	-0.375614
163961812	chr6:163961812:C:T	1.13963e-08	-1.11008e-10	-1.42131
163961867	chr6:163961867:G:A	2.18178e-09	-1.55551	-1.51894
163962489	chr6:163962489:C:T	9.27479e-09	-1.37793	-0.249364
163962813	chr6:163962813:T:G	9.62672e-09	-1.11008e-10	-1.59005
163962958	chr6:163962958:A:G	3.28335e-09	-1.15315	-1.51258
163962976	chr6:163962976:A:G	2.77813e-08	1.05315	-1.58338
163963087	chr6:163963087:C:T	1.75001e-08	-0.992388	-5.77084e-10
163963325	chr6:163963325:C:G	1.6057e-08	-1.11008e-10	-1.07845
163963383	chr6:163963383:A:G	3.82479e-08	-1.11008e-10	-0.210509
163963481	chr6:163963481:T:C	1.07788e-08	-1.11008e-10	-1.47702
163963891	chr6:163963891:C:T	1.89094e-08	0.38246	-1.2974
163963976	chr6:163963976:T:C	1.20742e-08	-1.11008e-10	-1.36352
163964065	chr6:163964065:A:T	1.13093e-08	-1.11008e-10	-1.42897
163964150	chr6:163964150:C:T	2.63152e-09	-1.32557	-1.56146
163964743	chr6:163964743:A:AT	1.10638e-08	-1.11008e-10	-1.45092
163964924	chr6:163964924:AC:A	1.59225e-08	0.397098	-1.48396
163965088	chr6:163965088:A:G	1.05063e-08	-1.11008e-10	-1.50262
163965580	chr6:163965580:C:A	1.53537e-08	-1.11008e-10	-1.12324
163965781	chr6:163965781:C:T	1.09329e-08	-1.11008e-10	-1.46282
163965939	chr6:163965939:A:G	3.84966e-09	-1.03963	-1.46698
163966150	chr6:163966150:C:A	1.59257e-08	-1.11008e-10	-1.08666
163966152	chr6:163966152:G:A	6.96186e-09	-1.29021	-0.623944
163966274	chr6:163966274:G:A	1.31865e-08	-1.11008e-10	-1.2754
163966317	chr6:163966317:G:A	2.66247e-08	-1.11008e-10	-0.572758
163966571	chr6:163966571:T:C	3.45019e-09	-1.09984	-1.51633
163966679	chr6:163966679:A:G	4.33913e-09	-1.1074	-1.27952
163966990	chr6:163966990:T:C	9.93921e-09	-1.11008e-10	-1.55811
163967047	chr6:163967047:A:G	9.57618e-09	-0.0183464	-1.57697
163967132	chr6:163967132:T:G	1.24924e-08	-1.11008e-10	-1.32947
163967908	chr6:163967908:ATTAAT:A	1.26613e-08	-1.11008e-10	-1.31605
163967927	chr6:163967927:C:A	1.26613e-08	-1.11008e-10	-1.31605
163967965	chr6:163967965:A:T	1.35355e-08	-1.11008e-10	-1.24928
163968049	chr6:163968049:G:A	1.1598e-08	-1.11008e-10	-1.40376
163968061	chr6:163968061:G:A	6.55463e-08	1.68245	-1.35429
163968096	chr6:163968096:A:G	8.79311e-08	1.50908	-0.887118
163968133	chr6:163968133:G:A	6.25803e-08	1.48849	-1.20664
163968374	chr6:163968374:C:A	2.29189e-08	-0.722634	-5.77084e-10
163968544	chr6:163968544:A:G	1.96447e-08	-1.11008e-10	-0.87679
163968603	chr6:163968603:C:T	3.53541e-08	-1.11008e-10	-0.289182
163968619	chr6:163968619:G:A	1.5199e-08	-1.11008e-10	-1.13337
163968853	chr6:163968853:C:T	7.5646e-09	-1.53554	-0.295574
163968875	chr6:163968875:C:T	7.05225e-09	-1.53161	-0.369646
163968956	chr6:163968956:A:G	1.71454e-07	2.12042	-0.830704
163968996	chr6:163968996:A:G	7.70209e-09	-0.26779	-1.54532
163969000	chr6:163969000:T:G	1.46778e-07	2.24482	-1.11049
163969076	chr6:163969076:T:C	1.21852e-08	-1.11008e-10	-1.35437
163969324	chr6:163969324:T:C	1.05279e-08	-1.50056	-5.77084e-10
163969405	chr6:163969405:A:T	1.53039e-08	-1.11008e-10	-1.12649
163969567	chr6:163969567:C:T	1.04372e-08	-1.11008e-10	-1.50923
163969659	chr6:163969659:A:G	9.73169e-09	-1.11008e-10	-1.57921
163969666	chr6:163969666:G:A	1.01896e-08	-1.11008e-10	-1.53323
163969766	chr6:163969766:C:T	2.27073e-07	2.91422	-1.34354
163969887	chr6:163969887:A:G	1.29418e-08	-1.11008e-10	-1.29413
163969943	chr6:163969943:C:T	1.10564e-08	-1.11008e-10	-1.45159
163969959	chr6:163969959:T:C	6.08269e-08	-1.11008e-10	0.253434
163969988	chr6:163969988:C:T	3.68251e-08	-1.11008e-10	-0.248418
163970015	chr6:163970015:C:T	3.67011e-08	-1.11008e-10	-0.25179
163970073	chr6:163970073:C:A	3.67379e-08	-1.11008e-10	-0.250789
163970129	chr6:163970129:A:G	3.96681e-08	-1.11008e-10	-0.17405
163970166	chr6:163970166:A:G	3.67662e-08	-1.11008e-10	-0.250019
163970181	chr6:163970181:T:C	3.66545e-08	-1.11008e-10	-0.253062
163970223	chr6:163970223:A:C	3.65732e-08	-1.11008e-10	-0.255281
163970261	chr6:163970261:C:T	3.67217e-08	-1.11008e-10	-0.25123
163970545	chr6:163970545:A:C	1.2183e-08	-1.11008e-10	-1.35455
163970644	chr6:163970644:T:C	9.74681e-09	-1.11008e-10	-1.57766
163970651	chr6:163970651:G:GT	9.65308e-09	-1.11008e-10	-1.58732
163970761	chr6:163970761:T:TA	1.0554e-08	-1.11008e-10	-1.49809
163970906	chr6:163970906:C:G	5.13656e-08	1.40897	-1.3246
163970937	chr6:163970937:C:T	1.08421e-08	-1.11008e-10	-1.47116
163971182	chr6:163971182:A:G	1.30679e-08	-1.11008e-10	-1.28444
163971274	chr6:163971274:G:A	4.06168e-07	3.07242	-0.920246
163971295	chr6:163971295:C:T	1.03757e-08	-1.11008e-10	-1.51513
163971308	chr6:163971308:C:A	1.03386e-08	-1.11008e-10	-1.51871
163971382	chr6:163971382:C:T	1.04902e-08	-1.11008e-10	-1.50415
163971421	chr6:163971421:C:T	1.15913e-07	2.4749	-1.57667
163971736	chr6:163971736:T:A	2.38196e-08	-1.11008e-10	-0.684087
163971782	chr6:163971782:G:A	3.33648e-07	3.52926	-1.57376
163971857	chr6:163971857:G:T	2.00723e-08	-1.11008e-10	-0.855258
163971936	chr6:163971936:G:A	2.91664e-07	3.38472	-1.56372
163971954	chr6:163971954:G:A	2.87321e-09	-1.45628	-1.34288
163971980	chr6:163971980:A:C	1.43398e-08	-1.11008e-10	-1.19156
163972078	chr6:163972078:G:A	2.21225e-08	-1.11008e-10	-0.758001
163972095	chr6:163972095:C:G	1.04069e-08	-1.11008e-10	-1.51213
163972212	chr6:163972212:G:T	2.83217e-07	3.37857	-1.58695
163972393	chr6:163972393:A:T	1.40982e-08	-1.11008e-10	-1.20855
163972481	chr6:163972481:T:C	2.19922e-08	-1.11008e-10	-0.76391
163972629	chr6:163972629:A:G	8.24787e-08	2.11809	-1.56015
163972639	chr6:163972639:C:T	1.05138e-08	-1.11008e-10	-1.50191
163972651	chr6:163972651:A:G	9.97587e-09	-1.11008e-10	-1.55443
163972653	chr6:163972653:C:G	9.96493e-09	-1.11008e-10	-1.55552
163972888	chr6:163972888:T:A	9.99438e-09	-1.11008e-10	-1.55257
163972972	chr6:163972972:G:C	1.19779e-08	-1.37153	-5.77084e-10
163973150	chr6:163973150:G:A	2.55219e-08	-1.11008e-10	-0.61506
163973303	chr6:163973303:A:G	1.13039e-08	-1.11008e-10	-1.42945
163973841	chr6:163973841:T:C	1.78474e-08	-1.11008e-10	-0.972738
163973848	chr6:163973848:T:C	1.59671e-08	-1.11008e-10	-1.08407
163973911	chr6:163973911:T:C	1.68742e-08	-1.11008e-10	-1.02881
163974064	chr6:163974064:G:A	9.67158e-09	-1.11008e-10	-1.5854
163974204	chr6:163974204:T:C	1.0043e-08	-1.11008e-10	-1.54772
163974368	chr6:163974368:C:A	2.33305e-07	3.18437	-1.58662
163974469	chr6:163974469:A:G	9.86405e-09	-1.5657	-5.77084e-10
163974694	chr6:163974694:TA:T	9.36335e-08	2.2747	-1.58991
163974887	chr6:163974887:C:A	3.07871e-07	3.45723	-1.58215
163975059	chr6:163975059:G:A	2.42224e-08	-1.11008e-10	-0.667319
163975178	chr6:163975178:G:A	2.27636e-08	-1.11008e-10	-0.729432
163975473	chr6:163975473:G:A	1.90453e-07	2.94511	-1.5503
163975481	chr6:163975481:G:T	3.87494e-08	-1.11008e-10	-0.197483
163975638	chr6:163975638:C:G	1.10903e-08	-1.11008e-10	-1.44853
163975644	chr6:163975644:T:C	1.01842e-08	-1.11008e-10	-1.53376
163975756	chr6:163975756:C:T	5.93274e-08	1.67648	-1.448
163975801	chr6:163975801:C:T	1.05142e-08	-1.11008e-10	-1.50187
163976054	chr6:163976054:C:T	1.2711e-08	-1.31213	-5.77084e-10
163976139	chr6:163976139:C:A	2.2458e-07	3.14714	-1.5875
163976296	chr6:163976296:G:C	2.34465e-07	3.18436	-1.58165
163976433	chr6:163976433:A:G	2.36062e-08	-1.11008e-10	-0.693086
163976863	chr6:163976863:C:T	2.04092e-08	-1.11008e-10	-0.838613
163977019	chr6:163977019:G:T	1.13341e-08	-1.11008e-10	-1.42678
163977077	chr6:163977077:C:T	2.6736e-08	-1.11008e-10	-0.568586
163977204	chr6:163977204:A:C	2.23047e-08	-1.11008e-10	-0.749798
163977390	chr6:163977390:T:C	1.04932e-08	-1.11008e-10	-1.50387
163977473	chr6:163977473:G:A	1.09511e-08	-1.11008e-10	-1.46115
163977520	chr6:163977520:T:C	1.07852e-08	-1.11008e-10	-1.47642
163978175	chr6:163978175:ATGTT:A	2.37862e-07	3.20701	-1.58991
163978207	chr6:163978207:C:T	1.10459e-08	-1.11008e-10	-1.45254
163978258	chr6:163978258:A:G	2.36087e-07	3.19911	-1.58951
163978346	chr6:163978346:C:T	2.51271e-07	3.26212	-1.59019
163978423	chr6:163978423:C:T	2.93487e-07	3.41739	-1.59015
163978508	chr6:163978508:T:C	2.36579e-07	3.20181	-1.59013
163978521	chr6:163978521:TA:T	2.15492e-07	3.10822	-1.58989
163978636	chr6:163978636:T:C	2.48305e-07	3.25019	-1.59013
163978903	chr6:163978903:A:G	1.36762e-08	-1.23894	-5.77084e-10
163978914	chr6:163978914:G:A	2.36149e-07	3.19975	-1.58988
163978916	chr6:163978916:G:A	2.33583e-07	3.18875	-1.58981
163978956	chr6:163978956:A:G	2.74978e-08	-0.540491	-5.77084e-10
163979234	chr6:163979234:G:A	1.8448e-08	-1.11008e-10	-0.939643
163979235	chr6:163979235:G:A	2.28813e-07	3.16795	-1.58964
163979500	chr6:163979500:G:T	1.89155e-08	-1.11008e-10	-0.914614
163979502	chr6:163979502:C:T	2.2261e-07	3.13949	-1.58867
163979551	chr6:163979551:G:A	2.13479e-07	3.09779	-1.58885
163979563	chr6:163979563:G:A	2.07417e-07	3.06856	-1.58843
163979590	chr6:163979590:T:C	2.12547e-07	3.06459	-1.56002
163979596	chr6:163979596:C:T	2.49903e-07	3.25354	-1.58706
163979612	chr6:163979612:C:T	2.00011e-07	3.03292	-1.58914
163979620	chr6:163979620:C:T	1.15838e-08	-1.11008e-10	-1.40499
163979673	chr6:163979673:A:G	1.92342e-08	-1.11008e-10	-0.897906
163979842	chr6:163979842:G:A	1.01951e-08	-1.11008e-10	-1.53269
163979966	chr6:163979966:C:G	1.92655e-08	-1.11008e-10	-0.896279
163980029	chr6:163980029:T:A	2.0152e-07	3.03088	-1.57959
163980675	chr6:163980675:C:G	1.87594e-08	-1.11008e-10	-0.922902
163980948	chr6:163980948:C:T	1.08199e-08	-1.11008e-10	-1.47321
163980975	chr6:163980975:A:T	2.51371e-07	3.20991	-1.53758
163980990	chr6:163980990:T:C	2.30416e-07	3.11869	-1.53339
163981232	chr6:163981232:A:G	1.04379e-08	-1.11008e-10	-1.50915
163981342	chr6:163981342:G:T	2.11106e-07	3.08	-1.58223
163981343	chr6:163981343:A:T	4.68262e-08	1.45097	-1.45912
163981428	chr6:163981428:C:T	9.65148e-09	-1.11008e-10	-1.58749
163981487	chr6:163981487:G:A	9.71155e-09	-1.11008e-10	-1.58128
163981773	chr6:163981773:G:C	9.63475e-09	-1.11008e-10	-1.58922
163981829	chr6:163981829:G:A	1.82585e-07	2.93477	-1.58216
163982027	chr6:163982027:G:A	1.23546e-08	-1.11008e-10	-1.34057
163982341	chr6:163982341:A:G	1.80977e-08	-1.11008e-10	-0.958811
163982472	chr6:163982472:G:A	2.86936e-08	1.03188	-1.52981
163982486	chr6:163982486:A:G	9.63662e-09	-1.11008e-10	-1.58903
163982646	chr6:163982646:A:T	1.04972e-08	-1.11008e-10	-1.50349
163982671	chr6:163982671:A:C	1.86171e-07	2.96207	-1.59
163982802	chr6:163982802:A:G	2.02143e-07	3.04264	-1.58826
163983090	chr6:163983090:G:T	1.26215e-08	-1.11008e-10	-1.3192
163983099	chr6:163983099:T:C	1.33426e-08	-1.11008e-10	-1.26363
163983901	chr6:163983901:A:G	2.07956e-08	0.745823	-1.56568
163983952	chr6:163983952:A:C	1.1454e-08	-1.11008e-10	-1.41626
163984030	chr6:163984030:A:G	2.48099e-08	0.923477	-1.56683
163984057	chr6:163984057:T:C	2.67032e-08	0.996463	-1.56628
163984225	chr6:163984225:T:G	1.05785e-08	-1.11008e-10	-1.49577
163984322	chr6:163984322:C:T	2.06656e-08	-1.11008e-10	-0.826125
163984347	chr6:163984347:T:C	2.56395e-08	0.948128	-1.55859
163984489	chr6:163984489:G:T	9.68968e-09	-1.11008e-10	-1.58354
163984641	chr6:163984641:C:T	1.35717e-08	-1.11008e-10	-1.24661
163984963	chr6:163984963:T:C	1.10763e-08	-1.11008e-10	-1.44979
163984987	chr6:163984987:G:T	1.00286e-08	-1.11008e-10	-1.54916
163985091	chr6:163985091:T:C	1.36524e-08	-1.11008e-10	-1.24068
163985232	chr6:163985232:C:T	6.76811e-08	1.79828	-1.43807
163985440	chr6:163985440:T:G	1.84688e-08	0.626536	-1.56505
163985451	chr6:163985451:A:T	1.29606e-08	-1.11008e-10	-1.29268
163985626	chr6:163985626:C:T	1.54203e-08	0.458425	-1.57733
163985807	chr6:163985807:T:C	1.10706e-08	-1.11008e-10	-1.45031
163985862	chr6:163985862:G:A	1.33938e-08	-1.11008e-10	-1.25981
163986014	chr6:163986014:C:T	1.21283e-08	-1.11008e-10	-1.35906
163986083	chr6:163986083:G:A	1.50118e-08	-1.11008e-10	-1.14576
163986177	chr6:163986177:C:T	1.20391e-08	-1.11008e-10	-1.36644
163986265	chr6:163986265:C:T	1.65301e-08	0.540691	-1.59011
163986450	chr6:163986450:G:A	1.58486e-08	-1.11008e-10	-1.09152
163986490	chr6:163986490:C:T	1.00804e-08	-1.11008e-10	-1.544
163986573	chr6:163986573:C:G	1.50878e-08	-1.11008e-10	-1.14071
163986769	chr6:163986769:ATGATG:A	1.53878e-08	-1.11008e-10	-1.12102
163986940	chr6:163986940:A:G	1.84926e-08	-1.11008e-10	-0.937224
163987184	chr6:163987184:T:C	1.24792e-08	-1.11008e-10	-1.33053
163987225	chr6:163987225:T:C	2.62046e-08	-1.11008e-10	-0.588662
163987519	chr6:163987519:G:GGTTTT	1.2294e-08	-1.11008e-10	-1.34548
163987894	chr6:163987894:T:A	2.75077e-08	-0.540133	-5.77084e-10
163988115	chr6:163988115:C:T	2.09811e-08	-1.11008e-10	-0.810975
163988160	chr6:163988160:G:A	3.81541e-09	-1.20337	-1.31218
163988189	chr6:163988189:G:A	2.12951e-08	-1.11008e-10	-0.796119
163988576	chr6:163988576:G:A	1.58008e-08	-1.11008e-10	-1.09454
163988716	chr6:163988716:G:A	1.28815e-08	-1.11008e-10	-1.29881
163989089	chr6:163989089:C:T	3.34253e-08	1.14602	-1.49131
163989336	chr6:163989336:A:C	1.32833e-08	-1.11008e-10	-1.26809
163989553	chr6:163989553:A:C	2.53626e-08	-1.11008e-10	-0.621323
163989685	chr6:163989685:C:T	1.01241e-08	-1.11008e-10	-1.53968
163989733	chr6:163989733:T:A	1.70467e-08	-1.11008e-10	-1.01864
163990109	chr6:163990109:T:C	1.6463e-08	-1.11008e-10	-1.05348
163990135	chr6:163990135:G:A	3.03451e-08	-1.11008e-10	-0.441961
163990139	chr6:163990139:G:GAGGA	1.17256e-08	0.150855	-1.54368
163990302	chr6:163990302:G:A	1.16212e-08	-1.11008e-10	-1.40177
163990627	chr6:163990627:T:G	2.79445e-08	-1.11008e-10	-0.524375
163990726	chr6:163990726:C:T	9.97093e-09	-1.11008e-10	-1.55492
163990769	chr6:163990769:C:G	1.49685e-08	-1.11008e-10	-1.14865
163991103	chr6:163991103:T:G	1.59849e-08	-1.11008e-10	-1.08295
163991184	chr6:163991184:AG:A	1.22941e-08	-1.11008e-10	-1.34548
163991249	chr6:163991249:G:A	2.3047e-08	-1.11008e-10	-0.717061
163991303	chr6:163991303:T:A	1.64475e-08	-1.11008e-10	-1.05442
163991628	chr6:163991628:T:A	1.06355e-08	-1.11008e-10	-1.4904
163991806	chr6:163991806:T:C	1.55708e-08	-1.11008e-10	-1.1092
163992120	chr6:163992120:C:A	1.78014e-08	-1.11008e-10	-0.975317
163992591	chr6:163992591:T:A	1.07201e-08	-1.11008e-10	-1.48247
163993094	chr6:163993094:A:G	1.92476e-08	-1.11008e-10	-0.89721
163993151	chr6:163993151:C:A	1.08549e-08	-1.11008e-10	-1.46998
163993609	chr6:163993609:A:G	2.54354e-09	-1.47876	-1.44228
163993650	chr6:163993650:TATA:T	1.03317e-08	-1.11008e-10	-1.51938
163993667	chr6:163993667:ATTTAAC:A	2.17835e-08	-1.11008e-10	-0.773446
163993848	chr6:163993848:A:T	3.03794e-07	3.15581	-1.29406
163994002	chr6:163994002:C:T	1.10789e-08	-1.11008e-10	-1.44955
163994160	chr6:163994160:T:C	2.11435e-08	-1.11008e-10	-0.803263
163994180	chr6:163994180:A:G	5.20809e-08	1.043	-0.944798
163994211	chr6:163994211:G:C	2.31384e-08	-1.11008e-10	-0.713104
163994468	chr6:163994468:C:T	2.24923e-08	-1.11008e-10	-0.741424
163994536	chr6:163994536:A:T	1.85625e-08	-1.11008e-10	-0.933455
163994708	chr6:163994708:C:A	9.63756e-09	-1.11008e-10	-1.58893
163994715	chr6:163994715:C:T	1.0682e-07	1.65074	-0.834189
163994817	chr6:163994817:G:A	2.23106e-08	-1.11008e-10	-0.749537
163994849	chr6:163994849:C:T	2.17734e-08	-1.11008e-10	-0.773907
163994901	chr6:163994901:A:G	2.26663e-08	-1.11008e-10	-0.733716
163994937	chr6:163994937:A:G	2.26062e-08	-1.11008e-10	-0.736374
163995017	chr6:163995017:G:A	2.30096e-08	-1.11008e-10	-0.718687
163995548	chr6:163995548:C:T	1.75497e-07	2.80842	-1.49539
163995665	chr6:163995665:C:T	1.30744e-08	-1.11008e-10	-1.28394
163995795	chr6:163995795:A:G	2.52013e-08	-1.11008e-10	-0.627703
163996350	chr6:163996350:C:T	9.62568e-09	-1.11008e-10	-1.59016
163996442	chr6:163996442:C:T	9.69182e-09	-1.11008e-10	-1.58331
163996588	chr6:163996588:C:T	3.23446e-09	-1.25949	-1.42125
163996790	chr6:163996790:A:G	2.2856e-07	3.00847	-1.43127
163996809	chr6:163996809:C:G	9.68821e-09	-1.11008e-10	-1.58369
163996892	chr6:163996892:C:T	1.04794e-08	-1.11008e-10	-1.50518
163996979	chr6:163996979:C:T	9.48316e-08	2.09704	-1.39953
163996983	chr6:163996983:A:C	1.45346e-08	-1.11008e-10	-1.17807
163996989	chr6:163996989:C:T	1.07671e-08	-1.11008e-10	-1.4781
163997107	chr6:163997107:C:T	1.62164e-08	-1.11008e-10	-1.06857
163997205	chr6:163997205:C:T	1.02126e-08	-1.11008e-10	-1.53098
163997472	chr6:163997472:C:T	3.90082e-08	-0.190825	-5.77084e-10
163997600	chr6:163997600:T:C	1.01112e-08	-1.11008e-10	-1.54095
163997827	chr6:163997827:T:C	1.55705e-08	-1.11008e-10	-1.10922
163998151	chr6:163998151:C:T	1.14894e-08	-1.11008e-10	-1.41318
163998442	chr6:163998442:C:T	1.88983e-08	-1.11008e-10	-0.915526
163998451	chr6:163998451:G:C	1.10757e-08	-1.11008e-10	-1.44984
163998619	chr6:163998619:C:T	3.88742e-07	3.35525	-1.24693
163998838	chr6:163998838:C:T	1.19216e-08	-1.37625	-5.77084e-10
163998925	chr6:163998925:G:A	1.90735e-08	-1.11008e-10	-0.906297
163999072	chr6:163999072:A:G	2.28854e-08	-1.11008e-10	-0.724099
163999126	chr6:163999126:A:G	1.54189e-08	-1.11008e-10	-1.119
163999258	chr6:163999258:G:C	1.09037e-08	-1.11008e-10	-1.46549
163999302	chr6:163999302:A:G	9.9396e-09	-1.11008e-10	-1.55807
163999800	chr6:163999800:G:A	1.64511e-08	0.469959	-1.52416
163999970	chr6:163999970:C:T	2.88141e-09	-1.25438	-1.54194
164000193	chr6:164000193:C:T	1.12876e-08	-1.11008e-10	-1.43089
164000306	chr6:164000306:C:T	1.51552e-08	-1.11008e-10	-1.13625
164000500	chr6:164000500:G:T	2.08184e-08	-1.11008e-10	-0.818759
164000724	chr6:164000724:ATATTTCT:A	1.13697e-08	-1.11008e-10	-1.42364
164000957	chr6:164000957:G:C	2.28483e-09	-1.53221	-1.4961
164000967	chr6:164000967:C:G	1.11079e-08	-1.11008e-10	-1.44694
164001711	chr6:164001711:C:G	1.0576e-07	0.393385	0.413186
164001892	chr6:164001892:T:C	2.39276e-08	-1.11008e-10	-0.679566
164001994	chr6:164001994:A:G	1.30539e-08	-0.527054	-0.758455
164002217	chr6:164002217:C:G	1.34851e-08	0.219867	-1.47288
164002393	chr6:164002393:C:T	8.86498e-08	0.278473	0.351625
164002727	chr6:164002727:G:T	1.52511e-08	-1.11008e-10	-1.12994
164003114	chr6:164003114:AT:A	1.08373e-08	-1.11008e-10	-1.4716
164003212	chr6:164003212:A:G	1.05859e-08	-1.11008e-10	-1.49508
164003387	chr6:164003387:T:C	1.09277e-08	-1.11008e-10	-1.4633
164003556	chr6:164003556:C:T	1.07946e-08	-1.11008e-10	-1.47555
164003592	chr6:164003592:C:G	1.06742e-08	-1.11008e-10	-1.48677
164003777	chr6:164003777:T:C	1.08413e-08	-1.11008e-10	-1.47124
164004033	chr6:164004033:C:T	1.08028e-08	-1.11008e-10	-1.47479
164004170	chr6:164004170:G:A	1.11733e-08	-1.11008e-10	-1.44107
164004223	chr6:164004223:G:C	1.09196e-08	-1.11008e-10	-1.46404
164004235	chr6:164004235:C:G	1.10562e-08	-1.11008e-10	-1.4516
164004517	chr6:164004517:G:A	1.0582e-08	-1.11008e-10	-1.49544
164004597	chr6:164004597:C:T	1.08823e-08	-1.11008e-10	-1.46746
164004835	chr6:164004835:T:G	1.0816e-08	-1.11008e-10	-1.47357
164005010	chr6:164005010:C:T	1.03551e-08	-1.11008e-10	-1.51712
164005012	chr6:164005012:T:C	1.10966e-08	-1.11008e-10	-1.44796
164005321	chr6:164005321:T:C	1.09609e-08	-1.11008e-10	-1.46026
164005403	chr6:164005403:C:T	1.11051e-08	-1.11008e-10	-1.44719
164005429	chr6:164005429:C:T	1.09616e-08	-1.11008e-10	-1.4602
164005565	chr6:164005565:T:G	1.09358e-08	-1.11008e-10	-1.46255
164005733	chr6:164005733:A:G	9.04583e-08	0.248561	0.401731
164005763	chr6:164005763:C:T	1.10858e-08	-1.11008e-10	-1.44893
164005873	chr6:164005873:A:G	2.0611e-09	-1.56562	-1.56574
164005915	chr6:164005915:T:C	1.20929e-08	-1.11008e-10	-1.36198
164005993	chr6:164005993:A:T	2.02894e-08	-0.689884	-0.154613
164006018	chr6:164006018:TC:T	1.11303e-08	-1.11008e-10	-1.44492
164006124	chr6:164006124:A:G	1.11254e-08	-1.11008e-10	-1.44536
164006319	chr6:164006319:G:A	1.12885e-08	-1.11008e-10	-1.43082
164006431	chr6:164006431:A:C	1.15572e-08	-1.11008e-10	-1.40729
164006443	chr6:164006443:GTCC:G	1.13472e-08	-1.11008e-10	-1.42563
164006497	chr6:164006497:G:A	1.05051e-08	-1.11008e-10	-1.50273
164006541	chr6:164006541:C:T	9.71195e-09	-1.11008e-10	-1.58124
164006557	chr6:164006557:G:A	9.67517e-09	-1.11008e-10	-1.58503
164006819	chr6:164006819:T:A	1.12728e-08	-1.11008e-10	-1.43221
164006866	chr6:164006866:CAT:C	1.12432e-08	-1.11008e-10	-1.43483
164008092	chr6:164008092:C:T	9.16746e-08	0.228227	0.435421
164008253	chr6:164008253:T:G	8.45732e-08	0.237398	0.345622
164008264	chr6:164008264:G:A	9.963e-09	-1.11008e-10	-1.55572
164008494	chr6:164008494:T:A	7.17876e-08	0.162523	0.256592
164008534	chr6:164008534:G:A	1.43131e-08	-1.11008e-10	-1.19342
164008966	chr6:164008966:C:T	1.29645e-08	-1.11008e-10	-1.29238
164009014	chr6:164009014:C:T	1.01994e-08	-1.11008e-10	-1.53227
164009015	chr6:164009015:G:A	1.31927e-08	-1.11008e-10	-1.27493
164009019	chr6:164009019:G:A	1.01213e-08	-1.11008e-10	-1.53996
164009039	chr6:164009039:A:G	1.30978e-08	-0.0581154	-1.22404
164009057	chr6:164009057:A:G	1.10864e-08	-1.44888	-5.77084e-10
164009389	chr6:164009389:T:C	9.96339e-08	0.259537	0.487369
164009736	chr6:164009736:C:T	3.98863e-08	-0.168564	-5.77084e-10
164009966	chr6:164009966:G:A	7.91323e-08	0.192433	0.324091
164010016	chr6:164010016:C:T	7.76137e-08	0.169097	0.328051
164010092	chr6:164010092:C:T	9.68984e-09	-1.11008e-10	-1.58352
164010307	chr6:164010307:G:A	9.88766e-09	-1.11008e-10	-1.56331
164010847	chr6:164010847:T:C	1.09527e-08	-1.11008e-10	-1.46101
164011371	chr6:164011371:G:A	1.16908e-08	-1.11008e-10	-1.3958
164011386	chr6:164011386:C:T	1.95061e-08	-1.11008e-10	-0.883872
164011585	chr6:164011585:A:G	1.53218e-08	-1.11008e-10	-1.12532
164011608	chr6:164011608:C:T	1.16933e-08	-1.39558	-5.77084e-10
164011638	chr6:164011638:C:T	9.37606e-08	0.54755	0.138598
164011767	chr6:164011767:T:C	9.47893e-09	-0.430012	-1.17551
164012054	chr6:164012054:G:A	9.89265e-09	-1.11008e-10	-1.56281
164012217	chr6:164012217:C:T	9.88947e-09	-1.56313	-5.77084e-10
164012776	chr6:164012776:G:T	4.08411e-09	-1.17735	-1.27015
164013053	chr6:164013053:A:G	2.0809e-07	0.544976	0.938397
164013158	chr6:164013158:C:T	1.08953e-08	-1.11008e-10	-1.46627
164013255	chr6:164013255:G:T	1.55727e-08	-0.319884	-0.789196
164013271	chr6:164013271:G:A	1.15789e-07	0.538488	0.358681
164013596	chr6:164013596:A:C	7.63775e-08	0.377285	0.103807
164014844	chr6:164014844:A:C	1.17022e-08	-1.11008e-10	-1.39482
164015772	chr6:164015772:C:T	1.16545e-08	-1.39891	-5.77084e-10
164015897	chr6:164015897:G:A	1.17118e-08	-1.11008e-10	-1.394
164016259	chr6:164016259:A:G	9.7394e-09	-1.11008e-10	-1.57842
164016424	chr6:164016424:A:G	9.65132e-09	-1.11008e-10	-1.5875
164016605	chr6:164016605:C:T	1.15198e-08	-1.56503	0.154499
164016980	chr6:164016980:T:A	1.04808e-08	-1.11008e-10	-1.50505
164017465	chr6:164017465:C:A	1.0163e-08	-1.11008e-10	-1.53584
164017514	chr6:164017514:C:A	1.00065e-08	-1.11008e-10	-1.55136
164018027	chr6:164018027:A:G	5.36083e-08	0.127106	-5.77084e-10
164018339	chr6:164018339:G:A	2.49741e-08	-1.11008e-10	-0.636759
164018502	chr6:164018502:C:T	2.27038e-08	-1.11008e-10	-0.732064
164018679	chr6:164018679:C:T	4.76028e-09	-1.22762	-1.06667
164018700	chr6:164018700:G:A	8.27345e-08	2.1123	-1.55126
164018842	chr6:164018842:A:G	8.94728e-09	-1.53529	-0.127955
164018900	chr6:164018900:T:C	8.36311e-08	2.1053	-1.53348
164018903	chr6:164018903:C:T	9.02995e-08	2.17361	-1.52508
164019117	chr6:164019117:G:A	3.20421e-08	1.19965	-1.5872
164019249	chr6:164019249:T:C	1.02657e-07	2.31643	-1.53963
164019339	chr6:164019339:C:T	9.55406e-08	2.27053	-1.56558
164019510	chr6:164019510:T:C	7.94934e-08	2.06716	-1.54608
164019603	chr6:164019603:A:G	8.74404e-08	2.16293	-1.54657
164019812	chr6:164019812:C:T	4.26321e-08	-1.45717	1.35518
164020396	chr6:164020396:C:G	3.176e-09	-1.19882	-1.50016
164020429	chr6:164020429:A:G	2.34874e-09	-1.42315	-1.57757
164020603	chr6:164020603:T:C	8.6968e-09	-1.54633	-0.14531
164020697	chr6:164020697:A:G	3.43265e-09	-1.28991	-1.33135
164020789	chr6:164020789:T:A	9.63932e-09	-1.11008e-10	-1.58875
164021031	chr6:164021031:C:T	9.91833e-09	-1.56021	-5.77084e-10
164021200	chr6:164021200:A:G	9.65387e-09	-1.11008e-10	-1.58724
164021354	chr6:164021354:A:G	1.25097e-08	-1.32809	-5.77084e-10
164021388	chr6:164021388:A:G	6.82929e-09	-0.353899	-1.57948
164021579	chr6:164021579:G:A	7.15918e-09	-0.316549	-1.56965
164021673	chr6:164021673:G:A	2.99692e-09	-1.3805	-1.37651
164021730	chr6:164021730:CAT:C	1.1172e-08	-1.11008e-10	-1.44119
164021741	chr6:164021741:A:C	4.83776e-09	-1.29384	-0.984307
164021745	chr6:164021745:A:G	9.89146e-08	0.73966	-5.77084e-10
164021816	chr6:164021816:CACAA:C	8.24802e-09	-0.308384	-1.43624
164021886	chr6:164021886:CACAA:C	9.71523e-09	-1.11008e-10	-1.5809
164022317	chr6:164022317:T:C	7.60386e-09	-0.369775	-1.45617
164022324	chr6:164022324:A:G	7.50975e-09	-0.368852	-1.46954
164022456	chr6:164022456:A:G	7.24487e-09	-0.403773	-1.47053
164022710	chr6:164022710:C:T	8.38963e-09	-0.267193	-1.46041
164022749	chr6:164022749:G:C	4.86718e-08	1.14763	-1.11712
164022834	chr6:164022834:G:A	2.39128e-08	-1.11008e-10	-0.680184
164023079	chr6:164023079:G:A	3.17459e-08	-0.396832	-5.77084e-10
164023342	chr6:164023342:T:TC	7.81399e-09	-0.335323	-1.46336
164024200	chr6:164024200:T:C	4.86446e-08	1.19735	-1.1674
164024364	chr6:164024364:G:A	9.98363e-09	-1.55365	-5.77084e-10
164024632	chr6:164024632:C:T	6.21488e-08	1.85676	-1.58183
164024716	chr6:164024716:T:C	6.51312e-08	1.60139	-1.27958
164024751	chr6:164024751:G:A	9.63997e-09	-1.11008e-10	-1.58868
164024792	chr6:164024792:C:G	9.66887e-09	-1.11008e-10	-1.58569
164024950	chr6:164024950:A:G	9.67721e-09	-1.11008e-10	-1.58482
164025079	chr6:164025079:C:A	1.06696e-08	-0.178151	-1.30905
164025505	chr6:164025505:T:C	1.07781e-08	-0.2362	-1.24088
164025638	chr6:164025638:C:A	1.05802e-08	-0.215116	-1.2805
164025710	chr6:164025710:T:C	1.5989e-08	-1.11008e-10	-1.0827
164025776	chr6:164025776:A:C	1.11359e-08	-1.11008e-10	-1.44442
164026221	chr6:164026221:T:C	9.50265e-09	-0.301665	-1.30136
164026585	chr6:164026585:T:C	6.96019e-09	-0.597617	-1.31677
164027124	chr6:164027124:G:T	7.38556e-08	1.99256	-1.54504
164027328	chr6:164027328:C:T	3.81471e-08	-1.11008e-10	-0.213146
164027329	chr6:164027329:A:G	5.68389e-09	-0.599995	-1.51697
164027919	chr6:164027919:A:G	2.09699e-09	-1.5267	-1.5874
164028158	chr6:164028158:G:A	1.3409e-08	-1.11008e-10	-1.25867
164028626	chr6:164028626:A:C	2.31251e-09	-1.46238	-1.55388
164028727	chr6:164028727:T:TA	2.36431e-09	-1.43363	-1.56048
164028961	chr6:164028961:T:C	2.3535e-09	-1.44613	-1.55256
164029018	chr6:164029018:T:C	3.87774e-06	4.40841	-5.77084e-10
164029076	chr6:164029076:G:A	1.31376e-08	-1.11008e-10	-1.27912
164029380	chr6:164029380:G:A	2.36558e-09	-1.44218	-1.55139
164029609	chr6:164029609:A:G	2.37245e-09	-1.44664	-1.54403
164029693	chr6:164029693:G:A	2.41911e-09	-1.43265	-1.53854
164029729	chr6:164029729:A:G	3.07014e-09	-1.26428	-1.4686
164029890	chr6:164029890:A:G	2.37305e-09	-1.43616	-1.55426
164029914	chr6:164029914:G:A	6.96278e-08	1.57507	-1.18651
164029930	chr6:164029930:T:C	9.76833e-09	-1.11008e-10	-1.57545
164030032	chr6:164030032:A:G	2.40019e-09	-1.42561	-1.55344
164030166	chr6:164030166:T:TGATA	2.54006e-09	-1.37405	-1.54836
164030278	chr6:164030278:T:A	1.31276e-08	-1.11008e-10	-1.27988
164030301	chr6:164030301:C:T	9.78324e-09	-1.11008e-10	-1.57393
164030340	chr6:164030340:A:G	9.81432e-09	-1.11008e-10	-1.57075
164030369	chr6:164030369:A:G	1.39264e-07	1.48431	-0.402535
164030514	chr6:164030514:G:A	2.40194e-09	-1.46604	-1.51228
164030533	chr6:164030533:G:A	2.35476e-09	-1.47587	-1.52229
164030658	chr6:164030658:A:G	9.85502e-09	-1.11008e-10	-1.56662
164030887	chr6:164030887:C:T	2.34951e-09	-1.4616	-1.53878
164031073	chr6:164031073:C:G	1.00931e-08	-1.54274	-5.77084e-10
164031091	chr6:164031091:C:T	3.51529e-08	-0.29489	-5.77084e-10
164031104	chr6:164031104:C:T	2.43565e-09	-1.45687	-1.50751
164031125	chr6:164031125:T:C	4.39107e-08	0.414688	-0.487127
164031171	chr6:164031171:T:C	2.70533e-09	-1.41969	-1.43968
164031232	chr6:164031232:C:T	2.61733e-09	-1.45451	-1.43793
164031251	chr6:164031251:A:G	2.52757e-09	-1.42792	-1.49942
164031524	chr6:164031524:A:G	1.06706e-08	-1.11008e-10	-1.4871
164031572	chr6:164031572:A:T	2.50928e-08	0.709961	-1.34198
164032001	chr6:164032001:A:G	4.06921e-09	-1.05264	-1.39851
164032507	chr6:164032507:A:C	1.09965e-08	-1.11008e-10	-1.45702
164032706	chr6:164032706:T:C	1.9372e-08	-1.11008e-10	-0.890767
164032714	chr6:164032714:G:C	1.55487e-08	-1.11008e-10	-1.11062
164032715	chr6:164032715:A:C	1.92428e-08	-1.11008e-10	-0.897463
164033043	chr6:164033043:T:A	1.96216e-08	-0.210133	-0.667834
164033056	chr6:164033056:T:G	4.50103e-08	-1.11008e-10	-0.0477066
164033186	chr6:164033186:C:T	9.63485e-09	-1.11008e-10	-1.58921
164033188	chr6:164033188:AG:A	1.3426e-08	-0.116113	-1.14129
164033333	chr6:164033333:T:C	1.62387e-08	-0.0994219	-0.967781
164033505	chr6:164033505:C:T	9.64996e-09	-0.371527	-1.21612
164033511	chr6:164033511:G:A	1.04426e-08	-1.11008e-10	-1.5087
164033552	chr6:164033552:T:A	1.6226e-08	-1.11008e-10	-1.06798
164033576	chr6:164033576:T:C	4.05787e-08	-1.11008e-10	-0.151353
164033718	chr6:164033718:T:C	1.77892e-08	-0.0943358	-0.88167
164033906	chr6:164033906:T:G	1.07575e-08	-1.11008e-10	-1.479
164034133	chr6:164034133:G:A	1.03868e-08	-1.51406	-5.77084e-10
164034201	chr6:164034201:G:A	1.12119e-08	-1.11008e-10	-1.43762
164034343	chr6:164034343:G:A	3.27031e-09	-1.54106	-1.12865
164034435	chr6:164034435:G:A	2.08718e-08	-0.816197	-5.77084e-10
164034943	chr6:164034943:G:A	0.236498	8.75223	6.67462
164035137	chr6:164035137:CTG:C	9.87766e-09	-1.56432	-5.77084e-10
164035224	chr6:164035224:A:C	9.62545e-09	-1.11008e-10	-1.59019
164035415	chr6:164035415:C:T	9.71681e-09	-1.11008e-10	-1.58074
164035500	chr6:164035500:G:A	9.64555e-09	-1.11008e-10	-1.5881
164035828	chr6:164035828:G:A	3.07076e-09	-1.55373	-1.17894
164035841	chr6:164035841:C:T	1.23579e-08	-1.11008e-10	-1.3403
164035939	chr6:164035939:A:G	4.64601e-09	-1.55821	-0.76038
164035998	chr6:164035998:C:T	1.61094e-07	-1.54041	2.7678
164036014	chr6:164036014:C:T	4.62176e-09	-1.56129	-0.76253
164036030	chr6:164036030:G:A	3.86568e-07	-1.11008e-10	2.10271
164036072	chr6:164036072:A:G	3.45745e-08	0.12755	-0.439032
164036121	chr6:164036121:C:G	1.02949e-08	-1.11008e-10	-1.52295
164036224	chr6:164036224:A:G	2.84823e-08	0.205254	-0.710569
164036378	chr6:164036378:G:A	9.87236e-09	-1.56486	-5.77084e-10
164036589	chr6:164036589:G:C	2.26936e-09	-1.53463	-1.50047
164036666	chr6:164036666:G:A	1.33682e-08	-1.11008e-10	-1.26172
164036808	chr6:164036808:C:T	0.000197054	8.50606	-0.169425
164036877	chr6:164036877:G:A	1.06647e-08	-1.11008e-10	-1.48766
164037121	chr6:164037121:G:A	1.17003e-08	-1.11008e-10	-1.39498
164037134	chr6:164037134:A:G	2.89347e-09	-1.56552	-1.22662
164037142	chr6:164037142:C:T	3.33529e-08	-1.11008e-10	-0.347454
164037173	chr6:164037173:A:G	3.47625e-09	-1.55432	-1.05433
164037234	chr6:164037234:T:C	4.99256e-05	7.85172	-0.88803
164037240	chr6:164037240:G:A	6.50394e-05	7.83261	-0.604459
164037255	chr6:164037255:T:C	8.19287e-05	8.12296	-0.663955
164037304	chr6:164037304:A:G	4.55036e-05	7.87472	-1.00377
164037342	chr6:164037342:C:A	9.6415e-09	-1.11008e-10	-1.58852
164037360	chr6:164037360:G:A	3.5648e-09	-1.55844	-1.02505
164037782	chr6:164037782:CTGAG:C	0.000138891	8.06827	-0.0814266
164037862	chr6:164037862:A:C	2.89291e-09	-1.56571	-1.22662
164037980	chr6:164037980:A:G	9.37499e-06	4.04063	1.25057
164038108	chr6:164038108:T:C	9.21302e-05	8.26069	-0.684326
164038227	chr6:164038227:CAG:C	0.000153345	8.35365	-0.267798
164038515	chr6:164038515:A:G	0.000135693	8.60699	-0.643437
164038919	chr6:164038919:T:C	1.24992e-08	-1.11008e-10	-1.32894
164039038	chr6:164039038:T:C	1.06177e-08	-1.11008e-10	-1.49208
164039083	chr6:164039083:C:T	9.74351e-05	8.23766	-0.60531
164039137	chr6:164039137:G:T	3.41222e-08	-1.11008e-10	-0.32465
164039249	chr6:164039249:TA:T	0.000142705	8.3401	-0.326156
164039385	chr6:164039385:G:A	3.41031e-09	-1.56362	-1.06417
164039654	chr6:164039654:A:G	1.07593e-08	-0.282229	-1.1966
164039749	chr6:164039749:G:A	7.84506e-07	4.20212	-1.39167
164039973	chr6:164039973:G:T	1.21319e-08	-1.11008e-10	-1.35876
164040014	chr6:164040014:A:G	2.92144e-09	-1.5656	-1.21692
164040333	chr6:164040333:A:T	2.97443e-09	-1.55752	-1.20702
164040717	chr6:164040717:T:C	3.77045e-05	7.58312	-0.900183
164040944	chr6:164040944:C:T	9.80769e-09	-0.173245	-1.39819
164040966	chr6:164040966:G:A	1.25184e-08	-1.11008e-10	-1.3274
164040977	chr6:164040977:C:T	3.03963e-09	-1.5655	-1.17736
164041153	chr6:164041153:T:C	5.17608e-05	7.70546	-0.70567
164041193	chr6:164041193:A:G	3.66264e-05	7.54375	-0.889826
164041261	chr6:164041261:C:T	2.92463e-09	-1.56541	-1.21602
164041747	chr6:164041747:C:T	2.98499e-09	-1.55398	-1.20702
164041929	chr6:164041929:A:G	2.73284e-09	-1.55682	-1.29243
164042125	chr6:164042125:AC:A	1.00158e-07	-1.11008e-10	0.752155
164042322	chr6:164042322:C:T	2.95331e-09	-1.55825	-1.21342
164042323	chr6:164042323:G:A	0.686917	6.99139	9.50174
164042341	chr6:164042341:C:A	2.9854e-09	-1.55842	-1.20245
164042390	chr6:164042390:C:A	2.97328e-09	-1.55791	-1.20702
164042509	chr6:164042509:A:G	2.98143e-09	-1.55712	-1.20508
164042564	chr6:164042564:A:G	1.03315e-08	-0.136121	-1.38327
164042717	chr6:164042717:G:A	2.97823e-09	-1.55609	-1.20718
164042891	chr6:164042891:T:C	2.99415e-09	-1.55839	-1.19954
164043017	chr6:164043017:A:G	6.17083e-07	3.94535	-1.37494
164043172	chr6:164043172:C:T	4.18538e-05	7.76523	-0.977894
164043188	chr6:164043188:A:G	2.93449e-09	-1.55721	-1.22085
164043423	chr6:164043423:A:G	1.02393e-08	-1.3494	-0.178959
164043498	chr6:164043498:T:C	9.87058e-09	-1.56504	-5.77084e-10
164043596	chr6:164043596:G:A	9.94063e-09	-1.55797	-5.77084e-10
164043755	chr6:164043755:C:T	2.71788e-08	-0.55216	-5.77084e-10
164043959	chr6:164043959:A:G	9.86434e-09	-1.56567	-5.77084e-10
164043966	chr6:164043966:T:C	2.88031e-09	-1.55891	-1.23779
164044008	chr6:164044008:C:T	2.72981e-09	-1.55793	-1.29243
164044192	chr6:164044192:C:T	3.38674e-09	-1.55987	-1.07486
164044267	chr6:164044267:G:A	1.00789e-08	-1.11008e-10	-1.54415
164044497	chr6:164044497:T:C	2.96743e-09	-1.56185	-1.20505
164044661	chr6:164044661:C:T	3.04721e-09	-1.55799	-1.18238
164044758	chr6:164044758:G:A	2.98484e-09	-1.55745	-1.2036
164044799	chr6:164044799:C:T	1.76219e-08	-1.11008e-10	-0.985453
164045156	chr6:164045156:G:A	1.08642e-08	-1.11008e-10	-1.46913
164045234	chr6:164045234:G:A	4.17465e-08	-0.122981	-5.77084e-10
164045465	chr6:164045465:T:C	0.0426728	7.19543	6.51904
164045566	chr6:164045566:C:T	6.47555e-07	3.90008	-1.28148
164045614	chr6:164045614:GA:G	1.62087e-08	-1.11008e-10	-1.06905
164046125	chr6:164046125:G:A	1.03564e-08	-1.11008e-10	-1.517
164046377	chr6:164046377:C:T	1.44085e-08	-1.11008e-10	-1.18678
164046442	chr6:164046442:G:A	9.86633e-09	-1.56547	-5.77084e-10
164046534	chr6:164046534:G:A	1.11305e-08	-1.11008e-10	-1.44491
164046621	chr6:164046621:C:T	1.03696e-08	-1.11008e-10	-1.51572
164047205	chr6:164047205:A:T	3.05515e-09	-1.55753	-1.18024
164047410	chr6:164047410:T:G	2.81817e-09	-1.56568	-1.25283
164047740	chr6:164047740:T:G	5.7212e-07	3.92351	-1.42876
164048110	chr6:164048110:G:T	2.41678e-09	-1.55719	-1.41497
164048111	chr6:164048111:T:C	2.97039e-09	-1.55871	-1.20719
164048758	chr6:164048758:G:A	1.15736e-08	-1.11008e-10	-1.40587
164049133	chr6:164049133:T:A	2.91741e-09	-1.55779	-1.22611
164049201	chr6:164049201:A:G	5.3523e-07	-1.11008e-10	2.4281
164049237	chr6:164049237:A:G	2.91017e-09	-1.56043	-1.22596
164049287	chr6:164049287:A:T	1.00552e-08	-1.11008e-10	-1.54651
164049391	chr6:164049391:G:T	2.81472e-09	-1.56301	-1.25672
164049658	chr6:164049658:G:A	2.90999e-09	-1.56509	-1.22136
164049692	chr6:164049692:C:A	2.97762e-09	-1.56091	-1.20256
164049954	chr6:164049954:T:C	2.89592e-09	-1.56569	-1.2256
164050033	chr6:164050033:G:A	9.68676e-09	-1.11008e-10	-1.58384
164050303	chr6:164050303:G:T	1.08301e-08	-1.11008e-10	-1.47226
164050599	chr6:164050599:G:T	2.91726e-09	-1.5533	-1.23065
164050634	chr6:164050634:G:T	6.99503e-05	7.83915	-0.538211
164051089	chr6:164051089:G:A	0.000175176	7.26469	0.954255
164051213	chr6:164051213:A:G	2.96442e-09	-1.5616	-1.20632
164051271	chr6:164051271:G:GA	4.47908e-07	0.971446	1.27854
164051406	chr6:164051406:A:G	3.02632e-09	-1.55668	-1.19057
164051987	chr6:164051987:T:C	1.15454e-08	-1.11008e-10	-1.40831
164052144	chr6:164052144:C:T	1.06172e-08	-1.11008e-10	-1.49212
164052368	chr6:164052368:T:C	1.0937e-08	-1.11008e-10	-1.46244
164052433	chr6:164052433:C:T	1.10059e-08	-1.11008e-10	-1.45616
164052483	chr6:164052483:T:C	1.18255e-08	-1.11008e-10	-1.38434
164052587	chr6:164052587:C:A	3.26692e-05	7.59879	-1.0592
164052592	chr6:164052592:T:TAAA	2.99967e-09	-1.55976	-1.19634
164052742	chr6:164052742:A:G	3.237e-07	-1.11008e-10	1.92522
164052789	chr6:164052789:C:T	3.47259e-05	7.66779	-1.06714
164052980	chr6:164052980:T:C	4.44486e-08	-1.11008e-10	-0.0602634
164053673	chr6:164053673:C:T	9.47176e-09	-1.48192	-0.124362
164054010	chr6:164054010:A:G	9.81027e-09	-1.11008e-10	-1.57117
164054246	chr6:164054246:T:C	2.96187e-09	-1.55299	-1.21579
164054627	chr6:164054627:T:C	2.94335e-09	-1.5606	-1.21445
164054753	chr6:164054753:C:T	9.86726e-09	-1.56537	-5.77084e-10
164054773	chr6:164054773:A:G	1.02323e-08	-1.52904	-5.77084e-10
164055001	chr6:164055001:C:A	2.91153e-09	-1.56374	-1.22218
164055015	chr6:164055015:A:G	2.82545e-09	-1.56415	-1.25177
164055088	chr6:164055088:T:A	2.86621e-09	-1.56541	-1.2362
164055212	chr6:164055212:A:G	9.86647e-09	-1.56545	-5.77084e-10
164055621	chr6:164055621:G:T	1.06441e-08	-1.38638	-0.103205
164055655	chr6:164055655:G:A	2.55436e-07	-1.11008e-10	1.68838
164055684	chr6:164055684:C:T	2.89695e-09	-1.56539	-1.22555
164055796	chr6:164055796:T:G	1.95766e-08	-1.47825	0.597988
164055865	chr6:164055865:C:A	2.96729e-09	-1.55701	-1.20994
164056044	chr6:164056044:C:T	1.08399e-08	-1.11008e-10	-1.47136
164056560	chr6:164056560:G:C	1.15526e-08	-1.11008e-10	-1.40769
164056767	chr6:164056767:G:T	3.05386e-09	-1.55713	-1.18106
164057228	chr6:164057228:T:TA	1.12118e-08	-1.11008e-10	-1.43763
164057339	chr6:164057339:G:A	1.104e-08	-1.11008e-10	-1.45307
164057356	chr6:164057356:C:A	0.0316747	6.54174	6.87469
164057358	chr6:164057358:C:T	3.14177e-07	-1.11008e-10	1.89536
164057526	chr6:164057526:G:A	2.84323e-09	-1.56264	-1.24701
164057660	chr6:164057660:T:C	4.18025e-05	7.7429	-0.956784
164057661	chr6:164057661:G:A	7.10846e-09	-1.46438	-0.428927
164057884	chr6:164057884:T:C	8.58279e-07	4.17326	-1.27293
164058044	chr6:164058044:T:C	1.13928e-08	-0.24949	-1.17213
164058045	chr6:164058045:G:A	1.31179e-08	-1.11008e-10	-1.28062
164058066	chr6:164058066:G:A	1.10328e-08	-0.257323	-1.1964
164058120	chr6:164058120:C:T	1.09217e-08	-1.11008e-10	-1.46384
164058243	chr6:164058243:C:T	1.13163e-08	-1.11008e-10	-1.42835
164058631	chr6:164058631:G:A	7.26445e-09	-0.44322	-1.42839
164058637	chr6:164058637:T:G	2.38139e-05	3.1407	3.08273
164058804	chr6:164058804:T:G	1.16806e-08	-0.211861	-1.18481
164058867	chr6:164058867:A:C	1.31833e-08	-1.11008e-10	-1.27565
164058910	chr6:164058910:G:A	1.04093e-08	-1.11008e-10	-1.5119
164059282	chr6:164059282:T:A	5.67829e-07	3.83911	-1.35189
164059289	chr6:164059289:T:C	5.31667e-05	5.21848	1.80811
164059416	chr6:164059416:C:T	1.02489e-08	-1.11008e-10	-1.52742
164059644	chr6:164059644:A:C	1.01508e-08	-1.11008e-10	-1.53705
164059678	chr6:164059678:TAG:T	1.49333e-08	-0.173671	-0.977329
164059727	chr6:164059727:C:T	7.88878e-07	4.10191	-1.28589
164059766	chr6:164059766:G:A	1.37539e-08	-0.295195	-0.938083
164059874	chr6:164059874:G:A	1.44203e-08	-0.21089	-0.975067
164059901	chr6:164059901:C:T	1.38751e-08	-0.219158	-1.00534
164059986	chr6:164059986:G:A	4.09789e-06	4.46363	-5.77084e-10
164060094	chr6:164060094:T:C	1.57505e-08	-0.205952	-0.891772
164060221	chr6:164060221:T:A	9.87085e-09	-1.56501	-5.77084e-10
164060225	chr6:164060225:A:G	1.3105e-08	-0.266682	-1.01492
164060346	chr6:164060346:G:A	1.05409e-08	-1.11008e-10	-1.49934
164060764	chr6:164060764:A:AT	1.00732e-08	-1.11008e-10	-1.54472
164061023	chr6:164061023:T:C	1.38358e-08	-0.263961	-0.963376
164061190	chr6:164061190:T:G	1.2986e-08	-0.279195	-1.01153
164061255	chr6:164061255:ACT:A	1.33761e-08	-0.248603	-1.01252
164061435	chr6:164061435:C:T	1.14663e-08	-1.11008e-10	-1.41519
164061623	chr6:164061623:A:T	1.32397e-08	-0.269229	-1.00215
164061745	chr6:164061745:A:C	1.28265e-08	-0.293733	-1.00935
164061804	chr6:164061804:A:G	7.91369e-05	6.59305	0.831289
164061904	chr6:164061904:G:A	1.19472e-08	-1.11008e-10	-1.3741
164062009	chr6:164062009:C:T	1.18816e-08	-0.403617	-0.975987
164062026	chr6:164062026:A:G	8.30402e-07	4.1073	-1.23999
164062034	chr6:164062034:G:A	1.161e-08	-0.405661	-0.997068
164062038	chr6:164062038:T:C	1.14702e-08	-0.457245	-0.957602
164062156	chr6:164062156:G:A	1.19876e-08	-0.36598	-1.00475
164062255	chr6:164062255:G:C	1.22751e-08	-1.11008e-10	-1.34702
164062271	chr6:164062271:T:C	5.57477e-09	-0.640528	-1.49582
164062342	chr6:164062342:A:G	8.86678e-09	-0.783112	-0.889173
164062391	chr6:164062391:G:A	9.84398e-09	-1.11008e-10	-1.56774
164062414	chr6:164062414:C:CT	1.15785e-08	-0.395501	-1.00995
164062433	chr6:164062433:C:G	1.06521e-08	-0.473565	-1.01527
164062507	chr6:164062507:G:A	1.1562e-08	-0.398718	-1.00815
164062880	chr6:164062880:G:A	1.06797e-08	-0.480705	-1.00555
164062897	chr6:164062897:G:A	8.67189e-09	-0.443727	-1.25078
164062984	chr6:164062984:G:A	4.21761e-08	-1.11008e-10	-0.112743
164063205	chr6:164063205:C:A	1.09776e-08	-0.432881	-1.02586
164063239	chr6:164063239:C:T	1.1762e-08	-0.395286	-0.994433
164063307	chr6:164063307:G:A	1.0143e-08	-1.11008e-10	-1.53782
164063355	chr6:164063355:C:G	1.03413e-08	-1.11008e-10	-1.51845
164063793	chr6:164063793:C:T	5.45067e-08	-1.11008e-10	0.143727
164064113	chr6:164064113:G:A	1.14452e-08	-0.403374	-1.01365
164064189	chr6:164064189:C:T	1.50368e-08	-1.11008e-10	-1.1441
164064324	chr6:164064324:A:G	1.09943e-08	-0.461136	-0.996085
164064466	chr6:164064466:G:A	7.23891e-09	-0.371655	-1.50347
164064589	chr6:164064589:G:A	1.14206e-08	-0.417307	-1.00187
164064605	chr6:164064605:C:T	2.24093e-06	5.07415	-1.2141
164064852	chr6:164064852:A:T	1.2429e-08	-1.11008e-10	-1.33456
164065044	chr6:164065044:C:T	1.03413e-08	-1.11008e-10	-1.51845
164065137	chr6:164065137:A:G	1.11456e-08	-0.452736	-0.990815
164065421	chr6:164065421:A:G	1.14989e-08	-1.11008e-10	-1.41235
164065571	chr6:164065571:A:T	3.39288e-08	-1.11008e-10	-0.330334
164065632	chr6:164065632:G:A	9.43692e-05	8.07729	-0.476916
164065760	chr6:164065760:C:T	3.0089e-08	-0.450438	-5.77084e-10
164065792	chr6:164065792:G:A	1.16054e-08	-1.11008e-10	-1.40313
164065795	chr6:164065795:AG:A	3.05383e-08	-0.435616	-5.77084e-10
164065853	chr6:164065853:T:C	1.15191e-08	-0.389641	-1.02095
164065937	chr6:164065937:T:C	1.1502e-08	-1.11008e-10	-1.41208
164066090	chr6:164066090:G:A	1.14993e-08	-1.11008e-10	-1.41231
164066105	chr6:164066105:C:T	1.03413e-08	-1.11008e-10	-1.51845
164066158	chr6:164066158:C:T	8.98256e-05	7.94244	-0.391409
164066328	chr6:164066328:A:G	7.13936e-09	-0.411831	-1.47714
164066566	chr6:164066566:G:A	1.30491e-08	-0.398656	-0.88722
164066652	chr6:164066652:G:A	9.8112e-07	4.38384	-1.34974
164066701	chr6:164066701:T:C	1.59149e-08	-1.11008e-10	-1.08734
164067241	chr6:164067241:T:G	1.06668e-08	-1.48746	-5.77084e-10
164067394	chr6:164067394:C:T	1.03649e-08	-1.11008e-10	-1.51617
164067696	chr6:164067696:T:C	1.13815e-08	-1.11008e-10	-1.42261
164067942	chr6:164067942:A:G	1.0291e-08	-1.11008e-10	-1.52333
164067980	chr6:164067980:T:C	7.43679e-09	-0.588177	-1.25998
164068223	chr6:164068223:C:CA	1.15879e-08	-0.459109	-0.945523
164068410	chr6:164068410:C:T	9.39513e-07	4.38124	-1.39048
164068432	chr6:164068432:G:A	7.58317e-09	-0.39331	-1.43536
164068555	chr6:164068555:G:A	7.91454e-09	-0.550525	-1.23537
164068622	chr6:164068622:T:A	1.16094e-08	-1.11008e-10	-1.40278
164069477	chr6:164069477:C:A	7.25973e-07	4.0624	-1.32949
164069512	chr6:164069512:C:T	2.62528e-08	-1.11008e-10	-0.586824
164069830	chr6:164069830:C:G	9.67842e-09	-1.11008e-10	-1.5847
164070022	chr6:164070022:T:C	1.32251e-06	4.56686	-1.23417
164070164	chr6:164070164:A:G	1.02956e-08	-1.52288	-5.77084e-10
164070212	chr6:164070212:A:G	1.56368e-06	4.72179	-1.22159
164070613	chr6:164070613:T:C	3.78134e-09	-1.12306	-1.40146
164070705	chr6:164070705:G:A	9.39292e-08	1.34212	-0.654175
164070831	chr6:164070831:T:C	3.61642e-09	-1.13416	-1.43496
164070894	chr6:164070894:T:A	5.09339e-06	5.69143	-1.01033
164071094	chr6:164071094:A:G	3.86163e-09	-1.09957	-1.40394
164071126	chr6:164071126:C:T	3.76382e-09	-1.11132	-1.41784
164071638	chr6:164071638:T:C	1.07986e-08	-1.11008e-10	-1.47518
164071645	chr6:164071645:G:A	3.49857e-07	-1.11008e-10	2.00293
164071737	chr6:164071737:T:C	7.37939e-07	4.06903	-1.31976
164072190	chr6:164072190:C:A	2.39182e-08	-0.679959	-5.77084e-10
164072727	chr6:164072727:A:G	3.55817e-08	-0.282767	-5.77084e-10
164072746	chr6:164072746:G:A	2.97649e-08	-1.11008e-10	-0.461268
164073063	chr6:164073063:A:C	3.73197e-09	-1.10938	-1.42828
164073310	chr6:164073310:A:G	1.11354e-08	-1.11008e-10	-1.44447
164073403	chr6:164073403:G:A	1.06308e-06	1.17387	1.94046
164073462	chr6:164073462:A:G	3.66528e-09	-1.1265	-1.42919
164073507	chr6:164073507:G:A	3.83872e-09	-1.08917	-1.42029
164074016	chr6:164074016:G:A	9.87834e-09	-1.11008e-10	-1.56425
164074055	chr6:164074055:A:G	1.41683e-08	-1.11008e-10	-1.20359
164074105	chr6:164074105:T:A	3.55106e-09	-1.16302	-1.42433
164074381	chr6:164074381:A:T	1.48801e-05	5.48649	0.266689
164074922	chr6:164074922:T:C	1.11065e-08	-1.11008e-10	-1.44706
164075056	chr6:164075056:C:G	1.14028e-08	-1.11008e-10	-1.42074
164076135	chr6:164076135:T:C	1.19792e-08	-1.37143	-5.77084e-10
164076845	chr6:164076845:T:C	1.0896e-08	-1.11008e-10	-1.4662
164076876	chr6:164076876:C:T	1.17656e-08	-1.11008e-10	-1.38942
164077055	chr6:164077055:T:C	1.21669e-08	-1.11008e-10	-1.35588
164077400	chr6:164077400:C:T	9.02363e-07	3.56189	-0.611473
164077418	chr6:164077418:AAAG:A	1.05112e-08	-1.11008e-10	-1.50216
164078387	chr6:164078387:G:A	9.45151e-07	4.38586	-1.38911
164079260	chr6:164079260:G:A	1.00909e-06	4.48889	-1.42668
164079480	chr6:164079480:G:A	1.16769e-08	-1.11008e-10	-1.39698
164079612	chr6:164079612:G:T	7.91311e-07	4.22773	-1.40864
164079693	chr6:164079693:T:C	1.07548e-08	-1.11008e-10	-1.47925
164079808	chr6:164079808:C:A	9.86397e-09	-1.56571	-5.77084e-10
164079823	chr6:164079823:G:A	1.00544e-08	-1.11008e-10	-1.54658
164079980	chr6:164079980:T:G	7.2784e-09	-1.48445	-0.38524
164080016	chr6:164080016:A:C	8.82638e-07	4.38163	-1.45331
164080180	chr6:164080180:T:C	4.12053e-09	-1.07363	-1.36499
164080303	chr6:164080303:C:T	4.06018e-09	-1.09255	-1.36082
164080433	chr6:164080433:A:G	1.07595e-08	-1.11008e-10	-1.4788
164080461	chr6:164080461:T:C	4.0652e-09	-1.09283	-1.3593
164080463	chr6:164080463:A:C	7.63579e-09	-1.47495	-0.346796
164080490	chr6:164080490:GTTCCCCC:G	1.33653e-08	-1.11008e-10	-1.26193
164080499	chr6:164080499:AC:A	1.33565e-08	-1.11008e-10	-1.2626
164080703	chr6:164080703:G:A	6.32679e-06	5.12201	-0.224057
164080745	chr6:164080745:G:A	3.99804e-09	-1.09259	-1.37621
164080781	chr6:164080781:G:A	4.04097e-09	-1.11155	-1.34657
164080886	chr6:164080886:G:C	1.01908e-08	-1.53311	-5.77084e-10
164080943	chr6:164080943:C:A	4.39699e-06	4.53408	-5.77084e-10
164081196	chr6:164081196:C:T	4.50248e-07	3.00299	-0.747791
164081334	chr6:164081334:G:A	1.62845e-07	1.38089	-0.142691
164081380	chr6:164081380:C:T	1.03092e-08	-1.11008e-10	-1.52156
164081450	chr6:164081450:T:C	5.55164e-09	-1.44534	-0.695162
164081550	chr6:164081550:C:CA	6.94076e-07	4.22267	-1.53468
164081603	chr6:164081603:C:T	8.93937e-07	4.35748	-1.41645
164081899	chr6:164081899:T:G	1.16387e-08	-1.07256	-0.327697
164081900	chr6:164081900:T:A	1.17356e-08	-1.06427	-0.327697
164082059	chr6:164082059:C:A	9.87046e-09	-1.56505	-5.77084e-10
164082097	chr6:164082097:G:A	2.89991e-09	-1.3934	-1.39651
164082383	chr6:164082383:A:T	1.0185e-08	-1.11008e-10	-1.53368
164082625	chr6:164082625:C:A	4.41773e-07	2.27617	-0.0399703
164082776	chr6:164082776:T:C	1.69464e-07	2.48604	-1.208
164082925	chr6:164082925:A:G	1.12386e-07	2.03085	-1.16351
164082945	chr6:164082945:T:TAA	1.56281e-08	-1.10553	-5.77084e-10
164083056	chr6:164083056:G:A	2.46697e-08	-1.11008e-10	-0.649023
164083082	chr6:164083082:T:C	7.95131e-08	1.95582	-1.4345
164083705	chr6:164083705:A:G	2.11499e-08	-1.11008e-10	-0.80296
164084047	chr6:164084047:T:G	1.30275e-08	-1.11008e-10	-1.28753
164084229	chr6:164084229:T:C	3.92545e-07	-1.11008e-10	2.11805
164084629	chr6:164084629:C:T	1.87321e-08	-1.30571	0.381352
164084636	chr6:164084636:C:T	1.80645e-08	-1.11008e-10	-0.960647
164084788	chr6:164084788:G:A	7.52805e-08	-1.11008e-10	0.466624
164085312	chr6:164085312:T:C	8.40584e-08	-1.11008e-10	0.576915
164085336	chr6:164085336:T:C	5.97681e-07	-1.11008e-10	2.53846
164085886	chr6:164085886:C:T	2.66121e-09	-1.50942	-1.3664
164086072	chr6:164086072:T:A	3.72823e-09	-0.969342	-1.56932
164086320	chr6:164086320:G:A	6.34252e-09	-0.421987	-1.58533
164086355	chr6:164086355:G:A	1.16816e-08	-1.11008e-10	-1.39658
164086472	chr6:164086472:G:A	1.44801e-08	-1.11008e-10	-1.18182
164086494	chr6:164086494:G:A	8.7782e-09	-0.346827	-1.3355
164086613	chr6:164086613:T:C	1.0982e-08	-1.11008e-10	-1.45834
164086684	chr6:164086684:C:T	7.65498e-08	-1.11008e-10	0.483345
164087244	chr6:164087244:A:C	5.00059e-09	-0.737249	-1.50779
164087246	chr6:164087246:A:G	6.57329e-08	-1.11008e-10	0.331002
164087367	chr6:164087367:CA:C	1.17009e-08	-1.11008e-10	-1.39493
164088283	chr6:164088283:A:G	4.34354e-09	-1.47486	-0.911053
164088418	chr6:164088418:A:C	1.09099e-08	-0.658497	-0.806431
164089338	chr6:164089338:A:G	5.46555e-09	-1.54203	-0.6141
164090085	chr6:164090085:A:AGT	3.98095e-09	-1.56312	-0.909955
164090134	chr6:164090134:C:G	7.00744e-08	-1.11008e-10	0.39496
164090323	chr6:164090323:C:T	9.88283e-09	-1.5638	-5.77084e-10
164090340	chr6:164090340:G:A	1.23539e-08	-1.34062	-5.77084e-10
164090721	chr6:164090721:T:C	3.45058e-08	-0.31347	-5.77084e-10
164091021	chr6:164091021:G:A	1.25244e-08	-1.11008e-10	-1.32692
164091053	chr6:164091053:A:G	1.40664e-07	-1.11008e-10	1.09178
164091063	chr6:164091063:C:T	5.886e-08	-0.131844	0.352408
164091083	chr6:164091083:G:A	3.03216e-08	-1.11008e-10	-0.442737
164091146	chr6:164091146:T:C	2.24142e-09	-1.46258	-1.58491
164091193	chr6:164091193:G:A	2.01473e-09	-1.56564	-1.58847
164091205	chr6:164091205:ACTGT:A	2.11188e-08	-1.11008e-10	-0.804434
164091230	chr6:164091230:C:T	8.94244e-09	-0.414475	-1.24931
164091495	chr6:164091495:T:C	9.63455e-09	-0.833449	-0.755793
164091661	chr6:164091661:A:G	2.09524e-08	0.505048	-1.31739
164091868	chr6:164091868:T:G	1.07909e-08	-1.11008e-10	-1.47589
164092367	chr6:164092367:G:A	5.67021e-08	-1.11008e-10	0.183214
164093272	chr6:164093272:A:G	1.69233e-08	0.278824	-1.30473
164093640	chr6:164093640:T:G	1.50317e-08	-1.11008e-10	-1.14444
164093895	chr6:164093895:A:T	1.0257e-08	-1.52664	-5.77084e-10
164094733	chr6:164094733:G:A	1.09425e-08	-0.208252	-1.25369
164094904	chr6:164094904:A:G	1.15651e-08	0.117134	-1.52374
164095049	chr6:164095049:T:C	1.32636e-06	4.72547	-1.38987
164095186	chr6:164095186:T:C	4.58312e-09	-0.785688	-1.54653
164095372	chr6:164095372:A:T	1.49162e-08	-1.11008e-10	-1.15215
164095904	chr6:164095904:T:A	1.0006e-08	-1.55142	-5.77084e-10
164096065	chr6:164096065:G:A	2.83908e-08	0.466237	-0.974768
164096186	chr6:164096186:C:T	7.21204e-09	-0.392311	-1.48653
164096288	chr6:164096288:AAC:A	2.46932e-09	-1.37249	-1.57817
164096471	chr6:164096471:A:G	1.45821e-08	0.382156	-1.55696
164096942	chr6:164096942:C:T	1.12138e-07	-1.11008e-10	0.865129
164096947	chr6:164096947:T:A	1.14148e-07	-1.11008e-10	0.882896
164096948	chr6:164096948:C:T	9.74334e-08	-1.11008e-10	0.724572
164097000	chr6:164097000:C:T	1.0268e-08	-1.52557	-5.77084e-10
164097048	chr6:164097048:G:A	5.02364e-08	0.062142	-5.77084e-10
164097163	chr6:164097163:C:A	1.30073e-08	-1.11008e-10	-1.28909
164097286	chr6:164097286:C:T	1.0782e-08	-0.458809	-1.01791
164097631	chr6:164097631:A:G	2.08294e-09	-1.54029	-1.58052
164097777	chr6:164097777:G:A	3.33348e-08	-1.11008e-10	-0.347996
164098283	chr6:164098283:G:T	9.94361e-09	-1.55767	-5.77084e-10
164098408	chr6:164098408:T:TA	7.27931e-07	4.14731	-1.4117
164099471	chr6:164099471:C:A	1.42843e-08	-0.376488	-0.81895
164099956	chr6:164099956:G:A	4.49655e-06	4.55647	-5.77084e-10
164100064	chr6:164100064:G:T	2.93564e-09	-1.50019	-1.27748
164100621	chr6:164100621:A:G	2.41906e-09	-1.50946	-1.46176
164100646	chr6:164100646:G:A	9.73233e-09	-1.11008e-10	-1.57914
164100686	chr6:164100686:A:G	2.31305e-08	-0.713445	-5.77084e-10
164101940	chr6:164101940:A:G	5.63885e-09	-0.585978	-1.53894
164102419	chr6:164102419:A:G	1.45306e-08	-1.11008e-10	-1.17834
164102592	chr6:164102592:A:G	1.20825e-08	-1.11008e-10	-1.36284
164102636	chr6:164102636:T:C	1.44962e-08	-1.11008e-10	-1.18071
164102814	chr6:164102814:T:C	9.56479e-09	-0.210102	-1.38641
164102840	chr6:164102840:G:C	1.19767e-08	-1.37163	-5.77084e-10
164102869	chr6:164102869:C:T	1.06862e-08	0.0979217	-1.58357
164102885	chr6:164102885:A:G	4.76326e-08	-1.11008e-10	0.00892103
164102895	chr6:164102895:A:G	5.72405e-07	4.07849	-1.58324
164103066	chr6:164103066:A:G	9.71939e-09	-1.11008e-10	-1.58047
164103355	chr6:164103355:C:T	5.25407e-08	-1.11008e-10	0.106992
164103356	chr6:164103356:G:A	1.36676e-08	-1.11008e-10	-1.23957
164103817	chr6:164103817:A:G	8.51456e-09	-0.232798	-1.48002
164103976	chr6:164103976:A:G	1.01751e-08	-1.53465	-5.77084e-10
164104554	chr6:164104554:G:A	1.45604e-08	-1.11008e-10	-1.17629
164104935	chr6:164104935:G:A	1.04222e-08	-0.145574	-1.36509
164105182	chr6:164105182:C:A	5.1069e-08	-1.11008e-10	0.07858
164105247	chr6:164105247:T:G	7.35478e-08	1.44009	-0.99675
164105453	chr6:164105453:A:T	2.54275e-08	-1.11008e-10	-0.618766
164105915	chr6:164105915:G:C	1.00353e-08	-1.11008e-10	-1.54849
164106025	chr6:164106025:G:A	1.10045e-08	-1.11008e-10	-1.45629
164106080	chr6:164106080:T:C	1.02166e-08	-1.11008e-10	-1.53059
164106175	chr6:164106175:G:T	3.03323e-06	-1.11008e-10	4.16279
164106314	chr6:164106314:G:A	8.58818e-07	-1.11008e-10	2.90096
164106481	chr6:164106481:C:T	3.67384e-08	0.547369	-0.798143
164106955	chr6:164106955:C:A	1.18307e-08	-1.3839	-5.77084e-10
164107063	chr6:164107063:C:A	6.65576e-09	-0.429649	-1.52947
164107105	chr6:164107105:A:G	9.75914e-09	-1.11008e-10	-1.57639
164107278	chr6:164107278:G:A	1.17446e-07	-1.11008e-10	0.911385
164107375	chr6:164107375:G:A	3.46033e-08	0.421519	-0.732168
164107704	chr6:164107704:C:T	1.21146e-07	-1.11008e-10	0.942398
164107707	chr6:164107707:A:G	1.09823e-08	-1.11008e-10	-1.45832
164107808	chr6:164107808:C:T	9.9492e-09	-1.55711	-5.77084e-10
164107835	chr6:164107835:A:T	2.55286e-07	3.18986	-1.50208
164108011	chr6:164108011:G:A	7.18274e-07	-1.11008e-10	2.72225
164108147	chr6:164108147:G:A	1.39494e-07	-1.11008e-10	1.08342
164108330	chr6:164108330:G:A	2.07818e-08	0.398382	-1.2189
164108349	chr6:164108349:G:A	2.06956e-08	0.476448	-1.30112
164108720	chr6:164108720:A:G	1.65657e-07	0.980898	0.274424
164108747	chr6:164108747:C:T	1.21347e-08	0.0728632	-1.43139
164108801	chr6:164108801:G:A	1.10263e-08	-1.45432	-5.77084e-10
164108883	chr6:164108883:C:T	9.62557e-09	-1.11008e-10	-1.59017
164109357	chr6:164109357:C:G	9.62933e-09	-1.11008e-10	-1.58978
164109836	chr6:164109836:A:G	2.24731e-09	-1.46885	-1.57601
164110029	chr6:164110029:T:C	9.64966e-09	-1.11008e-10	-1.58767
164110327	chr6:164110327:A:G	1.0826e-08	0.0390019	-1.51165
164110490	chr6:164110490:T:A	5.94458e-07	3.95132	-1.41827
164110541	chr6:164110541:G:A	2.17409e-07	1.52718	-5.77084e-10
164110808	chr6:164110808:G:A	1.45338e-07	0.876923	0.247545
164110824	chr6:164110824:C:T	3.54411e-07	0.74433	1.27153
164110933	chr6:164110933:C:T	1.03515e-08	-1.51747	-5.77084e-10
164111217	chr6:164111217:C:T	2.64197e-09	-1.49937	-1.3837
164111244	chr6:164111244:A:C	4.40161e-08	1.08253	-1.15257
164111688	chr6:164111688:G:A	2.63207e-09	-1.52356	-1.36326
164111711	chr6:164111711:C:A	1.8079e-07	-0.613374	1.95611
164111750	chr6:164111750:G:GC	9.62546e-09	-1.11008e-10	-1.59019
164111780	chr6:164111780:C:G	1.46612e-08	0.152402	-1.3218
164111977	chr6:164111977:G:T	2.8655e-07	0.806635	0.996682
164112061	chr6:164112061:A:T	2.78598e-09	-1.52073	-1.30926
164112263	chr6:164112263:G:A	7.18577e-08	-1.11008e-10	0.420091
164112323	chr6:164112323:C:T	1.10984e-08	-1.11008e-10	-1.4478
164112563	chr6:164112563:G:A	1.25574e-08	-1.32429	-5.77084e-10
164112719	chr6:164112719:C:T	1.22387e-07	0.88178	0.0708086
164112735	chr6:164112735:G:A	1.15914e-07	0.836609	0.0616425
164112875	chr6:164112875:A:T	1.39747e-08	-1.55757	0.340218
164112980	chr6:164112980:C:T	2.53309e-09	-1.55467	-1.37049
164113399	chr6:164113399:A:G	1.97792e-07	-1.11008e-10	1.43262
164113428	chr6:164113428:C:T	2.64516e-09	-1.55243	-1.32943
164113548	chr6:164113548:C:T	9.80934e-09	-1.11008e-10	-1.57126
164113550	chr6:164113550:C:T	8.26083e-09	-0.696767	-1.0463
164113714	chr6:164113714:C:T	1.05269e-08	-1.11008e-10	-1.50066
164114218	chr6:164114218:G:A	3.65127e-09	-1.06556	-1.49396
164114310	chr6:164114310:C:T	8.0115e-09	-1.19538	-0.578336
164114367	chr6:164114367:G:A	3.82322e-08	0.720673	-0.931593
164114506	chr6:164114506:C:G	1.02165e-08	-1.11008e-10	-1.53059
164114925	chr6:164114925:G:A	1.13652e-08	-1.11008e-10	-1.42404
164114997	chr6:164114997:A:G	7.10515e-09	-0.793269	-1.10051
164115002	chr6:164115002:T:A	7.48608e-08	-1.01	1.47103
164115012	chr6:164115012:C:G	2.48887e-07	0.811674	0.850729
164115229	chr6:164115229:G:A	1.10222e-08	-1.11008e-10	-1.45469
164115529	chr6:164115529:C:A	4.41367e-09	-1.16925	-1.20064
164115557	chr6:164115557:T:C	6.60585e-09	-0.837552	-1.12909
164116077	chr6:164116077:T:G	1.14705e-08	-1.11008e-10	-1.41482
164116111	chr6:164116111:T:C	4.73301e-08	1.49017	-1.48762
164116182	chr6:164116182:T:C	5.0951e-08	1.51833	-1.44206
164116186	chr6:164116186:C:T	1.32817e-08	-1.26821	-5.77084e-10
164116376	chr6:164116376:T:A	5.03445e-08	1.5309	-1.46661
164116393	chr6:164116393:T:C	6.44846e-09	-0.815171	-1.17558
164116556	chr6:164116556:T:C	5.7865e-09	-0.679875	-1.41919
164116658	chr6:164116658:T:C	5.47215e-09	-0.758464	-1.39646
164116744	chr6:164116744:G:C	6.90856e-08	-1.11008e-10	0.380749
164117090	chr6:164117090:G:T	1.31629e-08	-1.11008e-10	-1.2772
164117106	chr6:164117106:A:G	1.32477e-08	-1.27077	-5.77084e-10
164117373	chr6:164117373:C:T	8.68213e-08	1.65095	-1.04169
164117445	chr6:164117445:T:C	1.37424e-07	-1.11008e-10	1.06847
164117575	chr6:164117575:C:T	2.0592e-09	-1.55054	-1.58174
164117884	chr6:164117884:C:T	1.15656e-08	-1.40656	-5.77084e-10
164118068	chr6:164118068:G:A	1.48227e-07	-1.11008e-10	1.14415
164118175	chr6:164118175:T:C	1.42195e-07	-1.11008e-10	1.1026
164118403	chr6:164118403:T:C	5.15374e-08	0.559605	-0.471895
164118739	chr6:164118739:G:A	1.00446e-08	-1.11008e-10	-1.54756
164118853	chr6:164118853:A:T	1.28184e-08	-1.11008e-10	-1.30371
164118943	chr6:164118943:A:G	2.64212e-07	-1.11008e-10	1.72215
164119105	chr6:164119105:A:C	3.57029e-09	-1.12983	-1.45213
164119384	chr6:164119384:A:ACT	1.16958e-08	-1.11008e-10	-1.39537
164119390	chr6:164119390:G:A	3.12323e-09	-1.56447	-1.15126
164119528	chr6:164119528:G:A	3.2617e-08	-1.11008e-10	-0.369762
164119673	chr6:164119673:G:A	1.03755e-08	-1.11008e-10	-1.51515
164119937	chr6:164119937:G:T	1.01136e-08	-1.11008e-10	-1.54072
164120204	chr6:164120204:T:G	1.03767e-08	-1.11008e-10	-1.51504
164120262	chr6:164120262:T:A	4.09135e-09	-1.48946	-0.956265
164120292	chr6:164120292:C:T	4.44036e-09	-1.37607	-0.987791
164120371	chr6:164120371:C:A	3.68234e-07	-1.11008e-10	2.05412
164120452	chr6:164120452:G:A	1.0374e-08	-1.11008e-10	-1.51529
164120745	chr6:164120745:G:A	1.21708e-08	-1.11008e-10	-1.35556
164121189	chr6:164121189:A:G	4.14836e-08	-1.11008e-10	-0.1293
164121276	chr6:164121276:T:C	2.38236e-09	-1.40536	-1.58115
164121405	chr6:164121405:A:G	1.22041e-08	-1.35283	-5.77084e-10
164121469	chr6:164121469:A:G	1.08724e-08	-1.11008e-10	-1.46837
164121536	chr6:164121536:G:C	1.02755e-08	-1.11008e-10	-1.52484
164121722	chr6:164121722:C:T	2.48918e-08	-1.11008e-10	-0.64006
164121859	chr6:164121859:C:T	1.7787e-08	-1.11008e-10	-0.976132
164121861	chr6:164121861:C:T	1.71736e-08	-1.11008e-10	-1.01122
164121980	chr6:164121980:G:A	1.16739e-08	-1.11008e-10	-1.39724
164122020	chr6:164122020:C:T	1.66913e-08	-1.11008e-10	-1.03971
164122206	chr6:164122206:G:A	6.63274e-09	-0.699678	-1.2629
164122474	chr6:164122474:G:A	9.69911e-09	-1.11008e-10	-1.58256
164122785	chr6:164122785:G:T	9.6987e-09	-1.11008e-10	-1.5826
164123798	chr6:164123798:C:T	9.78929e-09	-1.11008e-10	-1.57331
164125619	chr6:164125619:C:T	2.77533e-08	-1.11008e-10	-0.531243
164125770	chr6:164125770:G:A	9.68749e-09	-1.11008e-10	-1.58376
164126398	chr6:164126398:G:A	5.06024e-09	-0.647029	-1.58615
164126746	chr6:164126746:C:T	3.9402e-08	-0.18078	-5.77084e-10
164126800	chr6:164126800:C:T	4.30669e-09	-0.80854	-1.58589
164126841	chr6:164126841:A:G	2.41377e-09	-1.40558	-1.56783
164127109	chr6:164127109:T:A	1.31041e-08	-1.11008e-10	-1.28168
164127219	chr6:164127219:A:G	1.38146e-08	-1.11008e-10	-1.22887
164127410	chr6:164127410:C:G	9.53865e-09	-0.156538	-1.44271
164127463	chr6:164127463:T:C	9.64469e-09	-1.11008e-10	-1.58819
164127700	chr6:164127700:T:G	1.45422e-08	-1.11008e-10	-1.17755
164127818	chr6:164127818:T:G	1.2554e-08	-1.32456	-5.77084e-10
164128344	chr6:164128344:T:C	8.67299e-09	-0.536786	-1.1576
164128953	chr6:164128953:A:G	2.24803e-09	-1.55559	-1.48895
164129227	chr6:164129227:A:C	1.45414e-08	-1.11008e-10	-1.1776
164129351	chr6:164129351:T:C	5.07533e-09	-1.5588	-0.671404
164130054	chr6:164130054:C:T	1.26182e-08	-1.11008e-10	-1.31946
164130114	chr6:164130114:TC:T	1.22513e-08	0.221283	-1.57024
164130129	chr6:164130129:CACTCTTCTTCCCCAGGCTCCTCTCTCCT:C	1.36497e-08	0.284919	-1.5258
164130426	chr6:164130426:C:G	2.94988e-08	-1.11008e-10	-0.470247
164130707	chr6:164130707:C:A	1.00637e-08	-1.11008e-10	-1.54566
164130770	chr6:164130770:T:C	1.26572e-08	-1.11008e-10	-1.31637
164130859	chr6:164130859:G:T	2.28317e-09	-1.52788	-1.50115
164130940	chr6:164130940:A:C	4.7501e-09	-1.54801	-0.74842
164131342	chr6:164131342:C:A	4.50497e-08	-0.0468316	-5.77084e-10
164131917	chr6:164131917:T:C	5.40105e-09	-0.583836	-1.58417
164132419	chr6:164132419:G:A	2.04711e-08	-1.11008e-10	-0.835585
164132423	chr6:164132423:G:A	1.05369e-08	-1.11008e-10	-1.49971
164132577	chr6:164132577:G:A	6.74507e-09	-0.403687	-1.5421
164132588	chr6:164132588:C:T	9.6959e-09	-1.11008e-10	-1.58289
164132590	chr6:164132590:T:A	1.15766e-08	-1.11008e-10	-1.40561
164132977	chr6:164132977:T:A	1.00667e-08	-1.11008e-10	-1.54537
164132981	chr6:164132981:C:T	9.94299e-09	-1.11008e-10	-1.55773
164133034	chr6:164133034:T:G	1.81335e-08	-1.11008e-10	-0.956835
164133118	chr6:164133118:AAG:A	1.11134e-08	-1.11008e-10	-1.44644
164133181	chr6:164133181:CT:C	1.76188e-08	-1.11008e-10	-0.985632
164133309	chr6:164133309:G:A	2.43856e-09	-1.37506	-1.58813
164133572	chr6:164133572:G:C	1.09421e-08	-1.11008e-10	-1.46198
164133613	chr6:164133613:C:T	9.66266e-09	-1.11008e-10	-1.58633
164133864	chr6:164133864:C:CA	9.80861e-09	-1.11008e-10	-1.57134
164134308	chr6:164134308:A:G	9.71994e-09	-1.11008e-10	-1.58042
164134316	chr6:164134316:C:T	6.38183e-08	0.301443	-5.77084e-10
164134501	chr6:164134501:C:T	3.52157e-09	-1.0058	-1.58989
164134603	chr6:164134603:T:G	1.02286e-08	-1.11008e-10	-1.52941
164135112	chr6:164135112:C:G	1.73149e-08	-1.11008e-10	-1.00303
164135173	chr6:164135173:C:T	1.01304e-08	-1.11008e-10	-1.53905
164135217	chr6:164135217:C:T	1.207e-08	-1.11008e-10	-1.36387
164135351	chr6:164135351:T:A	1.82649e-08	-1.11008e-10	-0.949618
164135574	chr6:164135574:A:G	1.26496e-08	-1.11008e-10	-1.31697
164135675	chr6:164135675:C:T	1.20062e-08	-1.11008e-10	-1.36918
164135743	chr6:164135743:TCTCC:T	1.08833e-08	-1.11008e-10	-1.46737
164135887	chr6:164135887:G:C	5.35584e-09	-0.586752	-1.58966
164136067	chr6:164136067:A:G	2.9773e-09	-1.38456	-1.37902
164136457	chr6:164136457:A:G	3.72586e-09	-0.949216	-1.59008
164136477	chr6:164136477:A:G	1.16907e-08	-1.11008e-10	-1.3958
164136546	chr6:164136546:C:T	3.58579e-08	-0.275032	-5.77084e-10
164136595	chr6:164136595:G:A	2.1741e-07	1.52719	-5.77084e-10
164136715	chr6:164136715:A:G	3.23638e-08	-0.377556	-5.77084e-10
164137000	chr6:164137000:A:G	9.83721e-09	-1.11008e-10	-1.56843
164137193	chr6:164137193:T:A	3.91286e-09	-0.989576	-1.50075
164137211	chr6:164137211:T:C	9.68045e-09	-1.11008e-10	-1.58449
164137305	chr6:164137305:G:A	1.29224e-08	-1.11008e-10	-1.29564
164137510	chr6:164137510:T:C	9.8947e-09	-1.11008e-10	-1.5626
164137551	chr6:164137551:A:G	1.06735e-08	-1.11008e-10	-1.48684
164137871	chr6:164137871:T:C	1.66701e-08	-1.11008e-10	-1.04098
164137888	chr6:164137888:G:A	1.78745e-08	-1.11008e-10	-0.97122
164137905	chr6:164137905:T:C	1.76209e-08	-1.11008e-10	-0.985512
164137933	chr6:164137933:A:C	9.62548e-09	-1.11008e-10	-1.59018
164138563	chr6:164138563:TGA:T	2.20503e-08	0.268386	-1.02966
164138863	chr6:164138863:T:G	9.72118e-09	-1.11008e-10	-1.58029
164139002	chr6:164139002:T:A	2.46206e-09	-1.39544	-1.55816
164139081	chr6:164139081:C:T	1.61214e-08	-1.49539	0.420939
164139087	chr6:164139087:A:G	1.0752e-08	-1.11008e-10	-1.4795
164139226	chr6:164139226:T:C	3.42753e-09	-1.45026	-1.1725
164139260	chr6:164139260:G:A	9.89655e-09	-1.56241	-5.77084e-10
164139525	chr6:164139525:T:C	1.03084e-08	-1.11008e-10	-1.52164
164139689	chr6:164139689:G:A	9.62773e-09	-1.11008e-10	-1.58995
164139937	chr6:164139937:A:G	2.51238e-09	-1.37402	-1.55934
164140043	chr6:164140043:T:C	2.46832e-09	-1.39663	-1.55443
164140114	chr6:164140114:T:G	2.42221e-09	-1.41381	-1.55611
164140481	chr6:164140481:A:G	6.68542e-09	-0.461621	-1.49305
164140596	chr6:164140596:A:G	2.47061e-09	-1.37129	-1.57884
164140761	chr6:164140761:A:T	9.78983e-09	-1.11008e-10	-1.57325
164141015	chr6:164141015:C:T	1.66048e-08	-1.11008e-10	-1.0449
164141019	chr6:164141019:A:G	2.49634e-09	-1.39196	-1.54781
164141032	chr6:164141032:C:T	1.02651e-08	-1.52585	-5.77084e-10
164141243	chr6:164141243:T:C	1.46042e-08	-0.202931	-0.970353
164141455	chr6:164141455:A:G	3.01814e-09	-1.47051	-1.27944
164141704	chr6:164141704:T:A	9.87889e-09	-1.11008e-10	-1.5642
164141919	chr6:164141919:C:T	1.11258e-08	-1.11008e-10	-1.44533
164142119	chr6:164142119:A:T	4.87401e-09	-0.681326	-1.58936
164142288	chr6:164142288:A:C	9.92962e-09	-1.11008e-10	-1.55908
164142507	chr6:164142507:A:G	2.56247e-09	-1.32347	-1.59016
164142560	chr6:164142560:T:A	3.23551e-09	-1.12346	-1.55694
164142692	chr6:164142692:C:T	9.66622e-09	-1.11008e-10	-1.58596
164142925	chr6:164142925:G:A	1.69878e-08	-1.50818	0.486078
164143310	chr6:164143310:C:T	1.49086e-08	-1.11008e-10	-1.15266
164143539	chr6:164143539:T:C	4.75859e-09	-0.857742	-1.4369
164145295	chr6:164145295:C:T	9.9078e-09	0.00990169	-1.57118
164145410	chr6:164145410:G:A	1.58945e-08	-1.11008e-10	-1.08862
164146167	chr6:164146167:G:T	1.18582e-08	0.0584692	-1.44005
164146180	chr6:164146180:G:A	2.27399e-09	-1.55759	-1.47547
164146276	chr6:164146276:C:T	9.6369e-09	-1.11008e-10	-1.589
164146840	chr6:164146840:T:G	8.85441e-09	-0.0835396	-1.59014
164147006	chr6:164147006:T:C	5.0207e-09	-0.748388	-1.49264
164147122	chr6:164147122:A:G	2.1262e-09	-1.51309	-1.58717
164147274	chr6:164147274:G:A	9.94745e-09	-1.55728	-5.77084e-10
164147486	chr6:164147486:G:A	9.63673e-09	-1.11008e-10	-1.58902
164147551	chr6:164147551:A:G	4.55602e-09	-1.56555	-0.772597
164147835	chr6:164147835:C:T	1.42864e-08	-1.11008e-10	-1.19529
164147942	chr6:164147942:T:C	5.05951e-09	-0.778424	-1.4549
164148241	chr6:164148241:T:A	8.35771e-09	-0.250126	-1.48129
164148310	chr6:164148310:C:G	1.0539e-08	-1.11008e-10	-1.49951
164148382	chr6:164148382:G:A	4.89844e-09	-1.56164	-0.704045
164148869	chr6:164148869:CCTAAGTATCTGG:C	1.66994e-08	-1.11008e-10	-1.03922
164149163	chr6:164149163:G:A	1.07167e-08	-1.11008e-10	-1.48279
164149346	chr6:164149346:A:G	1.02093e-08	-1.5313	-5.77084e-10
164149365	chr6:164149365:G:T	2.52569e-09	-1.55481	-1.37328
164149482	chr6:164149482:T:G	2.14017e-09	-1.50976	-1.58395
164149494	chr6:164149494:CCCGAGG:C	9.97925e-09	-1.11008e-10	-1.55409
164149573	chr6:164149573:A:T	1.10278e-08	-0.0581102	-1.39607
164149678	chr6:164149678:C:T	9.68468e-09	-1.11008e-10	-1.58405
164149679	chr6:164149679:G:A	9.62556e-09	-1.11008e-10	-1.59018
164149760	chr6:164149760:T:C	1.15469e-08	-0.00447928	-1.4037
164149962	chr6:164149962:T:C	9.62554e-09	-1.11008e-10	-1.59018
164150006	chr6:164150006:G:A	9.4123e-09	-0.0316626	-1.58092
164150178	chr6:164150178:A:G	1.34546e-08	-1.11008e-10	-1.25528
164150884	chr6:164150884:T:C	1.0565e-08	-1.11008e-10	-1.49705
164151004	chr6:164151004:C:T	3.85813e-09	-1.52425	-0.98017
164151794	chr6:164151794:A:C	3.27641e-09	-1.50496	-1.16289
164152456	chr6:164152456:C:G	1.07185e-08	-1.11008e-10	-1.48262
164152507	chr6:164152507:A:T	1.07221e-08	-1.11008e-10	-1.48229
164152509	chr6:164152509:A:G	1.00859e-08	-1.11008e-10	-1.54346
164152670	chr6:164152670:CATAG:C	2.58488e-09	-1.50942	-1.3955
164152911	chr6:164152911:A:T	4.2552e-09	-1.56571	-0.840742
164153126	chr6:164153126:A:G	4.48184e-09	-1.56506	-0.789503
164153160	chr6:164153160:A:G	9.66938e-09	-1.11008e-10	-1.58563
164153187	chr6:164153187:C:T	1.22784e-08	-1.11008e-10	-1.34675
164153188	chr6:164153188:C:T	9.96023e-09	-1.11008e-10	-1.556
164153578	chr6:164153578:G:C	9.63915e-09	-1.11008e-10	-1.58876
164153913	chr6:164153913:C:T	9.71874e-09	-1.11008e-10	-1.58054
164154544	chr6:164154544:C:T	9.70483e-09	-1.11008e-10	-1.58197
164154545	chr6:164154545:G:A	1.087e-08	-1.11008e-10	-1.46859
164154800	chr6:164154800:A:G	9.71686e-09	-1.11008e-10	-1.58073
164154890	chr6:164154890:T:A	3.87601e-09	-1.56	-0.939786
164154960	chr6:164154960:A:G	9.65535e-09	-1.11008e-10	-1.58709
164154996	chr6:164154996:C:A	1.04904e-08	-1.11008e-10	-1.50414
164155211	chr6:164155211:T:G	2.28955e-09	-1.5621	-1.46414
164155298	chr6:164155298:T:G	9.67342e-09	-1.11008e-10	-1.58521
164155855	chr6:164155855:C:CA	9.66636e-09	-1.11008e-10	-1.58594
164155891	chr6:164155891:G:T	1.43999e-08	0.0705661	-1.25794
164155933	chr6:164155933:A:AAG	4.20369e-09	-1.54088	-0.877756
164155956	chr6:164155956:T:C	8.72395e-09	-0.175876	-1.51265
164156016	chr6:164156016:C:T	9.73345e-09	-1.11008e-10	-1.57903
164156039	chr6:164156039:A:G	6.20308e-08	-1.11008e-10	0.273034
164156233	chr6:164156233:G:A	9.66058e-09	-1.11008e-10	-1.58654
164156568	chr6:164156568:G:A	1.06046e-08	-1.11008e-10	-1.49331
164156693	chr6:164156693:G:A	9.67195e-09	-1.11008e-10	-1.58537
164156846	chr6:164156846:A:G	4.21394e-09	-1.54893	-0.867275
164156865	chr6:164156865:A:T	1.0403e-08	-1.11008e-10	-1.5125
164157151	chr6:164157151:G:A	6.64418e-09	-1.55461	-0.406242
164157392	chr6:164157392:T:C	2.35428e-09	-1.53804	-1.46032
164157659	chr6:164157659:G:C	9.68482e-09	-1.11008e-10	-1.58404
164157953	chr6:164157953:A:G	9.63987e-09	-1.11008e-10	-1.58869
164158035	chr6:164158035:A:G	5.13412e-08	-1.11008e-10	0.0838967
164158053	chr6:164158053:C:T	1.04609e-08	-1.50695	-5.77084e-10
164158100	chr6:164158100:G:A	1.6418e-08	0.0340076	-1.09023
164158547	chr6:164158547:A:G	2.45143e-08	-0.655342	-5.77084e-10
164158754	chr6:164158754:C:T	9.67176e-09	-1.11008e-10	-1.58539
164159553	chr6:164159553:A:G	4.2393e-09	-1.56388	-0.846315
164159645	chr6:164159645:T:C	1.06103e-08	-1.11008e-10	-1.49277
164159971	chr6:164159971:T:C	7.05065e-09	-1.48711	-0.414366
164159988	chr6:164159988:A:G	1.60167e-08	-1.11008e-10	-1.08096
164160315	chr6:164160315:C:T	1.10973e-08	-1.11008e-10	-1.44789
164160562	chr6:164160562:C:T	1.67466e-08	-1.11008e-10	-1.0364
164160574	chr6:164160574:A:G	9.63636e-09	-1.11008e-10	-1.58905
164160658	chr6:164160658:C:T	9.67612e-09	-1.11008e-10	-1.58494
164160681	chr6:164160681:T:C	1.47428e-08	-1.11008e-10	-1.16384
164160716	chr6:164160716:C:T	2.82369e-09	-1.5353	-1.28125
164160977	chr6:164160977:G:T	1.25968e-08	-1.11008e-10	-1.32115
164161273	chr6:164161273:G:T	1.40128e-08	-0.291226	-0.923397
164161278	chr6:164161278:TG:T	9.62554e-09	-1.11008e-10	-1.59018
164161835	chr6:164161835:A:T	9.74363e-09	-1.11008e-10	-1.57798
164161876	chr6:164161876:G:T	9.78808e-09	-1.11008e-10	-1.57343
164162164	chr6:164162164:T:C	2.33858e-09	-1.52458	-1.48047
164162534	chr6:164162534:C:T	5.57429e-09	-0.627762	-1.50867
164162638	chr6:164162638:G:A	9.86826e-09	-1.11008e-10	-1.56527
164163151	chr6:164163151:G:A	1.8836e-08	-1.11008e-10	-0.918828
164163379	chr6:164163379:T:G	1.04527e-08	-1.11008e-10	-1.50774
164163551	chr6:164163551:G:A	4.07574e-09	-1.44355	-1.00599
164163845	chr6:164163845:G:T	5.13522e-09	-0.783858	-1.43462
164164012	chr6:164164012:A:G	1.64554e-08	-1.11008e-10	-1.05394
164164166	chr6:164164166:A:G	5.56261e-08	-1.11008e-10	0.164056
164164386	chr6:164164386:G:T	9.72561e-09	-1.11008e-10	-1.57983
164164439	chr6:164164439:G:A	9.69584e-09	-1.11008e-10	-1.5829
164164553	chr6:164164553:C:G	1.64537e-08	-1.11008e-10	-1.05405
164164620	chr6:164164620:A:G	1.00936e-08	-1.11008e-10	-1.5427
164164642	chr6:164164642:G:T	5.48675e-09	-0.750343	-1.40192
164164701	chr6:164164701:C:T	1.33426e-08	-1.11008e-10	-1.26364
164165153	chr6:164165153:C:A	9.6563e-09	-1.11008e-10	-1.58699
164165619	chr6:164165619:G:C	1.01149e-08	-1.11008e-10	-1.54059
164166051	chr6:164166051:A:G	9.67613e-09	-1.11008e-10	-1.58493
164166060	chr6:164166060:T:C	9.64022e-09	-1.11008e-10	-1.58865
164166112	chr6:164166112:C:G	1.03157e-08	-1.11008e-10	-1.52093
164166123	chr6:164166123:C:T	1.29497e-08	-1.11008e-10	-1.29353
164166220	chr6:164166220:G:A	1.06085e-08	-1.49295	-5.77084e-10
164166503	chr6:164166503:C:T	1.11563e-08	-1.11008e-10	-1.4426
164166900	chr6:164166900:A:G	2.74877e-08	-1.11008e-10	-0.540859
164166927	chr6:164166927:C:G	4.08754e-09	-1.45768	-0.988969
164166987	chr6:164166987:A:T	1.08559e-08	-1.11008e-10	-1.46989
164166996	chr6:164166996:T:C	9.94571e-09	-1.11008e-10	-1.55746
164167089	chr6:164167089:C:T	1.02182e-08	-1.11008e-10	-1.53042
164167120	chr6:164167120:G:A	1.40214e-08	-1.11008e-10	-1.21401
164167331	chr6:164167331:T:C	2.75241e-08	-1.11008e-10	-0.539536
164167468	chr6:164167468:C:G	4.0401e-09	-1.53272	-0.925609
164167837	chr6:164167837:T:G	2.2427e-08	-1.11008e-10	-0.744333
164168013	chr6:164168013:T:C	1.83288e-08	0.22946	-1.17558
164168133	chr6:164168133:T:G	1.01841e-08	-1.11008e-10	-1.53377
164168283	chr6:164168283:A:G	1.17006e-08	-1.39496	-5.77084e-10
164168470	chr6:164168470:A:G	9.63438e-09	-1.11008e-10	-1.58926
164168867	chr6:164168867:C:CA	1.38794e-08	-1.11008e-10	-1.22419
164168892	chr6:164168892:A:C	3.08585e-09	-1.3796	-1.34817
164169025	chr6:164169025:T:C	1.08906e-08	-1.11008e-10	-1.46669
164169174	chr6:164169174:C:T	1.03431e-08	-1.11008e-10	-1.51828
164169599	chr6:164169599:A:G	2.29393e-08	-1.11008e-10	-0.721747
164169762	chr6:164169762:T:C	1.40498e-08	-1.11008e-10	-1.21199
164169862	chr6:164169862:CA:C	1.3138e-08	-1.27909	-5.77084e-10
164169958	chr6:164169958:T:G	1.07581e-08	-1.11008e-10	-1.47894
164170683	chr6:164170683:G:A	9.86856e-09	-1.56524	-5.77084e-10
164170766	chr6:164170766:T:C	1.11636e-08	-1.11008e-10	-1.44194
164170949	chr6:164170949:T:C	1.521e-08	-1.11008e-10	-1.13264
164171232	chr6:164171232:C:T	1.89341e-08	-1.11008e-10	-0.91363
164171841	chr6:164171841:A:G	5.93789e-09	-1.54482	-0.52842
164172234	chr6:164172234:G:T	1.04634e-08	-1.11008e-10	-1.50672
164172375	chr6:164172375:T:C	9.72531e-09	-1.11008e-10	-1.57987
164172701	chr6:164172701:A:G	1.02526e-08	-1.52706	-5.77084e-10
164173495	chr6:164173495:T:C	1.191e-08	-1.11008e-10	-1.37722
164173547	chr6:164173547:A:G	4.25471e-08	-1.11008e-10	-0.103985
164173548	chr6:164173548:T:A	9.88938e-09	-1.11008e-10	-1.56314
164174509	chr6:164174509:G:C	1.91006e-08	-0.904877	-5.77084e-10
164174662	chr6:164174662:G:A	3.23199e-07	-1.11008e-10	1.92367
164174721	chr6:164174721:A:G	8.89061e-09	-0.148888	-1.52071
164174905	chr6:164174905:C:G	6.9884e-08	0.392239	-5.77084e-10
164174966	chr6:164174966:G:A	5.40458e-09	-1.41909	-0.748256
164175025	chr6:164175025:A:G	6.17782e-09	-0.988657	-1.04497
164175091	chr6:164175091:G:A	2.3798e-08	-1.11008e-10	-0.684997
164175231	chr6:164175231:G:A	2.62826e-08	-0.585688	-5.77084e-10
164175553	chr6:164175553:G:T	5.34271e-09	-1.40922	-0.769641
164175707	chr6:164175707:A:G	2.11832e-08	-1.11008e-10	-0.801388
164175711	chr6:164175711:A:G	1.70781e-08	-1.0168	-5.77084e-10
164175746	chr6:164175746:G:A	2.61009e-09	-1.51226	-1.38295
164175829	chr6:164175829:G:A	3.68654e-09	-1.50744	-1.04247
164176136	chr6:164176136:A:C	4.94435e-09	-0.667982	-1.58837
164176329	chr6:164176329:C:A	3.18543e-09	-1.14666	-1.54935
164176655	chr6:164176655:C:T	3.37495e-09	-1.26505	-1.37317
164176701	chr6:164176701:A:G	8.2394e-09	-0.184473	-1.5612
164176899	chr6:164176899:C:T	3.75951e-09	-1.47951	-1.05079
164177029	chr6:164177029:A:G	1.54756e-08	-1.11008e-10	-1.11533
164177188	chr6:164177188:C:T	3.48265e-09	-1.22974	-1.37706
164177303	chr6:164177303:A:G	2.1931e-08	-1.11008e-10	-0.766697
164177453	chr6:164177453:A:C	2.8598e-09	-1.42791	-1.37594
164177716	chr6:164177716:T:A	1.4072e-08	-1.11008e-10	-1.21041
164178013	chr6:164178013:T:G	2.27897e-08	-1.11008e-10	-0.728289
164178156	chr6:164178156:G:T	1.01395e-08	-1.11008e-10	-1.53816
164178588	chr6:164178588:A:C	6.65529e-09	-0.654603	-1.30458
164178715	chr6:164178715:G:A	3.47638e-09	-1.08085	-1.52776
164178808	chr6:164178808:G:A	3.9576e-08	-0.176374	-5.77084e-10
164179670	chr6:164179670:T:C	3.00356e-08	-1.11008e-10	-0.452215
164179912	chr6:164179912:T:C	4.04148e-09	-1.55533	-0.902652
164180022	chr6:164180022:G:A	2.13634e-09	-1.56329	-1.53222
164180095	chr6:164180095:T:C	5.06326e-09	-1.54535	-0.687234
164180158	chr6:164180158:C:T	4.15385e-08	-1.11008e-10	-0.127976
164180491	chr6:164180491:T:C	2.69482e-09	-1.36521	-1.49805
164180539	chr6:164180539:C:T	2.04345e-08	-1.11008e-10	-0.837371
164180564	chr6:164180564:C:G	2.26076e-08	-1.11008e-10	-0.736313
164180587	chr6:164180587:C:T	1.98581e-08	-0.497033	-0.368955
164180718	chr6:164180718:C:T	1.02847e-08	-1.52394	-5.77084e-10
164180901	chr6:164180901:G:A	1.15773e-08	-1.11008e-10	-1.40555
164181030	chr6:164181030:C:A	6.40248e-09	-0.62266	-1.37525
164181110	chr6:164181110:G:A	2.15459e-08	-1.11008e-10	-0.784409
164181462	chr6:164181462:C:T	4.17684e-09	-0.868267	-1.55678
164181622	chr6:164181622:T:C	2.62903e-09	-1.56393	-1.32405
164181720	chr6:164181720:C:T	2.31236e-09	-1.55726	-1.45907
164181951	chr6:164181951:A:G	6.98846e-09	-0.601595	-1.30874
164182053	chr6:164182053:T:G	7.06118e-09	-0.596599	-1.30339
164182143	chr6:164182143:A:G	1.53072e-08	-1.11008e-10	-1.12627
164182668	chr6:164182668:G:A	3.80518e-09	-1.37417	-1.14406
164182680	chr6:164182680:A:G	2.48834e-09	-1.56563	-1.37735
164182724	chr6:164182724:G:A	2.2331e-08	-1.11008e-10	-0.748621
164182755	chr6:164182755:G:A	2.39434e-09	-1.53968	-1.44181
164182768	chr6:164182768:C:G	9.7347e-09	-1.11008e-10	-1.5789
164182778	chr6:164182778:T:G	2.0567e-09	-1.56556	-1.56793
164183432	chr6:164183432:G:A	2.2492e-08	-1.11008e-10	-0.741437
164183773	chr6:164183773:A:G	2.15688e-09	-1.56564	-1.52029
164183837	chr6:164183837:T:C	2.90359e-09	-1.56001	-1.22864
164183932	chr6:164183932:C:T	3.77963e-08	-1.11008e-10	-0.222387
164184256	chr6:164184256:C:G	9.90898e-09	-1.56116	-5.77084e-10
164184289	chr6:164184289:ATGT:A	3.68627e-09	-1.53625	-1.01373
164184306	chr6:164184306:A:C	5.14323e-09	-0.682913	-1.534
164184681	chr6:164184681:C:T	2.05092e-09	-1.56138	-1.57493
164184853	chr6:164184853:G:A	1.00172e-07	-1.11008e-10	0.752288
164185287	chr6:164185287:A:G	7.35835e-09	-0.540351	-1.31841
164185502	chr6:164185502:C:T	2.03764e-09	-1.56511	-1.57769
164185956	chr6:164185956:A:C	2.0244e-09	-1.56386	-1.58546
164186260	chr6:164186260:G:A	8.45463e-09	-0.620588	-1.09929
164186339	chr6:164186339:G:C	3.26233e-09	-1.0953	-1.57686
164186557	chr6:164186557:G:A	1.53282e-08	-1.11008e-10	-1.1249
164187190	chr6:164187190:TTATATC:T	9.65466e-09	-1.11008e-10	-1.58716
164188231	chr6:164188231:A:G	9.79643e-09	-1.11008e-10	-1.57258
164188302	chr6:164188302:C:T	6.04729e-09	-1.49721	-0.557773
164188454	chr6:164188454:T:A	3.69515e-09	-1.09914	-1.44844
164188474	chr6:164188474:A:C	2.57646e-09	-1.50834	-1.39984
164188569	chr6:164188569:G:A	9.65023e-09	-1.11008e-10	-1.58762
164188663	chr6:164188663:G:A	3.90194e-09	-1.04363	-1.44949
164188793	chr6:164188793:C:T	1.32922e-08	-1.11008e-10	-1.26742
164189054	chr6:164189054:C:CA	1.42756e-08	-1.11008e-10	-1.19604
164189363	chr6:164189363:C:T	6.49654e-09	-1.51689	-0.466437
164190207	chr6:164190207:G:A	2.2387e-09	-1.47583	-1.57287
164190311	chr6:164190311:C:T	2.12858e-09	-1.51588	-1.58327
164190399	chr6:164190399:T:C	1.12052e-08	-1.43822	-5.77084e-10
164190426	chr6:164190426:C:T	4.00818e-09	-1.00257	-1.46369
164190447	chr6:164190447:G:C	6.39242e-09	-1.50533	-0.494149
164190471	chr6:164190471:C:G	1.1421e-08	-1.11008e-10	-1.41914
164190624	chr6:164190624:C:A	1.19518e-08	-1.11008e-10	-1.37372
164191035	chr6:164191035:T:C	5.6312e-09	-1.5293	-0.596973
164191448	chr6:164191448:C:T	1.46423e-08	-0.620288	-0.550395
164191496	chr6:164191496:A:T	4.80105e-09	-1.03049	-1.25527
164191505	chr6:164191505:C:T	8.25249e-09	-1.10774	-0.63634
164191636	chr6:164191636:CT:C	5.30213e-09	-1.07557	-1.11092
164191643	chr6:164191643:G:A	5.15682e-09	-1.0424	-1.17188
164191650	chr6:164191650:T:C	4.65216e-09	-0.992517	-1.32475
164191761	chr6:164191761:C:T	5.31507e-09	-1.05371	-1.13034
164191786	chr6:164191786:A:G	4.88618e-09	-1.401	-0.867184
164191815	chr6:164191815:A:G	1.2081e-08	-1.11008e-10	-1.36296
164191943	chr6:164191943:C:A	5.51105e-09	-1.04938	-1.09847
164192183	chr6:164192183:G:A	4.22956e-09	-1.08387	-1.32863
164192407	chr6:164192407:G:A	1.04234e-08	-1.11008e-10	-1.51054
164192425	chr6:164192425:C:T	2.369e-09	-1.53093	-1.4612
164192477	chr6:164192477:T:C	1.17864e-08	-1.11008e-10	-1.38765
164192741	chr6:164192741:G:A	2.44729e-09	-1.43341	-1.52621
164192745	chr6:164192745:C:T	1.9373e-08	-1.11008e-10	-0.890718
164192807	chr6:164192807:C:G	4.02967e-09	-1.01151	-1.4494
164193036	chr6:164193036:C:T	6.96476e-09	-0.761543	-1.15219
164193196	chr6:164193196:T:C	1.23744e-08	-1.33897	-5.77084e-10
164193286	chr6:164193286:C:T	2.8974e-09	-1.43817	-1.35261
164193593	chr6:164193593:C:T	9.62577e-09	-1.11008e-10	-1.59015
164193873	chr6:164193873:C:T	8.16705e-09	-1.52937	-0.225115
164194096	chr6:164194096:A:T	1.49536e-08	-0.348092	-0.801552
164194478	chr6:164194478:C:T	1.2738e-08	-1.31001	-5.77084e-10
164195059	chr6:164195059:G:A	5.12077e-08	-1.11008e-10	0.0812924
164195135	chr6:164195135:A:T	2.66817e-09	-1.48188	-1.39132
164195372	chr6:164195372:G:C	1.84403e-08	-1.11008e-10	-0.940057
164195725	chr6:164195725:T:C	2.57895e-09	-1.55948	-1.34773
164195937	chr6:164195937:A:G	2.68191e-08	-0.66421	0.0987265
164196268	chr6:164196268:T:C	9.77063e-09	-1.11008e-10	-1.57522
164196392	chr6:164196392:C:G	9.92247e-09	-0.269574	-1.29022
164196487	chr6:164196487:T:C	1.45935e-08	-1.11008e-10	-1.17402
164196532	chr6:164196532:G:A	2.85576e-08	-0.502675	-5.77084e-10
164196544	chr6:164196544:G:A	2.04551e-09	-1.5554	-1.58355
164196936	chr6:164196936:C:T	2.08764e-09	-1.56413	-1.55444
164197269	chr6:164197269:G:A	9.81433e-09	-1.11008e-10	-1.57075
164197656	chr6:164197656:C:T	1.5952e-08	-1.11008e-10	-1.08502
164197664	chr6:164197664:T:A	2.27309e-08	-0.00689522	-0.723977
164197693	chr6:164197693:C:T	9.08935e-09	-1.48413	-0.163368
164197717	chr6:164197717:C:A	1.14577e-08	-1.11008e-10	-1.41593
164198007	chr6:164198007:G:GA	1.36222e-08	-0.993052	-0.249841
164198099	chr6:164198099:G:A	1.38259e-08	-1.11008e-10	-1.22805
164198213	chr6:164198213:T:C	1.0824e-08	-1.11008e-10	-1.47283
164198366	chr6:164198366:A:G	2.13714e-08	0.118867	-0.911411
164198392	chr6:164198392:T:A	2.23539e-08	-1.17399	0.42639
164198828	chr6:164198828:C:T	3.32477e-08	-0.853977	0.503364
164198924	chr6:164198924:C:T	3.84915e-09	-1.25664	-1.2501
164198977	chr6:164198977:G:A	1.17922e-08	-1.11008e-10	-1.38716
164199498	chr6:164199498:C:G	1.16426e-08	-0.576804	-0.823121
164199630	chr6:164199630:C:T	3.51985e-09	-1.37347	-1.2227
164199826	chr6:164199826:C:A	3.79239e-08	-1.38111	1.1621
164200413	chr6:164200413:G:A	8.77649e-09	-1.53422	-0.148302
164200982	chr6:164200982:A:G	1.03985e-08	-1.11008e-10	-1.51294
164201077	chr6:164201077:C:T	3.61617e-09	-1.4103	-1.15889
164201233	chr6:164201233:A:G	9.63694e-09	-1.11008e-10	-1.58899
164201399	chr6:164201399:AAAAC:A	1.03216e-08	-1.11008e-10	-1.52036
164201907	chr6:164201907:C:G	3.9891e-09	-1.36911	-1.10192
164201997	chr6:164201997:C:T	1.51927e-08	-1.11008e-10	-1.13378
164202055	chr6:164202055:G:A	1.25959e-08	-1.11008e-10	-1.32122
164202141	chr6:164202141:T:G	4.72513e-08	-1.11008e-10	0.000882814
164202396	chr6:164202396:G:A	4.12588e-09	-1.39134	-1.04598
164202457	chr6:164202457:T:A	4.06411e-09	-1.38855	-1.06385
164202584	chr6:164202584:G:A	1.11211e-08	-1.11008e-10	-1.44576
164202597	chr6:164202597:A:T	1.00732e-08	-1.11008e-10	-1.54472
164203155	chr6:164203155:T:C	3.86258e-09	-1.23217	-1.27109
164203495	chr6:164203495:ATACTT:A	6.41155e-09	-0.828662	-1.16783
164203502	chr6:164203502:A:AT	2.99904e-09	-1.49129	-1.26501
164203575	chr6:164203575:G:A	1.08662e-08	-1.11008e-10	-1.46894
164203948	chr6:164203948:C:T	1.00979e-08	-1.11008e-10	-1.54227
164203994	chr6:164203994:G:T	1.08549e-08	-1.11008e-10	-1.46998
164204000	chr6:164204000:A:G	3.83597e-09	-1.43115	-1.07902
164204747	chr6:164204747:CA:C	4.04149e-09	-1.39395	-1.06404
164205029	chr6:164205029:A:G	1.02712e-08	-1.11008e-10	-1.52526
164205119	chr6:164205119:A:G	2.34078e-08	-1.11008e-10	-0.701528
164205367	chr6:164205367:G:A	1.40201e-08	-1.11008e-10	-1.2141
164205540	chr6:164205540:G:A	6.25881e-08	0.281979	-5.77084e-10
164205602	chr6:164205602:T:C	5.08783e-09	-1.46427	-0.763473
164205731	chr6:164205731:G:T	1.17924e-08	-1.11008e-10	-1.38714
164206561	chr6:164206561:T:C	7.5621e-09	-1.44145	-0.389996
164206789	chr6:164206789:G:A	1.58151e-08	-1.11008e-10	-1.09363
164206932	chr6:164206932:G:T	9.80636e-09	-1.11008e-10	-1.57157
164207010	chr6:164207010:T:C	3.93928e-09	-1.23678	-1.24682
164207762	chr6:164207762:G:T	2.39579e-09	-1.48271	-1.49817
164207943	chr6:164207943:G:A	4.07926e-09	-0.858544	-1.59014
164207986	chr6:164207986:C:T	1.26988e-08	-1.11008e-10	-1.31309
164208232	chr6:164208232:G:A	3.96239e-09	-1.39813	-1.07962
164208320	chr6:164208320:C:A	9.0566e-09	-1.47545	-0.175652
164208436	chr6:164208436:G:A	3.84689e-09	-1.41616	-1.09118
164208592	chr6:164208592:C:T	3.91181e-09	-1.40369	-1.0869
164208605	chr6:164208605:A:G	3.98263e-09	-1.40292	-1.06974
164208669	chr6:164208669:A:G	1.40201e-08	-1.11008e-10	-1.2141
164208674	chr6:164208674:C:T	1.40201e-08	-1.11008e-10	-1.2141
164208856	chr6:164208856:T:C	5.08923e-08	0.0751142	-5.77084e-10
164209063	chr6:164209063:G:C	1.63684e-08	-1.11008e-10	-1.05924
164209094	chr6:164209094:G:T	3.96798e-09	-1.3851	-1.09124
164209109	chr6:164209109:C:T	6.43279e-09	-1.41536	-0.577829
164209635	chr6:164209635:C:T	1.04001e-08	-1.11008e-10	-1.51278
164209801	chr6:164209801:T:C	1.295e-08	-1.11008e-10	-1.2935
164209899	chr6:164209899:G:A	1.63378e-08	-1.11008e-10	-1.06112
164210304	chr6:164210304:T:C	1.94092e-08	-1.11008e-10	-0.888847
164210360	chr6:164210360:G:C	5.12756e-09	-0.963737	-1.25623
164210430	chr6:164210430:T:C	8.54013e-09	-1.46901	-0.240809
164210468	chr6:164210468:C:T	3.6895e-09	-0.959632	-1.58947
164210624	chr6:164210624:C:T	1.04778e-08	-1.50534	-5.77084e-10
164210723	chr6:164210723:A:G	2.33134e-09	-1.42138	-1.58678
164210831	chr6:164210831:G:A	1.1224e-08	-1.11008e-10	-1.43654
164210997	chr6:164210997:C:T	9.63905e-09	-1.11008e-10	-1.58877
164211381	chr6:164211381:G:A	4.05602e-08	-1.10431	0.952503
164211427	chr6:164211427:C:T	1.37577e-08	-1.11008e-10	-1.233
164211501	chr6:164211501:C:T	1.48178e-08	-1.11008e-10	-1.15877
164211544	chr6:164211544:C:A	3.52099e-09	-1.00756	-1.5883
164211826	chr6:164211826:T:C	4.40934e-08	-1.17007	1.10178
164212086	chr6:164212086:T:C	3.0287e-09	-1.52068	-1.22578
164212280	chr6:164212280:G:A	3.56135e-09	-1.32603	-1.25842
164212409	chr6:164212409:C:A	1.83493e-08	-1.11008e-10	-0.945008
164212466	chr6:164212466:C:A	1.80966e-08	-0.958872	-5.77084e-10
164212798	chr6:164212798:A:G	9.37331e-09	-0.593909	-1.02282
164213557	chr6:164213557:A:G	6.73115e-09	-1.01832	-0.929535
164213749	chr6:164213749:G:A	6.1936e-09	-0.839643	-1.19144
164213914	chr6:164213914:T:C	3.78755e-09	-1.3829	-1.13998
164214261	chr6:164214261:G:A	1.49198e-08	-1.11008e-10	-1.1519
164214269	chr6:164214269:A:G	3.73311e-08	-1.11008e-10	-0.234771
164214333	chr6:164214333:G:C	1.05211e-08	-1.42104	-0.0801757
164214437	chr6:164214437:C:T	8.6566e-08	-1.11008e-10	0.60631
164214568	chr6:164214568:T:C	9.63891e-09	-1.11008e-10	-1.58879
164214675	chr6:164214675:A:C	2.88403e-09	-1.24996	-1.54545
164214691	chr6:164214691:C:T	1.03241e-08	-1.11008e-10	-1.52012
164214949	chr6:164214949:G:A	1.08717e-08	-1.11008e-10	-1.46844
164215033	chr6:164215033:A:G	1.95921e-08	-1.11008e-10	-0.879472
164215132	chr6:164215132:G:A	8.28045e-09	-0.319328	-1.42137
164215351	chr6:164215351:C:T	1.23924e-08	-1.11008e-10	-1.33752
164215539	chr6:164215539:C:G	9.6313e-09	-1.11008e-10	-1.58958
164215567	chr6:164215567:T:C	1.03776e-08	-1.11008e-10	-1.51494
164216140	chr6:164216140:A:G	1.23359e-08	-1.11008e-10	-1.34209
164216707	chr6:164216707:C:T	9.70655e-09	-1.11008e-10	-1.5818
164217108	chr6:164217108:A:G	2.13385e-09	-1.55828	-1.53839
164217723	chr6:164217723:C:T	1.7677e-08	-0.982335	-5.77084e-10
164217880	chr6:164217880:G:A	3.22561e-09	-1.41986	-1.26362
164217985	chr6:164217985:C:T	1.03692e-08	-1.51576	-5.77084e-10
164218186	chr6:164218186:C:T	1.10532e-08	-1.11008e-10	-1.45188
164218214	chr6:164218214:C:A	1.41256e-08	-1.11008e-10	-1.20661
164219140	chr6:164219140:A:G	2.15473e-08	-1.11008e-10	-0.784344
164219144	chr6:164219144:T:C	1.40527e-08	-1.21178	-5.77084e-10
164219190	chr6:164219190:A:C	1.50795e-08	-1.11008e-10	-1.14126
164219499	chr6:164219499:G:A	1.01862e-08	-1.11008e-10	-1.53356
164219590	chr6:164219590:C:T	6.04285e-09	-1.52942	-0.5263
164219996	chr6:164219996:C:T	2.03181e-09	-1.56546	-1.58021
164220081	chr6:164220081:C:T	3.02427e-08	-1.11008e-10	-0.445344
164220718	chr6:164220718:T:C	3.50607e-08	-1.11008e-10	-0.297517
164221180	chr6:164221180:T:C	1.07913e-08	-1.11008e-10	-1.47586
164221367	chr6:164221367:C:T	5.08533e-08	-1.11008e-10	0.0743488
164221485	chr6:164221485:G:A	2.42444e-09	-1.37887	-1.59013
164221498	chr6:164221498:A:G	3.02336e-08	-1.11008e-10	-0.445643
164221634	chr6:164221634:A:G	2.87424e-09	-1.35528	-1.44353
164221725	chr6:164221725:T:C	3.5061e-09	-1.22394	-1.37615
164221820	chr6:164221820:T:C	1.18365e-08	-1.38341	-5.77084e-10
164221881	chr6:164221881:G:A	1.38922e-08	-1.11008e-10	-1.22327
164221912	chr6:164221912:T:A	9.95428e-09	-1.55659	-5.77084e-10
164221997	chr6:164221997:G:T	9.97042e-09	-1.11008e-10	-1.55497
164222020	chr6:164222020:AG:A	3.76283e-09	-1.34348	-1.18594
164222278	chr6:164222278:C:A	3.08005e-09	-1.17853	-1.55112
164222875	chr6:164222875:A:C	6.1435e-09	-0.634956	-1.40425
164222910	chr6:164222910:G:A	2.41811e-09	-1.39803	-1.57358
164222992	chr6:164222992:G:A	1.18572e-08	-1.11008e-10	-1.38166
164223745	chr6:164223745:G:A	3.33333e-08	-1.11008e-10	-0.348041
164223927	chr6:164223927:G:T	2.34955e-09	-1.4138	-1.58657
164224014	chr6:164224014:G:T	9.88003e-09	-1.11008e-10	-1.56408
164224042	chr6:164224042:A:G	1.07135e-08	-1.11008e-10	-1.4831
164224255	chr6:164224255:T:C	4.3162e-08	-1.11008e-10	-0.0896376
164224432	chr6:164224432:C:T	6.79666e-09	-1.5581	-0.380066
164224495	chr6:164224495:T:C	2.82455e-08	-1.11008e-10	-0.513663
164225037	chr6:164225037:C:A	1.04216e-08	-1.51072	-5.77084e-10
164225207	chr6:164225207:A:G	3.82644e-09	-1.36107	-1.15159
164225662	chr6:164225662:A:G	7.57503e-09	-1.53853	-0.291214
164226723	chr6:164226723:T:C	4.42441e-09	-1.56409	-0.803371
164226784	chr6:164226784:C:A	1.56676e-08	-1.11008e-10	-1.103
164226861	chr6:164226861:C:T	9.73816e-09	-1.11008e-10	-1.57854
164227067	chr6:164227067:T:C	1.5792e-08	-1.11008e-10	-1.09509
164227494	chr6:164227494:T:A	9.65064e-09	-1.11008e-10	-1.58757
164227607	chr6:164227607:G:A	9.64851e-09	-1.11008e-10	-1.58779
164227772	chr6:164227772:T:C	1.39154e-08	-1.11008e-10	-1.2216
164228008	chr6:164228008:G:A	2.91742e-09	-1.3635	-1.4204
164228550	chr6:164228550:C:T	1.09509e-08	-1.11008e-10	-1.46118
164228816	chr6:164228816:A:G	2.94238e-08	-1.11008e-10	-0.472795
164228977	chr6:164228977:C:T	4.57911e-08	-1.11008e-10	-0.0305071
164229228	chr6:164229228:C:T	7.96288e-09	-1.53235	-0.247454
164229248	chr6:164229248:T:G	9.7649e-09	-1.54774	-0.0280606
164229675	chr6:164229675:A:G	9.10186e-09	-0.442221	-1.2039
164229882	chr6:164229882:C:T	1.4657e-08	-1.11008e-10	-1.16968
164230119	chr6:164230119:G:T	1.48962e-08	-1.15349	-5.77084e-10
164230259	chr6:164230259:T:C	9.00678e-08	-1.11008e-10	0.645966
164230398	chr6:164230398:C:A	4.24871e-08	-1.11008e-10	-0.105397
164230694	chr6:164230694:T:TAC	9.63083e-09	-1.11008e-10	-1.58963
164231002	chr6:164231002:A:AT	3.47429e-08	-1.11008e-10	-0.306623
164231183	chr6:164231183:C:T	9.88957e-09	-1.11008e-10	-1.56312
164231474	chr6:164231474:T:C	9.86683e-09	-1.11008e-10	-1.56542
164231608	chr6:164231608:C:T	1.00794e-08	-1.11008e-10	-1.5441
164232884	chr6:164232884:A:G	7.41646e-08	-1.11008e-10	0.45169
164232960	chr6:164232960:G:T	2.38087e-09	-1.41503	-1.5721
164233644	chr6:164233644:C:T	2.38551e-09	-1.56109	-1.42409
164234040	chr6:164234040:A:T	2.33666e-09	-1.49138	-1.5145
164234089	chr6:164234089:T:C	1.51202e-08	-1.11008e-10	-1.13856
164234337	chr6:164234337:C:A	3.27176e-08	-1.11008e-10	-0.366683
164234406	chr6:164234406:C:T	1.44976e-08	-1.18061	-5.77084e-10
164234598	chr6:164234598:G:T	6.82172e-09	-1.5548	-0.37968
164234628	chr6:164234628:G:A	3.54955e-09	-1.0317	-1.55608
164234752	chr6:164234752:A:C	3.44398e-09	-1.39213	-1.22584
164235086	chr6:164235086:A:T	1.68403e-08	-1.11008e-10	-1.03082
164235155	chr6:164235155:A:G	9.75221e-09	-1.56331	-0.0137882
164235294	chr6:164235294:TG:T	3.00803e-09	-1.28524	-1.46807
164235699	chr6:164235699:C:A	1.18051e-08	-1.11008e-10	-1.38607
164235735	chr6:164235735:T:C	1.12813e-08	-1.11008e-10	-1.43145
164236203	chr6:164236203:G:A	1.08917e-08	-1.13233	-0.334258
164236215	chr6:164236215:TTAGAGA:T	9.66309e-09	-1.11008e-10	-1.58628
164236261	chr6:164236261:C:G	1.81544e-08	-1.11008e-10	-0.955685
164236343	chr6:164236343:A:G	1.07732e-08	-1.47754	-5.77084e-10
164236403	chr6:164236403:T:C	5.28047e-09	-1.33008	-0.860504
164236502	chr6:164236502:A:G	9.75862e-09	-1.11008e-10	-1.57645
164236765	chr6:164236765:G:A	2.51219e-09	-1.35155	-1.58189
164236972	chr6:164236972:A:G	9.66795e-09	-1.11008e-10	-1.58578
164237102	chr6:164237102:A:G	2.87188e-09	-1.21508	-1.58455
164237650	chr6:164237650:T:C	9.62613e-09	-1.11008e-10	-1.59012
164237741	chr6:164237741:T:C	1.79631e-08	-1.11008e-10	-0.966277
164237742	chr6:164237742:A:G	4.16755e-09	-1.13247	-1.2948
164237791	chr6:164237791:C:CAAGT	1.48887e-08	-1.11008e-10	-1.154
164237848	chr6:164237848:A:C	2.36971e-08	0.122925	-0.812172
164237890	chr6:164237890:C:T	1.35063e-08	-1.11008e-10	-1.25144
164237972	chr6:164237972:C:T	9.97165e-09	-1.55485	-5.77084e-10
164238440	chr6:164238440:G:A	9.13377e-08	0.222809	0.437158
164238744	chr6:164238744:G:A	3.75824e-09	-1.27546	-1.25519
164238834	chr6:164238834:G:A	1.48219e-08	-1.11008e-10	-1.15849
164238953	chr6:164238953:G:A	3.96018e-09	-1.03615	-1.44215
164239365	chr6:164239365:T:A	9.65679e-09	-1.11008e-10	-1.58694
164239481	chr6:164239481:T:C	9.63098e-09	-1.11008e-10	-1.58961
164239571	chr6:164239571:C:G	1.05257e-08	-1.50078	-5.77084e-10
164239699	chr6:164239699:G:T	1.92115e-08	-1.11008e-10	-0.899089
164239732	chr6:164239732:C:T	1.04364e-08	-1.11008e-10	-1.5093
164239788	chr6:164239788:G:A	2.70187e-08	-1.11008e-10	-0.558069
164240052	chr6:164240052:C:G	1.7932e-07	-1.11008e-10	1.33458
164240134	chr6:164240134:T:TC	1.47884e-08	-1.16075	-5.77084e-10
164240458	chr6:164240458:A:T	1.24507e-08	-1.11008e-10	-1.33282
164240814	chr6:164240814:G:A	1.12069e-08	-1.43807	-5.77084e-10
164240999	chr6:164240999:G:A	1.23552e-08	-1.11008e-10	-1.34052
164241055	chr6:164241055:G:A	2.3429e-09	-1.47484	-1.52837
164241114	chr6:164241114:T:G	1.00994e-07	-1.11008e-10	0.760468
164241158	chr6:164241158:C:T	1.282e-08	-1.11008e-10	-1.30359
164241219	chr6:164241219:T:C	2.32755e-09	-1.47396	-1.53582
164241435	chr6:164241435:C:CAGG	2.32278e-09	-1.49438	-1.51746
164241494	chr6:164241494:A:G	1.22099e-08	-1.11008e-10	-1.35235
164241672	chr6:164241672:G:A	6.49736e-09	-1.40307	-0.580132
164241813	chr6:164241813:C:T	2.33047e-08	-0.70594	-5.77084e-10
164241824	chr6:164241824:A:G	2.34554e-09	-1.46254	-1.53954
164242043	chr6:164242043:TG:T	4.96439e-09	-0.803946	-1.44836
164242232	chr6:164242232:T:G	1.06863e-08	-1.11008e-10	-1.48564
164242286	chr6:164242286:T:C	2.83315e-07	-1.11008e-10	1.79196
164242487	chr6:164242487:G:A	1.45907e-08	-1.11008e-10	-1.17421
164242577	chr6:164242577:G:A	4.80782e-09	-0.725608	-1.55875
164242654	chr6:164242654:A:G	2.33198e-09	-1.50864	-1.49924
164242687	chr6:164242687:T:C	1.51359e-08	-1.11008e-10	-1.13753
164242732	chr6:164242732:G:A	2.41034e-09	-1.50583	-1.469
164242740	chr6:164242740:T:C	9.67651e-09	-1.11008e-10	-1.5849
164242768	chr6:164242768:T:A	1.00994e-08	-1.11008e-10	-1.54212
164242835	chr6:164242835:G:A	4.62538e-09	-0.759727	-1.56331
164242870	chr6:164242870:T:C	4.43197e-09	-0.779713	-1.58604
164242871	chr6:164242871:G:A	1.47117e-08	-1.11008e-10	-1.16596
164242902	chr6:164242902:GC:G	6.52104e-09	-0.884411	-1.09515
164243064	chr6:164243064:C:T	1.50362e-08	-1.11008e-10	-1.14414
164243361	chr6:164243361:C:T	2.39381e-09	-1.50084	-1.48087
164243371	chr6:164243371:C:A	4.37108e-09	-0.866585	-1.513
164243391	chr6:164243391:C:G	1.0214e-08	-1.11008e-10	-1.53084
164243565	chr6:164243565:T:A	4.71492e-09	-0.718757	-1.58511
164243798	chr6:164243798:G:A	7.19289e-09	-0.295716	-1.58579
164243808	chr6:164243808:C:T	4.74043e-09	-0.716599	-1.58187
164243905	chr6:164243905:C:T	4.78665e-09	-0.713988	-1.57478
164243919	chr6:164243919:G:A	2.68198e-07	-1.11008e-10	1.73713
164243998	chr6:164243998:A:G	1.49344e-08	-1.11008e-10	-1.15093
164244134	chr6:164244134:G:T	1.59014e-08	-1.11008e-10	-1.08819
164244168	chr6:164244168:C:T	5.44736e-09	-0.583948	-1.57552
164244621	chr6:164244621:T:C	5.12676e-09	-0.708925	-1.5112
164244632	chr6:164244632:C:T	3.36505e-09	-1.4998	-1.14136
164244899	chr6:164244899:G:A	1.5727e-08	-1.11008e-10	-1.09922
164244962	chr6:164244962:C:T	2.75576e-09	-1.55552	-1.28539
164244977	chr6:164244977:A:T	4.71415e-09	-0.74647	-1.55756
164245119	chr6:164245119:T:C	4.92352e-09	-0.713091	-1.54748
164245151	chr6:164245151:C:T	4.77189e-09	-0.740324	-1.55153
164245447	chr6:164245447:T:C	1.6425e-08	-0.243893	-0.811898
164245536	chr6:164245536:G:A	4.71155e-09	-0.743097	-1.56148
164245580	chr6:164245580:C:T	4.5515e-08	-0.0365562	-5.77084e-10
164245709	chr6:164245709:A:G	4.37098e-09	-0.84931	-1.5303
164245898	chr6:164245898:G:A	4.59917e-09	-0.74367	-1.58505
164245940	chr6:164245940:A:G	1.53419e-08	-1.12401	-5.77084e-10
164246467	chr6:164246467:G:A	4.06567e-09	-0.878641	-1.57338
164246794	chr6:164246794:C:T	9.6344e-09	-1.11008e-10	-1.58926
164247786	chr6:164247786:C:T	3.73986e-09	-0.946422	-1.58913
164248760	chr6:164248760:G:A	4.27654e-09	-0.817474	-1.58398
164248795	chr6:164248795:G:A	1.15465e-08	-1.11008e-10	-1.40822
164248900	chr6:164248900:C:A	2.67603e-09	-1.44328	-1.42699
164249053	chr6:164249053:T:C	3.25275e-09	-1.17761	-1.49748
164249061	chr6:164249061:G:A	9.6932e-09	-1.11008e-10	-1.58317
164249172	chr6:164249172:G:T	3.0735e-09	-1.17155	-1.56023
164249525	chr6:164249525:C:A	2.97562e-09	-1.54444	-1.21971
164249811	chr6:164249811:T:A	1.48079e-08	-1.11008e-10	-1.15943
164249828	chr6:164249828:A:G	3.8948e-09	-0.908836	-1.58612
164250241	chr6:164250241:C:G	1.24189e-07	-1.11008e-10	0.967206
164250350	chr6:164250350:G:A	2.10021e-09	-1.52568	-1.58688
164250357	chr6:164250357:A:G	1.44989e-07	-1.11008e-10	1.12206
164250497	chr6:164250497:G:A	2.09369e-09	-1.53746	-1.57821
164250998	chr6:164250998:AATATG:A	9.6691e-09	-1.11008e-10	-1.58566
164251156	chr6:164251156:AC:A	1.82259e-08	-0.951752	-5.77084e-10
164251267	chr6:164251267:G:A	5.223e-08	-1.11008e-10	0.101061
164251292	chr6:164251292:C:T	2.07152e-07	-1.11008e-10	1.47885
164251862	chr6:164251862:T:C	1.5936e-08	-1.11008e-10	-1.08601
164252117	chr6:164252117:A:G	2.13113e-09	-1.56212	-1.53583
164252378	chr6:164252378:G:A	6.471e-09	-1.0206	-0.966664
164252465	chr6:164252465:G:A	1.62461e-08	-1.11008e-10	-1.06674
164252592	chr6:164252592:C:T	2.85919e-09	-1.53473	-1.26932
164252611	chr6:164252611:A:T	1.41122e-07	-1.11008e-10	1.09503
164253146	chr6:164253146:T:C	4.66266e-09	-0.993877	-1.32113
164253428	chr6:164253428:T:C	2.27528e-08	-1.11008e-10	-0.729908
164253481	chr6:164253481:A:T	2.48415e-07	-1.11008e-10	1.66051
164253574	chr6:164253574:C:T	1.204e-08	-1.36636	-5.77084e-10
164253651	chr6:164253651:T:G	3.89239e-09	-0.909441	-1.58613
164254046	chr6:164254046:T:C	1.14595e-08	-1.11008e-10	-1.41578
164254275	chr6:164254275:C:T	2.8741e-09	-1.50839	-1.29046
164254604	chr6:164254604:A:G	9.91041e-09	-1.56101	-5.77084e-10
164254689	chr6:164254689:C:T	9.98379e-09	-1.55363	-5.77084e-10
164254891	chr6:164254891:C:T	9.86653e-09	-1.56545	-5.77084e-10
164254947	chr6:164254947:G:A	1.18804e-08	-1.11008e-10	-1.37971
164255027	chr6:164255027:G:A	3.6055e-09	-1.04303	-1.52911
164255414	chr6:164255414:C:T	2.52079e-09	-1.34001	-1.59001
164255415	chr6:164255415:A:G	3.83875e-09	-0.933517	-1.57593
164255463	chr6:164255463:A:G	2.33487e-08	-1.11008e-10	-0.704058
164256297	chr6:164256297:A:G	1.59261e-08	-1.11008e-10	-1.08664
164256510	chr6:164256510:C:T	9.70787e-09	-1.11008e-10	-1.58166
164256563	chr6:164256563:T:C	3.59326e-09	-1.00402	-1.57151
164256777	chr6:164256777:T:G	6.86482e-08	-1.11008e-10	0.374397
164256781	chr6:164256781:G:A	1.98063e-08	-1.11008e-10	-0.868595
164256784	chr6:164256784:G:A	9.67261e-09	-1.11008e-10	-1.5853
164257090	chr6:164257090:T:G	2.28142e-08	-1.11008e-10	-0.727214
164257365	chr6:164257365:G:A	5.09017e-08	-1.11008e-10	0.0752988
164257442	chr6:164257442:G:A	5.959e-09	-1.03096	-1.03873
164257496	chr6:164257496:T:A	2.76967e-09	-1.2462	-1.58967
164257910	chr6:164257910:G:A	5.36118e-08	-1.11008e-10	0.127171
164258026	chr6:164258026:A:ATATGGTTGGGAT	1.20833e-08	-1.11008e-10	-1.36277
164258773	chr6:164258773:A:G	1.35031e-08	-1.25168	-5.77084e-10
164259101	chr6:164259101:C:T	2.11709e-09	-1.53863	-1.56593
164259353	chr6:164259353:C:T	1.13141e-08	-1.42855	-5.77084e-10
164259390	chr6:164259390:C:T	1.13376e-08	-1.11008e-10	-1.42647
164259734	chr6:164259734:C:A	1.14556e-07	-1.11008e-10	0.886469
164259821	chr6:164259821:T:C	3.71999e-09	-1.4418	-1.09908
164259978	chr6:164259978:T:C	4.83726e-09	-0.910198	-1.36805
164259979	chr6:164259979:G:A	1.23332e-08	-1.3423	-5.77084e-10
164260043	chr6:164260043:T:C	3.90538e-09	-1.5492	-0.943039
164260216	chr6:164260216:A:G	1.23552e-08	-1.03297	-0.307555
164260395	chr6:164260395:T:G	3.48587e-09	-1.09382	-1.51206
164260435	chr6:164260435:TCATGGCAAC:T	9.88426e-09	-1.11008e-10	-1.56365
164260522	chr6:164260522:G:A	9.63416e-09	-1.11008e-10	-1.58928
164260566	chr6:164260566:A:G	1.00603e-08	-1.11008e-10	-1.546
164260707	chr6:164260707:T:C	1.45437e-08	-1.11008e-10	-1.17744
164260740	chr6:164260740:G:A	2.81637e-09	-1.37038	-1.44876
164261228	chr6:164261228:C:T	3.82408e-09	-1.05983	-1.45344
164261803	chr6:164261803:TG:T	1.39035e-08	-1.17439	-0.0480633
164261931	chr6:164261931:T:C	3.20007e-09	-1.56284	-1.12858
164262041	chr6:164262041:A:T	1.06226e-08	-1.11008e-10	-1.49161
164262092	chr6:164262092:C:G	1.68139e-08	-1.03239	-5.77084e-10
164262155	chr6:164262155:T:A	3.81195e-09	-1.04624	-1.47022
164262256	chr6:164262256:C:G	2.14885e-09	-1.56436	-1.5253
164262600	chr6:164262600:C:T	5.02978e-08	-1.11008e-10	0.0633649
164262682	chr6:164262682:C:T	3.52663e-09	-1.02955	-1.5647
164262919	chr6:164262919:T:C	9.79948e-09	-1.11008e-10	-1.57227
164263032	chr6:164263032:G:A	9.63249e-09	-1.11008e-10	-1.58946
164263093	chr6:164263093:A:T	2.57712e-09	-1.56088	-1.34705
164263188	chr6:164263188:C:T	1.30843e-08	-1.28318	-5.77084e-10
164263272	chr6:164263272:T:C	3.49435e-09	-1.0346	-1.56885
164263990	chr6:164263990:T:C	4.99948e-08	-1.11008e-10	0.0573211
164263992	chr6:164263992:T:G	5.29188e-08	-1.11008e-10	0.114162
164264302	chr6:164264302:T:C	3.7055e-09	-1.53599	-1.00879
164264325	chr6:164264325:G:C	1.95056e-08	-1.11008e-10	-0.883897
164265299	chr6:164265299:G:C	2.99309e-09	-1.31339	-1.4449
164265308	chr6:164265308:A:G	2.06946e-09	-1.55442	-1.5729
164265548	chr6:164265548:C:T	9.76587e-09	-1.11008e-10	-1.5757
164266262	chr6:164266262:T:C	5.1944e-08	-1.11008e-10	0.0955682
164266919	chr6:164266919:G:A	1.09983e-08	-1.11008e-10	-1.45686
164267739	chr6:164267739:A:G	2.19567e-08	-1.11008e-10	-0.765526
164268197	chr6:164268197:A:G	2.54242e-08	-1.11008e-10	-0.618894
164268303	chr6:164268303:T:G	5.50541e-09	-1.54481	-0.60405
164268458	chr6:164268458:G:A	2.26016e-09	-1.46263	-1.57653
164268526	chr6:164268526:A:G	1.40345e-08	-1.11008e-10	-1.21308
164268839	chr6:164268839:G:A	1.34593e-08	-1.11008e-10	-1.25493
164269006	chr6:164269006:C:T	1.04599e-08	-1.11008e-10	-1.50705
164269086	chr6:164269086:G:A	6.15772e-08	-1.11008e-10	0.265694
164269134	chr6:164269134:A:G	1.55885e-08	-1.11008e-10	-1.10807
164269355	chr6:164269355:T:G	9.81665e-09	-1.11008e-10	-1.57052
164269580	chr6:164269580:A:G	6.36672e-09	-0.853179	-1.15033
164269594	chr6:164269594:A:G	2.01905e-09	-1.56178	-1.59019
164269605	chr6:164269605:G:C	8.79166e-08	-1.11008e-10	0.621791
164269879	chr6:164269879:T:G	5.16656e-08	0.0901959	-5.77084e-10
164269939	chr6:164269939:C:T	4.68531e-09	-0.740625	-1.56954
164270054	chr6:164270054:T:C	9.63055e-09	-1.11008e-10	-1.58966
164270065	chr6:164270065:C:A	2.8971e-09	-1.30596	-1.48492
164270426	chr6:164270426:C:T	9.23676e-09	-0.272657	-1.35875
164270809	chr6:164270809:C:G	1.38025e-08	-1.22975	-5.77084e-10
164270812	chr6:164270812:A:G	8.57751e-09	-0.367965	-1.33749
164270816	chr6:164270816:A:G	1.01863e-08	-1.11008e-10	-1.53355
164270846	chr6:164270846:C:T	8.37469e-09	-0.372886	-1.3565
164270854	chr6:164270854:C:A	8.207e-09	-0.390632	-1.35898
164270891	chr6:164270891:T:C	1.05856e-08	-0.432172	-1.06293
164271011	chr6:164271011:C:T	1.53106e-08	-1.11008e-10	-1.12605
164271068	chr6:164271068:C:T	1.14722e-08	-1.11008e-10	-1.41467
164271557	chr6:164271557:C:T	7.04795e-09	-0.67397	-1.22789
164271748	chr6:164271748:ACTTTGCACAT:A	2.44701e-08	-1.11008e-10	-0.657145
164271905	chr6:164271905:G:A	4.42865e-09	-0.781422	-1.58508
164271937	chr6:164271937:T:C	1.77481e-08	-1.11008e-10	-0.978316
164272070	chr6:164272070:T:A	3.13776e-09	-1.56358	-1.14751
164272420	chr6:164272420:T:C	1.41757e-08	-1.11008e-10	-1.20307
164272443	chr6:164272443:C:T	1.00768e-08	-1.11008e-10	-1.54436
164272513	chr6:164272513:C:T	2.63668e-08	-1.11008e-10	-0.582491
164272571	chr6:164272571:C:T	1.92814e-07	-1.11008e-10	1.40713
164272691	chr6:164272691:T:C	3.43299e-09	-1.19469	-1.42648
164272724	chr6:164272724:T:C	2.32785e-09	-1.42467	-1.58498
164272853	chr6:164272853:G:A	1.60883e-07	-1.11008e-10	1.22608
164272928	chr6:164272928:T:C	2.13056e-09	-1.54829	-1.54992
164273220	chr6:164273220:C:A	1.39395e-08	-1.11008e-10	-1.21987
164273311	chr6:164273311:C:T	1.18436e-08	-1.11008e-10	-1.38281
164273399	chr6:164273399:G:A	3.48315e-08	-1.11008e-10	-0.304076
164273555	chr6:164273555:C:T	2.07204e-09	-1.53624	-1.58983
164273559	chr6:164273559:G:A	2.24855e-09	-1.56373	-1.48058
164273602	chr6:164273602:C:T	8.40413e-09	-0.36188	-1.36399
164273646	chr6:164273646:T:C	4.53365e-09	-0.770171	-1.5729
164273714	chr6:164273714:G:A	1.70977e-08	-1.11008e-10	-1.01566
164273717	chr6:164273717:A:T	4.84012e-09	-0.770292	-1.50737
164273737	chr6:164273737:G:A	9.70898e-09	-1.11008e-10	-1.58155
164273738	chr6:164273738:A:G	9.89452e-09	-0.387082	-1.17553
164273914	chr6:164273914:C:A	1.43327e-08	-1.11008e-10	-1.19205
164273961	chr6:164273961:G:A	8.46877e-09	-1.22513	-0.493083
164274150	chr6:164274150:C:T	2.36119e-08	-1.11008e-10	-0.692846
164274402	chr6:164274402:C:A	2.04538e-09	-1.56395	-1.57506
164274514	chr6:164274514:T:A	1.35982e-08	-0.810899	-0.433761
164274605	chr6:164274605:G:A	4.08073e-08	-1.11008e-10	-0.145735
164274652	chr6:164274652:G:A	1.69233e-08	-1.11008e-10	-1.02591
164274715	chr6:164274715:C:T	6.89212e-09	-0.396251	-1.52797
164275102	chr6:164275102:C:A	1.94682e-08	-1.11008e-10	-0.885817
164275196	chr6:164275196:G:A	2.20521e-08	-1.11008e-10	-0.761189
164275260	chr6:164275260:A:G	2.42123e-09	-1.42928	-1.54104
164275271	chr6:164275271:T:G	1.05032e-08	-1.11008e-10	-1.50291
164275489	chr6:164275489:C:T	1.19141e-08	-1.11008e-10	-1.37687
164275879	chr6:164275879:T:C	2.731e-08	-1.11008e-10	-0.547344
164275938	chr6:164275938:A:T	5.87437e-09	-0.573355	-1.51064
164276147	chr6:164276147:CTT:C	2.36552e-09	-1.51303	-1.48057
164276282	chr6:164276282:T:G	4.32108e-09	-0.801392	-1.5897
164276686	chr6:164276686:C:T	2.37135e-09	-1.5227	-1.46843
164276796	chr6:164276796:T:C	2.22274e-09	-1.54756	-1.50829
164276846	chr6:164276846:G:T	4.17195e-09	-0.899232	-1.52698
164276909	chr6:164276909:T:C	1.07251e-08	-1.11008e-10	-1.48201
164277284	chr6:164277284:G:A	4.17793e-09	-0.868454	-1.55633
164277453	chr6:164277453:T:C	3.8311e-09	-0.940855	-1.57059
164277960	chr6:164277960:T:A	2.65642e-08	-1.11008e-10	-0.575033
164278151	chr6:164278151:C:T	4.17504e-09	-0.873283	-1.55219
164278250	chr6:164278250:C:A	1.02586e-08	-1.11008e-10	-1.52648
164278289	chr6:164278289:T:C	2.23146e-09	-1.55499	-1.49695
164278343	chr6:164278343:C:T	2.62287e-09	-1.45483	-1.4355
164278371	chr6:164278371:A:T	3.95808e-09	-0.906412	-1.57242
164278432	chr6:164278432:C:T	1.20126e-08	-1.36864	-5.77084e-10
164278673	chr6:164278673:A:G	9.68544e-09	-1.11008e-10	-1.58397
164279074	chr6:164279074:C:T	1.03414e-08	-1.11008e-10	-1.51844
164279432	chr6:164279432:G:A	1.00189e-08	-1.11008e-10	-1.55012
164279456	chr6:164279456:G:T	1.12783e-08	-1.11008e-10	-1.43172
164279639	chr6:164279639:A:G	2.14833e-09	-1.55521	-1.53469
164279714	chr6:164279714:G:A	1.02894e-08	-1.11008e-10	-1.52349
164279861	chr6:164279861:C:T	2.59834e-08	-1.11008e-10	-0.597138
164280016	chr6:164280016:C:T	2.70067e-09	-1.30163	-1.55947
164280201	chr6:164280201:G:A	2.17472e-08	-1.11008e-10	-0.775111
164280775	chr6:164280775:T:C	2.11942e-09	-1.55643	-1.54702
164280821	chr6:164280821:G:A	1.14758e-08	-1.11008e-10	-1.41436
164281065	chr6:164281065:T:C	4.62677e-09	-0.734726	-1.58801
164281100	chr6:164281100:T:C	2.03477e-09	-1.56398	-1.58024
164281498	chr6:164281498:T:C	9.90853e-09	-1.11008e-10	-1.5612
164281713	chr6:164281713:G:A	2.79749e-08	-1.11008e-10	-0.52329
164282096	chr6:164282096:C:T	3.75087e-08	-1.11008e-10	-0.230023
164282120	chr6:164282120:C:T	2.09435e-09	-1.56273	-1.55262
164282143	chr6:164282143:C:T	2.07952e-09	-1.5508	-1.57167
164282737	chr6:164282737:A:G	2.28484e-08	-0.725718	-5.77084e-10
164282758	chr6:164282758:C:T	1.02957e-08	-1.11008e-10	-1.52287
164282848	chr6:164282848:T:G	5.00285e-09	-1.07917	-1.16542
164283233	chr6:164283233:A:G	1.05894e-08	-1.11008e-10	-1.49474
164283753	chr6:164283753:C:A	5.75917e-09	-0.57763	-1.52617
164283873	chr6:164283873:A:T	1.19863e-08	-1.37083	-5.77084e-10
164284080	chr6:164284080:G:A	1.08241e-08	-1.11008e-10	-1.47282
164284281	chr6:164284281:C:T	3.77503e-09	-1.52251	-1.00368
164284498	chr6:164284498:C:T	2.6985e-09	-1.34452	-1.51738
164284549	chr6:164284549:C:T	1.08911e-08	-1.11008e-10	-1.46665
164284955	chr6:164284955:T:G	9.76556e-09	-1.11008e-10	-1.57574
164285001	chr6:164285001:G:A	6.41375e-08	0.113905	0.192527
164285140	chr6:164285140:C:T	4.12867e-09	-0.896106	-1.54053
164285402	chr6:164285402:C:T	5.06629e-09	-1.18698	-1.045
164285452	chr6:164285452:A:G	3.36478e-08	-1.11008e-10	-0.33865
164285631	chr6:164285631:A:G	2.06942e-09	-1.55282	-1.57451
164285715	chr6:164285715:A:G	1.00686e-08	-1.11008e-10	-1.54518
164285807	chr6:164285807:A:G	2.26031e-09	-1.49552	-1.54357
164285946	chr6:164285946:T:C	3.53357e-09	-1.00698	-1.58531
164286197	chr6:164286197:G:GGAGAAA	2.44965e-08	-1.11008e-10	-0.656068
164286228	chr6:164286228:G:A	4.95525e-09	-0.887766	-1.36638
164286236	chr6:164286236:T:C	1.20378e-08	-1.11008e-10	-1.36655
164286285	chr6:164286285:T:C	1.62291e-08	-1.12614	0.0583473
164286313	chr6:164286313:A:T	2.41539e-09	-1.56346	-1.40928
164286383	chr6:164286383:G:T	1.01917e-08	-1.18546	-0.347566
164286443	chr6:164286443:G:A	2.31986e-08	-1.11008e-10	-0.710507
164286530	chr6:164286530:A:G	2.88305e-09	-1.31559	-1.48016
164286743	chr6:164286743:G:A	2.54777e-08	-1.11008e-10	-0.616795
164286776	chr6:164286776:G:A	1.30174e-08	-1.11008e-10	-1.28831
164286955	chr6:164286955:C:T	1.05399e-08	-1.11008e-10	-1.49943
164287061	chr6:164287061:C:T	1.11924e-08	-1.11008e-10	-1.43936
164287279	chr6:164287279:T:G	4.26843e-09	-0.871603	-1.53175
164287718	chr6:164287718:G:C	3.43219e-08	-0.318812	-5.77084e-10
164287759	chr6:164287759:T:C	1.05131e-08	-0.931852	-0.570119
164288432	chr6:164288432:G:A	8.10243e-09	-1.25338	-0.509057
164288452	chr6:164288452:G:C	2.0405e-08	-1.11008e-10	-0.838818
164288938	chr6:164288938:A:G	5.90937e-09	-0.48804	-1.59002
164289329	chr6:164289329:T:G	1.32552e-08	-0.919217	-0.350988
164289406	chr6:164289406:T:A	9.62899e-09	-1.11008e-10	-1.58982
164290045	chr6:164290045:T:C	4.80187e-09	-0.695579	-1.59001
164290125	chr6:164290125:G:A	1.7797e-08	-1.11008e-10	-0.97557
164290739	chr6:164290739:C:T	3.47593e-09	-1.0529	-1.55583
164291010	chr6:164291010:G:A	9.83019e-09	-1.11008e-10	-1.56914
164291213	chr6:164291213:A:C	1.45005e-08	-1.11008e-10	-1.18041
164291300	chr6:164291300:A:G	2.04363e-09	-1.56322	-1.57665
164291343	chr6:164291343:C:T	4.40762e-09	-0.994933	-1.37633
164291767	chr6:164291767:A:C	3.45425e-08	-0.312407	-5.77084e-10
164291795	chr6:164291795:G:A	4.2728e-09	-0.889662	-1.51266
164292011	chr6:164292011:A:G	1.11034e-08	-1.11008e-10	-1.44735
164292122	chr6:164292122:T:A	4.15577e-09	-1.01796	-1.41213
164292135	chr6:164292135:C:T	4.19171e-09	-0.99885	-1.42264
164292379	chr6:164292379:T:C	9.63094e-09	-1.11008e-10	-1.58962
164292424	chr6:164292424:C:T	4.50584e-09	-0.769617	-1.57961
164292546	chr6:164292546:G:A	3.75821e-09	-1.05873	-1.47192
164292626	chr6:164292626:C:T	9.66299e-09	-1.11008e-10	-1.58629
164292695	chr6:164292695:A:T	2.46603e-09	-1.56534	-1.38665
164292774	chr6:164292774:C:G	2.55755e-08	-1.11008e-10	-0.61296
164292824	chr6:164292824:T:G	2.43453e-09	-1.56519	-1.39965
164292947	chr6:164292947:A:G	2.23783e-09	-1.56024	-1.48885
164293152	chr6:164293152:C:T	2.55755e-08	-1.11008e-10	-0.61296
164293365	chr6:164293365:T:C	3.89849e-08	-1.11008e-10	-0.191422
164293788	chr6:164293788:C:T	4.36684e-09	-0.884976	-1.49558
164293953	chr6:164293953:A:G	2.45582e-08	-1.11008e-10	-0.653552
164293997	chr6:164293997:TC:T	1.4402e-08	-1.11008e-10	-1.18723
164294132	chr6:164294132:C:T	7.95506e-09	-1.27157	-0.509222
164294375	chr6:164294375:T:C	2.08234e-09	-1.53094	-1.59016
164294712	chr6:164294712:A:G	2.23451e-09	-1.55843	-1.49215
164294911	chr6:164294911:T:TGA	9.95304e-09	-1.11008e-10	-1.55672
164294972	chr6:164294972:A:G	2.92214e-09	-1.56442	-1.21786
164295357	chr6:164295357:C:T	2.55424e-09	-1.42879	-1.48805
164295512	chr6:164295512:T:C	4.69288e-09	-0.832428	-1.47612
164295587	chr6:164295587:T:C	4.64599e-09	-0.728407	-1.59018
164295680	chr6:164295680:G:A	1.05012e-08	-1.5031	-5.77084e-10
164296126	chr6:164296126:C:A	2.72936e-09	-1.26542	-1.58511
164296251	chr6:164296251:C:T	2.01865e-09	-1.56453	-1.58764
164296345	chr6:164296345:T:C	2.25857e-09	-1.56549	-1.47438
164296422	chr6:164296422:AT:A	4.67909e-09	-0.784621	-1.52687
164297566	chr6:164297566:G:A	2.51022e-09	-1.35326	-1.58097
164297662	chr6:164297662:A:G	4.18709e-08	-1.11008e-10	-0.120006
164297684	chr6:164297684:G:A	9.71116e-09	-1.11008e-10	-1.58132
164297717	chr6:164297717:C:A	3.2528e-09	-1.10567	-1.56941
164298029	chr6:164298029:C:A	2.43738e-08	-1.11008e-10	-0.661088
164298091	chr6:164298091:C:A	3.89846e-09	-0.930563	-1.56345
164298229	chr6:164298229:A:G	1.00775e-08	-1.11008e-10	-1.54429
164298419	chr6:164298419:C:T	2.0704e-09	-1.56461	-1.56224
164298909	chr6:164298909:T:G	4.21678e-09	-0.986666	-1.42886
164299287	chr6:164299287:T:A	1.16179e-08	-0.60193	-0.800121
164299339	chr6:164299339:A:AG	1.0781e-08	-0.681983	-0.794831
164299589	chr6:164299589:G:A	6.64367e-08	-1.11008e-10	0.341652
164299609	chr6:164299609:G:A	2.50297e-08	-1.11008e-10	-0.634536
164299899	chr6:164299899:T:C	4.01895e-09	-1.06793	-1.39565
164299917	chr6:164299917:T:C	1.13964e-08	-0.715796	-0.705503
164300140	chr6:164300140:T:C	1.12448e-08	-0.736604	-0.698084
164300342	chr6:164300342:T:C	4.47992e-09	-0.811473	-1.54352
164300379	chr6:164300379:T:C	9.68388e-09	-1.11008e-10	-1.58413
164300402	chr6:164300402:C:T	3.39819e-09	-1.26654	-1.36481
164300480	chr6:164300480:T:C	9.79564e-09	-1.11008e-10	-1.57266
164300528	chr6:164300528:AT:A	1.07712e-08	-1.11008e-10	-1.47772
164300909	chr6:164300909:T:C	6.69462e-08	-1.11008e-10	0.349292
164300914	chr6:164300914:G:A	7.47559e-09	-1.56551	-0.277441
164300998	chr6:164300998:A:G	2.36688e-09	-1.56539	-1.42763
164301737	chr6:164301737:G:A	2.65782e-08	-1.11008e-10	-0.574505
164301772	chr6:164301772:C:T	6.3451e-09	-1.56419	-0.442722
164301938	chr6:164301938:C:T	1.10217e-08	-1.11008e-10	-1.45473
164302050	chr6:164302050:G:A	3.3115e-08	-1.11008e-10	-0.354611
164302218	chr6:164302218:G:C	1.00662e-08	-1.11008e-10	-1.54541
164302373	chr6:164302373:A:G	4.83933e-09	-1.26155	-1.01627
164302816	chr6:164302816:T:C	1.01552e-08	-1.11008e-10	-1.53661
164302952	chr6:164302952:C:T	9.97324e-09	-1.11008e-10	-1.55469
164303014	chr6:164303014:A:G	3.46451e-09	-1.03066	-1.58136
164303036	chr6:164303036:C:G	5.43119e-09	-1.15207	-1.01037
164303179	chr6:164303179:T:C	9.64531e-09	-1.11008e-10	-1.58813
164303332	chr6:164303332:A:G	5.22595e-09	-1.10777	-1.09319
164304050	chr6:164304050:C:T	2.36438e-09	-1.40489	-1.58919
164304052	chr6:164304052:G:A	4.01994e-08	-1.11008e-10	-0.160746
164304252	chr6:164304252:C:A	9.70984e-09	-1.11008e-10	-1.58146
164304891	chr6:164304891:C:G	3.67235e-09	-1.08472	-1.46905
164305095	chr6:164305095:C:T	2.50521e-09	-1.50456	-1.43167
164305153	chr6:164305153:C:T	1.00628e-08	-1.11008e-10	-1.54575
164305193	chr6:164305193:G:A	5.90399e-09	-1.06251	-1.01646
164305483	chr6:164305483:C:T	7.95961e-08	-1.11008e-10	0.522368
164305618	chr6:164305618:C:T	8.85287e-09	-1.52184	-0.152013
164305686	chr6:164305686:C:T	9.6983e-09	-1.11008e-10	-1.58265
164305758	chr6:164305758:G:A	1.29016e-08	-1.11008e-10	-1.29724
164305827	chr6:164305827:G:A	1.95794e-08	-0.880117	-5.77084e-10
164305926	chr6:164305926:T:C	2.98575e-09	-1.27352	-1.48723
164306025	chr6:164306025:T:C	9.97261e-09	-1.11008e-10	-1.55475
164306892	chr6:164306892:T:G	1.01051e-08	-1.11008e-10	-1.54156
164306893	chr6:164306893:C:G	4.01401e-09	-1.29517	-1.16964
164307455	chr6:164307455:T:G	9.64013e-09	-1.11008e-10	-1.58866
164307527	chr6:164307527:G:A	9.98105e-09	-1.11008e-10	-1.55391
164308283	chr6:164308283:C:G	1.08948e-08	-1.46631	-5.77084e-10
164308476	chr6:164308476:C:A	1.49253e-08	-1.11008e-10	-1.15154
164308501	chr6:164308501:G:A	4.47826e-08	-1.11008e-10	-0.0527771
164308706	chr6:164308706:T:C	2.6886e-09	-1.27634	-1.58924
164308929	chr6:164308929:A:G	1.14013e-08	-1.42087	-5.77084e-10
164309760	chr6:164309760:TG:T	2.15872e-08	-0.782495	-5.77084e-10
164310110	chr6:164310110:G:A	9.67545e-09	-1.11008e-10	-1.58501
164310157	chr6:164310157:A:G	3.27398e-07	-1.11008e-10	1.93658
164310166	chr6:164310166:A:G	7.32003e-08	0.438603	-5.77084e-10
164310641	chr6:164310641:A:T	7.72054e-09	-1.48201	-0.328701
164310755	chr6:164310755:G:A	1.00944e-08	-1.11008e-10	-1.54262
164310821	chr6:164310821:T:A	4.24413e-09	-1.3816	-1.02747
164310977	chr6:164310977:A:G	3.0961e-09	-1.44519	-1.27926
164311016	chr6:164311016:G:A	2.8624e-09	-1.26293	-1.54001
164311030	chr6:164311030:C:T	1.32112e-08	-1.27353	-5.77084e-10
164311135	chr6:164311135:A:G	2.89285e-09	-1.28082	-1.51153
164311251	chr6:164311251:CA:C	3.51426e-09	-1.36053	-1.23724
164311832	chr6:164311832:G:A	3.45646e-09	-1.48927	-1.12509
164311880	chr6:164311880:TAAAC:T	5.17117e-09	-1.50061	-0.710884
164311934	chr6:164311934:CAAT:C	5.67846e-09	-1.53322	-0.584695
164312712	chr6:164312712:C:T	4.09131e-09	-1.54347	-0.902257
164313016	chr6:164313016:A:T	1.02293e-08	-1.11008e-10	-1.52934
164313049	chr6:164313049:T:A	2.44625e-09	-1.36988	-1.59017
164313400	chr6:164313400:C:CA	1.39351e-08	-1.11008e-10	-1.22019
164313416	chr6:164313416:A:G	3.74053e-09	-1.2083	-1.32706
164313619	chr6:164313619:C:T	9.6353e-09	-1.11008e-10	-1.58916
164313984	chr6:164313984:G:A	1.00634e-08	-1.11008e-10	-1.5457
164314054	chr6:164314054:A:G	2.86569e-09	-1.25695	-1.54484
164314060	chr6:164314060:C:T	1.10007e-08	-1.45664	-5.77084e-10
164314333	chr6:164314333:C:T	9.77882e-09	-1.11008e-10	-1.57438
164314533	chr6:164314533:C:G	3.74144e-08	-0.232542	-5.77084e-10
164314717	chr6:164314717:T:G	9.63504e-09	-1.11008e-10	-1.58919
164314835	chr6:164314835:A:G	9.99697e-09	-1.55231	-5.77084e-10
164314891	chr6:164314891:C:T	2.39062e-09	-1.40788	-1.57516
164315206	chr6:164315206:G:T	2.40683e-09	-1.40824	-1.56805
164315343	chr6:164315343:T:G	8.54558e-09	-1.48877	-0.220409
164315423	chr6:164315423:C:T	1.07508e-08	-1.11008e-10	-1.47962
164316774	chr6:164316774:C:T	3.37977e-09	-1.40872	-1.22807
164317352	chr6:164317352:T:C	1.06914e-08	-1.11008e-10	-1.48515
164317970	chr6:164317970:C:T	4.65257e-09	-0.749975	-1.5672
164318098	chr6:164318098:C:T	1.06942e-08	-1.11008e-10	-1.48489
164318134	chr6:164318134:A:T	3.54305e-09	-1.35619	-1.23342
164318146	chr6:164318146:G:C	1.05772e-08	-1.11008e-10	-1.4959
164318281	chr6:164318281:A:C	1.02176e-08	-1.11008e-10	-1.53049
164318622	chr6:164318622:T:TG	1.06654e-08	-1.11008e-10	-1.48759
164318788	chr6:164318788:G:A	2.21616e-09	-1.4976	-1.56122
164319035	chr6:164319035:A:G	1.16737e-08	-1.11008e-10	-1.39726
164319365	chr6:164319365:T:C	1.04634e-08	-1.11008e-10	-1.50672
164319410	chr6:164319410:C:T	4.27267e-08	-1.11008e-10	-0.0997733
164319655	chr6:164319655:G:C	1.75594e-08	-1.11008e-10	-0.989009
164319689	chr6:164319689:AC:A	4.06415e-09	-0.967459	-1.48493
164319834	chr6:164319834:AGT:A	2.34356e-08	-1.11008e-10	-0.70034
164319852	chr6:164319852:T:C	1.00598e-08	-1.54605	-5.77084e-10
164320115	chr6:164320115:G:A	2.51964e-09	-1.3535	-1.57699
164320148	chr6:164320148:TA:T	3.56244e-07	-1.11008e-10	2.02102
164320234	chr6:164320234:G:A	1.70565e-08	-1.01807	-5.77084e-10
164320553	chr6:164320553:T:C	5.69942e-09	-1.48988	-0.624355
164320867	chr6:164320867:AAG:A	2.44795e-08	-1.16263	0.50587
164321111	chr6:164321111:C:T	1.45259e-08	-1.11008e-10	-1.17866
164321317	chr6:164321317:G:C	3.14377e-09	-1.42603	-1.28315
164321629	chr6:164321629:C:T	1.09783e-08	-1.11008e-10	-1.45868
164321701	chr6:164321701:T:C	9.64985e-09	-1.11008e-10	-1.58765
164321848	chr6:164321848:G:A	2.32821e-09	-1.45784	-1.55166
164322052	chr6:164322052:C:T	9.7248e-09	-1.11008e-10	-1.57992
164322821	chr6:164322821:A:G	2.55881e-09	-1.32745	-1.5876
164322870	chr6:164322870:T:A	1.01069e-08	-1.11008e-10	-1.54138
164323868	chr6:164323868:T:C	9.28885e-09	-1.54941	-0.0763754
164324514	chr6:164324514:A:G	4.8427e-08	-1.11008e-10	0.0254613
164324544	chr6:164324544:T:C	1.17516e-08	-1.11008e-10	-1.39061
164324707	chr6:164324707:C:A	3.3271e-09	-1.40613	-1.24636
164324903	chr6:164324903:T:C	5.67765e-09	-1.54603	-0.572032
164325763	chr6:164325763:T:C	3.29126e-08	-1.11008e-10	-0.360743
164326320	chr6:164326320:T:G	1.52393e-08	-1.13072	-5.77084e-10
164326474	chr6:164326474:G:C	3.39701e-09	-1.35482	-1.27688
164326926	chr6:164326926:T:C	2.07447e-08	-0.822309	-5.77084e-10
164327007	chr6:164327007:G:A	2.46704e-08	-1.11008e-10	-0.648994
164327141	chr6:164327141:A:G	4.4891e-09	-1.09683	-1.25611
164327176	chr6:164327176:A:G	5.19013e-09	-1.002	-1.20584
164327518	chr6:164327518:T:C	3.79811e-09	-1.16879	-1.3513
164327685	chr6:164327685:G:A	3.95099e-08	-1.11008e-10	-0.178046
164328098	chr6:164328098:A:G	1.02873e-08	-1.11008e-10	-1.52368
164328845	chr6:164328845:A:G	2.16961e-08	-1.11008e-10	-0.777465
164329550	chr6:164329550:C:T	3.03855e-09	-1.24474	-1.49848
164329870	chr6:164329870:G:T	1.84667e-08	-0.938628	-5.77084e-10
164330302	chr6:164330302:C:T	2.11265e-09	-1.51647	-1.59019
164331282	chr6:164331282:A:G	8.36813e-09	-1.55262	-0.177544
164331370	chr6:164331370:T:C	9.81047e-09	-1.11008e-10	-1.57115
164331443	chr6:164331443:G:A	3.39661e-09	-1.32858	-1.30324
164331462	chr6:164331462:A:T	1.27155e-08	-1.31177	-5.77084e-10
164331804	chr6:164331804:C:T	3.58931e-09	-1.55072	-1.02592
164331866	chr6:164331866:G:A	1.12036e-08	-0.860738	-0.577624
164332111	chr6:164332111:G:A	3.80114e-09	-1.23676	-1.28253
164332117	chr6:164332117:C:T	1.12408e-08	-1.11008e-10	-1.43504
164332236	chr6:164332236:T:G	1.01204e-08	-1.11008e-10	-1.54004
164332403	chr6:164332403:C:T	1.04883e-06	-1.11008e-10	3.10084
164333208	chr6:164333208:G:A	1.24098e-08	-1.11008e-10	-1.33611
164333219	chr6:164333219:T:C	1.14264e-08	-1.11008e-10	-1.41867
164333294	chr6:164333294:G:A	1.24806e-08	-1.11008e-10	-1.33042
164333495	chr6:164333495:T:G	1.09627e-08	-1.11008e-10	-1.4601
164333596	chr6:164333596:G:A	9.65388e-09	-1.11008e-10	-1.58724
164333836	chr6:164333836:A:G	1.28583e-08	-1.11008e-10	-1.30061
164334114	chr6:164334114:TA:T	1.53543e-08	-1.11008e-10	-1.1232
164334132	chr6:164334132:C:CAAAAG	1.53076e-08	-1.11008e-10	-1.12625
164334273	chr6:164334273:T:C	1.39811e-08	-1.11008e-10	-1.21689
164334369	chr6:164334369:T:G	1.15687e-08	-1.11008e-10	-1.4063
164334373	chr6:164334373:G:A	9.99302e-09	-1.55271	-5.77084e-10
164334450	chr6:164334450:TTAGA:T	1.17821e-08	-1.11008e-10	-1.38802
164334626	chr6:164334626:A:C	9.91597e-09	-1.56045	-5.77084e-10
164334810	chr6:164334810:A:G	2.3028e-08	-0.717885	-5.77084e-10
164334846	chr6:164334846:G:A	1.56584e-08	-1.11008e-10	-1.10359
164334867	chr6:164334867:C:T	1.53856e-08	-1.11008e-10	-1.12117
164334892	chr6:164334892:T:C	1.53285e-08	-1.11008e-10	-1.12489
164335015	chr6:164335015:G:T	1.53285e-08	-1.11008e-10	-1.12489
164335094	chr6:164335094:A:C	1.57843e-08	-1.11008e-10	-1.09558
164335099	chr6:164335099:C:T	1.32785e-08	-0.958034	-0.310418
164335302	chr6:164335302:A:G	1.53209e-08	-1.11008e-10	-1.12538
164335331	chr6:164335331:G:A	7.21659e-09	-0.847088	-1.03113
164335892	chr6:164335892:G:A	9.67364e-09	-1.11008e-10	-1.58519
164336132	chr6:164336132:TATC:T	1.54899e-08	-1.11008e-10	-1.11441
164336673	chr6:164336673:T:C	1.27723e-08	-1.11008e-10	-1.30732
164337186	chr6:164337186:C:T	1.30558e-08	-1.11008e-10	-1.28537
164337314	chr6:164337314:C:T	1.40163e-08	-1.11008e-10	-1.21437
164337590	chr6:164337590:G:T	1.31171e-08	-1.28068	-5.77084e-10
164337655	chr6:164337655:A:C	9.63204e-09	-1.11008e-10	-1.5895
164337942	chr6:164337942:C:T	1.70417e-08	-1.11008e-10	-1.01893
164338119	chr6:164338119:G:A	3.38002e-08	-1.11008e-10	-0.334129
164338805	chr6:164338805:T:C	1.23426e-08	-1.11008e-10	-1.34154
164338958	chr6:164338958:C:A	9.99066e-09	-1.11008e-10	-1.55295
164338987	chr6:164338987:G:A	1.08133e-08	-1.11008e-10	-1.47382
164339297	chr6:164339297:C:T	1.38174e-08	-1.11008e-10	-1.22867
164339321	chr6:164339321:G:A	1.6258e-08	-1.11008e-10	-1.06601
164339600	chr6:164339600:A:G	2.07015e-09	-1.55938	-1.56759
164339739	chr6:164339739:A:T	1.38256e-08	-1.11008e-10	-1.22807
164339765	chr6:164339765:A:C	9.66529e-09	-1.11008e-10	-1.58606
164339813	chr6:164339813:G:A	1.49449e-08	-1.11008e-10	-1.15023
164339925	chr6:164339925:G:C	1.06876e-08	-1.11008e-10	-1.48551
164340464	chr6:164340464:T:C	1.00248e-08	-1.11008e-10	-1.54954
164340761	chr6:164340761:G:A	1.15903e-08	-1.11008e-10	-1.40443
164340822	chr6:164340822:T:C	1.2192e-08	-1.11008e-10	-1.35382
164341037	chr6:164341037:T:C	5.35729e-09	-0.591429	-1.58471
164341111	chr6:164341111:G:A	1.10083e-08	-1.11008e-10	-1.45595
164341132	chr6:164341132:T:C	1.3027e-08	-1.11008e-10	-1.28757
164341151	chr6:164341151:C:G	1.31609e-08	-1.11008e-10	-1.27735
164341181	chr6:164341181:T:G	9.64708e-09	-1.11008e-10	-1.58794
164341216	chr6:164341216:A:G	5.87993e-09	-0.50013	-1.58292
164341330	chr6:164341330:T:C	1.4081e-08	-0.293389	-0.916385
164341374	chr6:164341374:A:G	1.2462e-08	-1.11008e-10	-1.33192
164341447	chr6:164341447:G:C	1.21975e-08	-1.11008e-10	-1.35336
164341603	chr6:164341603:A:G	1.42012e-08	-1.20127	-5.77084e-10
164342116	chr6:164342116:C:T	1.04568e-08	-1.11008e-10	-1.50734
164342307	chr6:164342307:G:A	9.99288e-09	-1.11008e-10	-1.55272
164342424	chr6:164342424:T:C	1.32455e-08	-1.11008e-10	-1.27094
164342884	chr6:164342884:T:C	1.5339e-08	-0.220964	-0.903233
164342978	chr6:164342978:G:T	1.25481e-08	-1.11008e-10	-1.32503
164343337	chr6:164343337:AGGGCACGGAAATAAGGGATTGGGGTGCAGAGATATAAGAGGTTG:A	1.37757e-08	-1.11008e-10	-1.23169
164343407	chr6:164343407:G:A	9.63512e-09	-1.11008e-10	-1.58918
164343502	chr6:164343502:C:G	1.45318e-08	-0.270658	-0.907601
164343640	chr6:164343640:T:C	9.9198e-09	-1.56006	-5.77084e-10
164343783	chr6:164343783:A:G	1.42596e-08	-1.11008e-10	-1.19717
164343856	chr6:164343856:G:A	9.73703e-09	-1.11008e-10	-1.57866
164344069	chr6:164344069:C:T	1.2423e-08	-1.11008e-10	-1.33505
164344226	chr6:164344226:C:G	9.6871e-09	-1.11008e-10	-1.5838
164344399	chr6:164344399:A:G	1.074e-08	-1.54619	0.0655657
164344940	chr6:164344940:C:T	1.07634e-08	-1.11008e-10	-1.47844
164345261	chr6:164345261:A:G	1.25824e-08	-1.11008e-10	-1.3223
164345269	chr6:164345269:T:A	7.67392e-09	-1.53908	-0.277691
164345541	chr6:164345541:T:A	9.88583e-09	-1.56349	-5.77084e-10
164345684	chr6:164345684:A:G	1.17869e-08	-0.20713	-1.18048
164345978	chr6:164345978:G:C	2.34128e-09	-1.51679	-1.48711
164346038	chr6:164346038:C:T	1.14526e-08	-1.41638	-5.77084e-10
164346090	chr6:164346090:T:C	7.79257e-09	-1.56548	-0.235947
164346349	chr6:164346349:G:A	5.02414e-08	-1.11008e-10	0.0622423
164347067	chr6:164347067:C:T	1.48928e-08	-1.15372	-5.77084e-10
164347455	chr6:164347455:T:C	9.59968e-09	-1.29581	-0.297054
164347495	chr6:164347495:T:C	3.65794e-08	-1.11008e-10	-0.255113
164347560	chr6:164347560:AG:A	5.57421e-08	-1.11008e-10	0.166139
164347830	chr6:164347830:A:G	1.28545e-08	-1.11008e-10	-1.30091
164348432	chr6:164348432:C:T	9.71267e-09	-1.11008e-10	-1.58117
164349388	chr6:164349388:A:C	1.16096e-08	-1.11008e-10	-1.40276
164349666	chr6:164349666:T:A	4.42503e-08	-1.11008e-10	-0.0647354
164350209	chr6:164350209:T:A	2.10839e-08	-1.40396	0.59787
164350340	chr6:164350340:T:C	6.16352e-08	0.266636	-5.77084e-10
164350361	chr6:164350361:T:A	4.79871e-08	0.0163346	-5.77084e-10
164350420	chr6:164350420:A:G	9.63226e-09	-1.11008e-10	-1.58948
164350677	chr6:164350677:C:T	5.55389e-09	-0.757272	-1.38283
164350875	chr6:164350875:A:G	1.05669e-07	-1.11008e-10	0.805713
164350909	chr6:164350909:A:T	3.50279e-09	-1.33271	-1.26832
164351061	chr6:164351061:G:A	1.19897e-08	-1.37055	-5.77084e-10
164351340	chr6:164351340:C:T	1.08215e-08	-1.11008e-10	-1.47306
164351384	chr6:164351384:T:C	3.99496e-08	-1.11008e-10	-0.166978
164351801	chr6:164351801:T:A	2.1329e-09	-1.54869	-1.54842
164352491	chr6:164352491:A:G	3.56944e-09	-1.22059	-1.3616
164352513	chr6:164352513:T:C	6.4767e-09	-1.43414	-0.552243
164352654	chr6:164352654:C:G	1.04521e-08	-1.11008e-10	-1.5078
164352718	chr6:164352718:G:T	2.70103e-09	-1.43363	-1.42734
164352800	chr6:164352800:T:C	3.44202e-08	-1.11008e-10	-0.315954
164353408	chr6:164353408:A:T	3.84481e-08	-1.11008e-10	-0.205288
164353737	chr6:164353737:T:G	1.37222e-08	-1.11008e-10	-1.23558
164354119	chr6:164354119:G:A	1.02875e-08	-1.11008e-10	-1.52366
164354138	chr6:164354138:G:A	2.90159e-08	-1.11008e-10	-0.486753
164354620	chr6:164354620:A:G	2.89754e-08	-1.11008e-10	-0.488148
164354738	chr6:164354738:G:A	9.64549e-09	-1.11008e-10	-1.58811
164354844	chr6:164354844:A:T	2.87724e-08	-1.11008e-10	-0.495181
164355170	chr6:164355170:GGTT:G	9.90626e-09	-1.11008e-10	-1.56143
164355355	chr6:164355355:T:C	1.03097e-08	-1.11008e-10	-1.52151
164355785	chr6:164355785:T:C	9.89195e-09	-1.11008e-10	-1.56288
164355859	chr6:164355859:G:C	5.11962e-08	-1.11008e-10	0.0810683
164356152	chr6:164356152:T:C	4.53944e-09	-1.39931	-0.942488
164356722	chr6:164356722:C:T	1.15811e-08	-1.40522	-5.77084e-10
164356723	chr6:164356723:G:A	9.63221e-09	-1.11008e-10	-1.58948
164357088	chr6:164357088:CT:C	4.97552e-09	-1.36279	-0.887279
164357173	chr6:164357173:C:T	2.24358e-09	-1.56139	-1.48513
164357699	chr6:164357699:C:T	1.88178e-08	-1.11008e-10	-0.919793
164358248	chr6:164358248:C:G	9.87222e-09	-1.56487	-5.77084e-10
164358712	chr6:164358712:G:A	9.77584e-09	-1.11008e-10	-1.57468
164358889	chr6:164358889:C:T	1.13729e-08	-1.11008e-10	-1.42336
164359006	chr6:164359006:G:A	1.13209e-08	-1.55975	0.131804
164360106	chr6:164360106:T:C	1.39008e-08	-1.11008e-10	-1.22265
164360177	chr6:164360177:G:A	5.2033e-08	-1.47472	1.572
164360717	chr6:164360717:T:A	1.01615e-08	-1.11008e-10	-1.53599
164361201	chr6:164361201:A:G	1.02875e-08	-1.11008e-10	-1.52367
164361338	chr6:164361338:G:A	1.04539e-08	-1.11008e-10	-1.50762
164361489	chr6:164361489:A:G	5.04835e-09	-1.54776	-0.687772
164361511	chr6:164361511:G:A	9.65119e-09	-1.11008e-10	-1.58752
164361856	chr6:164361856:A:G	2.14377e-09	-1.52952	-1.56252
164362073	chr6:164362073:T:A	2.31802e-09	-1.50232	-1.51156
164362651	chr6:164362651:C:A	3.34928e-08	-1.11008e-10	-0.343268
164362663	chr6:164362663:T:A	1.31371e-08	-1.11008e-10	-1.27916
164362680	chr6:164362680:A:G	4.05061e-09	-1.54826	-0.90747
164362771	chr6:164362771:GGAGCCCAGTCA:G	1.01951e-08	-1.11008e-10	-1.53269
164363018	chr6:164363018:C:T	3.40323e-09	-1.17503	-1.45484
164363024	chr6:164363024:A:G	1.03243e-08	-1.11008e-10	-1.5201
164363235	chr6:164363235:C:T	4.26331e-09	-1.44887	-0.955685
164363294	chr6:164363294:A:T	3.69256e-09	-1.36835	-1.17993
164363347	chr6:164363347:G:T	1.04552e-08	-1.11008e-10	-1.5075
164363588	chr6:164363588:C:T	9.82511e-09	-1.11008e-10	-1.56966
164363891	chr6:164363891:A:G	1.59227e-08	-1.08685	-5.77084e-10
164363912	chr6:164363912:G:A	2.80013e-09	-1.46818	-1.35675
164364637	chr6:164364637:C:T	5.57501e-08	-1.11008e-10	0.166282
164364802	chr6:164364802:C:G	4.9312e-09	-1.55938	-0.699633
164365192	chr6:164365192:C:CAT	4.98505e-08	-1.11008e-10	0.0544317
164365213	chr6:164365213:C:T	4.51794e-08	-1.50783	1.46388
164365275	chr6:164365275:G:T	3.96217e-09	-1.45691	-1.02089
164365300	chr6:164365300:C:T	2.05118e-09	-1.5657	-1.57048
164365483	chr6:164365483:A:G	1.03451e-08	-1.11008e-10	-1.51808
164365517	chr6:164365517:G:A	1.05012e-08	-1.11008e-10	-1.50311
164365797	chr6:164365797:TA:T	6.88411e-08	-1.11008e-10	0.377203
164366020	chr6:164366020:T:A	1.06091e-08	-1.11008e-10	-1.49288
164366358	chr6:164366358:A:G	4.48638e-09	-1.27572	-1.07783
164366395	chr6:164366395:C:T	3.57529e-09	-1.55992	-1.02063
164366437	chr6:164366437:AG:A	3.13113e-09	-1.56382	-1.14939
164366917	chr6:164366917:A:G	6.24381e-08	0.279578	-5.77084e-10
164366987	chr6:164366987:C:G	1.05417e-08	-1.49926	-5.77084e-10
164367090	chr6:164367090:T:C	5.41181e-08	-1.11008e-10	0.136571
164367127	chr6:164367127:C:CTTATAGCAAAG	9.71878e-09	-1.11008e-10	-1.58054
164367524	chr6:164367524:T:C	9.78495e-09	-1.11008e-10	-1.57375
164367669	chr6:164367669:T:C	1.95867e-08	-1.11008e-10	-0.879746
164368029	chr6:164368029:A:G	3.00462e-09	-1.56433	-1.19011
164368514	chr6:164368514:G:A	1.06707e-08	-1.11008e-10	-1.4871
164368521	chr6:164368521:T:G	3.62221e-08	-1.11008e-10	-0.264928
164368993	chr6:164368993:C:T	3.51543e-09	-1.51797	-1.07946
164369163	chr6:164369163:C:T	3.33953e-09	-1.2766	-1.37216
164369367	chr6:164369367:A:G	9.91916e-09	-0.551809	-1.00832
164369665	chr6:164369665:CA:C	1.14878e-08	-1.11008e-10	-1.41331
164369789	chr6:164369789:A:G	2.80167e-09	-1.34232	-1.48206
164369815	chr6:164369815:C:T	1.0396e-07	-1.11008e-10	0.789413
164370167	chr6:164370167:AT:A	1.0636e-08	-1.11008e-10	-1.49035
164370218	chr6:164370218:A:G	5.49591e-08	-1.11008e-10	0.151992
164370538	chr6:164370538:C:G	2.25526e-08	-1.11008e-10	-0.738745
164370556	chr6:164370556:T:G	9.6428e-09	-1.11008e-10	-1.58839
164370658	chr6:164370658:T:C	8.32019e-08	0.566673	-5.77084e-10
164372009	chr6:164372009:T:A	2.47401e-09	-1.54877	-1.39999
164372205	chr6:164372205:T:C	9.80705e-09	-0.157291	-1.4142
164372322	chr6:164372322:A:G	9.74652e-09	-1.11008e-10	-1.57769
164372622	chr6:164372622:C:T	2.35413e-08	-1.11008e-10	-0.695843
164372826	chr6:164372826:T:TA	2.09439e-09	-1.53839	-1.57694
164372875	chr6:164372875:A:C	1.01182e-08	-0.710708	-0.829556
164373745	chr6:164373745:C:T	1.32865e-08	-1.11008e-10	-1.26785
164373961	chr6:164373961:G:C	1.19062e-08	-1.11008e-10	-1.37754
164374762	chr6:164374762:G:A	3.98095e-09	-1.50214	-0.970943
164375229	chr6:164375229:A:G	3.86336e-08	-1.11008e-10	-0.200474
164375818	chr6:164375818:G:A	2.50341e-09	-1.35663	-1.58031
164375972	chr6:164375972:TCTTCACTA:T	6.63782e-08	0.340771	-5.77084e-10
164375973	chr6:164375973:C:T	3.25472e-08	-1.11008e-10	-0.371905
164376166	chr6:164376166:C:T	2.22298e-08	-1.11008e-10	-0.753163
164376257	chr6:164376257:A:G	3.23202e-09	-1.43233	-1.24916
164376283	chr6:164376283:GA:G	4.70227e-09	-1.56528	-0.741273
164376564	chr6:164376564:T:C	3.90219e-08	-1.11008e-10	-0.190473
164376663	chr6:164376663:A:G	3.88466e-08	-1.11008e-10	-0.194976
164376893	chr6:164376893:A:G	6.12512e-09	-1.30754	-0.734663
164377116	chr6:164377116:G:C	2.25601e-09	-1.50632	-1.53468
164377202	chr6:164377202:T:C	2.4325e-09	-1.38954	-1.57613
164377205	chr6:164377205:T:C	2.30361e-08	-1.11008e-10	-0.717537
164377491	chr6:164377491:G:A	1.09326e-08	-1.11008e-10	-1.46285
164377845	chr6:164377845:G:A	1.18838e-08	-1.11008e-10	-1.37942
164378370	chr6:164378370:T:C	9.78899e-09	-1.11008e-10	-1.57334
164378568	chr6:164378568:C:G	9.65589e-09	-1.11008e-10	-1.58703
164379169	chr6:164379169:C:T	4.13443e-08	-1.11008e-10	-0.132664
164379287	chr6:164379287:T:C	3.87785e-09	-1.2502	-1.24912
164379665	chr6:164379665:G:A	9.72542e-09	-1.11008e-10	-1.57985
164380311	chr6:164380311:A:G	1.11268e-08	-1.11008e-10	-1.44524
164380610	chr6:164380610:C:T	3.36146e-08	-1.11008e-10	-0.339636
164380665	chr6:164380665:G:A	2.46084e-09	-1.52128	-1.43282
164380707	chr6:164380707:G:A	4.1341e-08	-1.11008e-10	-0.132743
164380791	chr6:164380791:GA:G	1.26754e-08	-1.11008e-10	-1.31494
164381764	chr6:164381764:A:T	3.88466e-08	-1.11008e-10	-0.194976
164381811	chr6:164381811:T:C	1.05644e-08	-1.11008e-10	-1.49711
164382376	chr6:164382376:G:T	1.66186e-08	-1.11008e-10	-1.04407
164382516	chr6:164382516:T:C	3.88128e-08	-1.11008e-10	-0.195847
164383035	chr6:164383035:C:T	1.73797e-08	-0.999294	-5.77084e-10
164383045	chr6:164383045:G:GCAA	6.55273e-09	-1.34483	-0.629888
164383951	chr6:164383951:A:G	3.45242e-09	-1.55722	-1.0583
164383987	chr6:164383987:G:C	1.00103e-08	-1.11008e-10	-1.55098
164384004	chr6:164384004:G:T	3.88466e-08	-1.11008e-10	-0.194976
164384131	chr6:164384131:C:T	1.80728e-08	-1.11008e-10	-0.960186
164384898	chr6:164384898:G:A	1.58987e-08	-1.11008e-10	-1.08836
164385407	chr6:164385407:A:C	1.21216e-08	-1.11008e-10	-1.35961
164385482	chr6:164385482:A:G	1.40267e-08	-1.11008e-10	-1.21363
164385912	chr6:164385912:G:T	4.39296e-07	2.23058	-5.77084e-10
164386920	chr6:164386920:TA:T	2.81692e-09	-1.50887	-1.31008
164386956	chr6:164386956:T:C	1.01046e-08	-1.11008e-10	-1.54161
164387557	chr6:164387557:C:T	4.17264e-09	-1.24212	-1.18392
164387919	chr6:164387919:G:C	3.35751e-08	-1.11008e-10	-0.340812
164387923	chr6:164387923:C:T	3.41947e-08	-1.11008e-10	-0.322526
164388362	chr6:164388362:T:C	9.81892e-09	-1.11008e-10	-1.57029
164388931	chr6:164388931:C:T	1.31409e-08	-1.11008e-10	-1.27887
164389025	chr6:164389025:C:T	1.05797e-08	-1.11008e-10	-1.49566
164389613	chr6:164389613:A:T	3.71525e-08	-1.11008e-10	-0.239566
164389732	chr6:164389732:G:T	4.58845e-09	-1.56107	-0.76999
164389933	chr6:164389933:G:A	1.10479e-08	-1.11008e-10	-1.45235
164390431	chr6:164390431:C:T	9.87279e-09	-1.11008e-10	-1.56481
164390536	chr6:164390536:G:A	2.61939e-09	-1.31331	-1.57834
164390555	chr6:164390555:T:C	3.15283e-09	-1.56018	-1.14612
164390828	chr6:164390828:T:C	3.3083e-09	-1.15565	-1.50251
164390995	chr6:164390995:A:G	9.76058e-09	-1.11008e-10	-1.57625
164391064	chr6:164391064:A:T	2.07705e-09	-1.55182	-1.57183
164391199	chr6:164391199:TTCAGCACTTTAAGTGTCTGGA:T	3.07723e-09	-1.55344	-1.17713
164391556	chr6:164391556:G:C	3.09825e-09	-1.56514	-1.15862
164391666	chr6:164391666:T:C	3.8067e-09	-1.56378	-0.954057
164391826	chr6:164391826:A:G	3.82042e-08	-1.11008e-10	-0.211652
164392189	chr6:164392189:C:G	1.66288e-08	-1.11008e-10	-1.04346
164392272	chr6:164392272:A:C	3.1882e-09	-1.20477	-1.49037
164392762	chr6:164392762:G:A	9.87389e-09	-1.11008e-10	-1.5647
164392957	chr6:164392957:T:G	9.7004e-09	-1.11008e-10	-1.58243
164393077	chr6:164393077:TTTTTA:T	3.48851e-09	-1.56359	-1.04154
164393236	chr6:164393236:A:T	1.00327e-08	-1.11008e-10	-1.54875
164393331	chr6:164393331:G:A	3.74804e-08	-1.11008e-10	-0.23078
164393359	chr6:164393359:C:A	3.68473e-09	-1.56557	-0.984834
164393605	chr6:164393605:T:G	3.8095e-08	-1.11008e-10	-0.214515
164393660	chr6:164393660:C:T	3.86883e-09	-1.56562	-0.936028
164393753	chr6:164393753:T:C	1.18352e-08	-1.11008e-10	-1.38352
164393821	chr6:164393821:G:A	1.16465e-08	-1.11008e-10	-1.39959
164393926	chr6:164393926:G:A	1.80526e-08	-1.11008e-10	-0.961305
164394056	chr6:164394056:TATTTTGA:T	3.19077e-09	-1.55852	-1.13581
164394141	chr6:164394141:C:A	1.79774e-08	-1.11008e-10	-0.965483
164394161	chr6:164394161:G:A	2.08396e-09	-1.55858	-1.56175
164394170	chr6:164394170:T:C	1.23068e-08	-1.11008e-10	-1.34444
164394270	chr6:164394270:T:C	4.43987e-08	-0.0613874	-5.77084e-10
164394328	chr6:164394328:C:T	5.55491e-08	0.162671	-5.77084e-10
164394630	chr6:164394630:G:A	1.62409e-08	-1.11008e-10	-1.06706
164394742	chr6:164394742:G:A	2.07265e-09	-1.55842	-1.56735
164394743	chr6:164394743:C:T	2.08898e-09	-1.55321	-1.56471
164394756	chr6:164394756:T:G	2.78513e-09	-1.53757	-1.29273
164394784	chr6:164394784:C:G	2.67773e-09	-1.56149	-1.30814
164394897	chr6:164394897:G:A	9.85164e-09	-1.11008e-10	-1.56696
164394956	chr6:164394956:A:G	3.81782e-08	-1.11008e-10	-0.212333
164394989	chr6:164394989:T:C	3.38862e-09	-1.55597	-1.0782
164395241	chr6:164395241:A:G	3.80483e-08	-1.11008e-10	-0.21574
164395269	chr6:164395269:AAAG:A	3.52495e-08	-1.11008e-10	-0.292146
164395402	chr6:164395402:A:G	2.09113e-09	-1.54596	-1.57094
164395500	chr6:164395500:T:C	3.82524e-08	-1.11008e-10	-0.21039
164395513	chr6:164395513:G:A	2.33034e-09	-1.56504	-1.44354
164395816	chr6:164395816:T:C	9.78799e-09	-1.11008e-10	-1.57344
164396079	chr6:164396079:T:A	4.28661e-09	-1.56513	-0.833971
164396157	chr6:164396157:G:C	3.84551e-08	-1.11008e-10	-0.205105
164396205	chr6:164396205:G:C	4.09367e-09	-1.56568	-0.879479
164396356	chr6:164396356:A:T	9.63259e-09	-1.11008e-10	-1.58944
164397094	chr6:164397094:G:T	2.14688e-09	-1.54283	-1.54775
164397313	chr6:164397313:C:A	2.01466e-09	-1.56507	-1.58908
164397366	chr6:164397366:G:A	1.01829e-08	-1.11008e-10	-1.53389
164397801	chr6:164397801:G:A	4.75622e-09	-1.55146	-0.743685
164397827	chr6:164397827:A:C	9.64978e-09	-1.11008e-10	-1.58766
164398073	chr6:164398073:A:G	1.16473e-08	-1.11008e-10	-1.39953
164398436	chr6:164398436:G:A	2.03639e-08	-1.11008e-10	-0.840834
164398878	chr6:164398878:C:T	2.05591e-09	-1.56132	-1.57256
164399130	chr6:164399130:G:A	9.62763e-09	-1.11008e-10	-1.58996
164399445	chr6:164399445:T:C	1.82333e-08	-1.11008e-10	-0.951349
164400223	chr6:164400223:AT:A	2.03304e-09	-1.56028	-1.58478
164400689	chr6:164400689:A:G	9.9279e-09	-1.11008e-10	-1.55925
164400771	chr6:164400771:T:TG	1.1303e-08	-1.11008e-10	-1.42953
164400773	chr6:164400773:T:G	2.05651e-09	-1.56565	-1.56794
164401020	chr6:164401020:A:C	9.65135e-09	-1.11008e-10	-1.5875
164401290	chr6:164401290:G:A	3.99456e-09	-1.49485	-0.974817
164401648	chr6:164401648:G:A	2.02967e-09	-1.55764	-1.58908
164401873	chr6:164401873:G:A	2.11111e-09	-1.51949	-1.5879
164402219	chr6:164402219:T:C	2.60831e-09	-1.35658	-1.53931
164402307	chr6:164402307:T:C	1.13864e-08	-1.11008e-10	-1.42218
164402642	chr6:164402642:G:C	2.04809e-08	-1.11008e-10	-0.835106
164402686	chr6:164402686:G:A	9.87339e-09	-1.11008e-10	-1.56475
164403212	chr6:164403212:G:A	2.0143e-09	-1.5654	-1.58893
164403444	chr6:164403444:A:G	2.30444e-09	-1.45952	-1.56024
164403510	chr6:164403510:T:G	2.69532e-09	-1.53858	-1.3245
164403528	chr6:164403528:C:T	2.01253e-09	-1.56569	-1.58952
164403706	chr6:164403706:ACTT:A	9.86905e-09	-1.56519	-5.77084e-10
164404171	chr6:164404171:C:A	1.01148e-08	-1.5406	-5.77084e-10
164404314	chr6:164404314:G:A	2.9044e-09	-1.56358	-1.22479
164404648	chr6:164404648:C:T	3.24859e-09	-1.49337	-1.18301
164404830	chr6:164404830:A:G	2.77809e-09	-1.5569	-1.27593
164405018	chr6:164405018:T:C	9.90906e-09	-1.56115	-5.77084e-10
164405067	chr6:164405067:C:T	1.19961e-08	-1.37002	-5.77084e-10
164405144	chr6:164405144:T:C	9.64081e-09	-1.11008e-10	-1.58859
164405378	chr6:164405378:G:A	3.65329e-09	-1.5447	-1.01427
164405427	chr6:164405427:G:T	1.33363e-08	-1.11008e-10	-1.26411
164405458	chr6:164405458:G:A	1.28328e-08	-1.11008e-10	-1.30259
164405785	chr6:164405785:T:G	2.88575e-09	-1.53921	-1.2556
164405945	chr6:164405945:T:C	1.94087e-08	-0.888874	-5.77084e-10
164406361	chr6:164406361:C:T	2.01292e-09	-1.56484	-1.59017
164406467	chr6:164406467:A:G	3.66563e-09	-1.55001	-1.00559
164406646	chr6:164406646:C:A	3.60097e-08	-1.11008e-10	-0.270808
164406833	chr6:164406833:G:A	3.81634e-08	-1.11008e-10	-0.212721
164406847	chr6:164406847:A:G	2.04873e-09	-1.55078	-1.5866
164407331	chr6:164407331:G:C	2.03104e-09	-1.55918	-1.58687
164407359	chr6:164407359:A:G	1.09166e-08	-1.11008e-10	-1.46431
164407769	chr6:164407769:A:G	1.33367e-08	-1.11008e-10	-1.26408
164407806	chr6:164407806:T:A	2.04166e-09	-1.55873	-1.5821
164408014	chr6:164408014:G:T	1.7469e-08	-1.11008e-10	-0.994168
164408362	chr6:164408362:G:A	2.79143e-09	-1.46586	-1.36219
164408491	chr6:164408491:G:A	1.03339e-08	-1.11008e-10	-1.51917
164408578	chr6:164408578:A:G	1.6259e-08	-1.11008e-10	-1.06595
164408644	chr6:164408644:A:C	3.02387e-08	-1.11008e-10	-0.445476
164408798	chr6:164408798:G:A	4.24122e-09	-1.56363	-0.846111
164409299	chr6:164409299:TGAAAG:T	4.95365e-08	-1.11008e-10	0.0481128
164409497	chr6:164409497:C:G	2.70318e-09	-1.54947	-1.3107
164409955	chr6:164409955:C:G	2.07183e-09	-1.55295	-1.57322
164410905	chr6:164410905:AC:A	3.44183e-08	-1.11008e-10	-0.316009
164411541	chr6:164411541:C:T	2.54326e-09	-1.55766	-1.36349
164411555	chr6:164411555:G:C	2.06956e-09	-1.55868	-1.56858
164411766	chr6:164411766:A:G	3.2251e-08	-1.11008e-10	-0.381049
164411794	chr6:164411794:G:A	2.15434e-09	-1.49766	-1.58945
164412066	chr6:164412066:C:T	2.15741e-09	-1.56356	-1.52213
164412071	chr6:164412071:C:T	2.15518e-09	-1.56314	-1.52359
164412593	chr6:164412593:C:G	2.08467e-07	-1.11008e-10	1.48518
164412806	chr6:164412806:G:C	1.68604e-07	-1.11008e-10	1.27296
164412860	chr6:164412860:G:A	9.17256e-09	-1.54219	-0.0961923
164412902	chr6:164412902:A:G	3.41086e-08	-1.11008e-10	-0.325048
164412980	chr6:164412980:G:A	9.65942e-09	-1.11008e-10	-1.58666
164413160	chr6:164413160:G:A	2.08588e-09	-1.5295	-1.58991
164413236	chr6:164413236:C:T	1.13753e-08	-1.11008e-10	-1.42315
164413250	chr6:164413250:A:G	3.5289e-08	-1.11008e-10	-0.291025
164413261	chr6:164413261:T:C	2.11896e-09	-1.56165	-1.54202
164413316	chr6:164413316:C:T	9.63027e-09	-1.11008e-10	-1.58969
164413331	chr6:164413331:T:G	1.10282e-08	-1.11008e-10	-1.45414
164413433	chr6:164413433:C:T	3.0154e-09	-1.55816	-1.1927
164413506	chr6:164413506:C:T	2.11165e-09	-1.53404	-1.57309
164413853	chr6:164413853:CT:C	2.12764e-09	-1.55637	-1.54321
164413854	chr6:164413854:T:C	1.00967e-08	-1.54239	-5.77084e-10
164413856	chr6:164413856:CA:C	2.12862e-09	-1.558	-1.54112
164413966	chr6:164413966:T:G	2.3964e-09	-1.43045	-1.55018
164414023	chr6:164414023:TATA:T	1.02881e-08	-1.11008e-10	-1.52361
164414801	chr6:164414801:A:G	9.63539e-09	-1.11008e-10	-1.58915
164415020	chr6:164415020:CAAAT:C	1.21413e-08	-1.11008e-10	-1.35798
164415376	chr6:164415376:G:A	1.85514e-08	-1.11008e-10	-0.934051
164416581	chr6:164416581:T:G	2.66154e-08	-1.11008e-10	-0.573106
164416897	chr6:164416897:A:G	1.12244e-08	-1.11008e-10	-1.43651
164417068	chr6:164417068:A:G	6.20269e-09	-1.21124	-0.81837
164417074	chr6:164417074:A:G	1.00102e-08	-1.11008e-10	-1.55099
164417333	chr6:164417333:C:T	2.4511e-09	-1.56144	-1.39662
164417717	chr6:164417717:A:G	1.69625e-08	-1.11008e-10	-1.02359
164417923	chr6:164417923:C:T	5.1679e-09	-1.56043	-0.651706
164418278	chr6:164418278:T:C	1.00856e-08	-1.54349	-5.77084e-10
164418718	chr6:164418718:G:A	1.09964e-08	-1.11008e-10	-1.45703
164418736	chr6:164418736:A:G	1.40037e-08	-1.11008e-10	-1.21527
164419043	chr6:164419043:C:G	2.30805e-09	-1.56186	-1.45633
164419086	chr6:164419086:T:C	2.01663e-09	-1.56308	-1.59009
164419400	chr6:164419400:C:A	1.3084e-08	-0.290415	-0.992789
164420163	chr6:164420163:G:T	5.98366e-09	-1.52039	-0.545178
164420341	chr6:164420341:G:A	1.09509e-08	-1.11008e-10	-1.46117
164420510	chr6:164420510:G:A	5.01808e-09	-0.771744	-1.46981
164420511	chr6:164420511:A:G	2.27795e-09	-1.5628	-1.46852
164420610	chr6:164420610:A:G	3.71632e-09	-1.53911	-1.00276
164420673	chr6:164420673:C:T	1.20547e-08	-1.50476	0.139621
164421080	chr6:164421080:C:T	2.20182e-09	-1.53051	-1.5348
164421326	chr6:164421326:C:A	1.0392e-08	-1.11008e-10	-1.51356
164422282	chr6:164422282:C:A	1.0987e-08	-1.11008e-10	-1.45789
164422394	chr6:164422394:T:C	2.23211e-09	-1.55241	-1.49924
164422443	chr6:164422443:G:A	2.23232e-09	-1.56537	-1.48618
164422481	chr6:164422481:G:A	1.1233e-08	-1.11008e-10	-1.43574
164422934	chr6:164422934:G:A	2.95293e-08	-1.5486	1.07939
164423160	chr6:164423160:A:G	1.94388e-08	-1.11008e-10	-0.887325
164423278	chr6:164423278:T:G	1.51912e-08	-1.11008e-10	-1.13388
164423357	chr6:164423357:C:T	1.30381e-08	-1.11008e-10	-1.28672
164423386	chr6:164423386:C:T	1.31087e-08	-1.11008e-10	-1.28132
164423790	chr6:164423790:CTCTCTCTCTT:C	1.70353e-08	-1.11008e-10	-1.01931
164423893	chr6:164423893:T:C	2.66641e-09	-1.56159	-1.31227
164424065	chr6:164424065:C:T	7.4726e-09	-0.689433	-1.15392
164424187	chr6:164424187:T:C	9.9599e-09	-1.11008e-10	-1.55603
164424255	chr6:164424255:A:G	1.36197e-08	-1.24308	-5.77084e-10
164424283	chr6:164424283:C:G	9.90312e-09	-1.11008e-10	-1.56175
164424614	chr6:164424614:C:G	9.62574e-09	-1.11008e-10	-1.59016
164424957	chr6:164424957:A:G	1.87957e-08	-1.11008e-10	-0.920969
164425061	chr6:164425061:C:T	3.09095e-09	-1.55732	-1.1688
164425100	chr6:164425100:A:G	1.25944e-08	-1.11008e-10	-1.32135
164425104	chr6:164425104:C:T	1.0987e-08	-1.11008e-10	-1.45789
164425147	chr6:164425147:TA:T	2.11085e-08	-1.11008e-10	-0.804921
164425483	chr6:164425483:G:A	4.68647e-08	1.55335	-1.56068
164425736	chr6:164425736:A:C	3.7389e-09	-1.54835	-0.987452
164425993	chr6:164425993:C:T	9.62604e-09	-1.11008e-10	-1.59012
164426060	chr6:164426060:G:A	1.10809e-08	-1.11008e-10	-1.44937
164426114	chr6:164426114:C:T	9.9155e-09	-1.11008e-10	-1.5605
164426745	chr6:164426745:G:A	4.99152e-08	0.0557291	-5.77084e-10
164427139	chr6:164427139:A:G	1.90701e-08	-1.11008e-10	-0.906478
164427368	chr6:164427368:A:G	5.7799e-08	-1.11008e-10	0.202375
164427383	chr6:164427383:G:A	1.53901e-08	-1.11008e-10	-1.12087
164427682	chr6:164427682:T:C	2.4093e-08	-1.11008e-10	-0.672676
164427905	chr6:164427905:G:A	2.55292e-09	-1.51032	-1.40704
164427923	chr6:164427923:A:C	1.00065e-08	-1.11008e-10	-1.55136
164428188	chr6:164428188:A:G	2.63533e-09	-1.50578	-1.37981
164428218	chr6:164428218:TTTCAGTCATAA:T	7.14892e-08	-1.11008e-10	0.414949
164429041	chr6:164429041:G:A	1.28993e-08	-1.11008e-10	-1.29743
164429305	chr6:164429305:A:T	2.59893e-09	-1.55801	-1.34149
164429458	chr6:164429458:C:T	4.59521e-09	-1.56088	-0.768698
164429650	chr6:164429650:C:A	2.4955e-09	-1.56087	-1.37924
164429721	chr6:164429721:G:A	3.45679e-09	-1.5631	-1.05116
164430246	chr6:164430246:A:G	1.3713e-08	-1.11008e-10	-1.23625
164430489	chr6:164430489:T:C	3.53775e-08	-1.11008e-10	-0.288521
164430871	chr6:164430871:G:A	1.02046e-08	-1.11008e-10	-1.53176
164431112	chr6:164431112:C:G	3.79433e-09	-1.56027	-0.960818
164431199	chr6:164431199:A:G	3.62103e-09	-1.56323	-1.00461
164431264	chr6:164431264:C:T	1.9517e-08	-0.883311	-5.77084e-10
164431450	chr6:164431450:A:G	3.81308e-09	-1.54623	-0.969927
164431457	chr6:164431457:G:A	9.65355e-09	-1.11008e-10	-1.58727
164431704	chr6:164431704:A:T	9.71825e-09	-1.11008e-10	-1.58059
164431838	chr6:164431838:GC:G	4.91278e-09	-1.3247	-0.93806
164432044	chr6:164432044:A:G	1.50706e-08	-1.11008e-10	-1.14185
164432234	chr6:164432234:C:A	5.12217e-08	-1.11008e-10	0.0815668
164433129	chr6:164433129:C:A	1.3641e-08	-1.11008e-10	-1.24151
164433257	chr6:164433257:A:G	2.48928e-09	-1.54439	-1.39821
164433322	chr6:164433322:G:C	1.54725e-08	-1.11008e-10	-1.11553
164433323	chr6:164433323:T:C	4.28684e-08	-1.11008e-10	-0.0964629
164433373	chr6:164433373:T:C	1.99981e-08	-1.11008e-10	-0.858962
164433458	chr6:164433458:G:A	1.54728e-08	-1.11008e-10	-1.11552
164433699	chr6:164433699:T:C	1.11837e-08	-1.11008e-10	-1.44014
164433914	chr6:164433914:A:G	2.36568e-09	-1.54696	-1.44657
164434077	chr6:164434077:T:C	1.4285e-08	-1.11008e-10	-1.19538
164434296	chr6:164434296:T:C	1.09866e-08	-1.11008e-10	-1.45792
164434944	chr6:164434944:C:G	2.62517e-09	-1.55759	-1.33186
164435888	chr6:164435888:C:T	1.00143e-08	-1.11008e-10	-1.55058
164436006	chr6:164436006:C:G	9.28523e-09	-1.54515	-0.0810214
164436059	chr6:164436059:C:T	2.72004e-09	-1.55459	-1.29936
164436204	chr6:164436204:CTAGT:C	1.52145e-08	-1.11008e-10	-1.13235
164436294	chr6:164436294:T:C	2.12814e-09	-1.54854	-1.55081
164436494	chr6:164436494:A:G	2.41884e-09	-1.55989	-1.41141
164436603	chr6:164436603:T:C	1.04352e-08	-1.11008e-10	-1.50941
164436604	chr6:164436604:C:T	1.04141e-08	-1.51144	-5.77084e-10
164436694	chr6:164436694:C:A	2.1373e-08	-1.11008e-10	-0.792471
164436885	chr6:164436885:G:T	9.65268e-09	-1.11008e-10	-1.58736
164437015	chr6:164437015:G:A	5.06122e-08	-1.11008e-10	0.069595
164437245	chr6:164437245:A:G	2.08261e-08	-1.11008e-10	-0.818388
164437386	chr6:164437386:C:T	9.9295e-09	-1.11008e-10	-1.55909
164437653	chr6:164437653:A:G	3.22486e-09	-1.51374	-1.16997
164437956	chr6:164437956:G:A	1.17412e-08	-1.11008e-10	-1.39149
164438304	chr6:164438304:A:T	2.27718e-09	-1.56464	-1.46702
164438346	chr6:164438346:C:T	1.06186e-08	-1.11008e-10	-1.49199
164439506	chr6:164439506:C:T	1.17237e-08	-1.11008e-10	-1.39299
164439577	chr6:164439577:C:G	2.09858e-08	-1.11008e-10	-0.810752
164439929	chr6:164439929:C:T	3.41258e-09	-1.56088	-1.06625
164440085	chr6:164440085:C:T	1e-08	-1.55201	-5.77084e-10
164440393	chr6:164440393:C:G	1.10972e-08	-1.11008e-10	-1.44791
164440412	chr6:164440412:A:G	1.21488e-08	-1.11008e-10	-1.35737
164440641	chr6:164440641:C:T	1.0349e-08	-1.11008e-10	-1.51771
164441012	chr6:164441012:A:G	3.41684e-09	-1.56029	-1.06559
164441039	chr6:164441039:CA:C	2.18723e-09	-1.5643	-1.50766
164441582	chr6:164441582:T:C	3.17971e-09	-1.47895	-1.21885
164441686	chr6:164441686:G:A	1.55153e-08	-1.11008e-10	-1.11277
164442517	chr6:164442517:C:T	2.89967e-09	-1.47257	-1.31743
164443075	chr6:164443075:G:A	2.10229e-09	-1.56386	-1.54771
164443408	chr6:164443408:C:T	9.91638e-09	-1.11008e-10	-1.56041
164443476	chr6:164443476:T:C	2.78613e-09	-1.50197	-1.32797
164443641	chr6:164443641:T:C	1.03624e-08	-1.51641	-5.77084e-10
164443870	chr6:164443870:G:A	2.41612e-09	-1.50999	-1.46244
164444125	chr6:164444125:T:C	5.99113e-09	-1.45111	-0.613208
164444217	chr6:164444217:G:A	5.42396e-09	-1.44485	-0.718923
164444615	chr6:164444615:A:G	3.70701e-09	-1.45392	-1.09046
164445111	chr6:164445111:G:A	1.14941e-08	-1.11008e-10	-1.41276
164446239	chr6:164446239:C:A	4.97151e-08	-1.11008e-10	0.0517117
164446665	chr6:164446665:G:A	4.27732e-09	-1.42265	-0.978618
164446916	chr6:164446916:G:A	1.49802e-08	-1.11008e-10	-1.14787
164447147	chr6:164447147:A:C	9.84721e-09	-1.11008e-10	-1.56741
164447441	chr6:164447441:A:G	9.47013e-09	-0.304385	-1.30207
164447594	chr6:164447594:A:G	2.73318e-09	-1.56368	-1.28545
164448066	chr6:164448066:C:T	1.03681e-08	-1.12512	-0.390745
164448395	chr6:164448395:A:T	9.87049e-09	-1.11008e-10	-1.56505
164448889	chr6:164448889:A:G	1.02231e-08	-1.11008e-10	-1.52995
164449032	chr6:164449032:A:G	2.69235e-09	-1.56403	-1.30015
164449412	chr6:164449412:T:C	1.56169e-08	-1.11008e-10	-1.10625
164449997	chr6:164449997:T:C	3.31835e-09	-1.5207	-1.13443
164450011	chr6:164450011:A:G	2.21583e-09	-1.55696	-1.50201
164450406	chr6:164450406:T:C	4.10585e-08	-1.11008e-10	-0.1396
164450528	chr6:164450528:T:C	1.5396e-08	-1.11008e-10	-1.12049
164450571	chr6:164450571:A:G	2.84078e-09	-1.55991	-1.25061
164450933	chr6:164450933:C:T	9.67435e-09	-1.11008e-10	-1.58512
164452185	chr6:164452185:G:A	4.97036e-08	-1.11008e-10	0.0514803
164453351	chr6:164453351:A:AG	4.01348e-09	-1.56525	-0.899692
164453524	chr6:164453524:T:C	1.01355e-08	-1.11008e-10	-1.53855
164453610	chr6:164453610:A:G	2.42496e-09	-1.42201	-1.54678
164454335	chr6:164454335:A:G	3.63301e-09	-1.41406	-1.15048
164454784	chr6:164454784:T:C	4.88959e-08	-1.11008e-10	0.0350963
164455102	chr6:164455102:C:T	3.05582e-09	-1.56032	-1.17723
164455904	chr6:164455904:C:T	9.94819e-09	-1.11008e-10	-1.55721
164456153	chr6:164456153:A:G	2.80419e-09	-1.56552	-1.25796
164456399	chr6:164456399:T:G	9.6864e-09	-1.11008e-10	-1.58387
164457095	chr6:164457095:C:G	2.562e-08	-1.11008e-10	-0.611226
164457147	chr6:164457147:A:T	1.08495e-08	-1.11008e-10	-1.47048
164457671	chr6:164457671:T:C	1.13347e-08	-1.11008e-10	-1.42673
164457863	chr6:164457863:AC:A	5.17087e-08	-1.11008e-10	0.0910281
164459504	chr6:164459504:C:G	2.23795e-08	-0.74645	-5.77084e-10
164460226	chr6:164460226:T:C	1.26395e-08	-1.31777	-5.77084e-10
164460716	chr6:164460716:A:G	9.7312e-09	-1.11008e-10	-1.57926
164460885	chr6:164460885:A:G	9.62583e-09	-1.11008e-10	-1.59015
164460921	chr6:164460921:A:G	1.12387e-08	-1.11008e-10	-1.43523
164462763	chr6:164462763:G:T	2.92843e-08	-1.11008e-10	-0.477547
164462903	chr6:164462903:G:A	7.93882e-09	-0.96428	-0.818552
164463077	chr6:164463077:G:A	1.06437e-08	-1.11008e-10	-1.48963
164463151	chr6:164463151:T:TA	1.76994e-08	-0.981066	-5.77084e-10
164463816	chr6:164463816:A:G	2.26382e-09	-1.54767	-1.48988
164463893	chr6:164463893:T:C	9.66567e-09	-1.11008e-10	-1.58602
164465343	chr6:164465343:G:C	3.29546e-09	-1.56566	-1.09639
164465403	chr6:164465403:C:T	9.75196e-09	-1.11008e-10	-1.57713
164465710	chr6:164465710:G:A	2.02967e-09	-1.55681	-1.58991
164466405	chr6:164466405:C:T	3.07495e-09	-1.56324	-1.16807
164467193	chr6:164467193:A:T	9.63885e-09	-1.11008e-10	-1.5888
164467333	chr6:164467333:G:A	2.23215e-09	-1.54051	-1.51112
164467580	chr6:164467580:C:T	4.68196e-09	-1.56474	-0.746136
164468396	chr6:164468396:G:A	1.00838e-08	-1.11008e-10	-1.54367
164468662	chr6:164468662:C:T	3.51103e-09	-1.41206	-1.18662
164469101	chr6:164469101:C:T	1.10346e-08	-1.11008e-10	-1.45356
164470455	chr6:164470455:A:C	3.97381e-07	2.1303	-5.77084e-10
164470473	chr6:164470473:C:T	1.04646e-08	-1.5066	-5.77084e-10
164471563	chr6:164471563:T:C	1.03082e-08	-1.11008e-10	-1.52166
164472102	chr6:164472102:G:A	1.81508e-08	-1.11008e-10	-0.955881
164472557	chr6:164472557:C:T	1.06304e-08	-1.11008e-10	-1.49088
164472745	chr6:164472745:T:C	3.36066e-09	-1.43967	-1.20279
164473120	chr6:164473120:G:A	5.83326e-09	-0.789066	-1.30195
164473153	chr6:164473153:C:G	5.37571e-09	-1.49034	-0.682361
164473589	chr6:164473589:A:G	9.63863e-09	-1.11008e-10	-1.58882
164473744	chr6:164473744:G:A	2.17425e-09	-1.55866	-1.51926
164473856	chr6:164473856:G:A	1.72001e-08	-1.11008e-10	-1.00968
164474165	chr6:164474165:A:T	1.12564e-08	-1.11008e-10	-1.43366
164474529	chr6:164474529:TC:T	4.26437e-09	-0.990156	-1.41415
164475055	chr6:164475055:G:A	3.08935e-09	-1.45093	-1.2757
164475208	chr6:164475208:C:T	2.03301e-09	-1.55494	-1.59014
164475275	chr6:164475275:T:C	2.65897e-09	-1.5648	-1.31185
164475570	chr6:164475570:T:A	9.94325e-09	-1.5577	-5.77084e-10
164475836	chr6:164475836:A:G	1.80152e-08	-1.11008e-10	-0.963381
164475885	chr6:164475885:A:G	1.22752e-08	-1.11008e-10	-1.34702
164475897	chr6:164475897:A:G	2.32013e-08	-1.11008e-10	-0.710387
164476270	chr6:164476270:C:T	1.11169e-08	-1.11008e-10	-1.44613
164476402	chr6:164476402:G:A	5.11303e-08	0.07978	-5.77084e-10
164476728	chr6:164476728:G:A	2.45693e-09	-1.56557	-1.39011
164477012	chr6:164477012:C:T	1.75968e-08	-1.11008e-10	-0.986881
164477301	chr6:164477301:C:A	3.07749e-08	-1.11008e-10	-0.427897
164477773	chr6:164477773:T:C	1.1974e-08	-1.11008e-10	-1.37186
164478152	chr6:164478152:G:A	5.28376e-09	-1.46993	-0.72003
164478460	chr6:164478460:G:C	1.17822e-08	-1.11008e-10	-1.38801
164478786	chr6:164478786:TC:T	6.08598e-08	-1.11008e-10	0.253976
164479542	chr6:164479542:G:T	5.85243e-09	-1.50028	-0.587463
164479565	chr6:164479565:G:A	2.07922e-09	-1.56204	-1.56056
164480452	chr6:164480452:A:G	9.64313e-09	-1.11008e-10	-1.58835
164480725	chr6:164480725:A:G	5.14715e-08	-1.11008e-10	0.0864309
164480872	chr6:164480872:G:A	9.82528e-09	-1.11008e-10	-1.56964
164480972	chr6:164480972:T:C	9.69439e-09	-1.11008e-10	-1.58305
164481547	chr6:164481547:T:C	4.67878e-08	-1.11008e-10	-0.00897469
164482154	chr6:164482154:GA:G	2.61663e-09	-1.34563	-1.54709
164483078	chr6:164483078:C:T	2.05712e-09	-1.56319	-1.5701
164484173	chr6:164484173:T:A	3.71807e-09	-1.37641	-1.16498
164484361	chr6:164484361:G:A	2.45741e-09	-1.56571	-1.38978
164484631	chr6:164484631:CA:C	1.21517e-08	-1.11008e-10	-1.35713
164484948	chr6:164484948:C:A	3.80213e-09	-1.51361	-1.00543
164485175	chr6:164485175:G:T	1.08958e-08	-1.11008e-10	-1.46622
164485855	chr6:164485855:A:C	2.49809e-09	-1.35024	-1.58883
164486279	chr6:164486279:C:T	3.87497e-09	-1.34213	-1.15793
164486293	chr6:164486293:T:C	1.09616e-08	-1.11008e-10	-1.4602
164486657	chr6:164486657:C:T	1.17889e-08	-1.11008e-10	-1.38743
164486716	chr6:164486716:T:C	3.37264e-09	-1.56149	-1.07741
164486735	chr6:164486735:G:A	4.76372e-09	-1.39061	-0.902958
164487426	chr6:164487426:T:G	1.09121e-08	-1.11008e-10	-1.46472
164487865	chr6:164487865:G:A	9.64829e-09	-1.11008e-10	-1.58782
164488137	chr6:164488137:T:C	2.94926e-09	-1.54727	-1.22577
164488339	chr6:164488339:G:A	3.65919e-09	-1.53903	-1.01832
164488774	chr6:164488774:CTGTTTTTT:C	1.14664e-08	-1.11008e-10	-1.41518
164488883	chr6:164488883:C:T	9.86573e-09	-1.56553	-5.77084e-10
164488899	chr6:164488899:CTT:C	2.44947e-09	-1.52838	-1.43035
164489106	chr6:164489106:C:T	1.00703e-08	-1.545	-5.77084e-10
164489155	chr6:164489155:A:C	2.63112e-09	-1.50899	-1.37819
164489410	chr6:164489410:T:C	1.17886e-08	-1.11008e-10	-1.38747
164489654	chr6:164489654:G:A	3.50879e-09	-1.51962	-1.0797
164490157	chr6:164490157:T:TC	1.82066e-08	-0.952814	-5.77084e-10
164490941	chr6:164490941:C:T	3.77952e-09	-1.39456	-1.13044
164492641	chr6:164492641:G:A	5.72261e-09	-1.09353	-1.01664
164492768	chr6:164492768:C:G	6.11444e-09	-0.829863	-1.21408
164492883	chr6:164492883:C:T	3.91521e-08	0.968348	-1.15549
164493056	chr6:164493056:T:C	2.33906e-09	-1.56543	-1.43942
164493141	chr6:164493141:T:A	2.551e-09	-1.56538	-1.35273
164493272	chr6:164493272:A:C	1.13726e-08	-1.11008e-10	-1.42339
164493403	chr6:164493403:C:G	2.76511e-09	-1.28582	-1.5517
164493412	chr6:164493412:C:A	2.76472e-09	-1.28643	-1.55123
164493737	chr6:164493737:C:G	2.90508e-09	-1.41312	-1.37502
164493779	chr6:164493779:T:C	2.58991e-09	-1.56017	-1.3428
164493956	chr6:164493956:G:A	3.78116e-09	-1.48539	-1.03918
164495140	chr6:164495140:A:T	1.00689e-08	-1.11008e-10	-1.54514
164495144	chr6:164495144:G:A	2.47143e-08	-1.11008e-10	-0.647215
164495567	chr6:164495567:G:T	2.1231e-09	-1.5285	-1.57322
164495616	chr6:164495616:T:C	2.39941e-09	-1.55081	-1.42856
164496151	chr6:164496151:T:C	1.07718e-08	-1.11008e-10	-1.47767
164496325	chr6:164496325:G:T	1.01279e-08	-1.11008e-10	-1.5393
164497019	chr6:164497019:A:C	4.4167e-09	-1.43762	-0.931585
164497135	chr6:164497135:A:G	2.90294e-08	-1.11008e-10	-0.486289
164498840	chr6:164498840:C:A	9.71826e-09	-1.14419	-0.436397
164499087	chr6:164499087:T:A	1.34487e-08	-1.25572	-5.77084e-10
164499360	chr6:164499360:T:C	2.21605e-09	-1.52062	-1.53825
164499389	chr6:164499389:T:C	3.39045e-08	-1.11008e-10	-0.331048
164500123	chr6:164500123:C:A	1.39762e-07	2.46461	-1.37926
164500463	chr6:164500463:CA:C	3.46985e-09	-1.43738	-1.17311
164501258	chr6:164501258:CA:C	5.0008e-09	-1.04476	-1.20024
164501343	chr6:164501343:C:T	2.14074e-09	-1.50624	-1.58721
164501539	chr6:164501539:C:T	4.36998e-09	-1.5468	-0.833041
164502108	chr6:164502108:C:A	1.00426e-08	-1.11008e-10	-1.54776
164502934	chr6:164502934:T:G	1.69987e-08	-1.02146	-5.77084e-10
164503033	chr6:164503033:C:T	1.37235e-08	-1.11008e-10	-1.23548
164503169	chr6:164503169:A:G	1.90873e-08	-0.905572	-5.77084e-10
164503404	chr6:164503404:T:C	1.26759e-08	-1.11008e-10	-1.3149
164503482	chr6:164503482:A:G	9.62828e-09	-1.11008e-10	-1.58989
164504800	chr6:164504800:G:T	7.45684e-09	-0.682027	-1.16344
164504801	chr6:164504801:C:A	6.56833e-09	-0.417748	-1.55459
164504821	chr6:164504821:G:A	9.26632e-09	-1.11363	-0.51458
164506039	chr6:164506039:C:G	1.43985e-08	-1.11008e-10	-1.18748
164506473	chr6:164506473:G:T	1.06801e-08	-1.48622	-5.77084e-10
164506640	chr6:164506640:C:T	2.01201e-09	-1.56571	-1.58975
164506984	chr6:164506984:G:A	4.90849e-08	-1.11008e-10	0.0389548
164507010	chr6:164507010:A:C	9.66004e-09	-1.11008e-10	-1.5866
164507053	chr6:164507053:C:T	3.08137e-09	-1.23308	-1.49615
164507255	chr6:164507255:A:G	2.80652e-09	-1.56558	-1.25707
164507263	chr6:164507263:A:G	5.79748e-09	-1.55934	-0.537834
164507315	chr6:164507315:T:C	2.06737e-09	-1.5615	-1.56681
164507343	chr6:164507343:T:C	1.87226e-08	-1.07915	0.154282
164507890	chr6:164507890:C:T	7.587e-09	-1.54436	-0.283805
164508764	chr6:164508764:T:A	1.02452e-08	-1.11008e-10	-1.52779
164508843	chr6:164508843:C:T	7.55784e-09	-1.13836	-0.693655
164508910	chr6:164508910:G:T	7.02467e-09	-1.01185	-0.893319
164508961	chr6:164508961:A:G	1.04184e-08	-1.11008e-10	-1.51102
164509072	chr6:164509072:T:C	3.29971e-09	-1.55945	-1.10131
164509901	chr6:164509901:G:A	5.39886e-08	-1.11008e-10	0.134176
164509969	chr6:164509969:C:T	2.60369e-09	-1.52878	-1.36889
164510213	chr6:164510213:G:T	8.8965e-09	-1.53663	-0.132314
164510581	chr6:164510581:C:T	2.12101e-08	-1.11008e-10	-0.80012
164510664	chr6:164510664:C:A	9.50105e-09	-0.843112	-0.760083
164510735	chr6:164510735:G:A	2.52535e-08	-1.11008e-10	-0.62563
164510831	chr6:164510831:A:G	3.99383e-09	-0.991299	-1.47855
164510905	chr6:164510905:A:G	2.48122e-09	-1.5657	-1.38015
164510930	chr6:164510930:C:T	5.78249e-09	-1.16489	-0.934877
164511214	chr6:164511214:G:A	5.27127e-08	-1.39989	1.51015
164511629	chr6:164511629:G:A	2.43335e-09	-1.37933	-1.58599
164511823	chr6:164511823:A:G	9.76265e-09	-1.11008e-10	-1.57603
164512249	chr6:164512249:T:C	2.13999e-09	-1.5588	-1.535
164512370	chr6:164512370:G:A	7.1098e-09	-1.00528	-0.887847
164512966	chr6:164512966:T:G	1.02207e-08	-1.11008e-10	-1.53018
164513780	chr6:164513780:TTG:T	2.06277e-09	-1.55808	-1.57246
164514140	chr6:164514140:G:A	1.27474e-08	-1.11008e-10	-1.30927
164514196	chr6:164514196:T:G	3.37671e-09	-1.35555	-1.28215
164514218	chr6:164514218:G:A	2.16665e-09	-1.56571	-1.51571
164514262	chr6:164514262:C:A	2.05715e-09	-1.54539	-1.58788
164514295	chr6:164514295:T:C	1.10161e-08	-1.11008e-10	-1.45524
164514610	chr6:164514610:A:G	2.12499e-09	-1.54244	-1.55839
164514695	chr6:164514695:G:A	9.6519e-09	-1.10652	-0.480919
164514719	chr6:164514719:C:A	3.58946e-09	-1.00826	-1.56834
164514752	chr6:164514752:G:A	1.89806e-08	-0.957007	0.0458251
164515033	chr6:164515033:T:G	6.18884e-09	-1.08971	-0.942135
164515242	chr6:164515242:C:G	4.39136e-09	-1.55105	-0.82391
164515971	chr6:164515971:A:G	1.40794e-08	0.311487	-1.52137
164516003	chr6:164516003:A:G	3.00273e-09	-1.55376	-1.20131
164516004	chr6:164516004:C:T	1.21095e-08	-1.31954	-0.0410688
164516022	chr6:164516022:C:T	2.88708e-09	-1.56068	-1.23367
164516341	chr6:164516341:G:A	7.1036e-09	-1.5646	-0.329394
164516479	chr6:164516479:C:T	1.19005e-08	-1.11008e-10	-1.37802
164517275	chr6:164517275:A:G	2.72296e-09	-1.5255	-1.32738
164517366	chr6:164517366:A:G	3.67194e-08	-1.45196	1.20067
164517508	chr6:164517508:A:G	6.9062e-09	-1.56531	-0.356867
164517686	chr6:164517686:T:C	2.8654e-09	-1.55942	-1.24246
164517729	chr6:164517729:G:A	9.77656e-09	-1.11008e-10	-1.57461
164517745	chr6:164517745:A:G	9.83521e-09	-1.11008e-10	-1.56863
164517854	chr6:164517854:G:A	1.22156e-08	-1.11008e-10	-1.35189
164517883	chr6:164517883:G:A	1.23542e-08	-1.11008e-10	-1.3406
164518859	chr6:164518859:C:G	2.05492e-09	-1.56162	-1.57274
164519209	chr6:164519209:A:G	2.05251e-09	-1.5467	-1.58883
164519230	chr6:164519230:T:A	4.60249e-09	-1.52827	-0.799728
164520484	chr6:164520484:A:G	1.05681e-07	0.80583	-5.77084e-10
164520493	chr6:164520493:G:A	1.7146e-08	-1.11008e-10	-1.01283
164520524	chr6:164520524:A:G	3.61781e-08	-1.41555	1.14941
164520704	chr6:164520704:A:C	3.5356e-09	-1.26072	-1.331
164520760	chr6:164520760:A:G	1.44524e-08	-0.701066	-0.482673
164521112	chr6:164521112:C:T	2.77611e-08	-1.429	0.898037
164521164	chr6:164521164:C:T	1.0407e-08	-1.51212	-5.77084e-10
164521472	chr6:164521472:G:C	2.6552e-08	-0.575492	-5.77084e-10
164521912	chr6:164521912:A:G	9.81084e-09	-1.11008e-10	-1.57111
164522009	chr6:164522009:C:T	1.26004e-08	-1.11008e-10	-1.32087
164522381	chr6:164522381:A:T	2.02094e-09	-1.56155	-1.58949
164522600	chr6:164522600:C:A	6.31771e-09	-1.56455	-0.446689
164522838	chr6:164522838:A:AC	1.49389e-08	-0.692657	-0.45797
164523028	chr6:164523028:A:T	3.9236e-09	-1.54938	-0.938209
164523058	chr6:164523058:A:G	5.48196e-09	-1.5269	-0.626239
164523390	chr6:164523390:A:G	2.04951e-08	-1.11008e-10	-0.83441
164523863	chr6:164523863:TC:T	2.54644e-09	-1.55525	-1.36465
164523977	chr6:164523977:T:A	9.9068e-09	-1.11008e-10	-1.56138
164524296	chr6:164524296:A:AT	3.58416e-09	-1.32786	-1.25022
164524307	chr6:164524307:C:T	5.33886e-09	-1.52807	-0.651513
164524323	chr6:164524323:A:G	5.61909e-09	-1.52252	-0.605911
164524388	chr6:164524388:A:G	5.32595e-09	-1.53602	-0.645989
164524437	chr6:164524437:T:C	1.33711e-08	-0.636712	-0.624788
164524478	chr6:164524478:G:A	3.42262e-09	-1.33834	-1.28585
164525275	chr6:164525275:A:G	1.23534e-08	-0.71997	-0.620694
164525372	chr6:164525372:C:T	1.02038e-08	-1.35439	-0.177444
164525653	chr6:164525653:A:G	1.21428e-08	-0.720202	-0.637656
164525684	chr6:164525684:C:T	1.40731e-08	-0.531551	-0.678781
164525908	chr6:164525908:C:T	2.06013e-09	-1.54174	-1.59009
164526415	chr6:164526415:A:G	1.3155e-08	-0.657453	-0.620342
164526519	chr6:164526519:T:A	3.18989e-09	-1.32867	-1.36594
164526671	chr6:164526671:G:A	4.71004e-09	-0.914252	-1.39065
164526762	chr6:164526762:T:C	1.2203e-08	-0.732572	-0.620342
164527269	chr6:164527269:G:A	9.63683e-09	-1.11008e-10	-1.589
164527296	chr6:164527296:A:G	1.25242e-08	-0.688929	-0.638007
164527452	chr6:164527452:G:A	1.00382e-08	-1.11008e-10	-1.5482
164527472	chr6:164527472:C:T	1.11279e-08	-0.826511	-0.618626
164527546	chr6:164527546:G:A	2.70692e-08	-1.11008e-10	-0.556199
164527609	chr6:164527609:G:A	1.46948e-08	-0.598084	-0.569019
164528032	chr6:164528032:AC:A	1.2389e-08	-1.11008e-10	-1.33779
164528620	chr6:164528620:C:T	1.36779e-08	-1.23882	-5.77084e-10
164528722	chr6:164528722:G:A	2.72231e-09	-1.3454	-1.50771
164528771	chr6:164528771:G:A	2.74287e-09	-1.33257	-1.51302
164528938	chr6:164528938:T:C	2.01939e-08	-1.11008e-10	-0.849219
164528968	chr6:164528968:C:G	3.26165e-09	-1.53679	-1.13557
164529049	chr6:164529049:GAT:G	8.883e-09	-1.30838	-0.362072
164529200	chr6:164529200:G:A	5.92826e-09	-1.37519	-0.699679
164529486	chr6:164529486:AAAG:A	1.00651e-08	-1.35766	-0.187856
164529831	chr6:164529831:T:C	1.10006e-08	-1.3341	-0.122542
164530027	chr6:164530027:TA:T	1.67496e-08	-1.11008e-10	-1.03622
164530099	chr6:164530099:CAGG:C	2.61838e-08	-1.11008e-10	-0.589455
164530420	chr6:164530420:A:G	2.1873e-08	-1.11008e-10	-0.769344
164530973	chr6:164530973:T:C	1.66694e-08	-1.11008e-10	-1.04102
164531242	chr6:164531242:C:T	1.80231e-08	-1.11008e-10	-0.962943
164531425	chr6:164531425:TAA:T	3.80229e-09	-1.56528	-0.953717
164531712	chr6:164531712:A:G	5.50032e-09	-1.37999	-0.769803
164532061	chr6:164532061:G:A	3.46447e-09	-1.3364	-1.27564
164532187	chr6:164532187:G:A	2.47317e-09	-1.40461	-1.54448
164532210	chr6:164532210:A:G	1.15147e-08	-1.11008e-10	-1.41097
164532514	chr6:164532514:T:G	1.71679e-08	-1.25445	0.242897
164532928	chr6:164532928:A:G	1.25871e-08	-1.32193	-5.77084e-10
164533243	chr6:164533243:C:T	4.40084e-09	-1.26143	-1.11137
164533518	chr6:164533518:A:G	2.05495e-08	-1.11008e-10	-0.831758
164533650	chr6:164533650:G:T	6.41686e-09	-0.758015	-1.23765
164534221	chr6:164534221:A:G	4.12215e-09	-1.30211	-1.13611
164534359	chr6:164534359:C:T	1.89565e-08	-1.56546	0.653013
164534917	chr6:164534917:T:C	3.93622e-09	-1.0616	-1.42277
164535165	chr6:164535165:G:T	2.22324e-09	-1.54512	-1.51051
164535170	chr6:164535170:T:C	9.87806e-09	-1.12059	-0.443686
164535351	chr6:164535351:G:A	6.82817e-09	-1.55372	-0.37982
164535397	chr6:164535397:T:C	2.8305e-09	-1.27579	-1.53835
164535648	chr6:164535648:T:C	2.28774e-08	-0.724449	-5.77084e-10
164535662	chr6:164535662:G:A	7.70432e-09	-1.33797	-0.474842
164535690	chr6:164535690:T:C	7.02341e-09	-1.34729	-0.558053
164535891	chr6:164535891:T:C	6.21354e-08	-1.11008e-10	0.27472
164536054	chr6:164536054:C:T	4.05853e-09	-1.50956	-0.944212
164536330	chr6:164536330:A:C	1.0347e-08	-1.11008e-10	-1.5179
164536657	chr6:164536657:C:T	1.90009e-08	-0.910108	-5.77084e-10
164536825	chr6:164536825:C:T	1.03149e-08	-1.11008e-10	-1.521
164536887	chr6:164536887:C:G	3.85239e-09	-1.39326	-1.11264
164536925	chr6:164536925:C:T	9.66994e-09	-1.11008e-10	-1.58558
164537564	chr6:164537564:C:G	9.42429e-09	-1.38792	-0.22339
164537583	chr6:164537583:G:C	2.10025e-08	-1.11008e-10	-0.809956
164537667	chr6:164537667:C:T	2.51672e-09	-1.3484	-1.58324
164538483	chr6:164538483:G:A	2.43417e-08	-1.11008e-10	-0.662406
164539202	chr6:164539202:GT:G	1.00495e-08	-1.11008e-10	-1.54707
164539281	chr6:164539281:C:G	1.07402e-08	-1.4806	-5.77084e-10
164539438	chr6:164539438:A:G	2.66436e-08	-1.11008e-10	-0.572046
164539469	chr6:164539469:T:C	3.03071e-09	-1.21204	-1.53376
164539720	chr6:164539720:A:G	1.69128e-08	-1.31146	0.284933
164539946	chr6:164539946:G:A	2.64112e-09	-1.29695	-1.58645
164540227	chr6:164540227:C:T	2.71488e-09	-1.4486	-1.40725
164540516	chr6:164540516:G:A	1.00765e-08	-1.54439	-5.77084e-10
164540916	chr6:164540916:C:A	1.1988e-08	-1.37069	-5.77084e-10
164541536	chr6:164541536:A:G	2.69415e-09	-1.32569	-1.53783
164541620	chr6:164541620:C:T	2.80946e-08	0.75495	-1.27397
164541939	chr6:164541939:TA:T	2.23628e-09	-1.54077	-1.50901
164542069	chr6:164542069:T:G	1.05328e-08	-1.11008e-10	-1.5001
164542259	chr6:164542259:C:G	1.29887e-08	-1.29052	-5.77084e-10
164542483	chr6:164542483:G:T	1.07488e-08	-1.11008e-10	-1.47981
164542504	chr6:164542504:T:A	3.67227e-09	-0.985588	-1.5682
164542562	chr6:164542562:T:C	2.48977e-09	-1.49407	-1.44834
164543270	chr6:164543270:AATACTT:A	1.08347e-08	-1.11008e-10	-1.47184
164543288	chr6:164543288:A:G	6.93487e-09	-1.32143	-0.596606
164543367	chr6:164543367:G:T	6.28206e-09	-1.34789	-0.669007
164543538	chr6:164543538:G:A	2.7277e-09	-1.56563	-1.28551
164543563	chr6:164543563:C:T	1.97759e-08	-1.11008e-10	-0.870132
164543775	chr6:164543775:G:A	3.49604e-09	-1.48414	-1.11883
164543790	chr6:164543790:A:G	2.99024e-07	-1.11008e-10	1.84593
164544211	chr6:164544211:T:C	1.23794e-08	-1.33856	-5.77084e-10
164544628	chr6:164544628:C:T	1.96811e-08	-1.11008e-10	-0.874941
164544886	chr6:164544886:T:C	4.5522e-09	-0.770817	-1.56817
164544945	chr6:164544945:T:C	3.31086e-09	-1.56511	-1.09228
164544986	chr6:164544986:G:A	2.62095e-09	-1.30671	-1.58435
164544988	chr6:164544988:A:G	2.59747e-09	-1.31484	-1.58522
164545129	chr6:164545129:G:T	2.67963e-09	-1.31084	-1.55808
164545387	chr6:164545387:C:T	2.70453e-09	-1.29519	-1.56448
164545473	chr6:164545473:G:A	1.21818e-08	-1.35466	-5.77084e-10
164546040	chr6:164546040:G:C	2.71264e-09	-1.49476	-1.36192
164546407	chr6:164546407:T:A	1.2662e-08	-1.11008e-10	-1.31599
164546449	chr6:164546449:G:T	4.03186e-08	-1.11008e-10	-0.157785
164546494	chr6:164546494:T:C	2.09985e-08	-1.11008e-10	-0.810148
164546555	chr6:164546555:A:T	3.42435e-09	-1.43356	-1.19012
164546641	chr6:164546641:G:T	2.0911e-08	-1.11008e-10	-0.814324
164546809	chr6:164546809:T:C	4.54775e-08	-1.11008e-10	-0.0373795
164546983	chr6:164546983:C:T	4.30664e-09	-0.837252	-1.55719
164546998	chr6:164546998:G:A	3.39704e-09	-1.4168	-1.21489
164547096	chr6:164547096:T:C	3.49745e-09	-1.35895	-1.24361
164547101	chr6:164547101:G:A	1.6116e-08	-1.11008e-10	-1.07479
164547126	chr6:164547126:A:G	9.90561e-09	-1.5615	-5.77084e-10
164547493	chr6:164547493:T:C	6.85022e-09	-1.39525	-0.535063
164547771	chr6:164547771:T:G	2.08375e-08	-1.11008e-10	-0.817841
164548060	chr6:164548060:G:A	2.12871e-08	-1.11008e-10	-0.796495
164548230	chr6:164548230:A:G	2.66634e-09	-1.50365	-1.37024
164548303	chr6:164548303:A:G	7.2534e-08	0.429459	-5.77084e-10
164548433	chr6:164548433:A:T	2.87381e-09	-1.50957	-1.28939
164548656	chr6:164548656:G:A	2.56803e-09	-1.32162	-1.58984
164548694	chr6:164548694:C:T	3.345e-08	-1.11008e-10	-0.344545
164548702	chr6:164548702:C:T	1.16137e-08	-1.11008e-10	-1.40241
164548761	chr6:164548761:A:C	1.48978e-08	-1.11008e-10	-1.15338
164548868	chr6:164548868:C:T	2.73323e-09	-1.48446	-1.36466
164548949	chr6:164548949:ATTTC:A	9.70626e-09	-1.11008e-10	-1.58183
164549077	chr6:164549077:C:A	2.84964e-08	-1.11008e-10	-0.504819
164549154	chr6:164549154:G:A	1.25332e-08	-1.11008e-10	-1.32621
164549230	chr6:164549230:C:G	9.63845e-09	-1.11008e-10	-1.58884
164549263	chr6:164549263:T:C	3.92836e-09	-1.31768	-1.1687
164549832	chr6:164549832:C:T	1.05147e-08	-1.50182	-5.77084e-10
164550117	chr6:164550117:G:C	1.04706e-07	-1.11008e-10	0.79656
164550279	chr6:164550279:T:C	2.74972e-09	-1.48767	-1.35543
164550429	chr6:164550429:G:A	2.37482e-09	-1.41225	-1.57743
164550561	chr6:164550561:G:A	2.38871e-09	-1.41171	-1.57213
164550695	chr6:164550695:C:T	2.8151e-09	-1.47617	-1.34343
164550800	chr6:164550800:T:C	2.19928e-08	-1.11008e-10	-0.763883
164550874	chr6:164550874:A:G	2.89244e-09	-1.43472	-1.35778
164551650	chr6:164551650:A:G	2.25488e-09	-1.49305	-1.54845
164551702	chr6:164551702:TG:T	1.07708e-08	-1.47776	-5.77084e-10
164551764	chr6:164551764:C:T	9.83206e-09	-1.11008e-10	-1.56895
164551887	chr6:164551887:TTTTG:T	9.80367e-09	-1.11008e-10	-1.57184
164552327	chr6:164552327:A:T	9.80852e-09	-1.11008e-10	-1.57135
164552368	chr6:164552368:G:A	6.4904e-09	-1.32236	-0.661917
164552369	chr6:164552369:G:C	1.61995e-08	-1.11008e-10	-1.06962
164552429	chr6:164552429:G:A	1.57525e-08	-1.11008e-10	-1.09759
164552432	chr6:164552432:ACT:A	5.3579e-09	-1.43737	-0.738649
164552592	chr6:164552592:A:G	2.31983e-09	-1.47957	-1.53354
164552831	chr6:164552831:G:A	2.60589e-09	-1.46392	-1.43291
164552834	chr6:164552834:A:G	3.89312e-09	-1.39089	-1.1045
164553060	chr6:164553060:T:A	1.09765e-08	-1.18671	-0.272134
164553327	chr6:164553327:T:C	1.06076e-08	-1.11008e-10	-1.49302
164553942	chr6:164553942:A:G	2.33295e-09	-1.44	-1.56746
164553981	chr6:164553981:G:A	3.70836e-09	-1.54874	-0.995267
164554355	chr6:164554355:G:A	3.72367e-08	1.10832	-1.34562
164554794	chr6:164554794:A:G	5.20132e-09	-1.31258	-0.893109
164555572	chr6:164555572:A:G	1.21639e-08	-1.11008e-10	-1.35612
164555600	chr6:164555600:A:G	1.14912e-08	-1.41302	-5.77084e-10
164555728	chr6:164555728:G:A	1.45872e-08	-1.11008e-10	-1.17445
164555939	chr6:164555939:G:A	2.31535e-09	-1.43185	-1.58319
164556066	chr6:164556066:C:A	1.64023e-08	-1.11008e-10	-1.05717
164556168	chr6:164556168:A:G	9.81172e-09	-1.11008e-10	-1.57102
164556217	chr6:164556217:G:A	1.23842e-08	-1.11008e-10	-1.33818
164556257	chr6:164556257:C:T	2.73231e-08	-1.11008e-10	-0.546864
164556301	chr6:164556301:C:T	2.33987e-09	-1.4165	-1.588
164556543	chr6:164556543:A:T	8.93399e-08	2.15708	-1.51923
164556673	chr6:164556673:G:A	2.99972e-09	-1.53553	-1.22054
164556963	chr6:164556963:C:A	3.92114e-07	2.97615	-0.859192
164557161	chr6:164557161:T:C	4.20452e-07	2.94594	-0.759212
```
