## Supplementary material for "Characterization of shared and ancestry-specific signals driving complex traits using multi-ancestry fine-mapping": susiex_nc2.cs80.summary

```
# chr6:163557355-164557355
CS_ID	CS_LENGTH	CS_PURITY	MAX_PIP_SNP	BP	REF_ALLELE	ALT_ALLELE	REF_FRQ	BETA	SE	-LOG10P	MAX_PIP	POST-HOC_PROB_POP1	POST-HOC_PROB_POP2
1	2	0.946229	chr6:164042323:G:A	164042323	A,A	G,G	1,1	-inf,-inf	inf,inf	4.67826,5.79862	0.686917	0.998912	0.995824
```
