## Supplementary material for "Characterization of shared and ancestry-specific signals driving complex traits using multi-ancestry fine-mapping": susiex_nc3.cs80.snp

```
BP	SNP	PIP(CS1)	LogBF(CS1,Pop1)	LogBF(CS1,Pop2)
163557687	chr6:163557687:A:G	1.41376e-08	-1.11008e-10	-1.26159
163557940	chr6:163557940:C:T	1.76806e-08	-1.11008e-10	-1.03797
163558058	chr6:163558058:G:A	1.03655e-08	-1.11008e-10	-1.57195
163558349	chr6:163558349:G:A	1.06936e-08	-1.11008e-10	-1.54079
163558661	chr6:163558661:A:C	1.17744e-08	-1.11008e-10	-1.44451
163559204	chr6:163559204:CTT:C	4.86759e-09	-1.13465	-1.19318
163559442	chr6:163559442:T:TGAA	3.42769e-09	-1.56445	-1.1141
163559770	chr6:163559770:G:A	2.01291e-08	-1.11008e-10	-0.90827
163559831	chr6:163559831:T:C	2.47349e-08	-0.728845	0.026627
163560185	chr6:163560185:A:G	2.70569e-08	-0.763445	0.150954
163560256	chr6:163560256:T:C	4.84041e-09	-1.14774	-1.1857
163560857	chr6:163560857:G:C	1.21542e-08	-1.11008e-10	-1.41276
163561582	chr6:163561582:T:A	2.02908e-08	-1.11008e-10	-0.900266
163561706	chr6:163561706:TA:T	2.0291e-08	-1.11008e-10	-0.900256
163561712	chr6:163561712:T:G	2.02436e-08	-1.11008e-10	-0.902594
163562364	chr6:163562364:C:CAGAT	9.76386e-09	-0.868831	-0.762916
163562607	chr6:163562607:A:G	1.41087e-08	-1.11008e-10	-1.26365
163562625	chr6:163562625:C:T	3.48716e-09	-1.08467	-1.57668
163563103	chr6:163563103:C:T	1.27172e-08	0.221223	-1.58871
163563115	chr6:163563115:T:C	1.03112e-08	-1.11008e-10	-1.5772
163563123	chr6:163563123:T:C	1.35838e-08	-1.11008e-10	-1.30156
163563934	chr6:163563934:G:C	2.34424e-08	-0.219925	-0.535963
163564623	chr6:163564623:G:A	1.48787e-08	-0.216402	-0.994101
163564966	chr6:163564966:T:A	1.02894e-08	-1.11008e-10	-1.57933
163565450	chr6:163565450:A:G	1.01678e-08	-0.105813	-1.4854
163566357	chr6:163566357:T:A	2.22735e-09	-1.55897	-1.55065
163567026	chr6:163567026:G:C	1.48857e-08	-1.11008e-10	-1.21004
163567379	chr6:163567379:AAATT:A	4.80169e-09	-1.11674	-1.22473
163567626	chr6:163567626:A:G	1.06047e-07	0.753443	-5.77084e-10
163568334	chr6:163568334:A:G	1.02269e-08	-1.11008e-10	-1.58541
163568386	chr6:163568386:T:C	1.79159e-08	-1.11008e-10	-1.02475
163569276	chr6:163569276:A:T	1.28734e-08	-0.288839	-1.06643
163570442	chr6:163570442:C:T	1.64695e-07	-1.11008e-10	1.19366
163572150	chr6:163572150:A:G	1.36318e-08	-1.11008e-10	-1.29803
163573187	chr6:163573187:C:T	1.22378e-08	-1.11008e-10	-1.40591
163573604	chr6:163573604:C:T	1.1297e-08	-1.11008e-10	-1.4859
163574225	chr6:163574225:G:T	1.25044e-08	-1.11008e-10	-1.38435
163574413	chr6:163574413:C:G	1.78642e-08	-1.02764	-5.77084e-10
163574705	chr6:163574705:T:C	1.09232e-08	-0.381528	-1.13802
163574764	chr6:163574764:TCTC:T	1.04614e-08	-1.56274	-5.77084e-10
163575669	chr6:163575669:G:A	3.5175e-09	-1.24585	-1.40683
163576082	chr6:163576082:C:T	1.5314e-08	-1.11008e-10	-1.18167
163576234	chr6:163576234:C:T	1.63003e-08	-1.11008e-10	-1.11925
163576341	chr6:163576341:T:C	1.51285e-08	-1.11008e-10	-1.19385
163576347	chr6:163576347:A:G	4.28435e-09	-1.25208	-1.20339
163576435	chr6:163576435:T:G	4.07054e-09	-0.918352	-1.58831
163576530	chr6:163576530:TGTA:T	1.64175e-08	-1.11008e-10	-1.11208
163576625	chr6:163576625:C:T	1.10649e-08	-1.50665	-5.77084e-10
163576641	chr6:163576641:C:T	5.37182e-09	-1.53457	-0.694694
163576985	chr6:163576985:T:C	2.30868e-08	-1.11008e-10	-0.771173
163577337	chr6:163577337:T:G	1.0257e-08	-1.11008e-10	-1.58247
163577529	chr6:163577529:CTG:C	1.01923e-08	-1.11008e-10	-1.5888
163577575	chr6:163577575:C:T	1.35392e-08	0.146646	-1.45149
163577588	chr6:163577588:CTCCT:C	2.33651e-08	-0.75919	-5.77084e-10
163577841	chr6:163577841:A:T	1.61525e-08	-1.11008e-10	-1.12836
163578555	chr6:163578555:G:A	1.40956e-08	-1.11008e-10	-1.26457
163578723	chr6:163578723:A:G	1.1534e-08	-1.11008e-10	-1.46513
163578727	chr6:163578727:A:G	1.02508e-08	-1.11008e-10	-1.58308
163579087	chr6:163579087:C:G	2.7252e-08	0.430943	-1.03625
163579185	chr6:163579185:A:G	5.8839e-09	-0.866189	-1.27203
163579598	chr6:163579598:A:C	1.16814e-08	-1.11008e-10	-1.45244
163579653	chr6:163579653:A:T	1.53867e-08	-1.11008e-10	-1.17693
163579975	chr6:163579975:C:A	1.01789e-08	-1.11008e-10	-1.59012
163580227	chr6:163580227:C:A	3.81581e-09	-1.01948	-1.5518
163580582	chr6:163580582:T:A	1.56869e-08	-1.11008e-10	-1.15761
163580917	chr6:163580917:G:A	1.56455e-08	-1.11008e-10	-1.16025
163580938	chr6:163580938:G:C	1.20017e-08	-1.11008e-10	-1.42539
163580997	chr6:163580997:G:A	1.16289e-08	-1.11008e-10	-1.45694
163581172	chr6:163581172:G:C	4.44237e-09	-0.966201	-1.45305
163581522	chr6:163581522:T:G	3.32541e-08	-1.11008e-10	-0.406257
163581574	chr6:163581574:A:G	1.02254e-08	-1.11008e-10	-1.58556
163581872	chr6:163581872:T:C	2.83615e-08	-1.11008e-10	-0.565401
163582098	chr6:163582098:C:G	1.43618e-08	-1.11008e-10	-1.24586
163582445	chr6:163582445:A:G	1.18203e-08	-1.11008e-10	-1.44062
163582485	chr6:163582485:A:G	1.19192e-08	-1.11008e-10	-1.43228
163582807	chr6:163582807:A:G	3.61156e-08	-1.11008e-10	-0.323711
163583040	chr6:163583040:A:C	1.19624e-08	-1.11008e-10	-1.42866
163583116	chr6:163583116:G:A	1.26494e-08	-1.37282	-5.77084e-10
163583784	chr6:163583784:T:C	1.02463e-08	-1.11008e-10	-1.58351
163583996	chr6:163583996:G:A	3.87626e-08	-0.25298	-5.77084e-10
163584482	chr6:163584482:T:A	1.66869e-08	-1.11008e-10	-1.09581
163584755	chr6:163584755:C:T	4.59615e-08	-1.11008e-10	-0.0826305
163585503	chr6:163585503:C:T	1.13114e-08	-1.11008e-10	-1.48462
163585784	chr6:163585784:AC:A	8.90972e-09	-1.00596	-0.717329
163585914	chr6:163585914:A:G	1.2953e-08	-1.11008e-10	-1.34911
163586391	chr6:163586391:T:C	8.52628e-09	-0.311737	-1.45554
163586788	chr6:163586788:A:G	2.69195e-09	-1.33199	-1.58817
163586841	chr6:163586841:C:T	5.70607e-09	-0.786289	-1.38262
163586999	chr6:163586999:A:C	3.23735e-09	-1.20061	-1.53507
163587080	chr6:163587080:G:A	1.02555e-07	2.30789	-1.58793
163587345	chr6:163587345:C:T	1.56505e-08	-1.11008e-10	-1.15993
163587376	chr6:163587376:C:T	4.36153e-09	-0.858275	-1.57934
163587469	chr6:163587469:G:T	3.06926e-08	-1.11008e-10	-0.486414
163587646	chr6:163587646:C:T	2.86233e-08	-1.11008e-10	-0.556214
163587678	chr6:163587678:C:T	1.13849e-07	1.97513	-1.15068
163587839	chr6:163587839:T:C	2.60764e-09	-1.3619	-1.59009
163587869	chr6:163587869:C:G	1.75533e-08	-1.11008e-10	-1.04519
163587998	chr6:163587998:T:A	4.1702e-09	-0.893306	-1.58916
163588099	chr6:163588099:A:G	3.7886e-08	1.07913	-1.35498
163588124	chr6:163588124:C:T	4.85297e-08	1.55683	-1.58509
163588680	chr6:163588680:C:G	2.5369e-09	-1.40565	-1.57384
163588752	chr6:163588752:C:G	1.06739e-08	-1.11008e-10	-1.54264
163589141	chr6:163589141:C:T	1.5833e-08	-0.402208	-0.746129
163589303	chr6:163589303:C:T	1.14557e-08	-1.47195	-5.77084e-10
163589731	chr6:163589731:A:G	1.09928e-08	-1.11008e-10	-1.5132
163590075	chr6:163590075:TC:T	5.91133e-09	-1.20435	-0.929219
163590523	chr6:163590523:G:A	2.41786e-08	-1.11008e-10	-0.724967
163590681	chr6:163590681:C:T	1.09587e-08	-1.11008e-10	-1.5163
163590701	chr6:163590701:CTGT:C	1.10076e-08	-1.11008e-10	-1.51185
163590702	chr6:163590702:TG:T	2.82006e-08	-0.571092	-5.77084e-10
163590707	chr6:163590707:T:C	2.08528e-08	-1.11008e-10	-0.872945
163590821	chr6:163590821:C:T	2.67029e-07	-1.11008e-10	1.67692
163590912	chr6:163590912:C:T	9.56196e-08	-1.11008e-10	0.649943
163591264	chr6:163591264:G:A	3.47038e-09	-1.38182	-1.28435
163591400	chr6:163591400:C:T	1.57533e-08	-1.11008e-10	-1.15338
163591612	chr6:163591612:G:A	1.67278e-08	-1.11008e-10	-1.09336
163591793	chr6:163591793:TC:T	2.01915e-08	-1.11008e-10	-0.905171
163592045	chr6:163592045:C:T	1.18578e-08	-1.11008e-10	-1.43745
163592372	chr6:163592372:C:T	3.58181e-09	-1.33413	-1.30044
163592419	chr6:163592419:T:C	1.0859e-08	-1.11008e-10	-1.52544
163592459	chr6:163592459:A:T	4.2032e-09	-1.30956	-1.16503
163592771	chr6:163592771:T:C	1.0367e-08	-1.11008e-10	-1.57181
163593216	chr6:163593216:G:A	8.41112e-09	-0.774715	-1.00616
163593301	chr6:163593301:AAC:A	1.07637e-08	-0.0696274	-1.46463
163593585	chr6:163593585:A:C	5.42651e-08	-1.11008e-10	0.0834456
163593610	chr6:163593610:C:A	1.09504e-08	-1.11008e-10	-1.51706
163593765	chr6:163593765:C:T	1.71596e-07	-1.11008e-10	1.23471
163593789	chr6:163593789:G:A	1.21388e-08	-1.11008e-10	-1.41403
163594455	chr6:163594455:G:A	2.07835e-08	-1.11008e-10	-0.876277
163594474	chr6:163594474:G:T	8.15082e-09	-0.706668	-1.10565
163595005	chr6:163595005:AC:A	1.91312e-08	-1.11008e-10	-0.959112
163595204	chr6:163595204:CA:C	1.20213e-08	-1.11008e-10	-1.42375
163595359	chr6:163595359:A:T	1.66424e-08	-1.11008e-10	-1.09848
163595786	chr6:163595786:C:T	1.12626e-08	-1.11008e-10	-1.48895
163596165	chr6:163596165:G:T	1.95507e-08	-1.11008e-10	-0.937425
163596200	chr6:163596200:C:T	1.64974e-08	-1.11008e-10	-1.10723
163596201	chr6:163596201:G:A	1.77235e-08	-1.03555	-5.77084e-10
163596358	chr6:163596358:A:G	5.05331e-09	-0.890711	-1.39968
163596757	chr6:163596757:C:T	1.70428e-08	-1.11008e-10	-1.0747
163596778	chr6:163596778:C:T	1.04326e-08	-1.5655	-5.77084e-10
163596979	chr6:163596979:T:A	1.91203e-08	-1.11008e-10	-0.959682
163597156	chr6:163597156:A:C	7.10275e-09	-1.37113	-0.57882
163597280	chr6:163597280:C:T	9.42525e-08	-1.11008e-10	0.635543
163597506	chr6:163597506:C:T	3.47493e-09	-1.14731	-1.51755
163598235	chr6:163598235:A:T	1.21851e-08	-1.11008e-10	-1.41022
163598272	chr6:163598272:A:T	8.86571e-09	-0.232139	-1.49611
163598458	chr6:163598458:C:T	1.19482e-08	-1.11008e-10	-1.42985
163598473	chr6:163598473:C:T	1.14196e-08	-1.11008e-10	-1.4751
163598622	chr6:163598622:G:A	1.61602e-08	-1.11008e-10	-1.12788
163598661	chr6:163598661:T:G	4.9041e-09	-0.917394	-1.40297
163598839	chr6:163598839:G:C	1.02751e-08	-1.11008e-10	-1.58071
163598975	chr6:163598975:T:C	5.7649e-09	-1.3853	-0.77335
163599071	chr6:163599071:T:A	1.02509e-08	-1.11008e-10	-1.58307
163599293	chr6:163599293:G:A	8.87048e-09	-0.229364	-1.49834
163599636	chr6:163599636:A:G	3.64505e-09	-1.07342	-1.54365
163599752	chr6:163599752:C:G	3.73794e-09	-1.00665	-1.58525
163599789	chr6:163599789:C:A	6.4376e-09	-0.885838	-1.16244
163599855	chr6:163599855:A:C	8.32728e-09	-0.847059	-0.943839
163599865	chr6:163599865:T:A	1.03232e-08	-1.11008e-10	-1.57604
163600100	chr6:163600100:G:A	3.37224e-09	-1.17578	-1.51908
163600327	chr6:163600327:AG:A	3.74422e-09	-1.01159	-1.57864
163600719	chr6:163600719:T:A	5.79167e-09	-1.0363	-1.11771
163600930	chr6:163600930:C:T	2.93216e-09	-1.25884	-1.57586
163601385	chr6:163601385:T:C	1.09642e-08	-1.11008e-10	-1.5158
163602063	chr6:163602063:G:A	1.06886e-08	-1.11008e-10	-1.54125
163602185	chr6:163602185:G:C	1.04471e-08	-1.11008e-10	-1.56411
163602257	chr6:163602257:A:G	1.85596e-08	-1.11008e-10	-0.989447
163602833	chr6:163602833:G:C	3.23561e-09	-1.53178	-1.20444
163603071	chr6:163603071:G:C	3.03598e-09	-1.36023	-1.43967
163603092	chr6:163603092:C:T	2.16111e-09	-1.56149	-1.57832
163603160	chr6:163603160:G:A	2.43741e-09	-1.42942	-1.59008
163603178	chr6:163603178:G:A	2.43144e-09	-1.46045	-1.5615
163603186	chr6:163603186:G:T	2.14001e-09	-1.56558	-1.58404
163603280	chr6:163603280:G:A	1.02401e-07	-1.11008e-10	0.718465
163603588	chr6:163603588:T:C	1.05538e-08	-1.11008e-10	-1.55395
163603622	chr6:163603622:G:A	2.13759e-09	-1.56305	-1.58771
163603629	chr6:163603629:C:A	1.1629e-08	-1.11008e-10	-1.45693
163603695	chr6:163603695:A:G	2.36847e-09	-1.48657	-1.56162
163604058	chr6:163604058:G:T	2.24541e-09	-1.56103	-1.54052
163604158	chr6:163604158:C:T	1.17388e-08	-1.11008e-10	-1.44754
163604159	chr6:163604159:A:G	2.35317e-09	-1.47262	-1.58205
163604162	chr6:163604162:G:C	2.59393e-09	-1.38065	-1.57661
163604425	chr6:163604425:T:A	1.744e-08	-1.11008e-10	-1.05167
163604714	chr6:163604714:A:G	1.21748e-08	-1.11008e-10	-1.41107
163604758	chr6:163604758:G:T	2.59566e-09	-1.38672	-1.56987
163604827	chr6:163604827:T:A	9.34987e-09	-1.24419	-0.430884
163605324	chr6:163605324:TG:T	2.33864e-09	-1.47728	-1.58358
163605638	chr6:163605638:C:A	2.18168e-09	-1.55278	-1.57757
163605873	chr6:163605873:A:G	2.61818e-09	-1.37828	-1.56968
163606205	chr6:163606205:G:A	1.06021e-08	-1.11008e-10	-1.54938
163606410	chr6:163606410:C:T	1.17418e-08	-1.11008e-10	-1.44728
163606447	chr6:163606447:G:T	1.35511e-08	-1.11008e-10	-1.30397
163606512	chr6:163606512:T:C	2.35441e-09	-1.49058	-1.56357
163606631	chr6:163606631:T:C	2.22983e-09	-1.56349	-1.54502
163606706	chr6:163606706:C:T	2.28702e-09	-1.55374	-1.52945
163606715	chr6:163606715:C:T	2.35398e-09	-1.4732	-1.58113
163606726	chr6:163606726:T:C	2.53114e-09	-1.40841	-1.57336
163606786	chr6:163606786:T:C	2.51177e-09	-1.41077	-1.57867
163606815	chr6:163606815:A:T	2.23476e-09	-1.56409	-1.54221
163606875	chr6:163606875:C:T	1.26015e-08	-1.37662	-5.77084e-10
163606895	chr6:163606895:G:T	2.15299e-09	-1.55843	-1.58515
163607011	chr6:163607011:C:A	2.59512e-09	-1.37963	-1.57717
163607013	chr6:163607013:G:C	4.28013e-09	-1.38324	-1.07321
163607155	chr6:163607155:C:T	4.06221e-09	-1.5332	-0.975509
163607159	chr6:163607159:G:A	2.55793e-09	-1.39928	-1.57195
163607299	chr6:163607299:T:C	2.58658e-09	-1.3889	-1.5712
163607564	chr6:163607564:C:T	1.07375e-08	-1.11008e-10	-1.53669
163607602	chr6:163607602:G:A	2.4665e-09	-1.42972	-1.57792
163607629	chr6:163607629:G:A	1.03087e-07	0.725139	-5.77084e-10
163607634	chr6:163607634:G:A	2.55253e-09	-1.39916	-1.57419
163607700	chr6:163607700:C:A	1.17362e-08	-1.11008e-10	-1.44775
163607744	chr6:163607744:A:G	4.63656e-09	-1.51622	-0.860238
163608303	chr6:163608303:T:G	2.35186e-09	-1.54473	-1.5105
163608416	chr6:163608416:G:A	2.19158e-09	-1.56203	-1.56378
163608438	chr6:163608438:G:C	4.67064e-09	-0.965338	-1.4038
163608626	chr6:163608626:G:T	2.53165e-09	-1.39217	-1.58939
163608638	chr6:163608638:A:G	1.97533e-08	-1.11008e-10	-0.927114
163608655	chr6:163608655:C:A	2.3392e-09	-1.51416	-1.54647
163609085	chr6:163609085:A:G	5.34572e-09	-0.709549	-1.52459
163609111	chr6:163609111:C:T	1.21007e-08	-1.11008e-10	-1.41717
163609166	chr6:163609166:G:C	2.64045e-09	-1.35618	-1.5833
163609509	chr6:163609509:C:T	2.7132e-09	-1.33008	-1.58222
163609632	chr6:163609632:G:T	3.00277e-08	-1.11008e-10	-0.508313
163609768	chr6:163609768:A:G	6.23168e-09	-0.697814	-1.38298
163610138	chr6:163610138:T:C	1.68742e-08	-1.11008e-10	-1.08465
163610180	chr6:163610180:G:A	2.66886e-09	-1.36133	-1.56745
163610257	chr6:163610257:T:C	3.58837e-09	-1.20906	-1.42368
163610307	chr6:163610307:A:C	2.96289e-09	-1.30531	-1.51896
163610376	chr6:163610376:C:T	3.02741e-09	-1.2663	-1.53643
163610462	chr6:163610462:C:T	2.96668e-09	-1.30427	-1.51872
163610506	chr6:163610506:C:T	3.57021e-08	-1.11008e-10	-0.335226
163610510	chr6:163610510:GCTCT:G	1.04003e-08	-1.11008e-10	-1.5686
163610589	chr6:163610589:G:T	5.77263e-09	-0.596136	-1.56117
163610721	chr6:163610721:G:A	1.08654e-08	-1.11008e-10	-1.52485
163610893	chr6:163610893:T:C	2.93238e-09	-1.25694	-1.57768
163610922	chr6:163610922:A:G	5.75043e-09	-0.580606	-1.58055
163610923	chr6:163610923:T:C	2.0674e-08	-1.11008e-10	-0.881556
163610977	chr6:163610977:T:C	4.84569e-09	-1.30801	-1.02434
163611176	chr6:163611176:C:T	1.19177e-08	-1.11008e-10	-1.43241
163611194	chr6:163611194:A:C	1.16536e-08	-1.11008e-10	-1.45482
163611210	chr6:163611210:GCA:G	1.16452e-08	-1.11008e-10	-1.45554
163611237	chr6:163611237:C:G	1.1709e-08	-1.11008e-10	-1.45008
163611246	chr6:163611246:A:G	1.16322e-08	-1.11008e-10	-1.45666
163611343	chr6:163611343:G:T	1.55383e-08	-1.16713	-5.77084e-10
163611354	chr6:163611354:T:C	1.16165e-08	-1.11008e-10	-1.45801
163611444	chr6:163611444:CAATT:C	1.10333e-08	-1.11008e-10	-1.50952
163611466	chr6:163611466:G:A	4.80178e-09	-1.2995	-1.04195
163611471	chr6:163611471:G:T	1.16023e-08	-1.11008e-10	-1.45923
163611486	chr6:163611486:C:T	1.19263e-08	-1.11008e-10	-1.43168
163611835	chr6:163611835:G:A	1.75426e-08	-1.11008e-10	-1.0458
163612095	chr6:163612095:G:T	1.13255e-08	-1.11008e-10	-1.48338
163612146	chr6:163612146:T:C	1.15194e-08	-1.11008e-10	-1.4664
163612222	chr6:163612222:A:G	2.95607e-09	-1.24567	-1.58091
163612244	chr6:163612244:C:T	1.57668e-08	-1.11008e-10	-1.15253
163612617	chr6:163612617:T:C	1.17371e-08	-0.984131	-0.463545
163612658	chr6:163612658:C:T	1.16274e-08	-1.11008e-10	-1.45707
163612664	chr6:163612664:A:G	1.16031e-08	-1.11008e-10	-1.45916
163612676	chr6:163612676:G:A	1.19098e-08	-1.11008e-10	-1.43307
163612800	chr6:163612800:T:G	2.98808e-08	-1.11008e-10	-0.513218
163613191	chr6:163613191:A:G	2.67717e-09	-1.3849	-1.54078
163613311	chr6:163613311:T:C	2.67354e-09	-1.3805	-1.54653
163613319	chr6:163613319:A:T	2.6955e-09	-1.37466	-1.54419
163613507	chr6:163613507:TCAGA:T	1.06199e-08	-1.11008e-10	-1.54771
163613835	chr6:163613835:C:T	2.43396e-08	-1.11008e-10	-0.718328
163614111	chr6:163614111:C:T	5.55617e-09	-0.609043	-1.58648
163614117	chr6:163614117:T:C	1.05311e-08	-1.5561	-5.77084e-10
163614469	chr6:163614469:TGGA:T	2.36741e-08	-1.11008e-10	-0.746051
163614538	chr6:163614538:T:C	1.3796e-08	-1.11008e-10	-1.28606
163614597	chr6:163614597:C:T	2.36011e-08	-1.11008e-10	-0.749142
163614796	chr6:163614796:T:C	1.03933e-08	-1.11008e-10	-1.56927
163614933	chr6:163614933:TA:T	3.53051e-09	-1.3391	-1.30989
163615109	chr6:163615109:T:A	9.90338e-09	-0.241061	-1.3765
163615266	chr6:163615266:G:A	1.83506e-08	-1.00077	-5.77084e-10
163615328	chr6:163615328:T:C	3.48752e-09	-1.23964	-1.42161
163616015	chr6:163616015:C:A	2.55219e-09	-1.4157	-1.55779
163616293	chr6:163616293:A:T	2.15102e-08	-1.11008e-10	-0.841906
163616530	chr6:163616530:T:C	1.02569e-08	-1.11008e-10	-1.58249
163616694	chr6:163616694:T:C	6.91481e-09	-0.729338	-1.24743
163616766	chr6:163616766:T:C	3.25147e-09	-1.34554	-1.38579
163616778	chr6:163616778:C:T	1.26727e-08	-1.11008e-10	-1.37099
163616798	chr6:163616798:C:T	2.34659e-09	-1.5632	-1.49427
163617025	chr6:163617025:C:T	1.06255e-08	-1.11008e-10	-1.54718
163617166	chr6:163617166:C:T	6.96261e-09	-0.917797	-1.05208
163617269	chr6:163617269:A:C	1.66469e-08	-0.32887	-0.769341
163617380	chr6:163617380:G:A	1.05829e-08	-1.5512	-5.77084e-10
163617407	chr6:163617407:C:T	1.03813e-08	-0.170816	-1.39961
163617422	chr6:163617422:C:T	9.98771e-09	-0.215724	-1.39336
163617542	chr6:163617542:A:C	1.07982e-08	-0.179247	-1.35181
163618036	chr6:163618036:C:T	1.04355e-08	-1.56522	-5.77084e-10
163618257	chr6:163618257:C:T	4.65794e-09	-1.54266	-0.829201
163618611	chr6:163618611:G:A	1.92033e-08	-1.56466	0.609308
163618959	chr6:163618959:G:A	1.01808e-08	-1.11008e-10	-1.58993
163619035	chr6:163619035:G:A	1.01811e-08	-1.11008e-10	-1.58991
163619419	chr6:163619419:T:C	1.04704e-08	-1.56188	-5.77084e-10
163619491	chr6:163619491:C:G	2.33167e-09	-1.53895	-1.5249
163619588	chr6:163619588:G:C	5.46191e-09	-1.46004	-0.752592
163619672	chr6:163619672:C:T	1.14712e-08	-1.11008e-10	-1.47059
163619733	chr6:163619733:A:G	2.809e-09	-1.37238	-1.50523
163619816	chr6:163619816:C:G	1.10815e-08	-0.70402	-0.801139
163619944	chr6:163619944:A:T	5.20181e-09	-1.56496	-0.696465
163620084	chr6:163620084:A:C	5.07335e-09	-1.56508	-0.721353
163620438	chr6:163620438:C:A	1.20533e-08	-0.629584	-0.791515
163620609	chr6:163620609:C:T	5.06117e-09	-1.5613	-0.727538
163620654	chr6:163620654:C:T	1.0758e-08	-1.11008e-10	-1.53479
163621275	chr6:163621275:T:C	2.4941e-09	-1.44588	-1.55063
163621499	chr6:163621499:A:G	4.53802e-09	-1.56131	-0.836636
163622136	chr6:163622136:C:T	1.10999e-08	-1.5035	-5.77084e-10
163622166	chr6:163622166:G:A	3.04353e-08	-1.11008e-10	-0.494831
163622491	chr6:163622491:A:G	1.05166e-08	-1.11008e-10	-1.55748
163623058	chr6:163623058:A:G	5.3749e-09	-1.56146	-0.667236
163623068	chr6:163623068:C:T	2.32509e-09	-1.52648	-1.54019
163623097	chr6:163623097:C:T	1.45549e-08	-1.23251	-5.77084e-10
163623548	chr6:163623548:G:A	1.04835e-08	-1.56064	-5.77084e-10
163624263	chr6:163624263:G:A	1.0436e-08	-1.56518	-5.77084e-10
163624541	chr6:163624541:T:TG	5.91543e-09	-1.56557	-0.567301
163624908	chr6:163624908:G:A	3.04009e-09	-1.56563	-1.23292
163625187	chr6:163625187:A:G	1.50967e-08	-1.11008e-10	-1.19596
163625496	chr6:163625496:C:G	1.76529e-08	-1.11008e-10	-1.03953
163625729	chr6:163625729:T:G	2.3633e-09	-1.55979	-1.49059
163625861	chr6:163625861:T:C	5.62923e-09	-1.54996	-0.632505
163625930	chr6:163625930:T:G	1.05974e-08	-1.11008e-10	-1.54982
163626396	chr6:163626396:C:G	8.28507e-09	-1.56332	-0.23266
163626607	chr6:163626607:G:A	8.24824e-09	-1.56471	-0.235726
163626656	chr6:163626656:C:A	3.04402e-09	-1.55242	-1.24484
163626770	chr6:163626770:A:C	2.98279e-09	-1.55195	-1.26563
163626779	chr6:163626779:A:C	8.24602e-09	-1.56498	-0.235726
163626880	chr6:163626880:A:T	1.05299e-08	-1.11008e-10	-1.55621
163627141	chr6:163627141:C:G	1.1271e-08	-1.11008e-10	-1.4882
163627468	chr6:163627468:C:T	2.82977e-08	-1.11008e-10	-0.567653
163627499	chr6:163627499:A:G	3.30785e-09	-1.12445	-1.58969
163627518	chr6:163627518:T:G	1.03418e-08	-0.739599	-0.83464
163627655	chr6:163627655:A:G	2.19808e-09	-1.56197	-1.56088
163627695	chr6:163627695:G:A	2.21228e-09	-1.56555	-1.55086
163627845	chr6:163627845:T:A	2.57384e-09	-1.47185	-1.49319
163627932	chr6:163627932:A:T	2.73419e-08	-1.11008e-10	-0.602016
163628190	chr6:163628190:T:C	3.83964e-09	-1.56039	-1.00467
163628213	chr6:163628213:T:C	3.88395e-09	-1.56195	-0.991628
163628455	chr6:163628455:T:A	1.21056e-08	-1.41677	-5.77084e-10
163628492	chr6:163628492:G:A	1.30604e-08	-1.11008e-10	-1.34085
163628519	chr6:163628519:A:G	3.36987e-09	-1.56517	-1.13039
163629069	chr6:163629069:C:T	2.61523e-08	-1.11008e-10	-0.646496
163629145	chr6:163629145:G:A	3.24921e-09	-1.48634	-1.24568
163629327	chr6:163629327:G:A	6.81072e-09	-1.46562	-0.526315
163629629	chr6:163629629:G:C	1.2031e-08	-1.42295	-5.77084e-10
163629794	chr6:163629794:C:T	1.10847e-08	-1.11008e-10	-1.50487
163629889	chr6:163629889:T:C	6.41337e-09	-1.51751	-0.534541
163629931	chr6:163629931:GC:G	2.52556e-08	-1.11008e-10	-0.681385
163630516	chr6:163630516:T:G	4.23809e-09	-1.52886	-0.937459
163630541	chr6:163630541:A:G	2.44488e-08	-1.11008e-10	-0.713852
163630844	chr6:163630844:T:C	2.82704e-09	-1.31568	-1.55552
163631449	chr6:163631449:T:C	2.42353e-09	-1.43673	-1.58847
163631461	chr6:163631461:C:T	2.24143e-09	-1.55517	-1.54815
163631602	chr6:163631602:C:T	1.04118e-08	-1.11008e-10	-1.56749
163632038	chr6:163632038:C:A	4.72407e-09	-0.983232	-1.37453
163632112	chr6:163632112:G:A	1.43661e-08	-1.11008e-10	-1.24556
163632394	chr6:163632394:C:T	1.28281e-08	-1.11008e-10	-1.3588
163632503	chr6:163632503:C:T	1.73253e-08	0.0996665	-1.15793
163632650	chr6:163632650:AG:A	1.15657e-08	-1.11008e-10	-1.4624
163632653	chr6:163632653:T:C	1.15584e-08	-1.11008e-10	-1.46302
163632696	chr6:163632696:A:G	2.37164e-09	-1.56463	-1.48222
163632706	chr6:163632706:C:A	1.82413e-08	0.152417	-1.15916
163633053	chr6:163633053:A:G	2.39411e-09	-1.56331	-1.47411
163633157	chr6:163633157:C:T	1.36844e-08	-1.11008e-10	-1.29417
163633295	chr6:163633295:A:G	3.5852e-08	-1.11008e-10	-0.331035
163633333	chr6:163633333:G:A	3.5827e-08	-1.11008e-10	-0.331732
163633721	chr6:163633721:C:G	1.50776e-08	-1.11008e-10	-1.19723
163633837	chr6:163633837:A:G	4.75492e-09	-0.909916	-1.44134
163633901	chr6:163633901:G:A	2.55231e-09	-1.51171	-1.46173
163634177	chr6:163634177:G:A	1.5024e-08	-1.11008e-10	-1.20079
163634444	chr6:163634444:T:A	1.97715e-08	-1.11008e-10	-0.926194
163634452	chr6:163634452:C:T	1.03125e-08	-1.11008e-10	-1.57707
163634487	chr6:163634487:T:A	1.55113e-08	-1.16887	-5.77084e-10
163634513	chr6:163634513:A:G	3.50104e-09	-1.557	-1.10037
163634631	chr6:163634631:G:A	2.85599e-08	-1.11008e-10	-0.55843
163634640	chr6:163634640:T:C	2.28364e-09	-1.53619	-1.54847
163634650	chr6:163634650:C:T	1.22217e-08	-1.40722	-5.77084e-10
163634655	chr6:163634655:A:T	1.0215e-08	-1.11008e-10	-1.58658
163634918	chr6:163634918:G:A	1.02439e-08	-1.11008e-10	-1.58375
163634943	chr6:163634943:C:T	2.83348e-08	-1.11008e-10	-0.566343
163634959	chr6:163634959:G:A	1.01962e-08	-1.11008e-10	-1.58842
163635137	chr6:163635137:C:G	2.77123e-08	-1.11008e-10	-0.588558
163635258	chr6:163635258:C:T	1.03479e-08	-1.11008e-10	-1.57365
163635259	chr6:163635259:G:A	1.37576e-08	-1.11008e-10	-1.28884
163635561	chr6:163635561:TGTGA:T	1.63468e-08	-1.11008e-10	-1.1164
163635642	chr6:163635642:G:A	1.03551e-08	-1.11008e-10	-1.57296
163635745	chr6:163635745:A:G	1.08722e-08	-1.52422	-5.77084e-10
163636019	chr6:163636019:A:G	2.61333e-09	-1.55233	-1.39748
163636056	chr6:163636056:T:C	2.73008e-08	-1.11008e-10	-0.603519
163636292	chr6:163636292:C:T	1.20895e-08	-1.11008e-10	-1.4181
163636491	chr6:163636491:C:T	1.3417e-08	-1.11008e-10	-1.31391
163636717	chr6:163636717:G:A	2.51848e-09	-1.41632	-1.57046
163636751	chr6:163636751:G:C	2.51749e-09	-1.41599	-1.57119
163637211	chr6:163637211:A:G	2.30412e-09	-1.50527	-1.57046
163637232	chr6:163637232:G:A	1.04388e-08	-1.56491	-5.77084e-10
163637328	chr6:163637328:A:G	1.02574e-08	-1.11008e-10	-1.58244
163637374	chr6:163637374:T:C	2.78477e-09	-1.29637	-1.5899
163637400	chr6:163637400:G:A	2.66901e-09	-1.44123	-1.4875
163637514	chr6:163637514:A:G	1.06593e-08	-1.11008e-10	-1.544
163637614	chr6:163637614:T:C	1.09111e-08	-1.11008e-10	-1.52065
163637670	chr6:163637670:T:C	2.42698e-09	-1.56319	-1.4606
163637902	chr6:163637902:G:A	2.65287e-09	-1.3921	-1.54269
163637946	chr6:163637946:A:G	2.64874e-09	-1.44571	-1.49065
163637995	chr6:163637995:C:T	2.65307e-09	-1.39183	-1.54289
163638039	chr6:163638039:T:C	2.58364e-09	-1.55492	-1.40631
163638064	chr6:163638064:G:T	2.35734e-09	-1.55231	-1.50059
163638104	chr6:163638104:G:A	2.42945e-09	-1.49242	-1.53035
163638124	chr6:163638124:G:A	2.46112e-09	-1.42147	-1.58835
163638204	chr6:163638204:A:G	2.74665e-08	-1.11008e-10	-0.597468
163638418	chr6:163638418:C:T	2.81092e-08	-1.11008e-10	-0.574337
163638430	chr6:163638430:C:G	2.86963e-08	-1.11008e-10	-0.553667
163638523	chr6:163638523:A:G	1.41604e-08	-1.11008e-10	-1.25998
163638559	chr6:163638559:A:G	2.66596e-09	-1.33976	-1.59011
163638739	chr6:163638739:G:C	1.05551e-08	-1.55383	-5.77084e-10
163638820	chr6:163638820:G:A	3.70145e-09	-1.18858	-1.41313
163638830	chr6:163638830:G:A	5.77602e-08	-1.11008e-10	0.145865
163638868	chr6:163638868:A:G	2.46307e-09	-1.4407	-1.56832
163639030	chr6:163639030:A:G	1.02479e-08	-1.11008e-10	-1.58336
163639189	chr6:163639189:G:A	1.06217e-08	-1.11008e-10	-1.54754
163639300	chr6:163639300:C:A	2.27333e-09	-1.50803	-1.58115
163639426	chr6:163639426:G:C	4.42493e-09	-1.33012	-1.09306
163639599	chr6:163639599:C:T	1.05618e-08	-1.11008e-10	-1.55319
163639731	chr6:163639731:T:C	1.05332e-08	-1.11008e-10	-1.55591
163639817	chr6:163639817:A:G	1.02018e-08	-1.11008e-10	-1.58787
163639884	chr6:163639884:A:G	1.03307e-08	-1.11008e-10	-1.57532
163639918	chr6:163639918:A:G	1.02055e-08	-1.11008e-10	-1.58751
163640037	chr6:163640037:A:C	1.02649e-08	-1.11008e-10	-1.5817
163640042	chr6:163640042:T:G	1.02403e-08	-1.11008e-10	-1.5841
163640226	chr6:163640226:C:G	1.16491e-08	-1.11008e-10	-1.4552
163640572	chr6:163640572:C:A	2.67277e-09	-1.35454	-1.57278
163640814	chr6:163640814:G:A	7.91332e-09	-0.432915	-1.40897
163641081	chr6:163641081:A:G	1.03039e-08	-1.11008e-10	-1.57791
163641246	chr6:163641246:G:A	1.40912e-08	-1.55685	0.291967
163641444	chr6:163641444:C:T	1.24299e-08	-1.11008e-10	-1.39033
163641513	chr6:163641513:A:G	1.03995e-08	-1.11008e-10	-1.56868
163641532	chr6:163641532:AAAG:A	3.20977e-08	-1.11008e-10	-0.441651
163641764	chr6:163641764:T:C	1.10252e-08	-1.11008e-10	-1.51025
163642017	chr6:163642017:A:C	1.02105e-08	-1.11008e-10	-1.58702
163642231	chr6:163642231:C:T	3.27999e-08	0.46326	-0.883269
163642496	chr6:163642496:G:T	1.04683e-08	-1.11008e-10	-1.56208
163642605	chr6:163642605:ATGT:A	1.84364e-08	-1.11008e-10	-0.996106
163642808	chr6:163642808:G:A	1.52884e-07	-1.11008e-10	1.11924
163642850	chr6:163642850:T:C	1.22459e-08	-1.11008e-10	-1.40524
163642878	chr6:163642878:G:A	1.24395e-08	-1.11008e-10	-1.38956
163643193	chr6:163643193:C:T	1.3068e-08	-1.11008e-10	-1.34026
163643698	chr6:163643698:C:T	1.25662e-08	-1.11008e-10	-1.37942
163643757	chr6:163643757:A:G	6.05807e-09	-1.56289	-0.546155
163643798	chr6:163643798:C:G	5.26511e-09	-1.56537	-0.683964
163643857	chr6:163643857:T:G	3.07465e-08	-1.11008e-10	-0.484659
163643905	chr6:163643905:C:T	1.16659e-08	-1.11008e-10	-1.45377
163643967	chr6:163643967:T:C	1.21869e-08	-1.41008	-5.77084e-10
163644012	chr6:163644012:G:C	1.11845e-08	-1.11008e-10	-1.49591
163644070	chr6:163644070:T:C	1.35436e-08	0.00902605	-1.31355
163644435	chr6:163644435:C:T	4.88482e-09	-1.55874	-0.765565
163644493	chr6:163644493:A:G	5.24345e-09	-0.852054	-1.4014
163644503	chr6:163644503:G:A	3.36074e-08	-1.11008e-10	-0.395688
163644881	chr6:163644881:C:T	4.65966e-09	-1.38219	-0.989307
163644945	chr6:163644945:G:A	1.01848e-08	-1.11008e-10	-1.58954
163644954	chr6:163644954:A:G	3.66857e-09	-1.14889	-1.46175
163645204	chr6:163645204:T:C	3.67876e-09	-1.17199	-1.43587
163645582	chr6:163645582:C:G	5.67942e-09	-0.673629	-1.49996
163645683	chr6:163645683:C:T	4.50083e-09	-1.00498	-1.40119
163646010	chr6:163646010:C:T	1.10828e-08	-1.11008e-10	-1.50504
163646284	chr6:163646284:G:A	6.2961e-09	-0.54872	-1.52178
163646373	chr6:163646373:C:T	1.12484e-08	-1.11008e-10	-1.49021
163646947	chr6:163646947:A:G	1.23356e-08	-1.11008e-10	-1.39795
163647130	chr6:163647130:T:A	1.01873e-08	-1.11008e-10	-1.5893
163647233	chr6:163647233:A:G	5.99293e-08	-1.11008e-10	0.182731
163647383	chr6:163647383:C:T	5.29518e-09	-1.0139	-1.22974
163647407	chr6:163647407:G:A	1.02259e-08	-1.11008e-10	-1.58551
163647549	chr6:163647549:C:T	1.58263e-08	-1.11008e-10	-1.14876
163647752	chr6:163647752:G:C	1.07965e-08	-1.53121	-5.77084e-10
163648576	chr6:163648576:G:A	1.09911e-08	-1.11008e-10	-1.51335
163648858	chr6:163648858:T:G	2.34874e-07	1.54862	-5.77084e-10
163648868	chr6:163648868:C:T	1.01807e-08	-1.11008e-10	-1.58994
163649008	chr6:163649008:C:T	1.02039e-08	-1.11008e-10	-1.58767
163649009	chr6:163649009:G:A	1.25384e-08	-1.11008e-10	-1.38164
163649276	chr6:163649276:C:T	2.22763e-08	-1.11008e-10	-0.806912
163649319	chr6:163649319:C:T	2.50036e-08	-1.11008e-10	-0.691414
163649528	chr6:163649528:G:A	1.01838e-08	-1.11008e-10	-1.58964
163649535	chr6:163649535:T:G	1.05269e-08	-1.55651	-5.77084e-10
163649803	chr6:163649803:A:G	5.83741e-09	-0.574469	-1.57168
163649856	chr6:163649856:G:A	1.85514e-08	-1.11008e-10	-0.989889
163650374	chr6:163650374:C:T	7.08909e-09	-0.947266	-1.00461
163650791	chr6:163650791:T:C	4.12353e-09	-0.953038	-1.54069
163650969	chr6:163650969:TAA:T	1.84398e-08	-1.11008e-10	-0.995925
163651398	chr6:163651398:G:A	1.06732e-08	-1.5427	-5.77084e-10
163651726	chr6:163651726:A:G	5.99278e-09	-0.849594	-1.27029
163651736	chr6:163651736:C:A	2.73116e-09	-1.35652	-1.54919
163651765	chr6:163651765:T:C	1.02194e-08	-1.11008e-10	-1.58615
163651953	chr6:163651953:T:C	5.59232e-09	-0.617773	-1.57127
163652325	chr6:163652325:A:T	6.50501e-08	0.264723	-5.77084e-10
163652336	chr6:163652336:A:G	5.88102e-09	-0.549783	-1.58892
163653107	chr6:163653107:C:T	6.16094e-09	-0.60662	-1.48559
163653202	chr6:163653202:G:C	1.18909e-08	-1.43466	-5.77084e-10
163653479	chr6:163653479:G:A	7.29964e-09	-0.802722	-1.11989
163653711	chr6:163653711:A:G	1.0861e-08	-1.52526	-5.77084e-10
163653810	chr6:163653810:T:C	2.49106e-09	-1.41489	-1.58284
163654062	chr6:163654062:G:A	2.54763e-09	-1.38909	-1.58618
163654168	chr6:163654168:G:A	1.02072e-08	-1.11008e-10	-1.58734
163654208	chr6:163654208:G:A	2.51919e-09	-1.39774	-1.58876
163654555	chr6:163654555:C:T	1.20887e-08	-1.11008e-10	-1.41817
163654631	chr6:163654631:T:A	1.44402e-08	-1.11008e-10	-1.24042
163654779	chr6:163654779:CCTT:C	8.41245e-09	-0.51878	-1.26194
163654956	chr6:163654956:G:A	5.84005e-09	-0.746887	-1.39881
163655387	chr6:163655387:G:A	1.23393e-08	-1.39765	-5.77084e-10
163655766	chr6:163655766:G:A	1.02607e-08	-1.11008e-10	-1.58211
163655911	chr6:163655911:A:G	2.88404e-08	-0.548656	-5.77084e-10
163655941	chr6:163655941:G:GA	1.02777e-08	-1.11008e-10	-1.58045
163656046	chr6:163656046:T:C	3.26602e-09	-1.30153	-1.42533
163656490	chr6:163656490:C:A	1.01863e-08	-1.11008e-10	-1.58939
163656853	chr6:163656853:C:T	2.48497e-09	-1.41028	-1.58989
163657504	chr6:163657504:C:T	1.35603e-08	-1.11008e-10	-1.30329
163657823	chr6:163657823:T:C	4.04231e-08	-1.11008e-10	-0.211032
163657913	chr6:163657913:A:G	1.0337e-08	-1.11008e-10	-1.5747
163658348	chr6:163658348:A:G	1.20161e-08	-1.11008e-10	-1.42418
163658364	chr6:163658364:G:A	3.17968e-09	-1.26374	-1.48992
163659165	chr6:163659165:C:T	5.30791e-09	-1.14798	-1.09326
163659318	chr6:163659318:G:T	4.20251e-09	-0.932227	-1.54253
163660543	chr6:163660543:C:T	7.30539e-08	-1.11008e-10	0.380762
163661939	chr6:163661939:C:T	2.06384e-08	-1.11008e-10	-0.883279
163662046	chr6:163662046:A:T	5.64578e-08	-1.11008e-10	0.123059
163662151	chr6:163662151:A:G	1.29021e-08	-1.11008e-10	-1.35304
163662257	chr6:163662257:T:TA	2.46102e-09	-1.41993	-1.58993
163662917	chr6:163662917:T:C	4.03181e-08	-0.950288	0.736655
163663109	chr6:163663109:T:C	1.08218e-07	-1.11008e-10	0.77371
163663163	chr6:163663163:C:T	3.02048e-09	-1.24737	-1.55765
163663238	chr6:163663238:C:T	5.30873e-09	-1.53296	-0.708122
163663295	chr6:163663295:G:A	1.9836e-08	-1.11008e-10	-0.922937
163663328	chr6:163663328:C:T	2.04762e-08	-1.11008e-10	-0.891171
163663456	chr6:163663456:T:C	3.14526e-09	-1.17447	-1.59007
163663461	chr6:163663461:T:G	1.22848e-08	-1.11008e-10	-1.40207
163663537	chr6:163663537:C:T	1.54024e-08	-1.11008e-10	-1.17591
163663639	chr6:163663639:C:T	1.26924e-08	-1.56398	0.194549
163664128	chr6:163664128:T:C	1.43684e-08	-1.11008e-10	-1.2454
163664308	chr6:163664308:T:A	1.03283e-08	-1.11008e-10	-1.57555
163664348	chr6:163664348:C:A	1.03834e-08	-1.11008e-10	-1.57022
163664889	chr6:163664889:C:T	3.20369e-09	-1.5584	-1.18774
163665351	chr6:163665351:C:T	6.67086e-09	-1.53253	-0.48016
163665430	chr6:163665430:A:G	2.16497e-08	-1.11008e-10	-0.835445
163665437	chr6:163665437:TACAC:T	1.04042e-08	-1.11008e-10	-1.56823
163665549	chr6:163665549:C:T	1.54884e-08	-1.11008e-10	-1.17034
163665957	chr6:163665957:T:C	1.19149e-08	-1.11008e-10	-1.43264
163666369	chr6:163666369:C:T	3.20167e-08	-1.11008e-10	-0.444176
163666724	chr6:163666724:A:G	1.25246e-08	-1.11008e-10	-1.38274
163667412	chr6:163667412:A:G	3.99589e-09	-1.05657	-1.4686
163668059	chr6:163668059:T:C	2.89015e-09	-1.56506	-1.28407
163668078	chr6:163668078:G:A	4.83298e-09	-1.5437	-0.791274
163668099	chr6:163668099:G:T	1.03371e-08	-1.11008e-10	-1.57469
163668529	chr6:163668529:G:C	2.08811e-08	-1.11008e-10	-0.871589
163668544	chr6:163668544:T:G	4.1124e-09	-1.49366	-1.00277
163668812	chr6:163668812:A:G	3.66369e-09	-1.09611	-1.51586
163668943	chr6:163668943:C:T	1.16736e-08	-1.45311	-5.77084e-10
163669133	chr6:163669133:A:G	1.26096e-08	-1.11008e-10	-1.37598
163669749	chr6:163669749:C:G	1.03442e-08	-1.11008e-10	-1.57401
163669760	chr6:163669760:A:G	4.87401e-09	-1.56469	-0.761826
163670190	chr6:163670190:G:C	1.13602e-08	-1.11008e-10	-1.48032
163670625	chr6:163670625:A:G	3.82127e-09	-0.997979	-1.57187
163670944	chr6:163670944:G:A	1.10392e-08	-1.11008e-10	-1.50898
163671069	chr6:163671069:G:A	1.46429e-08	-1.11008e-10	-1.22648
163671224	chr6:163671224:C:T	1.72677e-08	-1.11008e-10	-1.0616
163671259	chr6:163671259:C:A	3.18733e-09	-1.49348	-1.25777
163671475	chr6:163671475:G:A	1.18694e-08	-1.11008e-10	-1.43647
163671674	chr6:163671674:C:T	5.48864e-09	-0.964921	-1.24283
163671771	chr6:163671771:G:A	3.48909e-09	-1.27012	-1.39067
163672034	chr6:163672034:C:T	1.06873e-08	-1.11008e-10	-1.54138
163672116	chr6:163672116:A:T	9.77229e-09	-0.179639	-1.45125
163672279	chr6:163672279:G:A	3.59755e-09	-1.34813	-1.28206
163672337	chr6:163672337:G:A	1.31269e-08	-0.0576724	-1.2781
163673185	chr6:163673185:T:C	1.85119e-08	0.59598	-1.588
163673251	chr6:163673251:T:C	2.16125e-09	-1.55889	-1.58086
163673443	chr6:163673443:G:A	3.80028e-09	-1.28598	-1.28938
163673716	chr6:163673716:A:G	1.13721e-08	0.061167	-1.54044
163673908	chr6:163673908:C:T	2.22529e-08	-1.11008e-10	-0.807961
163673960	chr6:163673960:C:T	1.01802e-08	-1.11008e-10	-1.58999
163674033	chr6:163674033:A:G	1.1228e-08	-0.161953	-1.33007
163674098	chr6:163674098:C:T	1.7097e-08	-1.07153	-5.77084e-10
163674101	chr6:163674101:A:C	3.81776e-09	-1.27651	-1.29427
163674544	chr6:163674544:TG:T	3.15237e-09	-1.22211	-1.54017
163674649	chr6:163674649:G:A	1.16794e-08	-1.11008e-10	-1.45261
163674670	chr6:163674670:C:G	2.06603e-08	-1.11008e-10	-0.88222
163674944	chr6:163674944:A:G	2.60152e-08	-1.11008e-10	-0.651755
163675100	chr6:163675100:T:C	2.60025e-08	-1.11008e-10	-0.652241
163675344	chr6:163675344:G:A	2.82213e-08	1.01975	-1.59011
163675689	chr6:163675689:A:G	4.38474e-08	1.38642	-1.51614
163676069	chr6:163676069:G:A	1.8503e-08	0.415951	-1.40846
163676151	chr6:163676151:G:A	1.86469e-08	0.225501	-1.21026
163676317	chr6:163676317:C:A	1.89756e-08	0.248766	-1.21605
163676825	chr6:163676825:G:A	4.00952e-08	-1.11008e-10	-0.219177
163676846	chr6:163676846:G:A	1.06387e-08	-1.11008e-10	-1.54594
163676875	chr6:163676875:A:G	1.01898e-08	-1.11008e-10	-1.58905
163677031	chr6:163677031:T:C	1.411e-08	-1.11008e-10	-1.26355
163677225	chr6:163677225:A:T	3.95784e-08	-1.11008e-10	-0.232152
163678137	chr6:163678137:T:A	1.16698e-08	-1.11008e-10	-1.45343
163678329	chr6:163678329:G:A	1.90938e-08	0.337548	-1.29862
163678844	chr6:163678844:A:G	1.14573e-07	2.0875	-1.25673
163678919	chr6:163678919:A:T	1.1669e-08	-1.11008e-10	-1.4535
163679129	chr6:163679129:G:A	1.43475e-08	-1.11008e-10	-1.24686
163679213	chr6:163679213:A:C	4.55561e-08	1.22813	-1.31962
163679264	chr6:163679264:T:C	4.5945e-08	1.23528	-1.31827
163679372	chr6:163679372:C:G	2.63513e-09	-1.39039	-1.55111
163679444	chr6:163679444:A:G	8.85586e-08	1.74856	-1.17533
163679629	chr6:163679629:G:T	1.14494e-08	-1.11008e-10	-1.4725
163679728	chr6:163679728:G:A	1.02654e-08	-1.11008e-10	-1.58166
163679778	chr6:163679778:A:G	2.35557e-08	0.756436	-1.5075
163679906	chr6:163679906:C:T	1.21329e-08	-1.11008e-10	-1.41451
163679971	chr6:163679971:T:C	3.76574e-09	-1.27958	-1.30491
163680001	chr6:163680001:T:A	1.38075e-08	-1.28522	-5.77084e-10
163680130	chr6:163680130:A:G	1.02187e-08	-1.11008e-10	-1.58622
163680295	chr6:163680295:A:G	1.06828e-08	-1.11008e-10	-1.5418
163680552	chr6:163680552:C:T	1.37642e-08	-1.11008e-10	-1.28836
163680643	chr6:163680643:T:C	1.29247e-07	2.44533	-1.49404
163680677	chr6:163680677:T:C	1.06647e-07	-1.11008e-10	0.759086
163680785	chr6:163680785:A:G	5.6671e-08	-1.11008e-10	0.126828
163681182	chr6:163681182:T:C	3.23215e-09	-1.24191	-1.49538
163681213	chr6:163681213:C:T	1.24442e-07	2.43165	-1.51824
163681717	chr6:163681717:A:G	1.16064e-08	-1.11008e-10	-1.45888
163681790	chr6:163681790:T:G	6.00908e-08	1.66007	-1.47465
163681856	chr6:163681856:C:G	3.23236e-08	1.11033	-1.54497
163682119	chr6:163682119:A:T	1.12154e-08	-1.11008e-10	-1.49315
163682211	chr6:163682211:G:A	6.0052e-09	-1.18239	-0.935417
163682629	chr6:163682629:T:C	2.99982e-09	-1.23464	-1.57724
163683158	chr6:163683158:G:C	1.45114e-08	-1.11008e-10	-1.2355
163683245	chr6:163683245:G:T	3.14088e-08	1.0204	-1.48375
163683385	chr6:163683385:A:G	3.89787e-08	1.3152	-1.56262
163683642	chr6:163683642:C:T	2.51885e-08	0.904192	-1.58824
163683655	chr6:163683655:A:T	1.34325e-08	-1.11008e-10	-1.31276
163683796	chr6:163683796:A:G	2.75083e-08	0.993995	-1.58994
163683944	chr6:163683944:C:T	2.99299e-09	-1.31775	-1.49641
163684136	chr6:163684136:G:A	2.26463e-08	-0.790439	-5.77084e-10
163684455	chr6:163684455:A:C	1.11107e-08	-1.11008e-10	-1.50252
163684952	chr6:163684952:T:C	3.32531e-09	-1.15773	-1.55114
163684993	chr6:163684993:A:G	2.18447e-09	-1.56156	-1.5675
163685864	chr6:163685864:G:A	1.17158e-08	-1.4495	-5.77084e-10
163685935	chr6:163685935:C:T	1.13904e-08	-1.11008e-10	-1.47766
163685989	chr6:163685989:A:G	2.7937e-09	-1.38984	-1.49323
163686176	chr6:163686176:C:T	1.1816e-07	2.31188	-1.45027
163686328	chr6:163686328:G:T	4.36856e-08	-1.11008e-10	-0.133417
163686497	chr6:163686497:A:G	6.66779e-09	-0.892272	-1.12087
163687140	chr6:163687140:G:T	1.01836e-08	-1.11008e-10	-1.58966
163687278	chr6:163687278:C:G	4.01318e-09	-0.991924	-1.52893
163687348	chr6:163687348:T:C	2.47209e-09	-1.43177	-1.57361
163687432	chr6:163687432:C:T	1.07678e-08	-1.53387	-5.77084e-10
163687596	chr6:163687596:C:T	1.388e-08	-1.11008e-10	-1.27998
163687628	chr6:163687628:G:A	1.51719e-08	-1.11008e-10	-1.19099
163687726	chr6:163687726:C:T	2.15598e-09	-1.55899	-1.5832
163687947	chr6:163687947:G:A	2.60025e-08	-1.11008e-10	-0.652241
163687984	chr6:163687984:A:G	1.09525e-08	-1.11008e-10	-1.51687
163688019	chr6:163688019:A:C	2.20446e-09	-1.55322	-1.56673
163688200	chr6:163688200:A:C	2.21129e-09	-1.55005	-1.56681
163688406	chr6:163688406:G:T	2.61567e-09	-1.54795	-1.40096
163688833	chr6:163688833:G:A	1.59157e-08	-1.11008e-10	-1.14313
163689080	chr6:163689080:C:G	1.4741e-08	-1.11008e-10	-1.2198
163689272	chr6:163689272:G:T	1.6413e-08	-1.11008e-10	-1.11236
163689363	chr6:163689363:G:T	1.05717e-08	-1.11008e-10	-1.55225
163689654	chr6:163689654:C:A	1.53726e-08	-1.11008e-10	-1.17785
163689839	chr6:163689839:A:G	1.09427e-08	-1.11008e-10	-1.51776
163689898	chr6:163689898:C:G	1.03739e-08	-1.11008e-10	-1.57114
163690063	chr6:163690063:T:G	1.03285e-08	-1.11008e-10	-1.57553
163690234	chr6:163690234:T:C	2.16e-09	-1.55104	-1.58928
163690316	chr6:163690316:T:A	4.4622e-09	-0.967792	-1.447
163690329	chr6:163690329:G:A	2.72683e-09	-1.52864	-1.37865
163690405	chr6:163690405:A:C	2.36754e-08	-0.746	-5.77084e-10
163690796	chr6:163690796:G:C	1.01961e-08	-1.11008e-10	-1.58843
163691009	chr6:163691009:C:T	1.68178e-08	-1.11008e-10	-1.088
163691111	chr6:163691111:C:T	1.12313e-08	-1.11008e-10	-1.49173
163691166	chr6:163691166:GA:G	2.53313e-09	-1.52949	-1.45149
163691322	chr6:163691322:G:A	1.38579e-08	-1.11008e-10	-1.28158
163691446	chr6:163691446:C:T	1.13443e-08	-1.11008e-10	-1.48172
163691783	chr6:163691783:G:A	4.58557e-08	1.50396	-1.5889
163692304	chr6:163692304:T:C	3.28593e-09	-1.28557	-1.43521
163692543	chr6:163692543:A:C	1.22469e-08	-1.11008e-10	-1.40516
163692548	chr6:163692548:T:C	2.75074e-09	-1.36676	-1.53181
163692612	chr6:163692612:CAT:C	1.13688e-08	-1.11008e-10	-1.47956
163692625	chr6:163692625:G:C	1.08519e-08	-1.11008e-10	-1.52609
163692730	chr6:163692730:A:G	3.32775e-09	-1.1728	-1.53534
163692780	chr6:163692780:C:T	2.58436e-08	-1.11008e-10	-0.65837
163692949	chr6:163692949:G:C	2.13319e-09	-1.5655	-1.58732
163692956	chr6:163692956:AAC:A	1.38708e-08	-1.11008e-10	-1.28065
163693262	chr6:163693262:A:T	1.0929e-08	-1.11008e-10	-1.51901
163693330	chr6:163693330:A:C	2.15424e-09	-1.55747	-1.58553
163693489	chr6:163693489:T:C	2.58155e-09	-1.38508	-1.57696
163694192	chr6:163694192:A:G	1.01815e-08	-1.11008e-10	-1.58986
163694503	chr6:163694503:A:G	1.01818e-08	-1.11008e-10	-1.58983
163694706	chr6:163694706:G:C	1.29419e-08	-1.11008e-10	-1.34996
163694952	chr6:163694952:C:A	4.55645e-09	-0.851304	-1.54259
163695090	chr6:163695090:G:A	1.26079e-08	-1.11008e-10	-1.37611
163695512	chr6:163695512:G:A	1.56334e-08	-1.11008e-10	-1.16102
163695877	chr6:163695877:A:G	3.82155e-09	-1.22946	-1.34032
163695879	chr6:163695879:A:G	7.42019e-08	0.396355	-5.77084e-10
163695975	chr6:163695975:A:G	1.38448e-08	-1.11008e-10	-1.28253
163696114	chr6:163696114:G:A	1.3868e-08	-1.11008e-10	-1.28085
163696559	chr6:163696559:T:C	3.73798e-09	-1.36476	-1.22713
163696755	chr6:163696755:G:A	1.05774e-08	-1.11008e-10	-1.55171
163697388	chr6:163697388:G:A	1.38572e-08	-1.11008e-10	-1.28163
163697566	chr6:163697566:A:G	1.29498e-08	-1.11008e-10	-1.34935
163697957	chr6:163697957:A:G	1.38291e-08	-1.11008e-10	-1.28366
163698172	chr6:163698172:C:G	1.08205e-08	-1.11008e-10	-1.529
163698339	chr6:163698339:T:G	1.16498e-08	-1.11008e-10	-1.45514
163698679	chr6:163698679:A:G	1.39128e-08	-1.11008e-10	-1.27763
163698832	chr6:163698832:C:T	1.14417e-08	-1.11008e-10	-1.47317
163699110	chr6:163699110:T:C	3.89471e-08	-0.248229	-5.77084e-10
163699188	chr6:163699188:T:TG	1.09601e-08	-1.11008e-10	-1.51617
163699299	chr6:163699299:TGTG:T	2.19331e-09	-1.56147	-1.56355
163699370	chr6:163699370:G:T	1.14417e-08	-1.11008e-10	-1.47317
163699386	chr6:163699386:C:G	1.56334e-08	-1.11008e-10	-1.16102
163699777	chr6:163699777:C:G	1.56334e-08	-1.11008e-10	-1.16102
163700471	chr6:163700471:A:G	1.35945e-08	-1.11008e-10	-1.30077
163700485	chr6:163700485:G:A	1.03794e-08	-1.11008e-10	-1.57061
163700500	chr6:163700500:C:G	1.38579e-08	-1.11008e-10	-1.28158
163701313	chr6:163701313:C:A	2.03216e-08	-1.11008e-10	-0.89875
163702063	chr6:163702063:A:G	5.33315e-09	-1.09954	-1.13695
163702080	chr6:163702080:T:C	3.08017e-09	-1.24101	-1.54444
163702817	chr6:163702817:G:A	1.01789e-08	-1.11008e-10	-1.59012
163703487	chr6:163703487:A:G	1.0183e-08	-1.11008e-10	-1.58971
163703813	chr6:163703813:G:A	4.26765e-09	-0.885959	-1.57341
163703824	chr6:163703824:T:G	1.10346e-08	-1.11008e-10	-1.5094
163704844	chr6:163704844:A:G	1.29943e-08	-1.11008e-10	-1.34593
163704926	chr6:163704926:C:T	1.04125e-08	-1.11008e-10	-1.56743
163704995	chr6:163704995:T:G	1.38515e-08	-1.11008e-10	-1.28204
163705102	chr6:163705102:C:A	1.17277e-08	-1.11008e-10	-1.44848
163705201	chr6:163705201:C:A	5.85031e-09	-1.0462	-1.09774
163705248	chr6:163705248:G:A	1.36027e-08	-1.11008e-10	-1.30017
163705420	chr6:163705420:T:C	2.44563e-09	-1.42924	-1.58689
163705427	chr6:163705427:C:T	1.17464e-08	-1.11008e-10	-1.44689
163705520	chr6:163705520:C:G	1.12986e-08	-1.11008e-10	-1.48576
163705559	chr6:163705559:G:A	1.17592e-08	-1.11008e-10	-1.44579
163705565	chr6:163705565:C:T	4.87066e-09	-0.767334	-1.55987
163705854	chr6:163705854:G:A	1.02324e-08	-1.11008e-10	-1.58488
163706117	chr6:163706117:C:T	1.06148e-08	-1.11008e-10	-1.54819
163706446	chr6:163706446:T:A	1.1746e-08	-1.11008e-10	-1.44692
163706504	chr6:163706504:C:A	1.17106e-08	-1.11008e-10	-1.44994
163706730	chr6:163706730:G:A	1.0883e-08	-1.11008e-10	-1.52323
163706906	chr6:163706906:C:T	3.41e-08	1.0063	-1.38744
163707272	chr6:163707272:C:T	2.28462e-08	-0.781651	-5.77084e-10
163707634	chr6:163707634:C:T	1.1998e-06	4.48554	-1.30606
163707867	chr6:163707867:C:T	1.41839e-08	-1.11008e-10	-1.25833
163708143	chr6:163708143:A:G	2.14665e-09	-1.55694	-1.58958
163708198	chr6:163708198:G:A	1.09317e-08	-1.51877	-5.77084e-10
163708326	chr6:163708326:A:T	2.15932e-09	-1.55249	-1.58815
163708695	chr6:163708695:T:C	3.65899e-09	-1.2552	-1.35805
163708984	chr6:163708984:T:C	3.35994e-09	-1.1289	-1.56961
163709216	chr6:163709216:G:A	1.42801e-08	-1.11008e-10	-1.25157
163709614	chr6:163709614:G:A	9.32406e-08	0.624748	-5.77084e-10
163710081	chr6:163710081:C:T	1.01789e-08	-1.11008e-10	-1.59012
163710451	chr6:163710451:G:A	1.22554e-08	-1.11008e-10	-1.40447
163711014	chr6:163711014:T:C	1.11009e-08	-1.11008e-10	-1.50341
163711421	chr6:163711421:C:T	6.66167e-09	-0.535237	-1.47883
163711599	chr6:163711599:A:G	1.14106e-08	-1.11008e-10	-1.47589
163711846	chr6:163711846:G:C	3.14812e-08	-1.11008e-10	-0.461045
163711969	chr6:163711969:C:T	4.77775e-09	-0.924371	-1.42209
163712118	chr6:163712118:G:A	1.25809e-07	2.51327	-1.58894
163712152	chr6:163712152:A:G	2.1887e-09	-1.53702	-1.5901
163712296	chr6:163712296:G:C	3.99176e-08	-0.223618	-5.77084e-10
163712364	chr6:163712364:C:T	1.01826e-08	-1.11008e-10	-1.58976
163712401	chr6:163712401:G:A	1.11939e-08	-1.11008e-10	-1.49507
163712464	chr6:163712464:A:G	1.65996e-08	-1.11008e-10	-1.10105
163712748	chr6:163712748:C:T	1.10676e-08	-1.11008e-10	-1.50642
163713068	chr6:163713068:C:T	1.01899e-08	-1.11008e-10	-1.58904
163713913	chr6:163713913:C:T	1.23125e-08	-1.11008e-10	-1.39982
163713940	chr6:163713940:G:A	1.07704e-08	-1.11008e-10	-1.53363
163714379	chr6:163714379:T:G	1.16159e-08	-1.11008e-10	-1.45806
163714471	chr6:163714471:C:T	1.1824e-08	-1.11008e-10	-1.4403
163715257	chr6:163715257:C:T	2.40371e-08	0.855302	-1.58614
163715380	chr6:163715380:G:A	2.60224e-08	0.928942	-1.58042
163715570	chr6:163715570:AGT:A	1.04534e-08	-1.11008e-10	-1.56351
163716343	chr6:163716343:C:T	3.12804e-08	-0.467442	-5.77084e-10
163716344	chr6:163716344:G:A	1.79129e-08	-1.11008e-10	-1.02491
163716715	chr6:163716715:A:G	2.96267e-08	1.06634	-1.5881
163716915	chr6:163716915:G:A	3.5119e-08	1.20774	-1.55944
163717047	chr6:163717047:G:C	1.41514e-08	-1.11008e-10	-1.26062
163717075	chr6:163717075:G:T	1.08063e-08	-1.11008e-10	-1.5303
163717077	chr6:163717077:C:T	3.0257e-08	-1.11008e-10	-0.500708
163717092	chr6:163717092:C:T	1.1762e-08	-1.11008e-10	-1.44556
163717134	chr6:163717134:G:A	1.60613e-08	-1.11008e-10	-1.13402
163717365	chr6:163717365:G:A	1.39221e-08	-1.27696	-5.77084e-10
163717383	chr6:163717383:T:C	1.05107e-08	-1.11008e-10	-1.55804
163718080	chr6:163718080:C:T	1.1795e-08	-1.44276	-5.77084e-10
163718090	chr6:163718090:C:T	1.12243e-08	-1.11008e-10	-1.49236
163718111	chr6:163718111:C:T	1.0553e-08	-1.11008e-10	-1.55402
163718488	chr6:163718488:G:A	1.01796e-08	-1.11008e-10	-1.59005
163718793	chr6:163718793:C:T	1.13707e-08	-1.11008e-10	-1.4794
163718811	chr6:163718811:G:A	2.17717e-08	0.751819	-1.58164
163719049	chr6:163719049:A:G	1.32221e-08	-1.11008e-10	-1.32854
163719240	chr6:163719240:G:A	2.58579e-09	-1.54609	-1.41432
163719265	chr6:163719265:G:A	1.0548e-08	-1.11008e-10	-1.5545
163719659	chr6:163719659:A:G	2.73077e-08	0.87473	-1.478
163719716	chr6:163719716:G:A	2.56886e-08	0.901309	-1.5657
163720551	chr6:163720551:T:G	1.04312e-08	-1.11008e-10	-1.56563
163720701	chr6:163720701:T:C	2.17624e-08	0.749075	-1.57933
163721081	chr6:163721081:A:G	2.15304e-09	-1.55702	-1.58653
163721092	chr6:163721092:A:G	2.65638e-08	0.819863	-1.45075
163721514	chr6:163721514:A:G	1.04639e-08	-1.11008e-10	-1.56251
163722012	chr6:163722012:G:C	2.48799e-08	-1.11008e-10	-0.696376
163722508	chr6:163722508:A:C	1.21266e-08	-1.11008e-10	-1.41504
163722534	chr6:163722534:C:T	1.05807e-08	-1.11008e-10	-1.55141
163722822	chr6:163722822:C:T	2.97387e-08	-1.11008e-10	-0.517984
163722886	chr6:163722886:G:A	4.00067e-09	-1.37507	-1.1489
163722979	chr6:163722979:T:C	3.12387e-08	0.96914	-1.43792
163723602	chr6:163723602:A:G	2.44645e-08	0.873921	-1.58713
163723672	chr6:163723672:T:C	1.51047e-08	-1.11008e-10	-1.19543
163724026	chr6:163724026:T:C	1.59057e-07	1.15883	-5.77084e-10
163724577	chr6:163724577:A:G	1.2087e-08	-1.11008e-10	-1.4183
163725120	chr6:163725120:T:G	1.84844e-08	-1.11008e-10	-0.993506
163725439	chr6:163725439:C:T	1.03873e-08	-1.11008e-10	-1.56985
163725534	chr6:163725534:G:A	2.52877e-09	-1.46893	-1.51378
163725853	chr6:163725853:A:G	1.18856e-08	-1.11008e-10	-1.4351
163725965	chr6:163725965:T:C	1.55033e-08	-1.11008e-10	-1.16938
163726185	chr6:163726185:G:A	2.2964e-09	-1.55558	-1.52351
163726240	chr6:163726240:C:T	2.07735e-08	0.706001	-1.58276
163726559	chr6:163726559:G:A	1.01976e-08	-1.11008e-10	-1.58829
163726592	chr6:163726592:A:T	1.21626e-08	-1.11008e-10	-1.41207
163726606	chr6:163726606:G:A	2.5109e-09	-1.56542	-1.42438
163727093	chr6:163727093:T:C	1.01918e-08	-1.11008e-10	-1.58885
163727387	chr6:163727387:T:A	1.01879e-08	-1.11008e-10	-1.58923
163727486	chr6:163727486:C:T	1.01841e-08	-1.11008e-10	-1.58961
163727676	chr6:163727676:T:A	1.01871e-08	-1.11008e-10	-1.58932
163727724	chr6:163727724:A:C	1.55223e-08	-1.11008e-10	-1.16816
163727775	chr6:163727775:T:C	1.07985e-08	-1.11008e-10	-1.53103
163728143	chr6:163728143:T:C	2.48622e-09	-1.54149	-1.45818
163728157	chr6:163728157:G:A	1.07347e-08	-1.11008e-10	-1.53696
163728429	chr6:163728429:G:A	1.13563e-08	-1.11008e-10	-1.48066
163728500	chr6:163728500:C:G	1.26132e-08	-1.11008e-10	-1.37569
163729133	chr6:163729133:A:T	1.11706e-08	-1.11008e-10	-1.49715
163729320	chr6:163729320:G:A	1.12674e-08	-1.11008e-10	-1.48852
163729391	chr6:163729391:T:C	1.11595e-08	-1.11008e-10	-1.49814
163729551	chr6:163729551:G:A	1.12177e-08	-1.11008e-10	-1.49294
163729765	chr6:163729765:G:A	2.35366e-09	-1.55904	-1.49542
163729774	chr6:163729774:C:T	1.11895e-08	-1.11008e-10	-1.49545
163729832	chr6:163729832:A:G	2.21315e-08	0.757332	-1.57076
163729910	chr6:163729910:C:T	2.37785e-09	-1.5406	-1.50364
163730283	chr6:163730283:G:A	1.10934e-08	-1.11008e-10	-1.50408
163730552	chr6:163730552:C:T	1.20447e-08	-1.11008e-10	-1.42181
163730829	chr6:163730829:T:C	1.49236e-08	-1.11008e-10	-1.20749
163731243	chr6:163731243:T:A	1.12375e-08	-1.11008e-10	-1.49118
163731305	chr6:163731305:G:A	1.11242e-08	-1.11008e-10	-1.50131
163731317	chr6:163731317:T:A	2.66428e-08	0.957575	-1.58549
163731783	chr6:163731783:A:G	1.10633e-08	-1.11008e-10	-1.5068
163732189	chr6:163732189:T:C	2.14928e-09	-1.56423	-1.58107
163732334	chr6:163732334:C:T	1.4494e-08	-1.11008e-10	-1.2367
163732446	chr6:163732446:T:C	1.11164e-08	-1.11008e-10	-1.50201
163732581	chr6:163732581:T:C	1.12548e-08	-1.11008e-10	-1.48964
163732726	chr6:163732726:C:T	1.11223e-07	2.36109	-1.55998
163733186	chr6:163733186:A:G	2.1341e-09	-1.56544	-1.58695
163733307	chr6:163733307:A:G	1.12375e-08	-1.11008e-10	-1.49118
163733700	chr6:163733700:A:G	1.12722e-08	-1.11008e-10	-1.48809
163733855	chr6:163733855:T:C	2.18237e-09	-1.56523	-1.56479
163733897	chr6:163733897:A:G	4.60524e-09	-0.83202	-1.55122
163733980	chr6:163733980:C:T	1.09621e-08	-1.11008e-10	-1.51599
163733983	chr6:163733983:A:G	1.11955e-08	-1.11008e-10	-1.49492
163734189	chr6:163734189:C:T	1.22263e-08	-1.11008e-10	-1.40685
163734582	chr6:163734582:G:A	2.90246e-08	-1.11008e-10	-0.54229
163734622	chr6:163734622:C:T	2.23021e-09	-1.51883	-1.58951
163734703	chr6:163734703:T:C	1.13134e-08	-1.11008e-10	-1.48445
163734820	chr6:163734820:G:C	2.64865e-08	0.804924	-1.43873
163734999	chr6:163734999:T:C	3.54805e-09	-1.08227	-1.56177
163735088	chr6:163735088:G:C	5.06191e-09	-0.718238	-1.57045
163735739	chr6:163735739:G:A	1.40188e-08	-1.11008e-10	-1.27003
163735880	chr6:163735880:A:G	1.14831e-08	-1.11008e-10	-1.46956
163736284	chr6:163736284:G:C	1.1045e-08	-1.11008e-10	-1.50846
163736478	chr6:163736478:C:T	2.13515e-09	-1.56529	-1.58661
163736530	chr6:163736530:G:A	4.41429e-09	-0.855384	-1.5702
163736553	chr6:163736553:A:G	1.08497e-08	-1.11008e-10	-1.5263
163736642	chr6:163736642:G:A	1.06047e-08	-1.54914	-5.77084e-10
163736730	chr6:163736730:G:A	4.07469e-08	-0.203055	-5.77084e-10
163737038	chr6:163737038:A:G	1.11748e-08	-1.11008e-10	-1.49677
163737083	chr6:163737083:G:A	1.11364e-08	-1.11008e-10	-1.50021
163737375	chr6:163737375:A:T	5.13102e-08	1.50436	-1.4769
163737504	chr6:163737504:G:A	1.11091e-08	-1.11008e-10	-1.50267
163737604	chr6:163737604:C:T	1.11998e-08	-1.11008e-10	-1.49454
163737708	chr6:163737708:T:C	1.06836e-08	-1.11008e-10	-1.54173
163737797	chr6:163737797:A:AGAGG	1.12589e-08	-1.11008e-10	-1.48928
163737800	chr6:163737800:A:T	1.11773e-08	-1.11008e-10	-1.49655
163737809	chr6:163737809:C:T	1.23532e-08	-1.11008e-10	-1.39652
163738450	chr6:163738450:A:G	1.08451e-08	-1.11008e-10	-1.52673
163738528	chr6:163738528:C:T	1.73009e-07	1.24291	-5.77084e-10
163738750	chr6:163738750:G:A	1.10088e-08	-1.51174	-5.77084e-10
163739000	chr6:163739000:C:A	1.04437e-08	-1.56444	-5.77084e-10
163739256	chr6:163739256:TCCCTGGA:T	1.11998e-08	-1.11008e-10	-1.49454
163739453	chr6:163739453:A:G	1.33804e-08	-0.512423	-0.804219
163739632	chr6:163739632:G:T	1.01797e-08	-1.11008e-10	-1.59004
163739976	chr6:163739976:C:T	5.61559e-08	1.48132	-1.36362
163739987	chr6:163739987:C:T	1.08907e-08	-1.11008e-10	-1.52253
163740054	chr6:163740054:G:A	1.01883e-08	-1.11008e-10	-1.58919
163740619	chr6:163740619:G:A	1.0962e-08	-1.516	-5.77084e-10
163740659	chr6:163740659:G:A	1.77328e-08	-1.11008e-10	-1.03502
163741066	chr6:163741066:A:AGT	1.13773e-08	-1.11008e-10	-1.47881
163741383	chr6:163741383:A:G	1.14803e-08	-1.11008e-10	-1.4698
163741461	chr6:163741461:T:C	1.1334e-08	-1.11008e-10	-1.48263
163742210	chr6:163742210:C:T	1.05575e-08	-1.11008e-10	-1.5536
163742248	chr6:163742248:C:T	1.05024e-08	-1.11008e-10	-1.55883
163742406	chr6:163742406:G:A	1.05988e-08	-1.11008e-10	-1.5497
163742429	chr6:163742429:A:G	2.41344e-09	-1.43929	-1.59009
163743201	chr6:163743201:T:C	3.51595e-08	1.186	-1.53655
163743310	chr6:163743310:G:T	4.6699e-09	-0.781799	-1.5875
163743597	chr6:163743597:T:C	1.1963e-08	-1.11008e-10	-1.42862
163743682	chr6:163743682:C:T	1.02525e-08	-1.11008e-10	-1.58291
163743781	chr6:163743781:C:T	2.20539e-09	-1.56516	-1.55437
163743990	chr6:163743990:A:G	3.25987e-08	1.05805	-1.48421
163744140	chr6:163744140:C:T	2.22271e-09	-1.56545	-1.54626
163744349	chr6:163744349:C:A	1.37467e-08	-1.11008e-10	-1.28964
163744351	chr6:163744351:A:C	1.33278e-08	-1.11008e-10	-1.32058
163744372	chr6:163744372:G:A	3.58426e-08	-1.11008e-10	-0.331298
163744536	chr6:163744536:G:A	1.14314e-08	-1.11008e-10	-1.47407
163744646	chr6:163744646:G:A	5.31158e-08	1.46712	-1.40508
163744772	chr6:163744772:T:A	1.01802e-08	-1.11008e-10	-1.58999
163744794	chr6:163744794:T:C	4.1824e-08	1.39446	-1.57143
163745087	chr6:163745087:G:A	1.46166e-08	-1.11008e-10	-1.22828
163745501	chr6:163745501:A:G	4.48144e-09	-0.822725	-1.58777
163745546	chr6:163745546:T:C	2.20439e-09	-1.53771	-1.58228
163745797	chr6:163745797:A:G	9.47451e-09	-0.422498	-1.23933
163745876	chr6:163745876:C:T	2.14724e-09	-1.55685	-1.5894
163745959	chr6:163745959:A:AG	1.57211e-08	-1.11008e-10	-1.15543
163746643	chr6:163746643:G:T	1.44561e-08	-1.11008e-10	-1.23932
163747300	chr6:163747300:C:T	1.04045e-08	-1.11008e-10	-1.5682
163747610	chr6:163747610:G:A	3.87075e-08	1.33543	-1.58983
163748279	chr6:163748279:T:C	2.40227e-09	-1.56259	-1.47143
163748479	chr6:163748479:T:C	6.27192e-08	1.62131	-1.39308
163748669	chr6:163748669:C:T	8.32007e-08	2.01265	-1.50183
163748716	chr6:163748716:T:A	2.12874e-09	-1.56479	-1.59011
163748856	chr6:163748856:G:C	2.00177e-08	-1.11008e-10	-0.913819
163748953	chr6:163748953:A:C	1.02308e-08	-1.11008e-10	-1.58503
163748995	chr6:163748995:A:T	7.13829e-08	1.91853	-1.5609
163749025	chr6:163749025:G:T	3.42784e-09	-1.11207	-1.56643
163749966	chr6:163749966:A:G	2.71379e-09	-1.41845	-1.49364
163750091	chr6:163750091:C:T	3.16216e-09	-1.48905	-1.27013
163750556	chr6:163750556:C:T	1.08184e-08	-1.52919	-5.77084e-10
163750650	chr6:163750650:C:T	1.21167e-08	-1.11008e-10	-1.41585
163750882	chr6:163750882:A:G	2.1978e-08	0.74326	-1.56365
163750891	chr6:163750891:G:A	2.09151e-08	0.719823	-1.58979
163750897	chr6:163750897:T:C	1.38798e-08	0.283652	-1.56365
163750959	chr6:163750959:G:T	1.07048e-08	-1.11008e-10	-1.53974
163751342	chr6:163751342:C:T	2.77122e-09	-1.42703	-1.46412
163751360	chr6:163751360:A:G	1.36459e-08	-1.11008e-10	-1.29699
163751452	chr6:163751452:C:T	1.08765e-08	-1.11008e-10	-1.52383
163751464	chr6:163751464:C:T	1.22634e-08	-1.11008e-10	-1.40381
163751493	chr6:163751493:A:G	1.37539e-08	-1.11008e-10	-1.28911
163751551	chr6:163751551:G:A	2.89795e-08	-1.11008e-10	-0.543847
163751554	chr6:163751554:G:A	1.41653e-08	-1.11008e-10	-1.25964
163751568	chr6:163751568:A:G	1.1822e-08	-1.11008e-10	-1.44048
163751636	chr6:163751636:A:G	1.9972e-08	-1.11008e-10	-0.916102
163751656	chr6:163751656:A:G	1.34885e-08	-1.11008e-10	-1.3086
163751688	chr6:163751688:G:A	1.40164e-08	-1.11008e-10	-1.2702
163751833	chr6:163751833:T:A	1.33369e-08	-1.11008e-10	-1.3199
163751845	chr6:163751845:A:G	4.26139e-09	-1.00012	-1.46071
163751857	chr6:163751857:C:A	1.36193e-08	-1.11008e-10	-1.29895
163751989	chr6:163751989:G:A	1.05583e-08	-1.55352	-5.77084e-10
163752123	chr6:163752123:C:T	8.63792e-09	-0.542943	-1.21133
163752124	chr6:163752124:A:G	2.79609e-09	-1.56564	-1.31658
163752149	chr6:163752149:A:C	1.35655e-08	-1.11008e-10	-1.3029
163752195	chr6:163752195:C:T	4.83563e-09	-0.860176	-1.47425
163752296	chr6:163752296:G:A	6.78396e-09	-0.558136	-1.43774
163752320	chr6:163752320:C:T	2.92222e-08	-1.11008e-10	-0.535506
163752354	chr6:163752354:G:A	3.44128e-09	-1.52107	-1.15352
163752408	chr6:163752408:T:C	1.33304e-08	-1.11008e-10	-1.32039
163752416	chr6:163752416:C:A	4.90806e-09	-0.851886	-1.46767
163752546	chr6:163752546:T:C	1.35733e-08	-1.11008e-10	-1.30233
163752630	chr6:163752630:A:G	6.58059e-09	-0.605431	-1.42088
163753362	chr6:163753362:T:C	1.36067e-08	-1.11008e-10	-1.29987
163753530	chr6:163753530:A:G	1.35707e-08	-1.11008e-10	-1.30252
163753585	chr6:163753585:G:A	4.2659e-09	-1.53886	-0.920922
163753592	chr6:163753592:A:G	1.35487e-08	-1.11008e-10	-1.30414
163753628	chr6:163753628:A:G	2.66893e-09	-1.45328	-1.47547
163753793	chr6:163753793:G:T	1.0431e-08	-1.56565	-5.77084e-10
163754129	chr6:163754129:G:A	2.93492e-09	-1.24521	-1.58855
163754317	chr6:163754317:T:G	1.51176e-08	-1.11008e-10	-1.19457
163754460	chr6:163754460:T:TCA	1.02191e-08	-1.11008e-10	-1.58618
163754559	chr6:163754559:C:T	2.7884e-08	-1.11008e-10	-0.582383
163754875	chr6:163754875:G:C	3.11971e-08	-1.11008e-10	-0.47011
163755053	chr6:163755053:T:C	2.62258e-09	-1.56515	-1.38112
163755203	chr6:163755203:C:T	4.60243e-09	-0.896949	-1.4869
163755562	chr6:163755562:T:C	1.30567e-08	-1.11008e-10	-1.34113
163755602	chr6:163755602:G:A	1.10123e-08	-1.11008e-10	-1.51142
163755607	chr6:163755607:T:C	1.02079e-08	-1.11008e-10	-1.58727
163755771	chr6:163755771:A:G	3.31397e-09	-1.51832	-1.19397
163755828	chr6:163755828:T:G	1.09131e-08	-1.11008e-10	-1.52047
163755910	chr6:163755910:C:G	4.73854e-09	-0.888465	-1.46624
163755968	chr6:163755968:C:T	4.6948e-09	-0.888914	-1.47507
163756242	chr6:163756242:T:C	1.02084e-08	-1.11008e-10	-1.58722
163756289	chr6:163756289:C:T	4.74544e-09	-0.785548	-1.5677
163756444	chr6:163756444:A:G	1.01854e-08	-1.11008e-10	-1.58948
163756547	chr6:163756547:TC:T	1.01913e-08	-1.11008e-10	-1.5889
163756735	chr6:163756735:G:A	1.0218e-08	-1.11008e-10	-1.58628
163756822	chr6:163756822:G:A	7.10556e-09	-0.562035	-1.38752
163757192	chr6:163757192:G:A	2.99606e-08	-1.11008e-10	-0.510552
163757526	chr6:163757526:A:G	1.36901e-08	-1.11008e-10	-1.29376
163757623	chr6:163757623:G:A	1.03691e-08	-1.11008e-10	-1.5716
163757730	chr6:163757730:A:G	1.025e-08	-1.11008e-10	-1.58316
163757769	chr6:163757769:C:T	2.50506e-09	-1.44508	-1.54704
163758199	chr6:163758199:G:A	3.91675e-09	-1.56507	-0.980104
163758271	chr6:163758271:A:G	1.04947e-08	-1.55956	-5.77084e-10
163758394	chr6:163758394:T:C	1.01861e-08	-1.11008e-10	-1.58941
163758447	chr6:163758447:T:C	3.19384e-09	-1.56497	-1.18424
163758487	chr6:163758487:A:T	2.91621e-08	-1.11008e-10	-0.537565
163758620	chr6:163758620:C:T	1.07589e-08	-1.11008e-10	-1.5347
163758774	chr6:163758774:G:A	3.93337e-08	-1.11008e-10	-0.238353
163758780	chr6:163758780:A:G	2.65921e-09	-1.52606	-1.40635
163758830	chr6:163758830:T:C	1.30394e-08	-1.11008e-10	-1.34246
163758967	chr6:163758967:T:A	1.18464e-08	-1.11008e-10	-1.43841
163759184	chr6:163759184:C:G	2.57903e-09	-1.47013	-1.49289
163759504	chr6:163759504:C:G	1.22549e-08	-1.11008e-10	-1.40451
163759573	chr6:163759573:C:T	1.21408e-08	-1.11008e-10	-1.41387
163759595	chr6:163759595:A:G	3.56572e-09	-1.53796	-1.10111
163760336	chr6:163760336:CAAAT:C	6.63407e-09	-0.542514	-1.4757
163760490	chr6:163760490:G:A	2.72805e-09	-1.31697	-1.58988
163760633	chr6:163760633:C:T	3.2803e-09	-1.13795	-1.58455
163760634	chr6:163760634:G:A	1.12473e-08	-1.4903	-5.77084e-10
163760640	chr6:163760640:T:C	1.17024e-08	-1.11008e-10	-1.45064
163760706	chr6:163760706:C:T	1.11073e-08	-1.11008e-10	-1.50283
163760839	chr6:163760839:G:A	1.3563e-08	-1.11008e-10	-1.30309
163761049	chr6:163761049:G:A	1.04319e-08	-1.56556	-5.77084e-10
163761127	chr6:163761127:T:C	1.13916e-08	-1.11008e-10	-1.47756
163761143	chr6:163761143:T:C	2.82643e-09	-1.28155	-1.58987
163761226	chr6:163761226:T:C	4.7877e-08	-0.619854	0.578055
163761229	chr6:163761229:AC:A	2.06407e-08	-1.11008e-10	-0.883171
163761571	chr6:163761571:A:T	1.21469e-08	-1.11008e-10	-1.41336
163761823	chr6:163761823:C:T	5.12855e-09	-1.20936	-1.06625
163761959	chr6:163761959:G:A	2.25232e-09	-1.5607	-1.53778
163761975	chr6:163761975:G:C	2.43463e-08	-1.11008e-10	-0.718057
163762029	chr6:163762029:C:T	1.45333e-08	-1.11008e-10	-1.23399
163762105	chr6:163762105:C:G	2.00917e-08	-1.11008e-10	-0.910127
163762141	chr6:163762141:G:A	1.49847e-08	-1.11008e-10	-1.20341
163762303	chr6:163762303:T:TA	8.07126e-08	-1.11008e-10	0.48046
163763583	chr6:163763583:A:C	2.6977e-09	-1.34772	-1.57031
163764051	chr6:163764051:C:T	1.49749e-08	-1.11008e-10	-1.20406
163764128	chr6:163764128:C:T	1.54129e-08	-1.11008e-10	-1.17523
163764307	chr6:163764307:C:G	2.96219e-08	-1.11008e-10	-0.521922
163765050	chr6:163765050:G:A	2.45311e-08	-1.11008e-10	-0.710492
163765062	chr6:163765062:G:A	3.50438e-08	-1.11008e-10	-0.353836
163765283	chr6:163765283:C:A	2.72121e-09	-1.53583	-1.37352
163765345	chr6:163765345:G:A	1.3111e-07	0.965602	-5.77084e-10
163765505	chr6:163765505:T:G	1.08848e-08	-1.52307	-5.77084e-10
163765964	chr6:163765964:G:A	1.12008e-08	-1.11008e-10	-1.49445
163766160	chr6:163766160:A:T	2.89502e-09	-1.27995	-1.56749
163766505	chr6:163766505:T:C	1.01824e-08	-1.11008e-10	-1.58977
163766852	chr6:163766852:A:G	3.30273e-09	-1.25495	-1.46073
163767225	chr6:163767225:A:G	1.05993e-08	-1.11008e-10	-1.54965
163767480	chr6:163767480:G:A	1.48182e-08	-1.11008e-10	-1.21458
163767597	chr6:163767597:A:G	1.01994e-08	-1.11008e-10	-1.58811
163768362	chr6:163768362:A:T	5.72931e-09	-1.26648	-0.898359
163768495	chr6:163768495:A:G	1.15315e-08	-1.46535	-5.77084e-10
163768830	chr6:163768830:T:C	1.06576e-08	-1.11008e-10	-1.54416
163768876	chr6:163768876:AATAG:A	1.41208e-08	-1.11008e-10	-1.26279
163769223	chr6:163769223:A:G	1.03574e-08	-1.11008e-10	-1.57273
163769315	chr6:163769315:A:T	1.52735e-07	1.11827	-5.77084e-10
163769458	chr6:163769458:T:A	3.37857e-09	-1.29012	-1.40286
163769887	chr6:163769887:A:G	6.65828e-09	-0.513144	-1.50143
163770351	chr6:163770351:ATAAT:A	1.20298e-07	-1.11008e-10	0.87954
163770430	chr6:163770430:T:G	3.77194e-09	-1.44834	-1.1345
163770929	chr6:163770929:G:A	2.48598e-09	-1.56157	-1.4382
163770930	chr6:163770930:T:A	2.47688e-09	-1.56143	-1.44201
163771208	chr6:163771208:A:G	4.21231e-08	0.75542	-0.925258
163771246	chr6:163771246:G:A	1.09631e-08	-1.11008e-10	-1.5159
163771266	chr6:163771266:AATC:A	1.44278e-08	-1.11008e-10	-1.24128
163771336	chr6:163771336:T:C	3.91076e-09	-1.50067	-1.04603
163771509	chr6:163771509:G:A	3.40311e-09	-1.24279	-1.44296
163771841	chr6:163771841:T:C	1.22459e-07	0.897339	-5.77084e-10
163771873	chr6:163771873:C:T	4.45778e-09	-1.43283	-0.982954
163772381	chr6:163772381:A:G	4.676e-09	-0.788282	-1.57971
163772486	chr6:163772486:A:C	9.19617e-09	-0.347141	-1.34451
163772516	chr6:163772516:A:G	1.26779e-08	-1.11008e-10	-1.37057
163772658	chr6:163772658:C:A	5.30467e-09	-0.783461	-1.45839
163772680	chr6:163772680:T:G	1.5858e-08	-1.11008e-10	-1.14676
163772723	chr6:163772723:C:T	2.07365e-08	-1.11008e-10	-0.878538
163772743	chr6:163772743:A:G	1.19528e-08	-1.11008e-10	-1.42947
163773103	chr6:163773103:A:G	1.67384e-08	-1.11008e-10	-1.09273
163773260	chr6:163773260:C:A	3.18711e-09	-1.42717	-1.32415
163773298	chr6:163773298:A:C	1.02794e-08	-1.11008e-10	-1.5803
163773305	chr6:163773305:C:G	1.91795e-08	0.409321	-1.36591
163773451	chr6:163773451:C:T	1.01938e-08	-1.11008e-10	-1.58866
163773459	chr6:163773459:T:C	6.94331e-09	-1.18686	-0.785793
163773856	chr6:163773856:C:T	2.15764e-09	-1.56409	-1.57733
163774112	chr6:163774112:G:A	1.64946e-08	-1.11008e-10	-1.1074
163774142	chr6:163774142:G:A	2.21658e-08	-1.11008e-10	-0.811882
163774252	chr6:163774252:G:A	3.80551e-09	-1.05902	-1.51497
163774595	chr6:163774595:G:A	3.75987e-09	-1.29638	-1.28967
163774604	chr6:163774604:T:C	4.30538e-09	-1.05489	-1.39568
163775208	chr6:163775208:T:A	3.75036e-08	-1.11008e-10	-0.285998
163775227	chr6:163775227:A:T	2.25917e-09	-1.56427	-1.53116
163775268	chr6:163775268:T:G	2.20175e-08	-1.11008e-10	-0.818598
163775313	chr6:163775313:C:T	3.3656e-09	-1.43058	-1.26624
163775385	chr6:163775385:T:C	1.01971e-08	-1.11008e-10	-1.58833
163775855	chr6:163775855:A:G	7.45016e-09	-1.28996	-0.612239
163776814	chr6:163776814:T:C	1.25744e-08	-1.11008e-10	-1.37877
163776961	chr6:163776961:C:T	1.73617e-08	-1.11008e-10	-1.05617
163777200	chr6:163777200:T:C	3.64076e-09	-1.33378	-1.28446
163777233	chr6:163777233:G:A	2.18881e-09	-1.55921	-1.56787
163777359	chr6:163777359:C:T	1.28443e-08	-1.35753	-5.77084e-10
163777373	chr6:163777373:G:A	1.82019e-08	-1.11008e-10	-1.00891
163777684	chr6:163777684:A:G	1.58321e-08	-1.11008e-10	-1.1484
163778021	chr6:163778021:A:G	1.06463e-08	-1.54523	-5.77084e-10
163778192	chr6:163778192:G:A	2.95617e-09	-1.47966	-1.34688
163778310	chr6:163778310:G:C	1.73679e-08	-1.11008e-10	-1.05581
163778707	chr6:163778707:C:T	3.75222e-09	-1.48852	-1.09956
163779025	chr6:163779025:G:C	2.12752e-08	-1.11008e-10	-0.852893
163779510	chr6:163779510:T:A	5.80089e-09	-1.42149	-0.730932
163779960	chr6:163779960:G:A	7.14391e-08	-1.11008e-10	0.35841
163780019	chr6:163780019:TGAAAA:T	3.53424e-08	-1.11008e-10	-0.345353
163780153	chr6:163780153:A:C	3.15032e-09	-1.32492	-1.43801
163781150	chr6:163781150:T:C	2.61135e-09	-1.45352	-1.49705
163781429	chr6:163781429:A:G	1.29043e-08	-1.11008e-10	-1.35288
163781981	chr6:163781981:G:A	1.1008e-08	-1.11008e-10	-1.51182
163781983	chr6:163781983:A:G	2.80234e-08	-1.11008e-10	-0.577394
163782223	chr6:163782223:G:A	1.05628e-08	-1.5531	-5.77084e-10
163782824	chr6:163782824:G:A	3.0765e-08	-1.11008e-10	-0.484057
163783029	chr6:163783029:GTAT:G	4.28217e-09	-0.874202	-1.58177
163783160	chr6:163783160:A:G	2.13749e-08	-1.11008e-10	-0.848217
163783311	chr6:163783311:C:T	3.182e-09	-1.45537	-1.29755
163783337	chr6:163783337:A:T	5.29645e-09	-1.31441	-0.928989
163783395	chr6:163783395:C:T	1.05073e-08	-1.55837	-5.77084e-10
163783669	chr6:163783669:T:A	3.83283e-09	-1.19557	-1.37126
163784198	chr6:163784198:C:T	3.23476e-09	-1.42829	-1.30819
163784443	chr6:163784443:C:A	1.57866e-08	-1.11008e-10	-1.15127
163784580	chr6:163784580:C:T	5.50374e-09	-0.914455	-1.29055
163784715	chr6:163784715:A:G	5.20332e-09	-1.24337	-1.01777
163784781	chr6:163784781:A:G	4.04065e-09	-0.954398	-1.55963
163784812	chr6:163784812:TTAAAA:T	8.49324e-08	-1.11008e-10	0.531421
163784887	chr6:163784887:G:T	2.96844e-09	-1.23571	-1.58669
163785277	chr6:163785277:C:T	2.57688e-09	-1.39644	-1.56742
163785326	chr6:163785326:A:G	1.63235e-08	-1.11008e-10	-1.11783
163785568	chr6:163785568:T:C	3.57106e-09	-1.46204	-1.17553
163785570	chr6:163785570:A:G	2.55329e-09	-1.43832	-1.53473
163785593	chr6:163785593:T:G	3.13968e-08	1.12466	-1.58839
163785676	chr6:163785676:T:C	2.30619e-09	-1.54532	-1.52951
163786150	chr6:163786150:T:G	2.45123e-09	-1.46606	-1.54779
163786172	chr6:163786172:T:G	1.01837e-08	-1.11008e-10	-1.58965
163786185	chr6:163786185:T:C	1.22663e-08	-1.11008e-10	-1.40358
163786291	chr6:163786291:T:C	3.70394e-09	-1.10602	-1.49502
163786706	chr6:163786706:C:G	3.04734e-09	-1.42398	-1.37219
163787185	chr6:163787185:A:G	2.51837e-09	-1.459	-1.52783
163787191	chr6:163787191:G:A	6.62331e-09	-1.55724	-0.462597
163787466	chr6:163787466:A:G	2.88404e-08	-0.548658	-5.77084e-10
163787814	chr6:163787814:GAGAA:G	1.04138e-08	-1.11008e-10	-1.5673
163788499	chr6:163788499:C:T	4.1992e-09	-1.54314	-0.9324
163788525	chr6:163788525:C:T	1.11003e-08	-1.11008e-10	-1.50346
163788645	chr6:163788645:C:T	1.23893e-08	-1.11008e-10	-1.3936
163788659	chr6:163788659:G:T	1.24171e-08	-1.11008e-10	-1.39136
163789039	chr6:163789039:C:T	1.6454e-08	-1.11008e-10	-1.10987
163789106	chr6:163789106:C:T	1.10571e-08	-1.11008e-10	-1.50737
163789196	chr6:163789196:C:T	1.33848e-08	-1.11008e-10	-1.31632
163789562	chr6:163789562:G:A	1.01838e-08	-1.11008e-10	-1.58964
163790020	chr6:163790020:T:A	2.1771e-08	-1.11008e-10	-0.829854
163790169	chr6:163790169:A:AC	5.51545e-09	-1.24915	-0.953737
163790178	chr6:163790178:C:T	2.18521e-09	-1.55472	-1.574
163790323	chr6:163790323:T:A	2.77635e-09	-1.31173	-1.57756
163790798	chr6:163790798:T:G	4.87977e-09	-1.5638	-0.761539
163790800	chr6:163790800:T:C	4.51817e-09	-1.56344	-0.838885
163790925	chr6:163790925:C:G	2.7189e-08	-1.11008e-10	-0.607622
163790941	chr6:163790941:T:C	3.7487e-09	-1.03687	-1.55215
163791014	chr6:163791014:A:C	4.34531e-09	-1.05048	-1.39086
163791133	chr6:163791133:CTAA:C	1.30821e-08	-1.11008e-10	-1.33919
163791390	chr6:163791390:T:A	4.75495e-09	-1.54469	-0.806554
163791441	chr6:163791441:A:G	5.45924e-09	-1.53308	-0.680044
163791606	chr6:163791606:T:A	1.0895e-08	-1.11008e-10	-1.52213
163791665	chr6:163791665:A:G	8.14419e-09	-1.26474	-0.54839
163792047	chr6:163792047:A:G	1.14998e-08	-1.11008e-10	-1.46811
163792124	chr6:163792124:C:T	1.01801e-08	-1.11008e-10	-1.59
163792342	chr6:163792342:A:G	6.00506e-09	-1.45776	-0.66007
163792441	chr6:163792441:G:A	8.07187e-09	-1.41109	-0.410961
163792579	chr6:163792579:A:T	1.01815e-08	-1.11008e-10	-1.58986
163792587	chr6:163792587:TTAGA:T	5.88387e-09	-1.54803	-0.590187
163792730	chr6:163792730:A:G	2.12437e-08	-1.11008e-10	-0.854375
163792873	chr6:163792873:A:G	2.20474e-09	-1.56519	-1.55464
163792874	chr6:163792874:G:GA	1.10049e-08	-1.11008e-10	-1.51209
163793264	chr6:163793264:G:A	3.42682e-09	-1.10967	-1.56913
163793334	chr6:163793334:T:A	1.65832e-08	-1.11008e-10	-1.10205
163793401	chr6:163793401:G:T	1.14374e-08	-1.11008e-10	-1.47355
163793564	chr6:163793564:C:T	1.03103e-08	-1.11008e-10	-1.57729
163793705	chr6:163793705:G:A	5.81087e-09	-1.28838	-0.862322
163793868	chr6:163793868:T:A	1.08652e-08	-1.52487	-5.77084e-10
163794040	chr6:163794040:C:T	6.76642e-09	-1.56172	-0.436742
163794399	chr6:163794399:G:A	1.10121e-08	-1.11008e-10	-1.51144
163794535	chr6:163794535:A:G	3.49876e-08	-1.11008e-10	-0.355441
163794601	chr6:163794601:C:G	3.29838e-09	-1.12696	-1.59005
163795208	chr6:163795208:A:G	3.99832e-09	-0.96083	-1.56373
163795536	chr6:163795536:T:A	4.2187e-08	-1.11008e-10	-0.168322
163795537	chr6:163795537:C:A	4.22137e-08	-1.11008e-10	-0.16769
163795826	chr6:163795826:G:T	1.13388e-08	-1.32842	-0.153785
163797010	chr6:163797010:A:G	1.28229e-08	-1.11008e-10	-1.3592
163797665	chr6:163797665:A:G	2.65103e-08	-1.11008e-10	-0.632902
163798508	chr6:163798508:C:G	2.69199e-09	-1.40882	-1.51134
163798759	chr6:163798759:G:A	4.22137e-08	-1.11008e-10	-0.16769
163799144	chr6:163799144:C:T	1.10088e-08	-1.11008e-10	-1.51174
163799218	chr6:163799218:A:G	3.40172e-09	-1.45749	-1.22866
163799324	chr6:163799324:A:AC	6.08591e-09	-1.09159	-1.01287
163799381	chr6:163799381:C:T	6.04492e-09	-1.11858	-0.992633
163799546	chr6:163799546:A:G	1.7092e-08	-1.11008e-10	-1.07182
163799558	chr6:163799558:A:T	4.27954e-09	-0.900265	-1.55633
163799725	chr6:163799725:A:G	6.32825e-09	-1.09307	-0.972341
163800076	chr6:163800076:A:G	1.0755e-08	-1.11008e-10	-1.53507
163800486	chr6:163800486:A:G	1.33634e-08	-1.11008e-10	-1.31792
163800489	chr6:163800489:T:G	6.0489e-09	-1.255	-0.855556
163800671	chr6:163800671:G:A	6.18381e-09	-1.22771	-0.860794
163801101	chr6:163801101:G:A	1.54746e-08	-1.11008e-10	-1.17124
163801255	chr6:163801255:T:C	4.6153e-09	-0.89828	-1.48278
163801771	chr6:163801771:A:G	1.08926e-08	-1.11008e-10	-1.52235
163802300	chr6:163802300:G:A	7.44891e-09	-1.36749	-0.534879
163802417	chr6:163802417:T:C	4.23786e-09	-0.941093	-1.52528
163802733	chr6:163802733:G:A	1.5255e-08	-1.11008e-10	-1.18553
163802860	chr6:163802860:G:T	8.8732e-09	-1.33586	-0.391537
163803137	chr6:163803137:A:G	1.42085e-08	-1.11008e-10	-1.25659
163803359	chr6:163803359:A:G	3.85978e-08	-1.11008e-10	-0.257239
163803651	chr6:163803651:T:C	1.12945e-08	-1.48612	-5.77084e-10
163803736	chr6:163803736:G:A	5.87678e-09	-1.15049	-0.988935
163803832	chr6:163803832:A:G	5.64069e-09	-1.17153	-1.0089
163804014	chr6:163804014:A:G	3.52564e-09	-1.43739	-1.21298
163804238	chr6:163804238:T:C	1.04685e-08	-1.56206	-5.77084e-10
163804243	chr6:163804243:C:A	4.33418e-09	-1.11904	-1.32487
163804444	chr6:163804444:A:G	1.10465e-08	-1.11008e-10	-1.50832
163804613	chr6:163804613:C:T	3.05293e-09	-1.38378	-1.41055
163804734	chr6:163804734:C:T	1.32603e-08	-1.11008e-10	-1.32566
163804745	chr6:163804745:TC:T	1.0543e-08	-1.55497	-5.77084e-10
163804872	chr6:163804872:G:A	5.46724e-09	-1.13422	-1.07744
163804985	chr6:163804985:C:A	1.08429e-08	-1.11008e-10	-1.52692
163805121	chr6:163805121:T:C	1.03351e-08	-1.11008e-10	-1.57489
163806192	chr6:163806192:A:G	3.6314e-09	-1.4193	-1.20152
163806582	chr6:163806582:G:A	1.09164e-08	-1.52016	-5.77084e-10
163806611	chr6:163806611:A:G	1.88214e-08	-1.11008e-10	-0.97544
163806681	chr6:163806681:T:C	4.4577e-08	-1.11008e-10	-0.113218
163806753	chr6:163806753:T:C	4.56337e-09	-1.05947	-1.33291
163806844	chr6:163806844:GAGAA:G	1.84365e-08	-1.11008e-10	-0.9961
163807046	chr6:163807046:C:T	1.09891e-08	-1.11008e-10	-1.51353
163807193	chr6:163807193:A:G	1.09749e-08	-1.11008e-10	-1.51483
163807239	chr6:163807239:T:C	2.28179e-07	-1.11008e-10	1.5197
163807249	chr6:163807249:CA:C	4.77576e-09	-0.884667	-1.46221
163807702	chr6:163807702:T:C	1.2616e-08	-1.37547	-5.77084e-10
163808954	chr6:163808954:A:G	6.22903e-09	-1.56195	-0.519266
163809100	chr6:163809100:C:T	1.08685e-08	-1.11008e-10	-1.52457
163809554	chr6:163809554:G:C	3.92937e-08	-0.23937	-5.77084e-10
163809671	chr6:163809671:G:A	1.81674e-08	-1.11008e-10	-1.0108
163810168	chr6:163810168:A:G	3.51895e-09	-1.25763	-1.39464
163810327	chr6:163810327:A:C	1.59316e-08	-1.11008e-10	-1.14213
163810638	chr6:163810638:C:T	3.95326e-08	-1.11008e-10	-0.233309
163810732	chr6:163810732:A:T	1.87007e-08	-1.11008e-10	-0.981874
163810865	chr6:163810865:A:T	3.53713e-09	-1.42536	-1.22176
163811240	chr6:163811240:C:T	1.13374e-08	-1.23364	-0.248693
163811310	chr6:163811310:G:A	2.24154e-08	-1.11008e-10	-0.800685
163811786	chr6:163811786:G:C	1.04688e-08	-1.56204	-5.77084e-10
163812356	chr6:163812356:T:C	6.07957e-09	-1.56215	-0.543346
163812562	chr6:163812562:A:G	1.88354e-08	-1.11008e-10	-0.974696
163813287	chr6:163813287:A:G	3.5525e-09	-1.24789	-1.39489
163813671	chr6:163813671:T:TAA	2.8547e-09	-1.33285	-1.52862
163814326	chr6:163814326:C:A	1.02224e-08	-1.11008e-10	-1.58585
163814367	chr6:163814367:A:G	1.02219e-08	-1.11008e-10	-1.5859
163814438	chr6:163814438:G:A	2.98055e-09	-1.46876	-1.34957
163814604	chr6:163814604:T:C	1.07676e-08	-1.11008e-10	-1.53389
163814719	chr6:163814719:G:A	1.08035e-08	-1.11008e-10	-1.53056
163815230	chr6:163815230:A:G	4.18764e-09	-0.935715	-1.54258
163816069	chr6:163816069:G:A	1.53633e-08	-1.11008e-10	-1.17846
163816132	chr6:163816132:T:C	9.82243e-08	-1.11008e-10	0.676818
163816515	chr6:163816515:C:G	1.38614e-08	-1.11008e-10	-1.28132
163816947	chr6:163816947:A:T	3.41014e-09	-1.36908	-1.3146
163817140	chr6:163817140:A:G	3.6048e-09	-1.06354	-1.56463
163817162	chr6:163817162:T:C	1.21058e-08	-1.11008e-10	-1.41675
163817571	chr6:163817571:G:A	3.60111e-09	-1.04793	-1.58127
163817734	chr6:163817734:T:C	3.39366e-09	-1.16774	-1.52079
163818187	chr6:163818187:T:G	1.07921e-08	-1.11008e-10	-1.53162
163818243	chr6:163818243:T:C	4.54533e-09	-0.8926	-1.50373
163818439	chr6:163818439:A:G	1.44404e-08	-1.11008e-10	-1.2404
163818667	chr6:163818667:T:C	3.14308e-09	-1.37434	-1.39089
163818824	chr6:163818824:A:G	1.38584e-08	-1.11008e-10	-1.28154
163818985	chr6:163818985:T:G	6.61606e-09	-0.43551	-1.58542
163819415	chr6:163819415:C:T	1.14328e-08	-1.11008e-10	-1.47395
163819539	chr6:163819539:GTA:G	1.07931e-08	-1.11008e-10	-1.53153
163819863	chr6:163819863:C:T	1.19998e-08	-1.42554	-5.77084e-10
163819958	chr6:163819958:A:G	1.28416e-08	-1.11008e-10	-1.35775
163820222	chr6:163820222:T:G	1.66025e-08	-1.11008e-10	-1.10088
163820447	chr6:163820447:T:C	1.0696e-08	-1.11008e-10	-1.54057
163820658	chr6:163820658:C:T	4.4801e-09	-0.829077	-1.58171
163821067	chr6:163821067:A:G	2.13266e-09	-1.56297	-1.5901
163821137	chr6:163821137:TG:T	3.74277e-09	-1.40439	-1.18622
163821234	chr6:163821234:G:A	1.05528e-08	-1.11008e-10	-1.55404
163821243	chr6:163821243:A:G	4.31685e-09	-1.19225	-1.25566
163821517	chr6:163821517:A:G	1.07787e-08	-1.53286	-5.77084e-10
163821608	chr6:163821608:A:G	1.06553e-08	-1.54438	-5.77084e-10
163822090	chr6:163822090:C:T	4.39723e-09	-1.21939	-1.21007
163822167	chr6:163822167:A:G	1.41212e-08	-1.11008e-10	-1.26276
163822221	chr6:163822221:C:T	1.06663e-08	-1.11008e-10	-1.54335
163822468	chr6:163822468:C:T	4.27291e-08	-1.11008e-10	-0.155555
163822657	chr6:163822657:G:A	1.27316e-07	-1.11008e-10	0.936241
163822800	chr6:163822800:C:G	3.2095e-09	-1.38267	-1.36165
163822853	chr6:163822853:A:G	2.30656e-08	-1.11008e-10	-0.772093
163822881	chr6:163822881:G:A	1.02563e-08	-1.11008e-10	-1.58254
163822997	chr6:163822997:T:C	1.07916e-08	-1.11008e-10	-1.53166
163823084	chr6:163823084:G:A	1.22722e-08	-1.11008e-10	-1.4031
163823164	chr6:163823164:A:G	5.16343e-09	-0.69343	-1.5754
163823313	chr6:163823313:A:G	1.05783e-08	-1.11008e-10	-1.55163
163823569	chr6:163823569:A:G	3.35688e-09	-1.19262	-1.5068
163823755	chr6:163823755:C:G	1.0814e-08	-1.11008e-10	-1.52959
163823817	chr6:163823817:G:A	1.06766e-08	-1.11008e-10	-1.54238
163823986	chr6:163823986:G:A	1.53338e-08	-1.11008e-10	-1.18037
163824419	chr6:163824419:C:T	1.40326e-08	-1.11008e-10	-1.26905
163824672	chr6:163824672:A:G	1.06843e-08	-1.11008e-10	-1.54166
163824894	chr6:163824894:C:G	1.09745e-08	-1.11008e-10	-1.51486
163824992	chr6:163824992:G:C	1.05831e-08	-1.11008e-10	-1.55117
163825499	chr6:163825499:G:A	3.44014e-09	-1.16651	-1.50842
163825594	chr6:163825594:G:A	4.27291e-08	-1.11008e-10	-0.155555
163825724	chr6:163825724:A:T	1.12203e-08	-1.11008e-10	-1.49271
163825945	chr6:163825945:T:G	1.12411e-08	-1.11008e-10	-1.49086
163825951	chr6:163825951:A:G	1.86321e-08	-1.11008e-10	-0.985549
163826080	chr6:163826080:C:T	1.1195e-08	-1.11008e-10	-1.49497
163826244	chr6:163826244:A:T	2.8221e-08	-1.11008e-10	-0.57037
163826475	chr6:163826475:C:T	2.56643e-08	-1.11008e-10	-0.665332
163826958	chr6:163826958:G:A	1.06538e-08	-1.54452	-5.77084e-10
163827602	chr6:163827602:G:A	1.06886e-08	-1.11008e-10	-1.54126
163827636	chr6:163827636:C:A	3.63084e-08	-1.11008e-10	-0.318386
163827834	chr6:163827834:T:A	1.22563e-08	-1.40439	-5.77084e-10
163828237	chr6:163828237:T:TC	1.72308e-07	1.23885	-5.77084e-10
163828300	chr6:163828300:G:A	7.11933e-09	-0.401333	-1.54629
163828670	chr6:163828670:A:G	5.00931e-09	-0.709425	-1.58971
163828751	chr6:163828751:G:T	1.08369e-08	-1.11008e-10	-1.52748
163828822	chr6:163828822:C:T	4.8882e-09	-0.733488	-1.59012
163828964	chr6:163828964:C:T	1.32817e-08	-1.11008e-10	-1.32405
163829055	chr6:163829055:G:A	5.20244e-08	-1.11008e-10	0.0412786
163829149	chr6:163829149:G:A	6.11302e-08	-1.11008e-10	0.202571
163829361	chr6:163829361:T:C	1.06537e-08	-1.11008e-10	-1.54453
163829642	chr6:163829642:A:G	6.38469e-09	-0.52256	-1.53397
163830089	chr6:163830089:T:C	1.61716e-08	-1.11008e-10	-1.12718
163830491	chr6:163830491:G:A	3.8332e-09	-1.32326	-1.24347
163830516	chr6:163830516:C:T	3.43687e-09	-1.43041	-1.24547
163831369	chr6:163831369:A:G	1.3626e-08	-1.11008e-10	-1.29846
163831402	chr6:163831402:G:T	1.25034e-08	-1.11008e-10	-1.38444
163831505	chr6:163831505:G:T	1.09907e-08	-1.11008e-10	-1.51339
163831521	chr6:163831521:G:A	2.52006e-08	-0.683569	-5.77084e-10
163832890	chr6:163832890:C:T	2.25912e-08	-1.11008e-10	-0.792876
163832969	chr6:163832969:G:A	4.43225e-09	-1.30193	-1.1196
163833169	chr6:163833169:G:A	1.06201e-08	-1.11008e-10	-1.54769
163833727	chr6:163833727:T:C	1.29561e-08	-1.11008e-10	-1.34887
163833796	chr6:163833796:C:T	1.46444e-08	-1.11008e-10	-1.22638
163834069	chr6:163834069:TTATTAGGGCTGG:T	1.05445e-08	-1.11008e-10	-1.55483
163834085	chr6:163834085:T:C	5.07835e-08	-1.11008e-10	0.0171369
163834439	chr6:163834439:A:G	3.4984e-09	-1.26104	-1.39709
163834618	chr6:163834618:C:T	1.34168e-08	-1.11008e-10	-1.31392
163834819	chr6:163834819:T:C	2.9258e-09	-1.25104	-1.58582
163835401	chr6:163835401:T:C	3.99078e-09	-0.951483	-1.57497
163835454	chr6:163835454:G:A	1.03189e-08	-1.17495	-0.401515
163835624	chr6:163835624:A:G	1.92437e-08	-0.953251	-5.77084e-10
163835934	chr6:163835934:G:A	1.02458e-08	-1.11008e-10	-1.58357
163836166	chr6:163836166:C:T	4.85405e-09	-1.28757	-1.04305
163836302	chr6:163836302:C:T	1.58466e-08	-1.11008e-10	-1.14748
163836455	chr6:163836455:G:A	9.2389e-09	-0.492376	-1.19464
163836462	chr6:163836462:G:A	2.22674e-09	-1.51978	-1.59011
163836531	chr6:163836531:A:G	8.06109e-09	-1.02241	-0.80098
163836570	chr6:163836570:A:C	2.20614e-09	-1.5291	-1.59009
163836990	chr6:163836990:A:C	1.36962e-08	-1.11008e-10	-1.29332
163837117	chr6:163837117:A:G	3.77597e-08	-1.11008e-10	-0.279192
163837237	chr6:163837237:C:T	2.25334e-09	-1.52587	-1.57215
163837301	chr6:163837301:C:T	1.07353e-08	-1.11008e-10	-1.5369
163837565	chr6:163837565:G:C	8.89239e-09	-0.910924	-0.814315
163837628	chr6:163837628:C:T	1.10245e-08	-1.51031	-5.77084e-10
163837775	chr6:163837775:G:A	7.51042e-09	-0.813814	-1.08033
163837923	chr6:163837923:A:G	2.17739e-08	-1.11008e-10	-0.829723
163837928	chr6:163837928:G:A	1.24578e-08	-1.11008e-10	-1.38809
163838048	chr6:163838048:A:G	4.42004e-09	-1.48806	-0.936227
163838121	chr6:163838121:G:A	1.04736e-08	-1.11008e-10	-1.56158
163838207	chr6:163838207:C:G	1.25376e-08	-1.11008e-10	-1.3817
163838672	chr6:163838672:C:T	2.42259e-09	-1.56544	-1.46016
163838965	chr6:163838965:G:A	3.32803e-08	-1.11008e-10	-0.405469
163839305	chr6:163839305:G:A	7.02711e-09	-0.632434	-1.32823
163839529	chr6:163839529:C:T	1.70779e-08	-1.11008e-10	-1.07265
163839553	chr6:163839553:C:T	1.25635e-08	-1.11008e-10	-1.37964
163839605	chr6:163839605:A:T	6.97385e-09	-0.618166	-1.3501
163839637	chr6:163839637:T:C	7.41392e-09	-1.19442	-0.712652
163839710	chr6:163839710:T:A	1.24479e-08	-1.11008e-10	-1.38888
163839725	chr6:163839725:C:T	1.47974e-08	-1.11008e-10	-1.21598
163839767	chr6:163839767:C:T	1.24334e-08	-1.11008e-10	-1.39005
163839802	chr6:163839802:CTCT:C	6.80555e-09	-1.05468	-0.938014
163839903	chr6:163839903:C:T	2.17711e-09	-1.56514	-1.5673
163840044	chr6:163840044:G:C	6.49521e-09	-0.673012	-1.36636
163840243	chr6:163840243:C:T	1.43431e-08	-1.11008e-10	-1.24717
163840475	chr6:163840475:T:TTAGGA	2.18845e-09	-1.56543	-1.56182
163840604	chr6:163840604:G:A	1.24479e-08	-1.11008e-10	-1.38888
163840800	chr6:163840800:C:T	1.22135e-08	-1.40789	-5.77084e-10
163841046	chr6:163841046:T:G	5.00981e-09	-1.25854	-1.04049
163841412	chr6:163841412:T:C	1.223e-08	-1.11008e-10	-1.40655
163841457	chr6:163841457:A:G	1.29708e-08	-1.34773	-5.77084e-10
163841981	chr6:163841981:G:A	7.22116e-09	-1.04838	-0.88504
163842070	chr6:163842070:A:G	7.39042e-09	-0.616696	-1.29355
163842374	chr6:163842374:C:T	1.25367e-08	-1.11008e-10	-1.38178
163842492	chr6:163842492:T:C	6.80527e-09	-1.2196	-0.773135
163842504	chr6:163842504:G:A	4.92102e-09	-1.35012	-0.966801
163842849	chr6:163842849:C:A	1.5935e-08	-1.11008e-10	-1.14191
163843060	chr6:163843060:A:G	1.5278e-08	-1.11008e-10	-1.18402
163843279	chr6:163843279:T:C	1.52872e-08	-1.11008e-10	-1.18342
163843375	chr6:163843375:G:A	3.40653e-08	-1.11008e-10	-0.382154
163843552	chr6:163843552:G:A	2.16065e-09	-1.56024	-1.57978
163843721	chr6:163843721:A:G	3.5929e-09	-1.56501	-1.06647
163843850	chr6:163843850:A:G	1.17424e-08	-1.11008e-10	-1.44723
163844151	chr6:163844151:AAT:A	1.0793e-08	-1.11008e-10	-1.53153
163844273	chr6:163844273:A:G	1.1028e-08	-1.51	-5.77084e-10
163844483	chr6:163844483:A:G	1.21321e-08	-1.11008e-10	-1.41458
163844878	chr6:163844878:G:T	1.48019e-08	-1.11008e-10	-1.21568
163844879	chr6:163844879:A:G	1.4821e-08	-1.11008e-10	-1.21439
163845123	chr6:163845123:A:G	3.79532e-08	-0.274081	-5.77084e-10
163845167	chr6:163845167:A:G	1.66069e-08	-1.11008e-10	-1.10062
163845672	chr6:163845672:T:C	2.07275e-08	-1.11008e-10	-0.878974
163846006	chr6:163846006:G:A	1.01794e-08	-1.11008e-10	-1.59007
163846015	chr6:163846015:G:A	3.63486e-09	-1.32007	-1.29979
163846227	chr6:163846227:A:C	1.30833e-08	-1.11008e-10	-1.3391
163846359	chr6:163846359:A:G	6.29697e-09	-1.32514	-0.745229
163846490	chr6:163846490:G:T	3.71257e-09	-1.04371	-1.555
163846518	chr6:163846518:G:A	2.1686e-09	-1.5643	-1.57206
163846631	chr6:163846631:A:C	1.86483e-08	-1.11008e-10	-0.984682
163846721	chr6:163846721:T:G	3.61779e-09	-1.32466	-1.29992
163846736	chr6:163846736:A:G	1.05847e-08	-1.11008e-10	-1.55103
163846961	chr6:163846961:A:G	3.32539e-09	-1.56181	-1.14704
163847068	chr6:163847068:T:A	2.18118e-09	-1.563	-1.56758
163847572	chr6:163847572:G:A	2.18505e-09	-1.56209	-1.56671
163847923	chr6:163847923:C:T	5.87075e-09	-0.785739	-1.35471
163848060	chr6:163848060:G:A	1.05264e-08	-1.11008e-10	-1.55655
163848172	chr6:163848172:T:C	1.07374e-08	-1.11008e-10	-1.5367
163848207	chr6:163848207:A:G	1.44092e-08	-1.11008e-10	-1.24257
163848290	chr6:163848290:A:C	2.16257e-09	-1.56531	-1.57382
163848720	chr6:163848720:G:A	2.18792e-09	-1.56126	-1.56623
163849146	chr6:163849146:T:C	1.10563e-08	-1.11008e-10	-1.50743
163849352	chr6:163849352:C:T	2.07739e-08	-1.11008e-10	-0.876738
163849636	chr6:163849636:G:A	6.44088e-09	-1.14053	-0.907241
163849829	chr6:163849829:C:T	1.99827e-08	-1.11008e-10	-0.915566
163849930	chr6:163849930:T:A	1.25142e-08	-1.11008e-10	-1.38357
163850149	chr6:163850149:G:A	2.17067e-09	-1.55899	-1.57641
163850315	chr6:163850315:T:A	7.06467e-09	-0.646084	-1.30924
163850400	chr6:163850400:A:T	2.37923e-08	-0.741072	-5.77084e-10
163850626	chr6:163850626:G:C	4.32558e-09	-0.872757	-1.57313
163850771	chr6:163850771:G:T	3.34335e-09	-1.20914	-1.49433
163851114	chr6:163851114:T:C	2.17669e-09	-1.56545	-1.56718
163851328	chr6:163851328:C:G	2.0595e-08	-1.11008e-10	-0.885386
163851569	chr6:163851569:C:T	1.05354e-08	-1.11008e-10	-1.5557
163851632	chr6:163851632:T:C	1.02227e-08	-1.11008e-10	-1.58582
163851696	chr6:163851696:C:T	1.44709e-08	-1.11008e-10	-1.23829
163851908	chr6:163851908:G:A	1.51649e-08	-1.11008e-10	-1.19145
163851935	chr6:163851935:G:A	2.06297e-08	-1.11008e-10	-0.883705
163851978	chr6:163851978:A:T	4.70187e-09	-0.773447	-1.58903
163852063	chr6:163852063:T:C	2.1358e-09	-1.56262	-1.58898
163852078	chr6:163852078:T:G	2.15098e-09	-1.56262	-1.5819
163852578	chr6:163852578:T:G	6.41438e-09	-1.23786	-0.814027
163852774	chr6:163852774:C:G	1.44516e-08	-1.11008e-10	-1.23963
163853015	chr6:163853015:T:C	1.1581e-08	-1.11008e-10	-1.46106
163853016	chr6:163853016:C:T	1.15844e-08	-1.11008e-10	-1.46078
163853089	chr6:163853089:C:T	1.05852e-08	-1.11008e-10	-1.55098
163853226	chr6:163853226:G:A	4.18911e-09	-0.914173	-1.56377
163853264	chr6:163853264:T:C	2.13702e-09	-1.56476	-1.58626
163853340	chr6:163853340:G:T	1.27463e-08	-1.11008e-10	-1.36519
163853419	chr6:163853419:C:T	2.14965e-07	1.46004	-5.77084e-10
163853874	chr6:163853874:A:G	2.05537e-08	-1.11008e-10	-0.887392
163853928	chr6:163853928:C:T	1.49015e-08	-1.11008e-10	-1.20897
163854017	chr6:163854017:G:A	1.44516e-08	-1.11008e-10	-1.23963
163854270	chr6:163854270:T:A	1.12374e-08	-1.11008e-10	-1.49118
163854679	chr6:163854679:A:G	3.36921e-07	1.90941	-5.77084e-10
163854682	chr6:163854682:G:A	1.67587e-08	-1.09152	-5.77084e-10
163854941	chr6:163854941:A:G	2.22814e-09	-1.56368	-1.54559
163855287	chr6:163855287:G:A	2.3109e-09	-1.55435	-1.51845
163855467	chr6:163855467:G:A	1.53975e-08	-1.11008e-10	-1.17623
163855658	chr6:163855658:G:C	2.51613e-08	-1.11008e-10	-0.685126
163855904	chr6:163855904:G:A	5.19899e-09	-1.13422	-1.12775
163856057	chr6:163856057:T:C	1.23679e-08	-1.11008e-10	-1.39533
163856126	chr6:163856126:G:A	1.11525e-08	-1.49877	-5.77084e-10
163856323	chr6:163856323:C:T	2.86601e-09	-1.2681	-1.58942
163856904	chr6:163856904:A:G	1.24981e-08	-1.11008e-10	-1.38485
163857321	chr6:163857321:G:A	1.22251e-08	-1.11008e-10	-1.40694
163857387	chr6:163857387:T:A	2.13571e-09	-1.5617	-1.58994
163857533	chr6:163857533:T:TG	1.1465e-08	-1.24696	-0.224177
163858220	chr6:163858220:G:T	4.80398e-09	-1.25383	-1.08716
163858553	chr6:163858553:G:C	1.05217e-08	-1.11008e-10	-1.55699
163858574	chr6:163858574:T:C	4.61928e-09	-1.52548	-0.854719
163858738	chr6:163858738:G:C	7.67765e-09	-1.4656	-0.406524
163858917	chr6:163858917:C:T	3.59137e-09	-1.04984	-1.58206
163859540	chr6:163859540:C:T	1.29431e-08	-1.11008e-10	-1.34987
163859654	chr6:163859654:G:A	2.98076e-09	-1.22814	-1.59012
163860255	chr6:163860255:G:A	2.22113e-09	-1.56108	-1.55134
163860426	chr6:163860426:G:A	3.07894e-08	-1.11008e-10	-0.483263
163860465	chr6:163860465:T:C	3.5886e-09	-1.48538	-1.14729
163860467	chr6:163860467:G:A	1.42017e-08	-1.11008e-10	-1.25707
163861323	chr6:163861323:C:T	3.26993e-08	-1.11008e-10	-0.42308
163861390	chr6:163861390:T:C	2.14844e-09	-1.55713	-1.58856
163861554	chr6:163861554:G:A	2.20194e-09	-1.54004	-1.58106
163861577	chr6:163861577:GAATT:G	1.09207e-08	-1.11008e-10	-1.51978
163862214	chr6:163862214:C:A	2.91241e-09	-1.52264	-1.31882
163862218	chr6:163862218:C:T	1.04487e-08	-1.56395	-5.77084e-10
163862411	chr6:163862411:A:C	1.41988e-08	-1.11008e-10	-1.25728
163862788	chr6:163862788:A:G	2.13141e-09	-1.56388	-1.58977
163862828	chr6:163862828:C:A	1.23859e-08	-1.11008e-10	-1.39387
163862933	chr6:163862933:G:A	2.14341e-09	-1.55843	-1.58961
163862937	chr6:163862937:G:T	2.13891e-09	-1.56011	-1.59002
163863022	chr6:163863022:A:C	4.81007e-09	-1.5562	-0.783526
163863272	chr6:163863272:C:T	6.0786e-08	-1.11008e-10	0.196925
163863320	chr6:163863320:C:T	2.13305e-09	-1.56287	-1.59001
163863371	chr6:163863371:G:C	3.30711e-09	-1.14409	-1.57027
163863408	chr6:163863408:A:G	9.31009e-09	-1.23488	-0.444454
163863481	chr6:163863481:C:T	3.38967e-09	-1.11289	-1.57681
163863965	chr6:163863965:G:A	2.23947e-09	-1.52566	-1.57854
163864147	chr6:163864147:C:G	2.26686e-09	-1.51001	-1.58203
163864178	chr6:163864178:A:G	2.37013e-09	-1.51219	-1.5353
163864189	chr6:163864189:A:G	5.85766e-09	-1.48723	-0.655453
163864648	chr6:163864648:G:A	9.24861e-09	-1.21591	-0.47005
163864833	chr6:163864833:C:T	4.45249e-08	-1.11008e-10	-0.114385
163864951	chr6:163864951:T:A	1.22449e-08	-1.40533	-5.77084e-10
163864983	chr6:163864983:C:T	2.16459e-09	-1.55041	-1.5878
163865064	chr6:163865064:A:G	4.89939e-09	-1.53857	-0.782758
163865294	chr6:163865294:C:A	2.1366e-09	-1.56303	-1.5882
163865335	chr6:163865335:T:C	2.27102e-09	-1.51939	-1.57081
163865375	chr6:163865375:G:A	5.25684e-09	-1.54275	-0.70816
163865424	chr6:163865424:G:A	5.13974e-09	-1.5473	-0.726134
163865839	chr6:163865839:T:C	4.68128e-09	-1.42661	-0.940251
163866283	chr6:163866283:G:C	2.14076e-09	-1.56106	-1.58822
163866680	chr6:163866680:T:G	5.07775e-09	-1.56564	-0.719927
163867101	chr6:163867101:C:T	8.74094e-09	-1.52549	-0.216923
163867412	chr6:163867412:C:G	1.08577e-08	-1.52556	-5.77084e-10
163867773	chr6:163867773:A:G	4.68773e-09	-1.54283	-0.822659
163867909	chr6:163867909:G:C	2.5604e-09	-1.4691	-1.50118
163867920	chr6:163867920:G:A	2.42295e-09	-1.48969	-1.53576
163868170	chr6:163868170:C:T	3.11078e-09	-1.55638	-1.21918
163868188	chr6:163868188:A:G	1.55042e-08	-0.781532	-0.387795
163868217	chr6:163868217:A:G	7.61768e-09	-0.289944	-1.59002
163868330	chr6:163868330:A:T	8.09142e-09	-0.229858	-1.58977
163868381	chr6:163868381:A:G	8.85805e-09	-0.15281	-1.5763
163868669	chr6:163868669:G:A	8.36417e-09	-0.2251	-1.56138
163869111	chr6:163869111:A:G	3.0409e-09	-1.51595	-1.28233
163869360	chr6:163869360:C:T	1.14475e-08	-1.11008e-10	-1.47266
163869842	chr6:163869842:A:C	1.34511e-08	-1.31137	-5.77084e-10
163869974	chr6:163869974:C:T	9.09745e-09	-0.349995	-1.35245
163870013	chr6:163870013:G:A	1.12412e-08	-0.378163	-1.11269
163870253	chr6:163870253:TC:T	1.27795e-08	-1.11008e-10	-1.36259
163870337	chr6:163870337:T:G	6.66958e-09	-1.50733	-0.50555
163870413	chr6:163870413:C:A	2.73851e-09	-1.53416	-1.36887
163870467	chr6:163870467:GAACCCCTCTCAAC:G	3.72652e-09	-1.50039	-1.09457
163870580	chr6:163870580:C:A	8.53301e-09	-0.426593	-1.3399
163870934	chr6:163870934:G:A	5.54054e-09	-0.918826	-1.27952
163871157	chr6:163871157:C:T	7.21986e-09	-0.490478	-1.44312
163871284	chr6:163871284:G:A	5.3162e-09	-0.989218	-1.25046
163871481	chr6:163871481:T:C	5.58186e-09	-0.981146	-1.20977
163871533	chr6:163871533:T:G	7.96957e-09	-0.499952	-1.33485
163871563	chr6:163871563:G:A	1.16762e-08	-1.11008e-10	-1.45288
163871599	chr6:163871599:G:A	8.01356e-09	-0.266511	-1.56279
163871898	chr6:163871898:T:C	2.0772e-08	-1.11008e-10	-0.876829
163871974	chr6:163871974:C:T	2.79475e-09	-1.49711	-1.38558
163872152	chr6:163872152:G:A	4.40317e-09	-1.55236	-0.875745
163872298	chr6:163872298:C:T	8.4338e-09	-0.209768	-1.56842
163872372	chr6:163872372:C:T	6.74499e-09	-1.49175	-0.509886
163873269	chr6:163873269:T:G	2.75215e-09	-1.53509	-1.36296
163873289	chr6:163873289:G:A	7.95867e-09	-0.396511	-1.43966
163873408	chr6:163873408:C:A	1.21708e-08	-1.11008e-10	-1.41139
163873480	chr6:163873480:C:G	7.87108e-09	-0.307567	-1.53967
163873712	chr6:163873712:C:T	1.02278e-08	-1.11008e-10	-1.58533
163874119	chr6:163874119:T:C	2.84157e-09	-1.45438	-1.4117
163874731	chr6:163874731:A:G	1.37146e-08	-1.11008e-10	-1.29197
163874839	chr6:163874839:C:T	1.03334e-08	-1.11008e-10	-1.57505
163875173	chr6:163875173:C:T	1.02253e-08	-1.11008e-10	-1.58557
163875836	chr6:163875836:A:G	1.01796e-08	-1.11008e-10	-1.59004
163875923	chr6:163875923:A:G	1.98155e-08	-0.92397	-5.77084e-10
163875983	chr6:163875983:G:A	1.08006e-08	-0.75335	-0.777485
163875994	chr6:163875994:C:T	1.1408e-08	-1.11008e-10	-1.47612
163876009	chr6:163876009:C:T	3.19035e-09	-1.22696	-1.52334
163876089	chr6:163876089:A:G	4.75828e-09	-1.54684	-0.803707
163876412	chr6:163876412:T:C	9.75063e-09	-0.490774	-1.14233
163876582	chr6:163876582:T:C	2.53204e-09	-1.42336	-1.55805
163876584	chr6:163876584:G:A	1.20439e-08	-1.11008e-10	-1.42187
163876816	chr6:163876816:C:G	1.10808e-08	-1.50522	-5.77084e-10
163877163	chr6:163877163:T:C	5.92933e-09	-1.05724	-1.07328
163877300	chr6:163877300:T:C	3.53001e-08	-1.11008e-10	-0.34655
163877427	chr6:163877427:C:A	2.44371e-09	-1.47626	-1.54065
163877471	chr6:163877471:C:T	3.898e-09	-1.46497	-1.085
163877656	chr6:163877656:GAGAC:G	3.33853e-09	-1.49144	-1.21346
163877847	chr6:163877847:T:G	1.1825e-08	-1.44022	-5.77084e-10
163877944	chr6:163877944:A:T	4.31482e-09	-0.945503	-1.50288
163877963	chr6:163877963:C:T	4.43336e-09	-0.937797	-1.48348
163877965	chr6:163877965:C:T	4.43824e-09	-0.942082	-1.4781
163878451	chr6:163878451:A:G	5.05843e-09	-0.803017	-1.48636
163878555	chr6:163878555:A:G	5.05673e-09	-0.806233	-1.48348
163878896	chr6:163878896:G:T	4.81872e-09	-0.905127	-1.4328
163879064	chr6:163879064:A:T	1.77493e-08	-1.11008e-10	-1.03409
163879187	chr6:163879187:C:T	4.63688e-09	-0.904283	-1.47211
163879209	chr6:163879209:G:A	2.32105e-08	-0.76583	-5.77084e-10
163879226	chr6:163879226:G:A	3.9475e-09	-1.55182	-0.985532
163879438	chr6:163879438:T:A	4.84186e-09	-0.860045	-1.47309
163879557	chr6:163879557:G:A	3.74372e-08	-1.11008e-10	-0.28777
163879615	chr6:163879615:A:G	3.00623e-09	-1.22729	-1.58246
163879652	chr6:163879652:G:C	5.10179e-09	-1.55099	-0.729857
163879835	chr6:163879835:T:C	5.20871e-09	-1.41499	-0.845115
163880295	chr6:163880295:G:A	5.13112e-09	-1.37233	-0.902783
163880440	chr6:163880440:G:T	3.36809e-09	-1.55321	-1.14288
163880514	chr6:163880514:G:A	1.16461e-08	-1.11008e-10	-1.45547
163880923	chr6:163880923:C:T	1.81465e-08	-1.11008e-10	-1.01196
163881070	chr6:163881070:G:A	1.16837e-08	-1.11008e-10	-1.45224
163881241	chr6:163881241:A:C	4.13694e-09	-1.55526	-0.935218
163881362	chr6:163881362:G:A	9.55089e-09	-0.199434	-1.45437
163881552	chr6:163881552:A:G	6.66625e-09	-0.771669	-1.24171
163881799	chr6:163881799:T:A	4.93166e-09	-0.815684	-1.49908
163881969	chr6:163881969:A:G	3.05016e-09	-1.53437	-1.26087
163882052	chr6:163882052:C:A	1.52867e-08	-1.11008e-10	-1.18345
163882111	chr6:163882111:A:C	1.6524e-08	-1.11008e-10	-1.10562
163882297	chr6:163882297:A:C	2.40546e-09	-1.49843	-1.53426
163882428	chr6:163882428:G:A	4.28268e-09	-0.876508	-1.57935
163882497	chr6:163882497:C:A	4.23492e-09	-0.887655	-1.57942
163882761	chr6:163882761:A:G	2.91586e-09	-1.52723	-1.31304
163882913	chr6:163882913:A:T	7.06668e-09	-0.453603	-1.50144
163882948	chr6:163882948:A:G	3.19748e-09	-1.15934	-1.58874
163883161	chr6:163883161:A:G	4.75826e-09	-0.862322	-1.48823
163883175	chr6:163883175:A:G	3.81568e-09	-1.48847	-1.08284
163883209	chr6:163883209:G:A	2.93799e-09	-1.25888	-1.57383
163883213	chr6:163883213:T:A	3.50445e-09	-1.23589	-1.42051
163883426	chr6:163883426:G:A	1.83208e-08	-1.11008e-10	-1.0024
163883557	chr6:163883557:G:A	2.87434e-09	-1.28356	-1.57105
163883620	chr6:163883620:A:G	4.14228e-09	-1.56174	-0.927447
163883891	chr6:163883891:GA:G	1.84476e-08	-1.11008e-10	-0.995503
163884838	chr6:163884838:G:A	2.96356e-09	-1.51774	-1.30631
163885158	chr6:163885158:A:T	4.77677e-09	-0.979848	-1.36682
163885184	chr6:163885184:G:A	6.45498e-09	-0.501918	-1.54367
163885354	chr6:163885354:A:T	3.4575e-09	-1.43651	-1.23338
163886180	chr6:163886180:T:C	5.09906e-09	-1.37971	-0.901671
163886187	chr6:163886187:G:T	3.47356e-09	-1.49883	-1.16643
163886205	chr6:163886205:G:A	1.17514e-08	-1.11008e-10	-1.44646
163886367	chr6:163886367:G:A	1.04925e-08	-1.55977	-5.77084e-10
163886368	chr6:163886368:T:G	2.93292e-09	-1.53119	-1.30325
163886807	chr6:163886807:C:T	3.81871e-09	-1.02918	-1.54134
163886986	chr6:163886986:A:T	2.76788e-08	-0.589769	-5.77084e-10
163887273	chr6:163887273:A:G	6.96437e-09	-0.415718	-1.55391
163887438	chr6:163887438:A:G	1.15917e-08	-1.11008e-10	-1.46014
163888003	chr6:163888003:G:A	1.24205e-08	-0.609979	-0.781108
163888112	chr6:163888112:A:T	3.34139e-09	-1.43754	-1.26651
163888115	chr6:163888115:C:A	3.31205e-09	-1.44284	-1.27002
163888255	chr6:163888255:G:GA	6.85989e-09	-0.422213	-1.56253
163888283	chr6:163888283:C:T	4.16101e-09	-1.55806	-0.926617
163888284	chr6:163888284:A:G	4.16555e-09	-1.55697	-0.926617
163888364	chr6:163888364:C:T	1.6724e-08	-1.11008e-10	-1.09359
163888447	chr6:163888447:T:C	4.02845e-09	-1.55545	-0.9616
163888449	chr6:163888449:C:G	1.02124e-08	-1.11008e-10	-1.58683
163888790	chr6:163888790:G:A	1.68562e-08	-1.11008e-10	-1.08571
163889094	chr6:163889094:A:G	7.57753e-09	-0.295277	-1.58997
163889427	chr6:163889427:T:A	4.55611e-09	-1.43583	-0.958135
163889465	chr6:163889465:A:G	3.52695e-09	-1.43471	-1.2153
163889515	chr6:163889515:T:C	2.92195e-09	-1.52659	-1.31159
163889524	chr6:163889524:T:C	1.35517e-08	-0.389639	-0.914286
163889732	chr6:163889732:G:A	4.60944e-09	-0.872344	-1.50998
163889843	chr6:163889843:A:G	3.75947e-09	-1.46785	-1.11831
163889859	chr6:163889859:T:A	1.28054e-08	-0.400735	-0.959833
163889950	chr6:163889950:T:G	1.76677e-08	-1.11008e-10	-1.03869
163890095	chr6:163890095:C:A	4.65347e-09	-0.87252	-1.5003
163890584	chr6:163890584:T:C	1.26521e-08	-0.443168	-0.929442
163890585	chr6:163890585:G:T	3.51955e-09	-1.22832	-1.42378
163890596	chr6:163890596:T:G	5.33088e-09	-0.921112	-1.31581
163890634	chr6:163890634:T:C	1.19163e-08	-1.11008e-10	-1.43253
163891055	chr6:163891055:T:C	1.80818e-08	-1.11008e-10	-1.01553
163891224	chr6:163891224:A:G	6.03519e-09	-1.52253	-0.590298
163891232	chr6:163891232:C:T	1.03136e-08	-1.14677	-0.430202
163891438	chr6:163891438:G:A	4.00828e-09	-1.56251	-0.959563
163891439	chr6:163891439:G:A	7.11348e-09	-1.53569	-0.412749
163891501	chr6:163891501:T:G	1.03511e-08	-1.11008e-10	-1.57334
163891520	chr6:163891520:C:T	2.36903e-09	-1.46017	-1.58779
163891736	chr6:163891736:G:T	1.02327e-08	-1.11008e-10	-1.58485
163891869	chr6:163891869:G:A	2.90463e-09	-1.52636	-1.31777
163892316	chr6:163892316:G:A	1.72048e-08	-1.11008e-10	-1.06525
163892357	chr6:163892357:CT:C	6.59926e-09	-0.469216	-1.55426
163892450	chr6:163892450:A:C	1.88045e-08	-1.11008e-10	-0.976339
163892504	chr6:163892504:T:C	3.89089e-09	-1.45414	-1.09765
163892747	chr6:163892747:G:A	9.99391e-09	-1.03114	-0.577323
163893016	chr6:163893016:G:T	1.16275e-08	-1.11008e-10	-1.45707
163893329	chr6:163893329:C:T	1.30602e-08	-1.11008e-10	-1.34087
163893347	chr6:163893347:G:A	1.63595e-08	-1.11008e-10	-1.11563
163893738	chr6:163893738:C:T	1.53864e-08	-1.17695	-5.77084e-10
163893793	chr6:163893793:C:A	6.78889e-09	-0.442051	-1.5531
163893944	chr6:163893944:G:A	1.2735e-08	-0.353437	-1.01265
163894047	chr6:163894047:A:C	3.31313e-09	-1.21317	-1.49937
163894076	chr6:163894076:C:A	5.50774e-09	-0.772039	-1.43224
163894085	chr6:163894085:C:T	3.31893e-09	-1.4274	-1.28339
163894348	chr6:163894348:G:A	1.46267e-08	-1.11008e-10	-1.22759
163894585	chr6:163894585:T:C	1.66889e-08	-1.09569	-5.77084e-10
163894632	chr6:163894632:G:A	1.91197e-08	-1.11008e-10	-0.959718
163894659	chr6:163894659:G:C	1.91116e-08	-0.960137	-5.77084e-10
163894899	chr6:163894899:C:T	1.10932e-08	-1.11008e-10	-1.5041
163894940	chr6:163894940:G:A	1.04362e-08	-1.56515	-5.77084e-10
163895295	chr6:163895295:C:T	1.98205e-08	-1.11008e-10	-0.923719
163895343	chr6:163895343:A:G	2.29894e-09	-1.56397	-1.51401
163895531	chr6:163895531:A:T	1.34085e-08	-1.31454	-5.77084e-10
163895913	chr6:163895913:T:C	6.43736e-09	-0.462643	-1.58567
163895914	chr6:163895914:C:T	8.75086e-09	-0.746187	-0.995096
163895915	chr6:163895915:A:G	6.57583e-09	-0.440281	-1.58675
163895947	chr6:163895947:A:G	1.06838e-08	-1.11008e-10	-1.5417
163896085	chr6:163896085:T:C	8.34764e-09	-0.216167	-1.57229
163896211	chr6:163896211:A:G	5.86341e-09	-0.562563	-1.57914
163896251	chr6:163896251:G:T	3.01758e-09	-1.53981	-1.26617
163896359	chr6:163896359:T:C	1.07797e-08	-1.11008e-10	-1.53277
163896385	chr6:163896385:C:T	1.21906e-07	-1.11008e-10	0.892819
163896549	chr6:163896549:C:T	5.23718e-09	-1.41477	-0.83988
163896762	chr6:163896762:A:G	3.28312e-09	-1.40901	-1.31263
163896796	chr6:163896796:C:T	1.23528e-08	-1.1917	-0.204851
163897214	chr6:163897214:G:A	3.10505e-09	-1.23076	-1.54665
163897301	chr6:163897301:A:G	1.26455e-07	0.929454	-5.77084e-10
163897608	chr6:163897608:C:T	1.24734e-08	-0.611843	-0.774992
163897613	chr6:163897613:A:AC	9.25583e-09	-1.23338	-0.451803
163897622	chr6:163897622:C:T	7.59591e-09	-1.14242	-0.740407
163897651	chr6:163897651:C:T	7.24657e-08	-1.11008e-10	0.372679
163897778	chr6:163897778:A:G	1.06508e-08	-0.842792	-0.702007
163897817	chr6:163897817:G:A	1.14621e-08	-1.34292	-0.128468
163897929	chr6:163897929:A:G	4.67718e-09	-1.10197	-1.26577
163897958	chr6:163897958:T:C	1.08799e-08	-0.865248	-0.658274
163898425	chr6:163898425:A:G	1.24539e-08	-1.11008e-10	-1.3884
163898432	chr6:163898432:G:A	4.49919e-08	-0.103952	-5.77084e-10
163898564	chr6:163898564:ACT:A	1.64056e-08	-1.11008e-10	-1.11281
163898787	chr6:163898787:T:C	1.11304e-08	-0.86024	-0.640514
163898803	chr6:163898803:A:G	1.11439e-08	-0.88717	-0.612371
163898931	chr6:163898931:C:T	1.30304e-08	-1.20389	-0.139267
163899087	chr6:163899087:A:G	1.24665e-08	-1.35708	-0.030311
163899163	chr6:163899163:T:C	1.04806e-08	-1.11008e-10	-1.56091
163899174	chr6:163899174:A:G	4.64605e-09	-1.09625	-1.27817
163899280	chr6:163899280:C:T	3.48501e-08	-0.359378	-5.77084e-10
163899790	chr6:163899790:A:G	9.60431e-09	-0.854832	-0.79339
163899864	chr6:163899864:C:T	1.03854e-08	-1.11008e-10	-1.57004
163899960	chr6:163899960:G:A	1.23212e-08	-1.39911	-5.77084e-10
163900104	chr6:163900104:A:T	1.2837e-08	-1.39872	0.0406142
163900377	chr6:163900377:C:T	1.02108e-08	-1.11008e-10	-1.58699
163900474	chr6:163900474:C:T	1.22378e-08	-1.02487	-0.381036
163900517	chr6:163900517:C:T	2.00085e-08	-0.914277	-5.77084e-10
163900621	chr6:163900621:C:T	1.05431e-08	-1.55496	-5.77084e-10
163901067	chr6:163901067:C:T	1.02523e-08	-1.11008e-10	-1.58293
163901190	chr6:163901190:AGTGGGACCAG:A	3.01326e-08	-1.11008e-10	-0.504826
163901209	chr6:163901209:G:A	6.13582e-09	-1.37857	-0.717719
163901350	chr6:163901350:C:T	1.50393e-08	-1.19977	-5.77084e-10
163901436	chr6:163901436:G:C	2.08541e-08	-1.11008e-10	-0.872886
163901703	chr6:163901703:T:C	3.29081e-09	-1.49506	-1.22425
163901807	chr6:163901807:A:G	1.51879e-08	-1.4794	0.28947
163901953	chr6:163901953:G:A	1.06289e-08	-1.11008e-10	-1.54686
163901974	chr6:163901974:T:C	1.41084e-08	-1.51785	0.254183
163902192	chr6:163902192:A:T	4.32295e-09	-1.25075	-1.19575
163902400	chr6:163902400:G:T	1.04676e-08	-1.56215	-5.77084e-10
163902577	chr6:163902577:T:A	3.4463e-08	-1.11008e-10	-0.370547
163902605	chr6:163902605:G:A	2.23353e-09	-1.5531	-1.55374
163902697	chr6:163902697:A:G	2.64046e-09	-1.54208	-1.3974
163903156	chr6:163903156:C:T	2.1899e-09	-1.5394	-1.58717
163903170	chr6:163903170:G:A	1.05841e-08	-1.11008e-10	-1.55108
163903187	chr6:163903187:G:A	2.53387e-09	-1.46165	-1.51904
163903453	chr6:163903453:G:A	8.47082e-08	-1.11008e-10	0.528778
163903570	chr6:163903570:G:A	1.99128e-08	-1.11008e-10	-0.919072
163903605	chr6:163903605:C:T	9.73405e-09	-1.35924	-0.27556
163903643	chr6:163903643:T:C	8.54034e-08	-1.11008e-10	0.536951
163903679	chr6:163903679:G:A	1.45414e-08	-1.26935	0.0359137
163903689	chr6:163903689:G:A	1.17896e-08	-1.44321	-5.77084e-10
163904373	chr6:163904373:G:A	5.96028e-08	-1.11008e-10	0.177268
163904396	chr6:163904396:G:T	2.55573e-08	-1.11008e-10	-0.669512
163904654	chr6:163904654:A:G	2.17756e-09	-1.56335	-1.56888
163904816	chr6:163904816:C:T	2.19246e-09	-1.56013	-1.56528
163904894	chr6:163904894:G:A	2.17706e-09	-1.55762	-1.57484
163905433	chr6:163905433:TCA:T	1.79554e-08	-1.11008e-10	-1.02254
163905472	chr6:163905472:T:C	2.26249e-09	-1.56346	-1.5305
163906254	chr6:163906254:G:A	2.64248e-08	-1.11008e-10	-0.636131
163906843	chr6:163906843:G:A	1.18182e-08	-1.11008e-10	-1.4408
163907290	chr6:163907290:T:G	1.81052e-08	-1.11008e-10	-1.01424
163907412	chr6:163907412:C:T	2.17764e-09	-1.55543	-1.57676
163907443	chr6:163907443:A:G	2.35147e-09	-1.55683	-1.49857
163907631	chr6:163907631:A:G	2.207e-09	-1.55858	-1.56022
163907638	chr6:163907638:C:T	2.30489e-09	-1.54668	-1.52872
163908312	chr6:163908312:G:A	1.08203e-08	-1.52901	-5.77084e-10
163908599	chr6:163908599:G:A	3.00365e-08	-1.11008e-10	-0.508022
163908772	chr6:163908772:C:G	4.09748e-08	-1.11008e-10	-0.197479
163908822	chr6:163908822:A:AGG	1.19803e-08	-1.11008e-10	-1.42717
163909059	chr6:163909059:G:A	7.87953e-09	-1.24549	-0.600676
163909086	chr6:163909086:TC:T	2.31891e-09	-1.56488	-1.50445
163909095	chr6:163909095:T:A	1.17712e-08	-1.44478	-5.77084e-10
163909566	chr6:163909566:T:G	2.52142e-09	-1.52306	-1.46256
163909873	chr6:163909873:T:C	2.61122e-09	-1.53126	-1.41936
163911098	chr6:163911098:T:C	2.53546e-09	-1.53645	-1.44361
163911358	chr6:163911358:A:G	2.6273e-09	-1.55928	-1.3852
163911568	chr6:163911568:A:T	2.27526e-09	-1.53116	-1.55718
163912101	chr6:163912101:G:A	3.62473e-09	-1.22423	-1.39843
163912135	chr6:163912135:T:C	1.0179e-08	-1.11008e-10	-1.59011
163912152	chr6:163912152:T:C	7.86551e-09	-0.96269	-0.885257
163912153	chr6:163912153:G:A	8.64864e-09	-0.87285	-0.880182
163912179	chr6:163912179:G:A	1.02558e-08	-1.11008e-10	-1.5826
163912188	chr6:163912188:G:T	1.02276e-08	-1.11008e-10	-1.58534
163912203	chr6:163912203:G:C	1.02301e-08	-1.11008e-10	-1.5851
163912216	chr6:163912216:G:A	1.03002e-08	-1.11008e-10	-1.57827
163912304	chr6:163912304:A:G	1.14862e-08	-1.11008e-10	-1.46929
163912391	chr6:163912391:G:A	1.06548e-08	-1.11008e-10	-1.54442
163912499	chr6:163912499:C:A	1.51214e-08	-1.11008e-10	-1.19432
163912769	chr6:163912769:A:C	1.20095e-08	-1.11008e-10	-1.42474
163913186	chr6:163913186:A:G	1.45171e-08	-1.23511	-5.77084e-10
163913190	chr6:163913190:A:C	1.01821e-08	-1.11008e-10	-1.5898
163913208	chr6:163913208:C:T	1.21748e-08	-1.11008e-10	-1.41107
163913664	chr6:163913664:T:C	9.71634e-09	-1.52848	-0.108142
163913706	chr6:163913706:T:C	1.30148e-08	-1.34435	-5.77084e-10
163914046	chr6:163914046:A:G	1.78037e-08	-1.11008e-10	-1.03103
163914076	chr6:163914076:A:G	1.12156e-08	-1.49313	-5.77084e-10
163914317	chr6:163914317:T:C	1.07382e-08	-1.11008e-10	-1.53663
163914325	chr6:163914325:T:A	1.0826e-08	-1.11008e-10	-1.52848
163914773	chr6:163914773:A:C	1.11792e-08	-1.49638	-5.77084e-10
163915208	chr6:163915208:T:G	3.76001e-09	-1.43403	-1.15199
163915837	chr6:163915837:A:G	1.06065e-08	-1.54897	-5.77084e-10
163916050	chr6:163916050:T:C	7.29711e-08	-1.11008e-10	0.379629
163916444	chr6:163916444:A:G	1.03861e-08	-1.11008e-10	-1.56997
163916524	chr6:163916524:G:A	1.0277e-08	-1.11008e-10	-1.58053
163916983	chr6:163916983:T:A	2.46494e-09	-1.56431	-1.44396
163917238	chr6:163917238:C:G	2.42833e-09	-1.49675	-1.52648
163917891	chr6:163917891:G:A	5.91713e-08	0.170002	-5.77084e-10
163918294	chr6:163918294:A:G	1.58759e-08	-1.11008e-10	-1.14564
163918598	chr6:163918598:C:T	3.65601e-08	-1.11008e-10	-0.311476
163918713	chr6:163918713:A:C	1.04309e-08	-1.11008e-10	-1.56566
163919401	chr6:163919401:A:G	6.06619e-09	-1.03529	-1.07241
163919402	chr6:163919402:G:A	1.27824e-07	-1.11008e-10	0.940218
163919631	chr6:163919631:A:G	2.87752e-09	-1.32626	-1.52725
163920010	chr6:163920010:C:A	2.52115e-09	-1.42844	-1.55728
163920182	chr6:163920182:T:C	2.99182e-09	-1.38839	-1.42616
163920196	chr6:163920196:C:T	1.04514e-08	-1.5637	-5.77084e-10
163920203	chr6:163920203:A:G	2.15669e-09	-1.56267	-1.57919
163920315	chr6:163920315:T:C	1.02967e-08	-1.11008e-10	-1.57861
163920433	chr6:163920433:G:A	1.44761e-08	-1.11008e-10	-1.23793
163920646	chr6:163920646:T:C	1.26468e-08	-1.11008e-10	-1.37303
163920725	chr6:163920725:G:A	1.55803e-08	-1.11008e-10	-1.16443
163920782	chr6:163920782:C:T	1.41135e-08	-1.11008e-10	-1.2633
163921085	chr6:163921085:G:A	1.87346e-08	-0.980063	-5.77084e-10
163921128	chr6:163921128:A:C	1.05191e-08	-1.11008e-10	-1.55725
163921464	chr6:163921464:C:T	1.35194e-08	-1.11008e-10	-1.30631
163921560	chr6:163921560:C:T	1.107e-08	-1.11008e-10	-1.5062
163922044	chr6:163922044:C:T	1.04923e-08	-1.11008e-10	-1.55979
163922078	chr6:163922078:A:G	5.42274e-09	-1.55552	-0.664318
163922162	chr6:163922162:T:C	1.25255e-08	-1.11008e-10	-1.38267
163922163	chr6:163922163:G:A	1.13932e-08	-1.11008e-10	-1.47742
163922694	chr6:163922694:C:T	3.013e-09	-1.22991	-1.57759
163922836	chr6:163922836:A:G	1.01993e-08	-1.11008e-10	-1.58812
163922970	chr6:163922970:G:A	1.67169e-08	-1.11008e-10	-1.09401
163923065	chr6:163923065:G:C	1.41006e-08	-1.26421	-5.77084e-10
163923214	chr6:163923214:A:G	1.29473e-08	-1.34955	-5.77084e-10
163923908	chr6:163923908:G:A	2.6807e-08	-1.11008e-10	-0.621771
163924327	chr6:163924327:C:T	2.98194e-09	-1.5632	-1.25466
163924754	chr6:163924754:A:G	1.58981e-08	-1.11008e-10	-1.14424
163924805	chr6:163924805:G:A	2.30792e-08	-0.771501	-5.77084e-10
163924948	chr6:163924948:C:T	1.02994e-08	-1.11008e-10	-1.57835
163924989	chr6:163924989:C:T	3.98291e-08	-1.11008e-10	-0.225836
163925017	chr6:163925017:T:C	2.80245e-09	-1.56351	-1.31642
163925159	chr6:163925159:C:T	5.0885e-08	-1.11008e-10	0.0191342
163925235	chr6:163925235:G:A	2.27851e-09	-1.56494	-1.52197
163925351	chr6:163925351:G:A	2.1759e-09	-1.54647	-1.58652
163925442	chr6:163925442:TATC:T	3.68345e-09	-1.5474	-1.05919
163925488	chr6:163925488:C:A	2.30258e-09	-1.48798	-1.58843
163925572	chr6:163925572:C:T	3.52279e-09	-1.55883	-1.09235
163925822	chr6:163925822:G:A	2.1471e-09	-1.56336	-1.58296
163925930	chr6:163925930:T:G	2.4106e-09	-1.56505	-1.46551
163926133	chr6:163926133:T:C	4.41401e-08	-1.11008e-10	-0.123066
163926594	chr6:163926594:G:T	2.41822e-09	-1.46291	-1.56449
163926642	chr6:163926642:C:T	2.91663e-09	-1.50991	-1.3301
163926723	chr6:163926723:A:T	1.01794e-08	-1.11008e-10	-1.59007
163926782	chr6:163926782:C:T	2.18199e-09	-1.54567	-1.58452
163926889	chr6:163926889:C:T	1.01808e-08	-1.11008e-10	-1.58994
163926941	chr6:163926941:C:T	3.13746e-09	-1.5634	-1.20362
163926986	chr6:163926986:G:A	1.06496e-08	-1.11008e-10	-1.54491
163927373	chr6:163927373:G:A	2.20437e-09	-1.5368	-1.5832
163927852	chr6:163927852:C:T	4.28796e-08	-1.11008e-10	-0.152039
163927957	chr6:163927957:G:A	1.03381e-08	-1.11008e-10	-1.5746
163927994	chr6:163927994:G:A	2.23903e-09	-1.52917	-1.57522
163928259	chr6:163928259:C:T	2.29345e-09	-1.55507	-1.52531
163928324	chr6:163928324:C:T	2.52737e-09	-1.41821	-1.56505
163928708	chr6:163928708:T:TGCTCC	2.50214e-09	-1.43281	-1.56048
163928769	chr6:163928769:T:C	2.22238e-09	-1.53786	-1.574
163928791	chr6:163928791:A:G	1.0211e-08	-1.11008e-10	-1.58696
163928872	chr6:163928872:G:A	4.36616e-08	-1.11008e-10	-0.133965
163929014	chr6:163929014:C:T	1.01879e-08	-1.11008e-10	-1.58923
163929055	chr6:163929055:C:T	3.4182e-09	-1.55544	-1.12588
163929168	chr6:163929168:A:G	2.62291e-09	-1.50633	-1.43981
163929177	chr6:163929177:G:A	1.02093e-08	-1.11008e-10	-1.58714
163929320	chr6:163929320:T:G	3.27919e-08	-1.11008e-10	-0.420253
163929819	chr6:163929819:G:A	1.01793e-08	-1.11008e-10	-1.59008
163929866	chr6:163929866:G:A	1.3341e-08	-1.11008e-10	-1.31959
163929919	chr6:163929919:A:G	1.32719e-08	-1.11008e-10	-1.32479
163929978	chr6:163929978:C:T	1.35756e-08	-1.11008e-10	-1.30216
163930058	chr6:163930058:A:G	2.86798e-08	-1.11008e-10	-0.55424
163930104	chr6:163930104:C:T	1.4443e-08	-1.24023	-5.77084e-10
163930215	chr6:163930215:C:A	3.59101e-09	-1.53194	-1.10006
163930257	chr6:163930257:C:T	1.33589e-08	-1.11008e-10	-1.31825
163930388	chr6:163930388:G:A	1.3588e-08	-1.11008e-10	-1.30125
163930489	chr6:163930489:C:T	3.59974e-09	-1.49818	-1.13139
163930573	chr6:163930573:A:G	1.36125e-08	-1.11008e-10	-1.29944
163930796	chr6:163930796:T:C	1.16656e-08	-1.11008e-10	-1.45379
163930991	chr6:163930991:A:T	1.13721e-08	-1.11008e-10	-1.47927
163931059	chr6:163931059:A:G	1.51267e-08	-1.11008e-10	-1.19397
163931081	chr6:163931081:TG:T	1.29241e-08	-1.11008e-10	-1.35134
163931187	chr6:163931187:T:C	3.27436e-09	-1.47401	-1.2503
163931239	chr6:163931239:T:A	1.16174e-08	-1.11008e-10	-1.45793
163931287	chr6:163931287:T:G	1.16635e-08	-1.11008e-10	-1.45397
163931485	chr6:163931485:T:C	1.03961e-08	-1.11008e-10	-1.569
163931501	chr6:163931501:C:T	1.13309e-08	-1.11008e-10	-1.4829
163931639	chr6:163931639:G:C	2.12066e-08	-1.11008e-10	-0.856124
163931657	chr6:163931657:G:T	2.27582e-09	-1.54803	-1.54007
163931751	chr6:163931751:A:G	1.16369e-08	-1.11008e-10	-1.45625
163931846	chr6:163931846:G:A	2.38869e-09	-1.56341	-1.47628
163931929	chr6:163931929:A:G	1.14461e-08	-1.11008e-10	-1.47279
163931977	chr6:163931977:A:C	5.94794e-09	-0.641777	-1.48561
163932029	chr6:163932029:G:A	2.21318e-09	-1.52893	-1.58708
163932071	chr6:163932071:G:A	1.08992e-08	-1.11008e-10	-1.52174
163932092	chr6:163932092:A:G	1.15536e-08	-1.11008e-10	-1.46344
163932256	chr6:163932256:C:G	1.0364e-08	-1.11008e-10	-1.5721
163932296	chr6:163932296:G:A	1.93369e-08	-1.11008e-10	-0.948418
163932505	chr6:163932505:C:T	1.01799e-08	-1.11008e-10	-1.59002
163932634	chr6:163932634:A:T	1.04918e-08	-1.11008e-10	-1.55984
163932730	chr6:163932730:G:A	1.02952e-08	-1.11008e-10	-1.57875
163932732	chr6:163932732:A:G	1.25175e-08	-1.11008e-10	-1.3833
163932893	chr6:163932893:T:C	1.26559e-08	-1.11008e-10	-1.37231
163932992	chr6:163932992:A:G	1.26175e-08	-1.11008e-10	-1.37535
163933049	chr6:163933049:T:C	2.23563e-09	-1.53125	-1.57466
163933165	chr6:163933165:A:ATATATT	1.306e-08	-1.11008e-10	-1.34088
163933270	chr6:163933270:C:T	1.30898e-08	-1.11008e-10	-1.3386
163933372	chr6:163933372:A:G	3.21389e-08	-1.11008e-10	-0.440368
163933409	chr6:163933409:G:A	2.38114e-08	-1.11008e-10	-0.740272
163933605	chr6:163933605:T:G	2.22804e-09	-1.5275	-1.58182
163933653	chr6:163933653:G:A	1.23552e-08	-1.11008e-10	-1.39635
163934126	chr6:163934126:A:T	3.128e-09	-1.38303	-1.38701
163934173	chr6:163934173:A:G	3.16959e-08	-1.11008e-10	-0.454248
163934174	chr6:163934174:C:A	3.17022e-08	-1.11008e-10	-0.454048
163934554	chr6:163934554:A:T	3.79055e-09	-1.53761	-1.04031
163934621	chr6:163934621:A:T	4.50962e-09	-1.03373	-1.37049
163934650	chr6:163934650:A:C	1.27424e-08	-1.11008e-10	-1.3655
163934706	chr6:163934706:A:G	3.43561e-09	-1.56563	-1.11061
163934752	chr6:163934752:T:C	2.20164e-09	-1.53412	-1.58711
163934774	chr6:163934774:T:C	4.26976e-09	-1.08313	-1.37575
163934793	chr6:163934793:T:C	4.51343e-09	-1.06028	-1.3431
163934850	chr6:163934850:G:A	1.30304e-08	-1.11008e-10	-1.34315
163934899	chr6:163934899:GT:G	1.6705e-08	-1.11008e-10	-1.09473
163934926	chr6:163934926:G:A	4.62773e-09	-1.02745	-1.35092
163935453	chr6:163935453:A:G	2.19227e-08	-1.11008e-10	-0.822911
163935538	chr6:163935538:C:T	1.29741e-08	-1.34748	-5.77084e-10
163935575	chr6:163935575:T:C	1.11837e-08	-1.11008e-10	-1.49598
163935593	chr6:163935593:C:T	2.34578e-09	-1.52121	-1.53661
163935692	chr6:163935692:C:T	1.08324e-08	-1.11008e-10	-1.5279
163935824	chr6:163935824:C:T	5.0927e-08	-1.11008e-10	0.0199589
163935829	chr6:163935829:A:G	5.30506e-09	-0.67736	-1.56441
163935867	chr6:163935867:C:T	2.14359e-09	-1.5588	-1.58915
163936296	chr6:163936296:C:T	4.56686e-09	-0.824069	-1.56754
163936345	chr6:163936345:G:A	1.4626e-08	-1.11008e-10	-1.22763
163936390	chr6:163936390:T:C	2.11314e-08	-1.11008e-10	-0.859673
163936434	chr6:163936434:G:A	4.96793e-09	-0.740567	-1.56686
163936528	chr6:163936528:C:G	2.46599e-09	-1.46015	-1.54769
163936586	chr6:163936586:C:A	1.10633e-08	-1.11008e-10	-1.5068
163936983	chr6:163936983:C:T	1.11544e-08	-1.11008e-10	-1.4986
163937300	chr6:163937300:G:T	4.77108e-09	-0.7859	-1.56196
163937318	chr6:163937318:A:G	1.80501e-08	-1.01728	-5.77084e-10
163937336	chr6:163937336:G:T	4.6872e-09	-0.800052	-1.56555
163937517	chr6:163937517:C:G	4.00519e-09	-0.969857	-1.55299
163937537	chr6:163937537:A:G	1.66852e-08	-1.11008e-10	-1.09592
163937548	chr6:163937548:A:G	4.09202e-09	-0.951063	-1.55033
163937658	chr6:163937658:A:C	2.23471e-08	-1.11008e-10	-0.803737
163937767	chr6:163937767:G:A	1.10193e-08	-1.11008e-10	-1.51078
163937853	chr6:163937853:A:T	4.99782e-09	-0.765375	-1.53606
163937954	chr6:163937954:A:G	3.18561e-09	-1.52228	-1.22951
163937977	chr6:163937977:A:G	2.4222e-09	-1.44569	-1.58007
163938106	chr6:163938106:G:A	2.50687e-09	-1.51904	-1.47236
163938578	chr6:163938578:A:G	2.14376e-09	-1.56425	-1.58362
163938581	chr6:163938581:G:A	2.47269e-08	-1.11008e-10	-0.702544
163938611	chr6:163938611:G:T	3.74595e-09	-1.55968	-1.03008
163938848	chr6:163938848:G:A	4.0688e-09	-1.26386	-1.24323
163939031	chr6:163939031:G:C	2.84779e-09	-1.55889	-1.305
163939035	chr6:163939035:A:T	2.62398e-09	-1.56259	-1.38315
163939145	chr6:163939145:G:A	1.64539e-08	-1.11008e-10	-1.10987
163939180	chr6:163939180:A:G	4.2202e-08	-1.11008e-10	-0.167966
163939186	chr6:163939186:G:A	1.03032e-08	-1.11008e-10	-1.57798
163939201	chr6:163939201:A:G	1.18211e-08	-1.11008e-10	-1.44055
163939224	chr6:163939224:A:G	1.04216e-08	-1.11008e-10	-1.56655
163939385	chr6:163939385:C:T	2.58567e-09	-1.37049	-1.58996
163939476	chr6:163939476:C:T	4.15064e-09	-1.54254	-0.944629
163939625	chr6:163939625:G:A	2.77932e-09	-1.37941	-1.50882
163939730	chr6:163939730:C:T	3.50913e-08	-0.352483	-5.77084e-10
163939775	chr6:163939775:G:A	3.33559e-09	-1.11749	-1.5883
163940013	chr6:163940013:G:T	2.22456e-09	-1.55425	-1.55662
163940374	chr6:163940374:T:G	1.1085e-08	-1.11008e-10	-1.50484
163940486	chr6:163940486:A:T	2.13462e-09	-1.56239	-1.58976
163940504	chr6:163940504:T:A	2.3041e-09	-1.5095	-1.56625
163940512	chr6:163940512:T:G	2.74327e-09	-1.47642	-1.42486
163940901	chr6:163940901:G:A	1.19757e-08	-1.11008e-10	-1.42756
163941034	chr6:163941034:T:C	3.22379e-09	-1.53951	-1.20037
163941094	chr6:163941094:C:T	2.75631e-09	-1.55682	-1.33972
163941677	chr6:163941677:T:C	3.14457e-09	-1.37912	-1.38564
163942380	chr6:163942380:T:C	2.92469e-09	-1.4219	-1.41535
163942775	chr6:163942775:C:T	3.499e-09	-1.29182	-1.36613
163942819	chr6:163942819:G:T	2.82106e-09	-1.43884	-1.43449
163942834	chr6:163942834:A:G	1.11361e-08	-1.11008e-10	-1.50024
163943078	chr6:163943078:A:G	5.02655e-09	-1.10542	-1.19028
163943150	chr6:163943150:T:C	1.01791e-08	-1.11008e-10	-1.5901
163943200	chr6:163943200:C:T	1.08711e-08	-1.11008e-10	-1.52432
163943325	chr6:163943325:G:A	1.14181e-08	-1.11008e-10	-1.47524
163943329	chr6:163943329:C:T	3.70117e-09	-1.42394	-1.17784
163943503	chr6:163943503:T:A	1.18063e-08	-1.4418	-5.77084e-10
163943661	chr6:163943661:C:T	1.49928e-08	-1.11008e-10	-1.20287
163943669	chr6:163943669:T:C	3.16304e-09	-1.30368	-1.45522
163943762	chr6:163943762:G:A	4.11139e-09	-1.52764	-0.969036
163943943	chr6:163943943:C:T	3.34491e-09	-1.40353	-1.29947
163944103	chr6:163944103:T:C	1.08293e-08	-1.11008e-10	-1.52818
163944281	chr6:163944281:G:A	1.1625e-08	-0.292541	-1.16474
163945099	chr6:163945099:G:A	6.22291e-09	-0.7625	-1.3197
163945164	chr6:163945164:T:A	4.49494e-08	-1.11008e-10	-0.104897
163945251	chr6:163945251:G:A	2.45058e-09	-1.44301	-1.5711
163945310	chr6:163945310:A:G	1.49916e-08	-1.11008e-10	-1.20295
163945399	chr6:163945399:A:G	2.87281e-09	-1.55899	-1.29616
163945776	chr6:163945776:T:A	2.75017e-09	-1.5542	-1.34457
163945825	chr6:163945825:G:T	2.75347e-09	-1.43488	-1.46269
163946133	chr6:163946133:G:C	3.40574e-09	-1.42761	-1.25736
163946298	chr6:163946298:AC:A	1.0724e-08	-0.0747429	-1.4632
163946461	chr6:163946461:T:A	1.1636e-08	-1.11008e-10	-1.45633
163946936	chr6:163946936:A:G	1.01825e-08	-1.11008e-10	-1.58976
163947032	chr6:163947032:T:A	1.03977e-08	-1.11008e-10	-1.56885
163947055	chr6:163947055:A:G	2.30879e-09	-1.48395	-1.58976
163947147	chr6:163947147:C:T	2.44489e-08	-0.71385	-5.77084e-10
163947249	chr6:163947249:G:A	1.0538e-08	-1.11008e-10	-1.55545
163947404	chr6:163947404:G:A	1.06648e-08	-1.11008e-10	-1.54348
163947519	chr6:163947519:C:T	1.1757e-08	-1.11008e-10	-1.44599
163947713	chr6:163947713:G:A	1.41968e-08	-1.11008e-10	-1.25742
163947725	chr6:163947725:C:A	2.07447e-08	-1.11008e-10	-0.878145
163948014	chr6:163948014:C:T	2.82561e-09	-1.36579	-1.50592
163948208	chr6:163948208:G:C	1.11304e-08	-1.11008e-10	-1.50076
163948355	chr6:163948355:T:C	1.08093e-08	-1.53003	-5.77084e-10
163948419	chr6:163948419:A:G	2.91948e-09	-1.51977	-1.31926
163948538	chr6:163948538:A:G	1.02266e-08	-1.11008e-10	-1.58544
163948632	chr6:163948632:G:A	2.62357e-09	-1.56458	-1.38131
163949067	chr6:163949067:T:G	1.02008e-08	-1.11008e-10	-1.58797
163949177	chr6:163949177:C:T	1.04238e-08	-1.11008e-10	-1.56635
163949543	chr6:163949543:G:A	1.43807e-08	-1.11008e-10	-1.24455
163949551	chr6:163949551:T:C	2.92011e-09	-1.38927	-1.44954
163949749	chr6:163949749:A:C	1.04252e-08	-1.11008e-10	-1.56621
163950422	chr6:163950422:T:C	3.73274e-09	-1.4812	-1.1121
163950798	chr6:163950798:G:A	1.29488e-08	-1.11008e-10	-1.34943
163950884	chr6:163950884:C:T	1.0396e-08	-1.11008e-10	-1.56901
163951119	chr6:163951119:C:T	3.2169e-09	-1.15189	-1.59012
163951280	chr6:163951280:G:A	2.75434e-09	-1.55363	-1.34363
163951411	chr6:163951411:G:C	1.08809e-08	-1.11008e-10	-1.52343
163951836	chr6:163951836:G:C	5.75911e-08	-1.11008e-10	0.142933
163951912	chr6:163951912:T:TG	1.04356e-08	-1.11008e-10	-1.56521
163952148	chr6:163952148:T:G	2.94376e-09	-1.51523	-1.31552
163952247	chr6:163952247:G:A	1.04979e-08	-1.11008e-10	-1.55926
163952293	chr6:163952293:T:A	2.33315e-08	-1.11008e-10	-0.76063
163952336	chr6:163952336:T:C	2.51965e-09	-1.42275	-1.56357
163952622	chr6:163952622:T:C	2.30342e-09	-1.5349	-1.54114
163953467	chr6:163953467:C:A	1.04641e-08	-1.56249	-5.77084e-10
163953882	chr6:163953882:G:C	1.54764e-08	-1.11008e-10	-1.17112
163954130	chr6:163954130:A:G	1.05505e-08	-1.11008e-10	-1.55426
163954302	chr6:163954302:G:A	4.20199e-09	-1.01126	-1.46362
163954400	chr6:163954400:G:C	1.60419e-08	-1.11008e-10	-1.13523
163954479	chr6:163954479:T:C	1.09986e-08	-1.11008e-10	-1.51267
163954759	chr6:163954759:C:T	2.53204e-09	-1.42511	-1.5563
163954787	chr6:163954787:C:T	1.61376e-08	-1.11008e-10	-1.12928
163954827	chr6:163954827:T:A	2.21709e-09	-1.53492	-1.57932
163954896	chr6:163954896:C:T	2.50474e-09	-1.52649	-1.46576
163955063	chr6:163955063:A:G	1.04612e-08	-1.11008e-10	-1.56276
163956432	chr6:163956432:C:T	5.94638e-08	-1.11008e-10	0.174933
163956556	chr6:163956556:T:A	1.52802e-08	-1.11008e-10	-1.18388
163956647	chr6:163956647:G:A	3.09452e-09	-1.52748	-1.25332
163957653	chr6:163957653:A:G	4.922e-09	-1.31912	-0.997598
163958182	chr6:163958182:T:C	1.33858e-08	-1.11008e-10	-1.31624
163959035	chr6:163959035:C:T	7.33856e-08	-1.11008e-10	0.385293
163959466	chr6:163959466:C:A	1.94096e-08	-1.11008e-10	-0.944666
163959604	chr6:163959604:A:G	6.12473e-08	-1.11008e-10	0.204485
163959817	chr6:163959817:C:T	1.06888e-08	-0.22989	-1.31134
163959869	chr6:163959869:C:T	2.3019e-08	-1.11008e-10	-0.774117
163959904	chr6:163959904:C:A	9.51366e-09	-0.349719	-1.30799
163960077	chr6:163960077:G:A	1.82173e-07	-1.11008e-10	1.29452
163960190	chr6:163960190:T:G	4.15579e-09	-0.903188	-1.58274
163960310	chr6:163960310:TG:T	2.25663e-09	-1.52265	-1.57391
163960439	chr6:163960439:C:T	6.56391e-08	-1.11008e-10	0.273737
163960756	chr6:163960756:G:A	1.93027e-08	-1.11008e-10	-0.950188
163960994	chr6:163960994:C:G	2.47534e-09	-1.56537	-1.43868
163961709	chr6:163961709:A:G	3.29909e-08	-1.11008e-10	-0.414204
163961812	chr6:163961812:C:T	1.2059e-08	-1.11008e-10	-1.42062
163961867	chr6:163961867:G:A	2.30733e-09	-1.55657	-1.51778
163962489	chr6:163962489:C:T	9.78576e-09	-1.37981	-0.249694
163962813	chr6:163962813:T:G	1.01793e-08	-1.11008e-10	-1.59008
163962958	chr6:163962958:A:G	3.46635e-09	-1.14886	-1.51848
163962976	chr6:163962976:A:G	2.82655e-08	1.01462	-1.58341
163963087	chr6:163963087:C:T	1.84318e-08	-0.996359	-5.77084e-10
163963325	chr6:163963325:C:G	1.69447e-08	-1.11008e-10	-1.08048
163963383	chr6:163963383:A:G	3.93156e-08	-1.11008e-10	-0.238812
163963481	chr6:163963481:T:C	1.13928e-08	-1.11008e-10	-1.47746
163963891	chr6:163963891:C:T	1.88417e-08	0.333882	-1.30825
163963976	chr6:163963976:T:C	1.279e-08	-1.11008e-10	-1.36177
163964065	chr6:163964065:A:T	1.19528e-08	-1.11008e-10	-1.42947
163964150	chr6:163964150:C:T	2.76722e-09	-1.33078	-1.56181
163964743	chr6:163964743:A:AT	1.16857e-08	-1.11008e-10	-1.45207
163964924	chr6:163964924:AC:A	1.6033e-08	0.346057	-1.48184
163965088	chr6:163965088:A:G	1.11216e-08	-1.11008e-10	-1.50154
163965580	chr6:163965580:C:A	1.61974e-08	-1.11008e-10	-1.12558
163965781	chr6:163965781:C:T	1.14984e-08	-1.11008e-10	-1.46823
163965939	chr6:163965939:A:G	4.02119e-09	-1.04696	-1.4719
163966150	chr6:163966150:C:A	1.67992e-08	-1.11008e-10	-1.0891
163966152	chr6:163966152:G:A	7.36268e-09	-1.28494	-0.629067
163966274	chr6:163966274:G:A	1.3982e-08	-1.11008e-10	-1.27267
163966317	chr6:163966317:G:A	2.76177e-08	-1.11008e-10	-0.591979
163966571	chr6:163966571:T:C	3.59271e-09	-1.1022	-1.52933
163966679	chr6:163966679:A:G	4.45717e-09	-1.1087	-1.30722
163966990	chr6:163966990:T:C	1.05153e-08	-1.11008e-10	-1.5576
163967047	chr6:163967047:A:G	9.7493e-09	-0.0546078	-1.57863
163967132	chr6:163967132:T:G	1.30855e-08	-1.11008e-10	-1.33893
163967908	chr6:163967908:ATTAAT:A	1.3422e-08	-1.11008e-10	-1.31354
163967927	chr6:163967927:C:A	1.3422e-08	-1.11008e-10	-1.31354
163967965	chr6:163967965:A:T	1.42418e-08	-1.11008e-10	-1.25425
163968049	chr6:163968049:G:A	1.21983e-08	-1.11008e-10	-1.40914
163968061	chr6:163968061:G:A	6.48299e-08	1.61253	-1.3512
163968096	chr6:163968096:A:G	8.75213e-08	1.44854	-0.887088
163968133	chr6:163968133:G:A	6.07112e-08	1.42096	-1.22527
163968374	chr6:163968374:C:A	2.41273e-08	-0.727092	-5.77084e-10
163968544	chr6:163968544:A:G	2.04729e-08	-1.11008e-10	-0.89133
163968603	chr6:163968603:C:T	3.70185e-08	-1.11008e-10	-0.299017
163968619	chr6:163968619:G:A	1.58565e-08	-1.11008e-10	-1.14686
163968853	chr6:163968853:C:T	7.55323e-09	-1.53566	-0.352798
163968875	chr6:163968875:C:T	7.05169e-09	-1.53173	-0.425433
163968956	chr6:163968956:A:G	1.64334e-07	2.04545	-0.853991
163968996	chr6:163968996:A:G	7.95353e-09	-0.28993	-1.54689
163969000	chr6:163969000:T:G	1.41338e-07	2.16879	-1.12807
163969076	chr6:163969076:T:C	1.25845e-08	-1.11008e-10	-1.37797
163969324	chr6:163969324:T:C	1.11116e-08	-1.50245	-5.77084e-10
163969405	chr6:163969405:A:T	1.62193e-08	-1.11008e-10	-1.12423
163969567	chr6:163969567:C:T	1.10392e-08	-1.11008e-10	-1.50898
163969659	chr6:163969659:A:G	1.02833e-08	-1.11008e-10	-1.57991
163969666	chr6:163969666:G:A	1.07771e-08	-1.11008e-10	-1.53301
163969766	chr6:163969766:C:T	2.20192e-07	2.82807	-1.344
163969887	chr6:163969887:A:G	1.3617e-08	-1.11008e-10	-1.29911
163969943	chr6:163969943:C:T	1.16796e-08	-1.11008e-10	-1.45259
163969959	chr6:163969959:T:C	6.29814e-08	-1.11008e-10	0.232405
163969988	chr6:163969988:C:T	3.85686e-08	-1.11008e-10	-0.257996
163970015	chr6:163970015:C:T	3.80231e-08	-1.11008e-10	-0.272242
163970073	chr6:163970073:C:A	3.8061e-08	-1.11008e-10	-0.271245
163970129	chr6:163970129:A:G	4.10728e-08	-1.11008e-10	-0.195088
163970166	chr6:163970166:A:G	3.80897e-08	-1.11008e-10	-0.27049
163970181	chr6:163970181:T:C	3.79752e-08	-1.11008e-10	-0.273501
163970223	chr6:163970223:A:C	3.7892e-08	-1.11008e-10	-0.275695
163970261	chr6:163970261:C:T	3.80447e-08	-1.11008e-10	-0.271672
163970545	chr6:163970545:A:C	1.29133e-08	-1.11008e-10	-1.35217
163970644	chr6:163970644:T:C	1.03136e-08	-1.11008e-10	-1.57697
163970651	chr6:163970651:G:GT	1.02084e-08	-1.11008e-10	-1.58722
163970761	chr6:163970761:T:TA	1.11131e-08	-1.11008e-10	-1.50231
163970906	chr6:163970906:C:G	5.02853e-08	1.34501	-1.33773
163970937	chr6:163970937:C:T	1.14088e-08	-1.11008e-10	-1.47605
163971182	chr6:163971182:A:G	1.3736e-08	-1.11008e-10	-1.29041
163971274	chr6:163971274:G:A	3.94698e-07	2.98261	-0.914927
163971295	chr6:163971295:C:T	1.10141e-08	-1.11008e-10	-1.51125
163971308	chr6:163971308:C:A	1.09736e-08	-1.11008e-10	-1.51494
163971382	chr6:163971382:C:T	1.11389e-08	-1.11008e-10	-1.49999
163971421	chr6:163971421:C:T	1.12109e-07	2.38393	-1.5749
163971736	chr6:163971736:T:A	2.52355e-08	-1.11008e-10	-0.682184
163971782	chr6:163971782:G:A	3.19124e-07	3.42811	-1.57297
163971857	chr6:163971857:G:T	2.11118e-08	-1.11008e-10	-0.860603
163971936	chr6:163971936:G:A	2.79367e-07	3.28484	-1.56274
163971954	chr6:163971954:G:A	2.99382e-09	-1.46056	-1.35332
163971980	chr6:163971980:A:C	1.46807e-08	-1.11008e-10	-1.2239
163972078	chr6:163972078:G:A	2.29396e-08	-1.11008e-10	-0.777569
163972095	chr6:163972095:C:G	1.10174e-08	-1.11008e-10	-1.51096
163972212	chr6:163972212:G:T	2.71338e-07	3.27983	-1.5869
163972393	chr6:163972393:A:T	1.48762e-08	-1.11008e-10	-1.21067
163972481	chr6:163972481:T:C	2.32968e-08	-1.11008e-10	-0.762119
163972629	chr6:163972629:A:G	8.03108e-08	2.035	-1.55953
163972639	chr6:163972639:C:T	1.11125e-08	-1.11008e-10	-1.50236
163972651	chr6:163972651:A:G	1.05662e-08	-1.11008e-10	-1.55277
163972653	chr6:163972653:C:G	1.05544e-08	-1.11008e-10	-1.55389
163972888	chr6:163972888:T:A	1.05414e-08	-1.11008e-10	-1.55512
163972972	chr6:163972972:G:C	1.26277e-08	-1.37454	-5.77084e-10
163973150	chr6:163973150:G:A	2.6813e-08	-1.11008e-10	-0.621549
163973303	chr6:163973303:A:G	1.19411e-08	-1.11008e-10	-1.43045
163973841	chr6:163973841:T:C	1.87578e-08	-1.11008e-10	-0.978823
163973848	chr6:163973848:T:C	1.69046e-08	-1.11008e-10	-1.08285
163973911	chr6:163973911:T:C	1.75556e-08	-1.11008e-10	-1.04506
163974064	chr6:163974064:G:A	1.0231e-08	-1.11008e-10	-1.58501
163974204	chr6:163974204:T:C	1.05954e-08	-1.11008e-10	-1.55002
163974368	chr6:163974368:C:A	2.23731e-07	3.08684	-1.58683
163974469	chr6:163974469:A:G	1.0431e-08	-1.56565	-5.77084e-10
163974694	chr6:163974694:TA:T	9.05858e-08	2.18583	-1.58997
163974887	chr6:163974887:C:A	2.94555e-07	3.35813	-1.5831
163975059	chr6:163975059:G:A	2.56502e-08	-1.11008e-10	-0.665884
163975178	chr6:163975178:G:A	2.40125e-08	-1.11008e-10	-0.731861
163975473	chr6:163975473:G:A	1.8346e-07	2.85096	-1.5494
163975481	chr6:163975481:G:T	4.08399e-08	-1.11008e-10	-0.200775
163975638	chr6:163975638:C:G	1.17163e-08	-1.11008e-10	-1.44945
163975644	chr6:163975644:T:C	1.07646e-08	-1.11008e-10	-1.53417
163975756	chr6:163975756:C:T	5.77125e-08	1.59549	-1.45045
163975801	chr6:163975801:C:T	1.1113e-08	-1.11008e-10	-1.50232
163976054	chr6:163976054:C:T	1.34922e-08	-1.30832	-5.77084e-10
163976139	chr6:163976139:C:A	2.15837e-07	3.05131	-1.58722
163976296	chr6:163976296:G:C	2.2493e-07	3.08718	-1.58183
163976433	chr6:163976433:A:G	2.48182e-08	-1.11008e-10	-0.698856
163976863	chr6:163976863:C:T	2.1662e-08	-1.11008e-10	-0.834874
163977019	chr6:163977019:G:T	1.17425e-08	-1.11008e-10	-1.44722
163977077	chr6:163977077:C:T	2.76413e-08	-1.11008e-10	-0.591123
163977204	chr6:163977204:A:C	2.30659e-08	-1.11008e-10	-0.772078
163977390	chr6:163977390:T:C	1.10909e-08	-1.11008e-10	-1.50431
163977473	chr6:163977473:G:A	1.14949e-08	-1.11008e-10	-1.46853
163977520	chr6:163977520:T:C	1.14016e-08	-1.11008e-10	-1.47668
163978175	chr6:163978175:ATGTT:A	2.28024e-07	3.10894	-1.58992
163978207	chr6:163978207:C:T	1.16698e-08	-1.11008e-10	-1.45343
163978258	chr6:163978258:A:G	2.26338e-07	3.10115	-1.58955
163978346	chr6:163978346:C:T	2.40756e-07	3.16347	-1.59012
163978423	chr6:163978423:C:T	2.80766e-07	3.31715	-1.59006
163978508	chr6:163978508:T:C	2.26815e-07	3.1038	-1.59009
163978521	chr6:163978521:TA:T	2.06798e-07	3.0112	-1.5899
163978636	chr6:163978636:T:C	2.37944e-07	3.1517	-1.59009
163978903	chr6:163978903:A:G	1.44957e-08	-1.23658	-5.77084e-10
163978914	chr6:163978914:G:A	2.26407e-07	3.10179	-1.58989
163978916	chr6:163978916:G:A	2.23969e-07	3.0909	-1.58983
163978956	chr6:163978956:A:G	2.88587e-08	-0.548023	-5.77084e-10
163979234	chr6:163979234:G:A	1.91684e-08	-1.11008e-10	-0.957169
163979235	chr6:163979235:G:A	2.1944e-07	3.07033	-1.58968
163979500	chr6:163979500:G:T	1.9648e-08	-1.11008e-10	-0.932457
163979502	chr6:163979502:C:T	2.13543e-07	3.04218	-1.58877
163979551	chr6:163979551:G:A	2.04884e-07	3.00095	-1.58894
163979563	chr6:163979563:G:A	1.99112e-07	2.97198	-1.58855
163979590	chr6:163979590:T:C	2.03923e-07	2.96804	-1.56073
163979596	chr6:163979596:C:T	2.39421e-07	3.15503	-1.58724
163979612	chr6:163979612:C:T	1.92075e-07	2.93667	-1.58922
163979620	chr6:163979620:C:T	1.2227e-08	-1.11008e-10	-1.40679
163979673	chr6:163979673:A:G	1.99942e-08	-1.11008e-10	-0.914992
163979842	chr6:163979842:G:A	1.07914e-08	-1.11008e-10	-1.53169
163979966	chr6:163979966:C:G	2.00267e-08	-1.11008e-10	-0.91337
163980029	chr6:163980029:T:A	1.93473e-07	2.93469	-1.57999
163980675	chr6:163980675:C:G	1.95068e-08	-1.11008e-10	-0.939672
163980948	chr6:163980948:C:T	1.14107e-08	-1.11008e-10	-1.47588
163980975	chr6:163980975:A:T	2.40768e-07	3.11198	-1.53858
163980990	chr6:163980990:T:C	2.20895e-07	3.02171	-1.53446
163981232	chr6:163981232:A:G	1.09111e-08	-1.11008e-10	-1.52065
163981342	chr6:163981342:G:T	2.02381e-07	2.98273	-1.58302
163981343	chr6:163981343:A:T	4.56785e-08	1.37268	-1.46149
163981428	chr6:163981428:C:T	1.02073e-08	-1.11008e-10	-1.58733
163981487	chr6:163981487:G:A	1.02745e-08	-1.11008e-10	-1.58077
163981773	chr6:163981773:G:C	1.01921e-08	-1.11008e-10	-1.58882
163981829	chr6:163981829:G:A	1.75312e-07	2.83907	-1.58294
163982027	chr6:163982027:G:A	1.3086e-08	-1.11008e-10	-1.33889
163982341	chr6:163982341:A:G	1.89445e-08	-1.11008e-10	-0.968923
163982472	chr6:163982472:G:A	2.81941e-08	0.964735	-1.53606
163982486	chr6:163982486:A:G	1.01923e-08	-1.11008e-10	-1.5888
163982646	chr6:163982646:A:T	1.11369e-08	-1.11008e-10	-1.50017
163982671	chr6:163982671:A:C	1.79112e-07	2.86739	-1.58981
163982802	chr6:163982802:A:G	1.94379e-07	2.94719	-1.58781
163983090	chr6:163983090:G:T	1.29959e-08	-1.11008e-10	-1.3458
163983099	chr6:163983099:T:C	1.3942e-08	-1.11008e-10	-1.27553
163983901	chr6:163983901:A:G	2.07672e-08	0.689009	-1.56607
163983952	chr6:163983952:A:C	1.20912e-08	-1.11008e-10	-1.41795
163984030	chr6:163984030:A:G	2.46801e-08	0.862762	-1.5672
163984057	chr6:163984057:T:C	2.65373e-08	0.934764	-1.56665
163984225	chr6:163984225:T:G	1.11594e-08	-1.11008e-10	-1.49815
163984322	chr6:163984322:C:T	2.14332e-08	-1.11008e-10	-0.845492
163984347	chr6:163984347:T:C	2.54938e-08	0.887029	-1.55903
163984489	chr6:163984489:G:T	1.02554e-08	-1.11008e-10	-1.58263
163984641	chr6:163984641:C:T	1.39187e-08	-1.11008e-10	-1.2772
163984963	chr6:163984963:T:C	1.16776e-08	-1.11008e-10	-1.45276
163984987	chr6:163984987:G:T	1.05827e-08	-1.11008e-10	-1.55121
163985091	chr6:163985091:T:C	1.40045e-08	-1.11008e-10	-1.27105
163985232	chr6:163985232:C:T	6.57423e-08	1.7165	-1.44119
163985440	chr6:163985440:T:G	1.84398e-08	0.569536	-1.56546
163985451	chr6:163985451:A:T	1.36843e-08	-1.11008e-10	-1.29419
163985626	chr6:163985626:C:T	1.5436e-08	0.404274	-1.578
163985807	chr6:163985807:T:C	1.17117e-08	-1.11008e-10	-1.44984
163985862	chr6:163985862:G:A	1.38885e-08	-1.11008e-10	-1.27937
163986014	chr6:163986014:C:T	1.27006e-08	-1.11008e-10	-1.36879
163986083	chr6:163986083:G:A	1.55156e-08	-1.11008e-10	-1.16859
163986177	chr6:163986177:C:T	1.26315e-08	-1.11008e-10	-1.37424
163986265	chr6:163986265:C:T	1.65525e-08	0.48607	-1.58997
163986450	chr6:163986450:G:A	1.63577e-08	-1.11008e-10	-1.11574
163986490	chr6:163986490:C:T	1.06576e-08	-1.11008e-10	-1.54416
163986573	chr6:163986573:C:G	1.55914e-08	-1.11008e-10	-1.16372
163986769	chr6:163986769:ATGATG:A	1.58938e-08	-1.11008e-10	-1.14451
163986940	chr6:163986940:A:G	1.91784e-08	-1.11008e-10	-0.956652
163987184	chr6:163987184:T:C	1.29721e-08	-1.11008e-10	-1.34763
163987225	chr6:163987225:T:C	2.75296e-08	-1.11008e-10	-0.595174
163987519	chr6:163987519:G:GGTTTT	1.27858e-08	-1.11008e-10	-1.3621
163987894	chr6:163987894:T:A	2.8821e-08	-0.549331	-5.77084e-10
163988115	chr6:163988115:C:T	2.14613e-08	-1.11008e-10	-0.844182
163988160	chr6:163988160:G:A	4.04935e-09	-1.19637	-1.31551
163988189	chr6:163988189:G:A	2.17762e-08	-1.11008e-10	-0.829616
163988576	chr6:163988576:G:A	1.62814e-08	-1.11008e-10	-1.12041
163988716	chr6:163988716:G:A	1.36462e-08	-1.11008e-10	-1.29697
163989089	chr6:163989089:C:T	3.33889e-08	1.08227	-1.48448
163989336	chr6:163989336:A:C	1.40289e-08	-1.11008e-10	-1.26932
163989553	chr6:163989553:A:C	2.61876e-08	-1.11008e-10	-0.645147
163989685	chr6:163989685:C:T	1.07035e-08	-1.11008e-10	-1.53986
163989733	chr6:163989733:T:A	1.73202e-08	-1.11008e-10	-1.05856
163990109	chr6:163990109:T:C	1.6748e-08	-1.11008e-10	-1.09215
163990135	chr6:163990135:G:A	3.18789e-08	-1.11008e-10	-0.448489
163990139	chr6:163990139:G:GAGGA	1.22794e-08	0.141836	-1.54435
163990302	chr6:163990302:G:A	1.2407e-08	-1.11008e-10	-1.39218
163990627	chr6:163990627:T:G	2.88152e-08	-1.11008e-10	-0.549533
163990726	chr6:163990726:C:T	1.05222e-08	-1.11008e-10	-1.55695
163990769	chr6:163990769:C:G	1.58236e-08	-1.11008e-10	-1.14893
163991103	chr6:163991103:T:G	1.68012e-08	-1.11008e-10	-1.08899
163991184	chr6:163991184:AG:A	1.30967e-08	-1.11008e-10	-1.33807
163991249	chr6:163991249:G:A	2.38253e-08	-1.11008e-10	-0.739687
163991303	chr6:163991303:T:A	1.67325e-08	-1.11008e-10	-1.09308
163991628	chr6:163991628:T:A	1.12509e-08	-1.11008e-10	-1.48999
163991806	chr6:163991806:T:C	1.58734e-08	-1.11008e-10	-1.14579
163992120	chr6:163992120:C:A	1.87497e-08	-1.11008e-10	-0.979257
163992591	chr6:163992591:T:A	1.12756e-08	-1.11008e-10	-1.48779
163993094	chr6:163993094:A:G	1.94934e-08	-1.11008e-10	-0.94036
163993151	chr6:163993151:C:A	1.1472e-08	-1.11008e-10	-1.47052
163993609	chr6:163993609:A:G	2.69875e-09	-1.47657	-1.44108
163993650	chr6:163993650:TATA:T	1.09198e-08	-1.11008e-10	-1.51986
163993667	chr6:163993667:ATTTAAC:A	2.25402e-08	-1.11008e-10	-0.795136
163993848	chr6:163993848:A:T	2.95971e-07	3.06279	-1.28296
163994002	chr6:163994002:C:T	1.16999e-08	-1.11008e-10	-1.45086
163994160	chr6:163994160:T:C	2.13216e-08	-1.11008e-10	-0.850716
163994180	chr6:163994180:A:G	5.23479e-08	0.977953	-0.930476
163994211	chr6:163994211:G:C	2.32704e-08	-1.11008e-10	-0.763255
163994468	chr6:163994468:C:T	2.26392e-08	-1.11008e-10	-0.790753
163994536	chr6:163994536:A:T	1.88391e-08	-1.11008e-10	-0.9745
163994708	chr6:163994708:C:A	1.01916e-08	-1.11008e-10	-1.58887
163994715	chr6:163994715:C:T	1.04147e-07	1.57349	-0.838121
163994817	chr6:163994817:G:A	2.24627e-08	-1.11008e-10	-0.798578
163994849	chr6:163994849:C:T	2.1937e-08	-1.11008e-10	-0.822262
163994901	chr6:163994901:A:G	2.28085e-08	-1.11008e-10	-0.783301
163994937	chr6:163994937:A:G	2.275e-08	-1.11008e-10	-0.785868
163995017	chr6:163995017:G:A	2.31438e-08	-1.11008e-10	-0.768707
163995548	chr6:163995548:C:T	1.70668e-07	2.71753	-1.48825
163995665	chr6:163995665:C:T	1.37784e-08	-1.11008e-10	-1.28734
163995795	chr6:163995795:A:G	2.60245e-08	-1.11008e-10	-0.651395
163996350	chr6:163996350:C:T	1.01799e-08	-1.11008e-10	-1.59002
163996442	chr6:163996442:C:T	1.02579e-08	-1.11008e-10	-1.58239
163996588	chr6:163996588:C:T	3.43355e-09	-1.25313	-1.4237
163996790	chr6:163996790:A:G	2.22084e-07	2.91561	-1.42299
163996809	chr6:163996809:C:G	1.02486e-08	-1.11008e-10	-1.58329
163996892	chr6:163996892:C:T	1.10573e-08	-1.11008e-10	-1.50735
163996979	chr6:163996979:C:T	9.20733e-08	2.01402	-1.40187
163996983	chr6:163996983:A:C	1.48658e-08	-1.11008e-10	-1.21137
163996989	chr6:163996989:C:T	1.1443e-08	-1.11008e-10	-1.47306
163997107	chr6:163997107:C:T	1.71087e-08	-1.11008e-10	-1.07085
163997205	chr6:163997205:C:T	1.08e-08	-1.11008e-10	-1.53089
163997472	chr6:163997472:C:T	4.09113e-08	-0.199029	-5.77084e-10
163997600	chr6:163997600:T:C	1.06928e-08	-1.11008e-10	-1.54086
163997827	chr6:163997827:T:C	1.63675e-08	-1.11008e-10	-1.11514
163998151	chr6:163998151:C:T	1.21459e-08	-1.11008e-10	-1.41344
163998442	chr6:163998442:C:T	1.91492e-08	-1.11008e-10	-0.958176
163998451	chr6:163998451:G:C	1.16965e-08	-1.11008e-10	-1.45114
163998619	chr6:163998619:C:T	3.75443e-07	3.26529	-1.24762
163998838	chr6:163998838:C:T	1.25464e-08	-1.381	-5.77084e-10
163998925	chr6:163998925:G:A	1.92808e-08	-1.11008e-10	-0.951323
163999072	chr6:163999072:A:G	2.37073e-08	-1.11008e-10	-0.744652
163999126	chr6:163999126:A:G	1.62119e-08	-1.11008e-10	-1.12469
163999258	chr6:163999258:G:C	1.15172e-08	-1.11008e-10	-1.4666
163999302	chr6:163999302:A:G	1.0489e-08	-1.11008e-10	-1.5601
163999800	chr6:163999800:G:A	1.67082e-08	0.425012	-1.51954
163999970	chr6:163999970:C:T	3.02757e-09	-1.25701	-1.54566
164000193	chr6:164000193:C:T	1.19305e-08	-1.11008e-10	-1.43134
164000306	chr6:164000306:C:T	1.58599e-08	-1.11008e-10	-1.14664
164000500	chr6:164000500:G:T	2.20059e-08	-1.11008e-10	-0.819123
164000724	chr6:164000724:ATATTTCT:A	1.20136e-08	-1.11008e-10	-1.4244
164000957	chr6:164000957:G:C	2.42215e-09	-1.5307	-1.49508
164000967	chr6:164000967:C:G	1.18091e-08	-1.11008e-10	-1.44156
164001711	chr6:164001711:C:G	1.05566e-07	0.334868	0.414032
164001892	chr6:164001892:T:C	2.53317e-08	-1.11008e-10	-0.678376
164001994	chr6:164001994:A:G	1.34398e-08	-0.56947	-0.742744
164002217	chr6:164002217:C:G	1.41328e-08	0.211432	-1.47337
164002393	chr6:164002393:C:T	8.86318e-08	0.221613	0.352443
164002727	chr6:164002727:G:T	1.60653e-08	-1.11008e-10	-1.13377
164003114	chr6:164003114:AT:A	1.15153e-08	-1.11008e-10	-1.46676
164003212	chr6:164003212:A:G	1.12425e-08	-1.11008e-10	-1.49073
164003387	chr6:164003387:T:C	1.16132e-08	-1.11008e-10	-1.45829
164003556	chr6:164003556:C:T	1.1469e-08	-1.11008e-10	-1.47079
164003592	chr6:164003592:C:G	1.13384e-08	-1.11008e-10	-1.48224
164003777	chr6:164003777:T:C	1.15196e-08	-1.11008e-10	-1.46639
164004033	chr6:164004033:C:T	1.14781e-08	-1.11008e-10	-1.47
164004170	chr6:164004170:G:A	1.1879e-08	-1.11008e-10	-1.43566
164004223	chr6:164004223:G:C	1.16045e-08	-1.11008e-10	-1.45905
164004235	chr6:164004235:C:G	1.17524e-08	-1.11008e-10	-1.44637
164004517	chr6:164004517:G:A	1.11822e-08	-1.11008e-10	-1.49611
164004597	chr6:164004597:C:T	1.15641e-08	-1.11008e-10	-1.46253
164004835	chr6:164004835:T:G	1.14922e-08	-1.11008e-10	-1.46876
164005010	chr6:164005010:C:T	1.0994e-08	-1.11008e-10	-1.51309
164005012	chr6:164005012:T:C	1.17961e-08	-1.11008e-10	-1.44267
164005321	chr6:164005321:T:C	1.16493e-08	-1.11008e-10	-1.45519
164005403	chr6:164005403:C:T	1.18053e-08	-1.11008e-10	-1.44188
164005429	chr6:164005429:C:T	1.165e-08	-1.11008e-10	-1.45513
164005565	chr6:164005565:T:G	1.1622e-08	-1.11008e-10	-1.45754
164005733	chr6:164005733:A:G	8.93838e-08	0.192599	0.389906
164005763	chr6:164005763:C:T	1.17844e-08	-1.11008e-10	-1.44365
164005873	chr6:164005873:A:G	2.18231e-09	-1.56539	-1.56467
164005915	chr6:164005915:T:C	1.2501e-08	-1.11008e-10	-1.38463
164005993	chr6:164005993:A:T	2.04743e-08	-0.727682	-0.163582
164006018	chr6:164006018:TC:T	1.18328e-08	-1.11008e-10	-1.43956
164006124	chr6:164006124:A:G	1.18275e-08	-1.11008e-10	-1.44001
164006319	chr6:164006319:G:A	1.20038e-08	-1.11008e-10	-1.42521
164006431	chr6:164006431:A:C	1.22961e-08	-1.11008e-10	-1.40115
164006443	chr6:164006443:GTCC:G	1.17709e-08	-1.11008e-10	-1.44481
164006497	chr6:164006497:G:A	1.11547e-08	-1.11008e-10	-1.49857
164006541	chr6:164006541:C:T	1.02665e-08	-1.11008e-10	-1.58155
164006557	chr6:164006557:G:A	1.02278e-08	-1.11008e-10	-1.58533
164006819	chr6:164006819:T:A	1.19869e-08	-1.11008e-10	-1.42662
164006866	chr6:164006866:CAT:C	1.19549e-08	-1.11008e-10	-1.4293
164008092	chr6:164008092:C:T	9.17247e-08	0.172174	0.436183
164008253	chr6:164008253:T:G	8.35768e-08	0.181696	0.333636
164008264	chr6:164008264:G:A	1.05557e-08	-1.11008e-10	-1.55377
164008494	chr6:164008494:T:A	7.19128e-08	0.107503	0.257516
164008534	chr6:164008534:G:A	1.48453e-08	-1.11008e-10	-1.21275
164008966	chr6:164008966:C:T	1.37038e-08	-1.11008e-10	-1.29276
164009014	chr6:164009014:C:T	1.07502e-08	-1.11008e-10	-1.53551
164009015	chr6:164009015:G:A	1.39072e-08	-1.11008e-10	-1.27803
164009019	chr6:164009019:G:A	1.07166e-08	-1.11008e-10	-1.53864
164009039	chr6:164009039:A:G	1.37398e-08	-0.0655409	-1.2246
164009057	chr6:164009057:A:G	1.16931e-08	-1.45144	-5.77084e-10
164009389	chr6:164009389:T:C	9.96586e-08	0.202973	0.488343
164009736	chr6:164009736:C:T	4.17673e-08	-0.178321	-5.77084e-10
164009966	chr6:164009966:G:A	7.92207e-08	0.136948	0.324854
164010016	chr6:164010016:C:T	7.77271e-08	0.113969	0.3288
164010092	chr6:164010092:C:T	1.02531e-08	-1.11008e-10	-1.58286
164010307	chr6:164010307:G:A	1.04626e-08	-1.11008e-10	-1.56263
164010847	chr6:164010847:T:C	1.16232e-08	-1.11008e-10	-1.45743
164011371	chr6:164011371:G:A	1.21067e-08	-1.11008e-10	-1.41668
164011386	chr6:164011386:C:T	2.05785e-08	-1.11008e-10	-0.886186
164011585	chr6:164011585:A:G	1.6276e-08	-1.11008e-10	-1.12074
164011608	chr6:164011608:C:T	1.24134e-08	-1.39166	-5.77084e-10
164011638	chr6:164011638:C:T	9.22812e-08	0.487271	0.127134
164011767	chr6:164011767:T:C	9.70909e-09	-0.474629	-1.16274
164012054	chr6:164012054:G:A	1.04574e-08	-1.11008e-10	-1.56312
164012217	chr6:164012217:C:T	1.0455e-08	-1.56335	-5.77084e-10
164012776	chr6:164012776:G:T	4.33603e-09	-1.16953	-1.27395
164013053	chr6:164013053:A:G	2.0404e-07	0.48489	0.922994
164013158	chr6:164013158:C:T	1.15614e-08	-1.11008e-10	-1.46276
164013255	chr6:164013255:G:T	1.59945e-08	-0.366588	-0.771603
164013271	chr6:164013271:G:A	1.13891e-07	0.47846	0.346349
164013596	chr6:164013596:A:C	7.53076e-08	0.317584	0.0935621
164014844	chr6:164014844:A:C	1.21188e-08	-1.11008e-10	-1.41568
164015772	chr6:164015772:C:T	1.23658e-08	-1.3955	-5.77084e-10
164015897	chr6:164015897:G:A	1.24386e-08	-1.11008e-10	-1.38963
164016259	chr6:164016259:A:G	1.02572e-08	-1.11008e-10	-1.58246
164016424	chr6:164016424:A:G	1.02038e-08	-1.11008e-10	-1.58768
164016605	chr6:164016605:C:T	1.20728e-08	-1.56441	0.144933
164016980	chr6:164016980:T:A	1.10803e-08	-1.11008e-10	-1.50527
164017465	chr6:164017465:C:A	1.08293e-08	-1.11008e-10	-1.52818
164017514	chr6:164017514:C:A	1.05243e-08	-1.11008e-10	-1.55675
164018027	chr6:164018027:A:G	5.48889e-08	0.0948767	-5.77084e-10
164018339	chr6:164018339:G:A	2.62295e-08	-1.11008e-10	-0.643549
164018502	chr6:164018502:C:T	2.38522e-08	-1.11008e-10	-0.738559
164018679	chr6:164018679:C:T	5.0067e-09	-1.23185	-1.0678
164018700	chr6:164018700:G:A	8.14933e-08	2.03729	-1.5472
164018842	chr6:164018842:A:G	9.38176e-09	-1.53603	-0.135643
164018900	chr6:164018900:T:C	8.24408e-08	2.03021	-1.52856
164018903	chr6:164018903:C:T	8.89931e-08	2.09796	-1.51984
164019117	chr6:164019117:G:A	3.22144e-08	1.15	-1.58802
164019249	chr6:164019249:T:C	1.00956e-07	2.23917	-1.53492
164019339	chr6:164019339:C:T	9.405e-08	2.19564	-1.56225
164019510	chr6:164019510:T:C	7.83789e-08	1.99279	-1.54167
164019603	chr6:164019603:A:G	8.61193e-08	2.08749	-1.54219
164019812	chr6:164019812:C:T	4.44271e-08	-1.45793	1.34134
164020396	chr6:164020396:C:G	3.3497e-09	-1.20459	-1.49698
164020429	chr6:164020429:A:G	2.47172e-09	-1.42582	-1.57971
164020603	chr6:164020603:T:C	9.15376e-09	-1.54672	-0.149552
164020697	chr6:164020697:A:G	3.61536e-09	-1.29716	-1.32808
164020789	chr6:164020789:T:A	1.01928e-08	-1.11008e-10	-1.58876
164021031	chr6:164021031:C:T	1.04803e-08	-1.56094	-5.77084e-10
164021200	chr6:164021200:A:G	1.02079e-08	-1.11008e-10	-1.58728
164021354	chr6:164021354:A:G	1.32569e-08	-1.32592	-5.77084e-10
164021388	chr6:164021388:A:G	6.98513e-09	-0.38493	-1.58172
164021579	chr6:164021579:G:A	7.31247e-09	-0.348008	-1.57285
164021673	chr6:164021673:G:A	3.15672e-09	-1.38423	-1.37667
164021730	chr6:164021730:CAT:C	1.18338e-08	-1.11008e-10	-1.43948
164021741	chr6:164021741:A:C	5.13393e-09	-1.29862	-0.975944
164021745	chr6:164021745:A:G	1.02694e-07	0.721319	-5.77084e-10
164021816	chr6:164021816:CACAA:C	8.37308e-09	-0.340078	-1.44533
164021886	chr6:164021886:CACAA:C	1.02785e-08	-1.11008e-10	-1.58038
164022317	chr6:164022317:T:C	7.7285e-09	-0.400912	-1.46461
164022324	chr6:164022324:A:G	7.63593e-09	-0.400004	-1.47757
164022456	chr6:164022456:A:G	7.37039e-09	-0.434466	-1.4785
164022710	chr6:164022710:C:T	8.51777e-09	-0.299561	-1.46872
164022749	chr6:164022749:G:C	4.79423e-08	1.08475	-1.12519
164022834	chr6:164022834:G:A	2.52172e-08	-1.11008e-10	-0.682908
164023079	chr6:164023079:G:A	3.37745e-08	-0.390729	-5.77084e-10
164023342	chr6:164023342:T:TC	7.94043e-09	-0.366901	-1.47157
164024200	chr6:164024200:T:C	4.79185e-08	1.13405	-1.17499
164024364	chr6:164024364:G:A	1.05667e-08	-1.55272	-5.77084e-10
164024632	chr6:164024632:C:T	6.1391e-08	1.78736	-1.58053
164024716	chr6:164024716:T:C	6.38622e-08	1.53443	-1.28813
164024751	chr6:164024751:G:A	1.01935e-08	-1.11008e-10	-1.58868
164024792	chr6:164024792:C:G	1.02241e-08	-1.11008e-10	-1.58569
164024950	chr6:164024950:A:G	1.02328e-08	-1.11008e-10	-1.58483
164025079	chr6:164025079:C:A	1.07405e-08	-0.214959	-1.32146
164025505	chr6:164025505:T:C	1.08351e-08	-0.272869	-1.25478
164025638	chr6:164025638:C:A	1.06418e-08	-0.252083	-1.29356
164025710	chr6:164025710:T:C	1.69075e-08	-1.11008e-10	-1.08268
164025776	chr6:164025776:A:C	1.17641e-08	-1.11008e-10	-1.44539
164026221	chr6:164026221:T:C	9.57354e-09	-0.337446	-1.31399
164026585	chr6:164026585:T:C	7.04596e-09	-0.628923	-1.32906
164027124	chr6:164027124:G:T	7.29206e-08	1.92235	-1.54341
164027328	chr6:164027328:C:T	3.99913e-08	-1.11008e-10	-0.221773
164027329	chr6:164027329:A:G	5.9054e-09	-0.618041	-1.51653
164027919	chr6:164027919:A:G	2.21607e-09	-1.52769	-1.58701
164028158	chr6:164028158:G:A	1.42898e-08	-1.11008e-10	-1.25089
164028626	chr6:164028626:A:C	2.44277e-09	-1.46384	-1.55347
164028727	chr6:164028727:T:TA	2.49686e-09	-1.4353	-1.56011
164028961	chr6:164028961:T:C	2.48572e-09	-1.44772	-1.55216
164029018	chr6:164029018:T:C	3.76378e-06	4.32275	-5.77084e-10
164029076	chr6:164029076:G:A	1.38905e-08	-1.11008e-10	-1.27923
164029380	chr6:164029380:G:A	2.4987e-09	-1.44377	-1.5509
164029609	chr6:164029609:A:G	2.50616e-09	-1.4482	-1.54348
164029693	chr6:164029693:G:A	2.55524e-09	-1.4343	-1.53799
164029729	chr6:164029729:A:G	3.23012e-09	-1.26732	-1.47059
164029890	chr6:164029890:A:G	2.50645e-09	-1.43779	-1.55378
164029914	chr6:164029914:G:A	6.93055e-08	1.51781	-1.18972
164029930	chr6:164029930:T:C	1.03437e-08	-1.11008e-10	-1.57406
164030032	chr6:164030032:A:G	2.53494e-09	-1.42731	-1.55296
164030166	chr6:164030166:T:TGATA	2.67954e-09	-1.3761	-1.54869
164030278	chr6:164030278:T:A	1.388e-08	-1.11008e-10	-1.27999
164030301	chr6:164030301:C:T	1.03589e-08	-1.11008e-10	-1.57259
164030340	chr6:164030340:A:G	1.03929e-08	-1.11008e-10	-1.56931
164030369	chr6:164030369:A:G	1.46135e-07	1.46619	-0.392101
164030514	chr6:164030514:G:A	2.54094e-09	-1.46751	-1.51039
164030533	chr6:164030533:G:A	2.49101e-09	-1.47726	-1.52049
164030658	chr6:164030658:A:G	1.04376e-08	-1.11008e-10	-1.56502
164030887	chr6:164030887:C:T	2.48425e-09	-1.46315	-1.53731
164031073	chr6:164031073:C:G	1.06902e-08	-1.54111	-5.77084e-10
164031091	chr6:164031091:C:T	3.69286e-08	-0.301449	-5.77084e-10
164031104	chr6:164031104:C:T	2.57612e-09	-1.45846	-1.50569
164031125	chr6:164031125:T:C	4.58356e-08	0.398627	-0.483999
164031171	chr6:164031171:T:C	2.85775e-09	-1.42162	-1.43877
164031232	chr6:164031232:C:T	2.77034e-09	-1.45609	-1.43537
164031251	chr6:164031251:A:G	2.67307e-09	-1.42973	-1.49748
164031524	chr6:164031524:A:G	1.12834e-08	-1.11008e-10	-1.4871
164031572	chr6:164031572:A:T	2.62068e-08	0.692143	-1.33656
164032001	chr6:164032001:A:G	4.36593e-09	-1.04276	-1.39385
164032507	chr6:164032507:A:C	1.15207e-08	-1.11008e-10	-1.46629
164032706	chr6:164032706:T:C	2.04435e-08	-1.11008e-10	-0.892769
164032714	chr6:164032714:G:C	1.64142e-08	-1.11008e-10	-1.11229
164032715	chr6:164032715:A:C	2.03054e-08	-1.11008e-10	-0.899546
164033043	chr6:164033043:T:A	2.0873e-08	-0.21556	-0.656419
164033056	chr6:164033056:T:G	4.68555e-08	-1.11008e-10	-0.0633667
164033186	chr6:164033186:C:T	1.01866e-08	-1.11008e-10	-1.58936
164033188	chr6:164033188:AG:A	1.40816e-08	-0.129863	-1.13571
164033333	chr6:164033333:T:C	1.71001e-08	-0.113424	-0.957926
164033505	chr6:164033505:C:T	1.01296e-08	-0.383943	-1.21103
164033511	chr6:164033511:G:A	1.10333e-08	-1.11008e-10	-1.50952
164033552	chr6:164033552:T:A	1.6972e-08	-1.11008e-10	-1.07887
164033576	chr6:164033576:T:C	4.26179e-08	-1.11008e-10	-0.158159
164033718	chr6:164033718:T:C	1.87451e-08	-0.108368	-0.871135
164033906	chr6:164033906:T:G	1.13452e-08	-1.11008e-10	-1.48164
164034133	chr6:164034133:G:A	1.09943e-08	-1.51306	-5.77084e-10
164034201	chr6:164034201:G:A	1.18964e-08	-1.11008e-10	-1.4342
164034343	chr6:164034343:G:A	3.44501e-09	-1.54197	-1.13154
164034435	chr6:164034435:G:A	2.21665e-08	-0.811853	-5.77084e-10
164034943	chr6:164034943:G:A	0.235707	8.64049	6.72718
164035137	chr6:164035137:CTG:C	1.04518e-08	-1.56366	-5.77084e-10
164035224	chr6:164035224:A:C	1.0179e-08	-1.11008e-10	-1.5901
164035415	chr6:164035415:C:T	1.02691e-08	-1.11008e-10	-1.5813
164035500	chr6:164035500:G:A	1.01969e-08	-1.11008e-10	-1.58835
164035828	chr6:164035828:G:A	3.27793e-09	-1.55218	-1.17104
164035841	chr6:164035841:C:T	1.31553e-08	-1.11008e-10	-1.33361
164035939	chr6:164035939:A:G	4.9722e-09	-1.55695	-0.749624
164035998	chr6:164035998:C:T	1.7295e-07	-1.53889	2.78145
164036014	chr6:164036014:C:T	4.94444e-09	-1.5603	-0.751873
164036030	chr6:164036030:G:A	4.08728e-07	-1.11008e-10	2.10261
164036072	chr6:164036072:A:G	3.68562e-08	0.12061	-0.424021
164036121	chr6:164036121:C:G	1.0902e-08	-1.11008e-10	-1.52149
164036224	chr6:164036224:A:G	3.00638e-08	0.188296	-0.69541
164036378	chr6:164036378:G:A	1.04449e-08	-1.56432	-5.77084e-10
164036589	chr6:164036589:G:C	2.40489e-09	-1.53265	-1.50028
164036666	chr6:164036666:G:A	1.42125e-08	-1.11008e-10	-1.25631
164036808	chr6:164036808:C:T	0.000190466	8.40197	-0.155183
164036877	chr6:164036877:G:A	1.12714e-08	-1.11008e-10	-1.48816
164037121	chr6:164037121:G:A	1.2433e-08	-1.11008e-10	-1.39008
164037134	chr6:164037134:A:G	3.05764e-09	-1.56521	-1.22759
164037142	chr6:164037142:C:T	3.51264e-08	-1.11008e-10	-0.351481
164037173	chr6:164037173:A:G	3.7017e-09	-1.55278	-1.04886
164037234	chr6:164037234:T:C	4.72319e-05	7.73499	-0.882599
164037240	chr6:164037240:G:A	6.28217e-05	7.73391	-0.596287
164037255	chr6:164037255:T:C	7.76346e-05	8.00346	-0.654126
164037304	chr6:164037304:A:G	4.30185e-05	7.75802	-0.999071
164037342	chr6:164037342:C:A	1.01929e-08	-1.11008e-10	-1.58874
164037360	chr6:164037360:G:A	3.79486e-09	-1.55717	-1.01962
164037782	chr6:164037782:CTGAG:C	0.000134729	7.96736	-0.0667719
164037862	chr6:164037862:A:C	3.0564e-09	-1.56561	-1.22759
164037980	chr6:164037980:A:G	9.53686e-06	3.96923	1.28326
164038108	chr6:164038108:T:C	8.72764e-05	8.14069	-0.674287
164038227	chr6:164038227:CAG:C	0.000148326	8.25104	-0.254313
164038515	chr6:164038515:A:G	0.000128329	8.48511	-0.633191
164038919	chr6:164038919:T:C	1.32116e-08	-1.11008e-10	-1.32934
164039038	chr6:164039038:T:C	1.12225e-08	-1.11008e-10	-1.49252
164039083	chr6:164039083:C:T	9.23825e-05	8.11813	-0.594874
164039137	chr6:164039137:G:T	3.57899e-08	-1.11008e-10	-0.332769
164039249	chr6:164039249:TA:T	0.000137825	8.23832	-0.315018
164039385	chr6:164039385:G:A	3.62772e-09	-1.5629	-1.05893
164039654	chr6:164039654:A:G	1.11738e-08	-0.295856	-1.20101
164039749	chr6:164039749:G:A	7.65583e-07	4.12415	-1.39395
164039973	chr6:164039973:G:T	1.26808e-08	-1.11008e-10	-1.37034
164040014	chr6:164040014:A:G	3.08701e-09	-1.56533	-1.2179
164040333	chr6:164040333:A:T	3.16362e-09	-1.55618	-1.20254
164040717	chr6:164040717:T:C	3.56736e-05	7.46616	-0.894426
164040944	chr6:164040944:C:T	1.02498e-08	-0.188587	-1.39459
164040966	chr6:164040966:G:A	1.32322e-08	-1.11008e-10	-1.32778
164040977	chr6:164040977:C:T	3.21191e-09	-1.56518	-1.17839
164041153	chr6:164041153:T:C	4.91025e-05	7.58691	-0.69568
164041193	chr6:164041193:A:G	3.46617e-05	7.42702	-0.884065
164041261	chr6:164041261:C:T	3.09069e-09	-1.56504	-1.217
164041747	chr6:164041747:C:T	3.17562e-09	-1.5524	-1.20254
164041929	chr6:164041929:A:G	2.90531e-09	-1.55543	-1.28847
164042125	chr6:164042125:AC:A	1.038e-07	-1.11008e-10	0.732033
164042322	chr6:164042322:C:T	3.14095e-09	-1.55697	-1.20894
164042323	chr6:164042323:G:A	0.688253	6.89584	9.54339
164042341	chr6:164042341:C:A	3.17515e-09	-1.55715	-1.19793
164042390	chr6:164042390:C:A	3.16231e-09	-1.5566	-1.20254
164042509	chr6:164042509:A:G	3.1712e-09	-1.55575	-1.20058
164042564	chr6:164042564:A:G	1.07935e-08	-0.151936	-1.37956
164042717	chr6:164042717:G:A	3.16796e-09	-1.55464	-1.2027
164042891	chr6:164042891:T:C	3.18452e-09	-1.55712	-1.19502
164043017	chr6:164043017:A:G	6.03491e-07	3.86961	-1.37731
164043172	chr6:164043172:C:T	3.94656e-05	7.64721	-0.974458
164043188	chr6:164043188:A:G	3.12096e-09	-1.55585	-1.21645
164043423	chr6:164043423:A:G	1.06863e-08	-1.35264	-0.18883
164043498	chr6:164043498:T:C	1.04425e-08	-1.56455	-5.77084e-10
164043596	chr6:164043596:G:A	1.04994e-08	-1.55912	-5.77084e-10
164043755	chr6:164043755:C:T	2.8882e-08	-0.547215	-5.77084e-10
164043959	chr6:164043959:A:G	1.0433e-08	-1.56546	-5.77084e-10
164043966	chr6:164043966:T:C	3.06261e-09	-1.55768	-1.23349
164044008	chr6:164044008:C:T	2.90184e-09	-1.55662	-1.28847
164044192	chr6:164044192:C:T	3.60438e-09	-1.55872	-1.06957
164044267	chr6:164044267:G:A	1.06468e-08	-1.11008e-10	-1.54518
164044497	chr6:164044497:T:C	3.15533e-09	-1.56087	-1.20047
164044661	chr6:164044661:C:T	3.24149e-09	-1.55668	-1.17772
164044758	chr6:164044758:G:A	3.17477e-09	-1.55611	-1.19909
164044799	chr6:164044799:C:T	1.86287e-08	-1.11008e-10	-0.985729
164045156	chr6:164045156:G:A	1.15259e-08	-1.11008e-10	-1.46584
164045234	chr6:164045234:G:A	4.37731e-08	-0.131414	-5.77084e-10
164045465	chr6:164045465:T:C	0.0428431	7.09054	6.57208
164045566	chr6:164045566:C:T	6.32767e-07	3.82427	-1.2846
164045614	chr6:164045614:GA:G	1.69541e-08	-1.11008e-10	-1.07993
164046125	chr6:164046125:G:A	1.0938e-08	-1.11008e-10	-1.51819
164046377	chr6:164046377:C:T	1.50167e-08	-1.11008e-10	-1.20127
164046442	chr6:164046442:G:A	1.04318e-08	-1.56558	-5.77084e-10
164046534	chr6:164046534:G:A	1.182e-08	-1.11008e-10	-1.44064
164046621	chr6:164046621:C:T	1.09499e-08	-1.11008e-10	-1.51711
164047205	chr6:164047205:A:T	3.24993e-09	-1.55619	-1.17561
164047410	chr6:164047410:T:G	2.97791e-09	-1.56548	-1.25373
164047740	chr6:164047740:T:G	5.59665e-07	3.84758	-1.43067
164048110	chr6:164048110:G:T	2.56771e-09	-1.55583	-1.41159
164048111	chr6:164048111:T:C	3.15904e-09	-1.55747	-1.2027
164048758	chr6:164048758:G:A	1.22883e-08	-1.11008e-10	-1.40178
164049133	chr6:164049133:T:A	3.10259e-09	-1.55647	-1.22173
164049201	chr6:164049201:A:G	5.53499e-07	-1.11008e-10	2.40582
164049237	chr6:164049237:A:G	3.09421e-09	-1.55933	-1.22157
164049287	chr6:164049287:A:T	1.06258e-08	-1.11008e-10	-1.54715
164049391	chr6:164049391:G:T	2.99134e-09	-1.5622	-1.25251
164049658	chr6:164049658:G:A	3.07563e-09	-1.56462	-1.22231
164049692	chr6:164049692:C:A	3.16642e-09	-1.55986	-1.19797
164049954	chr6:164049954:T:C	3.05972e-09	-1.56551	-1.2266
164050033	chr6:164050033:G:A	1.0245e-08	-1.11008e-10	-1.58364
164050303	chr6:164050303:G:T	1.14894e-08	-1.11008e-10	-1.46901
164050599	chr6:164050599:G:T	3.1033e-09	-1.55168	-1.22628
164050634	chr6:164050634:G:T	6.75302e-05	7.73791	-0.528017
164051089	chr6:164051089:G:A	0.000170945	7.17553	0.963134
164051213	chr6:164051213:A:G	3.15186e-09	-1.56062	-1.20182
164051271	chr6:164051271:G:GA	4.67916e-07	0.95578	1.28207
164051406	chr6:164051406:A:G	3.21946e-09	-1.55528	-1.18594
164051987	chr6:164051987:T:C	1.22579e-08	-1.11008e-10	-1.40427
164052144	chr6:164052144:C:T	1.126e-08	-1.11008e-10	-1.48918
164052368	chr6:164052368:T:C	1.15721e-08	-1.11008e-10	-1.46184
164052433	chr6:164052433:C:T	1.16782e-08	-1.11008e-10	-1.45271
164052483	chr6:164052483:T:C	1.25582e-08	-1.11008e-10	-1.38006
164052587	chr6:164052587:C:A	3.08394e-05	7.4821	-1.05598
164052592	chr6:164052592:T:TAAA	3.19023e-09	-1.5586	-1.19174
164052742	chr6:164052742:A:G	3.4033e-07	-1.11008e-10	1.91948
164052789	chr6:164052789:C:T	3.27683e-05	7.55066	-1.06387
164052980	chr6:164052980:T:C	4.65873e-08	-1.11008e-10	-0.0691072
164053673	chr6:164053673:C:T	9.89335e-09	-1.48414	-0.134432
164054010	chr6:164054010:A:G	1.03744e-08	-1.11008e-10	-1.57109
164054246	chr6:164054246:T:C	3.15128e-09	-1.55135	-1.21127
164054627	chr6:164054627:T:C	3.12955e-09	-1.55952	-1.21003
164054753	chr6:164054753:C:T	1.04379e-08	-1.565	-5.77084e-10
164054773	chr6:164054773:A:G	1.08251e-08	-1.52857	-5.77084e-10
164055001	chr6:164055001:C:A	3.09466e-09	-1.56302	-1.21774
164055015	chr6:164055015:A:G	2.98731e-09	-1.56346	-1.2526
164055088	chr6:164055088:T:A	3.0295e-09	-1.56504	-1.23699
164055212	chr6:164055212:A:G	1.04367e-08	-1.56511	-5.77084e-10
164055621	chr6:164055621:G:T	1.11057e-08	-1.38964	-0.113338
164055655	chr6:164055655:G:A	2.68806e-07	-1.11008e-10	1.68356
164055684	chr6:164055684:C:T	3.06199e-09	-1.56501	-1.22636
164055796	chr6:164055796:T:G	2.0067e-08	-1.48064	0.569289
164055865	chr6:164055865:C:A	3.15639e-09	-1.55563	-1.20538
164056044	chr6:164056044:C:T	1.14935e-08	-1.11008e-10	-1.46866
164056560	chr6:164056560:G:C	1.22645e-08	-1.11008e-10	-1.40373
164056767	chr6:164056767:G:T	3.24843e-09	-1.55576	-1.1765
164057228	chr6:164057228:T:TA	1.18983e-08	-1.11008e-10	-1.43404
164057339	chr6:164057339:G:A	1.16648e-08	-1.11008e-10	-1.45386
164057356	chr6:164057356:C:A	0.0310384	6.43729	6.90301
164057358	chr6:164057358:C:T	3.30317e-07	-1.11008e-10	1.88962
164057526	chr6:164057526:G:A	3.02336e-09	-1.56178	-1.24228
164057660	chr6:164057660:T:C	3.95428e-05	7.62762	-0.952919
164057661	chr6:164057661:G:A	7.42877e-09	-1.46684	-0.438232
164057884	chr6:164057884:T:C	8.37995e-07	4.09559	-1.27501
164058044	chr6:164058044:T:C	1.20815e-08	-0.255671	-1.16308
164058045	chr6:164058045:G:A	1.37029e-08	-1.11008e-10	-1.29283
164058066	chr6:164058066:G:A	1.16971e-08	-0.26349	-1.1876
164058120	chr6:164058120:C:T	1.15461e-08	-1.11008e-10	-1.46408
164058243	chr6:164058243:C:T	1.20188e-08	-1.11008e-10	-1.42397
164058631	chr6:164058631:G:A	7.66419e-09	-0.448546	-1.42533
164058637	chr6:164058637:T:G	2.4191e-05	3.08103	3.10227
164058804	chr6:164058804:T:G	1.23841e-08	-0.21813	-1.17589
164058867	chr6:164058867:A:C	1.37789e-08	-1.11008e-10	-1.28729
164058910	chr6:164058910:G:A	1.10076e-08	-1.11008e-10	-1.51185
164059282	chr6:164059282:T:A	5.55742e-07	3.76421	-1.35434
164059289	chr6:164059289:T:C	5.34446e-05	5.15104	1.82492
164059416	chr6:164059416:C:T	1.08378e-08	-1.11008e-10	-1.52739
164059644	chr6:164059644:A:C	1.06809e-08	-1.11008e-10	-1.54198
164059678	chr6:164059678:TAG:T	1.5873e-08	-0.181089	-0.964728
164059727	chr6:164059727:C:T	7.70542e-07	4.02461	-1.28795
164059766	chr6:164059766:G:A	1.46297e-08	-0.302318	-0.925061
164059874	chr6:164059874:G:A	1.53295e-08	-0.218212	-0.962441
164059901	chr6:164059901:C:T	1.47459e-08	-0.226444	-0.993022
164059986	chr6:164059986:G:A	3.28235e-06	4.18588	-5.77084e-10
164060094	chr6:164060094:T:C	1.67567e-08	-0.213294	-0.878341
164060221	chr6:164060221:T:A	1.04428e-08	-1.56452	-5.77084e-10
164060225	chr6:164060225:A:G	1.39278e-08	-0.273849	-1.0027
164060346	chr6:164060346:G:A	1.11466e-08	-1.11008e-10	-1.4993
164060764	chr6:164060764:A:AT	1.06499e-08	-1.11008e-10	-1.54489
164061023	chr6:164061023:T:C	1.4712e-08	-0.271145	-0.950627
164061190	chr6:164061190:T:G	1.38025e-08	-0.286304	-0.99928
164061255	chr6:164061255:ACT:A	1.42153e-08	-0.25579	-1.00033
164061435	chr6:164061435:C:T	1.21832e-08	-1.11008e-10	-1.41037
164061623	chr6:164061623:A:T	1.40728e-08	-0.276388	-0.989801
164061745	chr6:164061745:A:C	1.36334e-08	-0.300833	-0.997076
164061804	chr6:164061804:A:G	7.76799e-05	6.50759	0.842326
164061904	chr6:164061904:G:A	1.27082e-08	-1.11008e-10	-1.36819
164062009	chr6:164062009:C:T	1.26385e-08	-0.410293	-0.963393
164062026	chr6:164062026:A:G	8.10565e-07	4.03038	-1.24309
164062034	chr6:164062034:G:A	1.23468e-08	-0.412336	-0.984703
164062038	chr6:164062038:T:C	1.22045e-08	-0.4638	-0.944826
164062156	chr6:164062156:G:A	1.27457e-08	-0.372771	-0.992472
164062255	chr6:164062255:G:C	1.30615e-08	-1.11008e-10	-1.34077
164062271	chr6:164062271:T:C	5.84102e-09	-0.653022	-1.49251
164062342	chr6:164062342:A:G	9.45148e-09	-0.78847	-0.875794
164062391	chr6:164062391:G:A	1.03746e-08	-1.11008e-10	-1.57107
164062414	chr6:164062414:C:CT	1.23098e-08	-0.402282	-0.997758
164062433	chr6:164062433:C:G	1.13273e-08	-0.480086	-1.00313
164062507	chr6:164062507:G:A	1.22929e-08	-0.405484	-0.995925
164062880	chr6:164062880:G:A	1.13577e-08	-0.487258	-0.993279
164062897	chr6:164062897:G:A	9.19859e-09	-0.450353	-1.24103
164062984	chr6:164062984:G:A	4.42178e-08	-1.11008e-10	-0.121308
164063205	chr6:164063205:C:A	1.16703e-08	-0.439557	-1.01383
164063239	chr6:164063239:C:T	1.25074e-08	-0.402063	-0.982052
164063307	chr6:164063307:G:A	1.07832e-08	-1.11008e-10	-1.53244
164063355	chr6:164063355:C:G	1.09355e-08	-1.11008e-10	-1.51842
164063793	chr6:164063793:C:T	5.7095e-08	-1.11008e-10	0.134282
164064113	chr6:164064113:G:A	1.2168e-08	-0.410156	-1.00147
164064189	chr6:164064189:C:T	1.59016e-08	-1.11008e-10	-1.14401
164064324	chr6:164064324:A:G	1.16926e-08	-0.467752	-0.983731
164064466	chr6:164064466:G:A	7.57103e-09	-0.385794	-1.50031
164064589	chr6:164064589:G:A	1.21439e-08	-0.424046	-0.989565
164064605	chr6:164064605:C:T	2.17528e-06	4.9908	-1.21632
164064852	chr6:164064852:A:T	1.32272e-08	-1.11008e-10	-1.32816
164065044	chr6:164065044:C:T	1.09355e-08	-1.11008e-10	-1.51842
164065137	chr6:164065137:A:G	1.1855e-08	-0.459377	-0.97831
164065421	chr6:164065421:A:G	1.2215e-08	-1.11008e-10	-1.40777
164065571	chr6:164065571:A:T	3.57029e-08	-1.11008e-10	-0.335202
164065632	chr6:164065632:G:A	9.1219e-05	7.97499	-0.464401
164065760	chr6:164065760:C:T	3.17363e-08	-0.452975	-5.77084e-10
164065792	chr6:164065792:G:A	1.23296e-08	-1.11008e-10	-1.39843
164065795	chr6:164065795:AG:A	3.22098e-08	-0.438163	-5.77084e-10
164065853	chr6:164065853:T:C	1.22454e-08	-0.396426	-1.00886
164065937	chr6:164065937:T:C	1.22184e-08	-1.11008e-10	-1.40749
164066090	chr6:164066090:G:A	1.22155e-08	-1.11008e-10	-1.40773
164066105	chr6:164066105:C:T	1.09355e-08	-1.11008e-10	-1.51842
164066158	chr6:164066158:C:T	8.68819e-05	7.84028	-0.378409
164066328	chr6:164066328:A:G	7.47197e-09	-0.425727	-1.47355
164066566	chr6:164066566:G:A	1.38898e-08	-0.405472	-0.87381
164066652	chr6:164066652:G:A	9.56474e-07	4.30481	-1.35199
164066701	chr6:164066701:T:C	1.68681e-08	-1.11008e-10	-1.08501
164067241	chr6:164067241:T:G	1.12643e-08	-1.48879	-5.77084e-10
164067394	chr6:164067394:C:T	1.09605e-08	-1.11008e-10	-1.51614
164067696	chr6:164067696:T:C	1.20888e-08	-1.11008e-10	-1.41815
164067942	chr6:164067942:A:G	1.08682e-08	-1.11008e-10	-1.52459
164067980	chr6:164067980:T:C	7.86245e-09	-0.593996	-1.25434
164068223	chr6:164068223:C:CA	1.23306e-08	-0.46572	-0.932632
164068410	chr6:164068410:C:T	9.16048e-07	4.30213	-1.3925
164068432	chr6:164068432:G:A	7.93924e-09	-0.407312	-1.4313
164068555	chr6:164068555:G:A	8.36854e-09	-0.55646	-1.22949
164068622	chr6:164068622:T:A	1.22841e-08	-1.11008e-10	-1.40213
164069477	chr6:164069477:C:A	7.09314e-07	3.98582	-1.33196
164069512	chr6:164069512:C:T	2.77289e-08	-1.11008e-10	-0.587959
164069830	chr6:164069830:C:G	1.02403e-08	-1.11008e-10	-1.5841
164070022	chr6:164070022:T:C	1.28707e-06	4.4863	-1.23661
164070164	chr6:164070164:A:G	1.08688e-08	-1.52454	-5.77084e-10
164070212	chr6:164070212:A:G	1.52016e-06	4.64022	-1.22408
164070613	chr6:164070613:T:C	3.99987e-09	-1.12701	-1.39716
164070705	chr6:164070705:G:A	9.81538e-08	1.32543	-0.649324
164070831	chr6:164070831:T:C	3.82413e-09	-1.13806	-1.43105
164070894	chr6:164070894:T:A	4.94817e-06	5.6028	-1.00646
164071094	chr6:164071094:A:G	4.08441e-09	-1.1036	-1.39965
164071126	chr6:164071126:C:T	3.98036e-09	-1.11533	-1.41373
164071638	chr6:164071638:T:C	1.13693e-08	-1.11008e-10	-1.47951
164071645	chr6:164071645:G:A	3.70372e-07	-1.11008e-10	2.00407
164071737	chr6:164071737:T:C	7.20898e-07	3.99254	-1.32248
164072190	chr6:164072190:C:A	2.54222e-08	-0.67481	-5.77084e-10
164072727	chr6:164072727:A:G	3.76074e-08	-0.283233	-5.77084e-10
164072746	chr6:164072746:G:A	3.1657e-08	-1.11008e-10	-0.455476
164073063	chr6:164073063:A:C	3.9461e-09	-1.11341	-1.4243
164073310	chr6:164073310:A:G	1.18236e-08	-1.11008e-10	-1.44034
164073403	chr6:164073403:G:A	1.11056e-06	1.15774	1.94445
164073462	chr6:164073462:A:G	3.87595e-09	-1.13042	-1.42523
164073507	chr6:164073507:G:A	4.05902e-09	-1.09326	-1.41623
164074016	chr6:164074016:G:A	1.0438e-08	-1.11008e-10	-1.56498
164074055	chr6:164074055:A:G	1.4964e-08	-1.11008e-10	-1.20478
164074105	chr6:164074105:T:A	3.75597e-09	-1.16679	-1.4203
164074381	chr6:164074381:A:T	1.46605e-05	5.40621	0.276265
164074922	chr6:164074922:T:C	1.17926e-08	-1.11008e-10	-1.44297
164075056	chr6:164075056:C:G	1.21114e-08	-1.11008e-10	-1.41629
164076135	chr6:164076135:T:C	1.26334e-08	-1.37409	-5.77084e-10
164076845	chr6:164076845:T:C	1.15053e-08	-1.11008e-10	-1.46763
164076876	chr6:164076876:C:T	1.25016e-08	-1.11008e-10	-1.38458
164077055	chr6:164077055:T:C	1.28323e-08	-1.11008e-10	-1.35847
164077400	chr6:164077400:C:T	8.99174e-07	3.49043	-0.599384
164077418	chr6:164077418:AAAG:A	1.11128e-08	-1.11008e-10	-1.50234
164078387	chr6:164078387:G:A	9.21709e-07	4.30681	-1.39102
164079260	chr6:164079260:G:A	9.83679e-07	4.40926	-1.4284
164079480	chr6:164079480:G:A	1.24064e-08	-1.11008e-10	-1.39222
164079612	chr6:164079612:G:T	7.72599e-07	4.14977	-1.41045
164079693	chr6:164079693:T:C	1.13241e-08	-1.11008e-10	-1.4835
164079808	chr6:164079808:C:A	1.04312e-08	-1.56563	-5.77084e-10
164079823	chr6:164079823:G:A	1.05846e-08	-1.11008e-10	-1.55104
164079980	chr6:164079980:T:G	7.60416e-09	-1.48661	-0.395127
164080016	chr6:164080016:A:C	8.61129e-07	4.30281	-1.455
164080180	chr6:164080180:T:C	4.35962e-09	-1.07785	-1.3602
164080303	chr6:164080303:C:T	4.29627e-09	-1.09669	-1.356
164080433	chr6:164080433:A:G	1.1329e-08	-1.11008e-10	-1.48307
164080461	chr6:164080461:T:C	4.30165e-09	-1.09697	-1.35446
164080463	chr6:164080463:A:C	8.02057e-09	-1.47717	-0.351251
164080490	chr6:164080490:GTTCCCCC:G	1.41077e-08	-1.11008e-10	-1.26372
164080499	chr6:164080499:AC:A	1.40983e-08	-1.11008e-10	-1.26438
164080703	chr6:164080703:G:A	6.1979e-06	5.04497	-0.223443
164080745	chr6:164080745:G:A	4.2299e-09	-1.09673	-1.37153
164080781	chr6:164080781:G:A	4.27691e-09	-1.11561	-1.3416
164080886	chr6:164080886:G:C	1.07706e-08	-1.53362	-5.77084e-10
164080943	chr6:164080943:C:A	3.51453e-06	4.25423	-5.77084e-10
164081196	chr6:164081196:C:T	4.50662e-07	2.94894	-0.748653
164081334	chr6:164081334:G:A	1.70695e-07	1.36374	-0.134293
164081380	chr6:164081380:C:T	1.08992e-08	-1.11008e-10	-1.52175
164081450	chr6:164081450:T:C	5.85021e-09	-1.44525	-0.698707
164081550	chr6:164081550:C:CA	6.79309e-07	4.14539	-1.53475
164081603	chr6:164081603:C:T	8.72289e-07	4.27896	-1.41828
164081899	chr6:164081899:T:G	1.23162e-08	-1.06703	-0.332489
164081900	chr6:164081900:T:A	1.24192e-08	-1.0587	-0.332489
164082059	chr6:164082059:C:A	1.04423e-08	-1.56457	-5.77084e-10
164082097	chr6:164082097:G:A	3.0459e-09	-1.39709	-1.39955
164082383	chr6:164082383:A:T	1.08271e-08	-1.11008e-10	-1.52838
164082625	chr6:164082625:C:A	4.5494e-07	2.24845	-0.0387145
164082776	chr6:164082776:T:C	1.71269e-07	2.44202	-1.20922
164082925	chr6:164082925:A:G	1.14186e-07	1.99261	-1.16522
164082945	chr6:164082945:T:TAA	1.65382e-08	-1.10476	-5.77084e-10
164083056	chr6:164083056:G:A	2.57377e-08	-1.11008e-10	-0.662479
164083082	chr6:164083082:T:C	8.09805e-08	1.9184	-1.43462
164083705	chr6:164083705:A:G	2.21566e-08	-1.11008e-10	-0.812298
164084047	chr6:164084047:T:G	1.37642e-08	-1.11008e-10	-1.28836
164084229	chr6:164084229:T:C	4.23117e-07	-1.11008e-10	2.13721
164084629	chr6:164084629:C:T	1.91783e-08	-1.30996	0.353309
164084636	chr6:164084636:C:T	1.908e-08	-1.11008e-10	-0.961795
164084788	chr6:164084788:G:A	7.8754e-08	-1.11008e-10	0.455895
164085312	chr6:164085312:T:C	8.79002e-08	-1.11008e-10	0.565768
164085336	chr6:164085336:T:C	6.27743e-07	-1.11008e-10	2.5317
164085886	chr6:164085886:C:T	2.82001e-09	-1.50694	-1.36676
164086072	chr6:164086072:T:A	3.93589e-09	-0.971359	-1.56894
164086320	chr6:164086320:G:A	6.68135e-09	-0.425932	-1.58518
164086355	chr6:164086355:G:A	1.2345e-08	-1.11008e-10	-1.39719
164086472	chr6:164086472:G:A	1.52277e-08	-1.11008e-10	-1.18732
164086494	chr6:164086494:G:A	9.14536e-09	-0.359531	-1.33766
164086613	chr6:164086613:T:C	1.16076e-08	-1.11008e-10	-1.45878
164086684	chr6:164086684:C:T	7.98961e-08	-1.11008e-10	0.470292
164087244	chr6:164087244:A:C	5.24848e-09	-0.744675	-1.50782
164087246	chr6:164087246:A:G	6.95735e-08	-1.11008e-10	0.331949
164087367	chr6:164087367:CA:C	1.23751e-08	-1.11008e-10	-1.39475
164088283	chr6:164088283:A:G	4.5824e-09	-1.47122	-0.916989
164088418	chr6:164088418:A:C	1.14879e-08	-0.669856	-0.799282
164089338	chr6:164089338:A:G	5.77881e-09	-1.54079	-0.615443
164090085	chr6:164090085:A:AGT	4.17763e-09	-1.56341	-0.917284
164090134	chr6:164090134:C:G	7.3483e-08	-1.11008e-10	0.386619
164090323	chr6:164090323:C:T	1.04498e-08	-1.56385	-5.77084e-10
164090340	chr6:164090340:G:A	1.30491e-08	-1.34171	-5.77084e-10
164090721	chr6:164090721:T:C	3.65213e-08	-0.312539	-5.77084e-10
164091021	chr6:164091021:G:A	1.32246e-08	-1.11008e-10	-1.32836
164091053	chr6:164091053:A:G	1.47631e-07	-1.11008e-10	1.08428
164091063	chr6:164091063:C:T	6.09736e-08	-0.145167	0.345174
164091083	chr6:164091083:G:A	3.24116e-08	-1.11008e-10	-0.431917
164091146	chr6:164091146:T:C	2.37813e-09	-1.45876	-1.58536
164091193	chr6:164091193:G:A	2.13148e-09	-1.56545	-1.58817
164091205	chr6:164091205:ACTGT:A	2.2301e-08	-1.11008e-10	-0.805805
164091230	chr6:164091230:C:T	9.26956e-09	-0.432798	-1.2509
164091495	chr6:164091495:T:C	1.00178e-08	-0.848101	-0.757971
164091661	chr6:164091661:A:G	2.19679e-08	0.497981	-1.31883
164091868	chr6:164091868:T:G	1.1496e-08	-1.11008e-10	-1.46844
164092367	chr6:164092367:G:A	6.00106e-08	-1.11008e-10	0.184087
164093272	chr6:164093272:A:G	1.76519e-08	0.261961	-1.30155
164093640	chr6:164093640:T:G	1.58033e-08	-1.11008e-10	-1.15021
164093895	chr6:164093895:A:T	1.08708e-08	-1.52435	-5.77084e-10
164094733	chr6:164094733:G:A	1.13258e-08	-0.228236	-1.25512
164094904	chr6:164094904:A:G	1.21305e-08	0.109329	-1.52404
164095049	chr6:164095049:T:C	1.30813e-06	4.65854	-1.39262
164095186	chr6:164095186:T:C	4.76634e-09	-0.80377	-1.54509
164095372	chr6:164095372:A:T	1.57646e-08	-1.11008e-10	-1.15266
164095904	chr6:164095904:T:A	1.05728e-08	-1.55215	-5.77084e-10
164096065	chr6:164096065:G:A	2.94484e-08	0.447286	-0.975081
164096186	chr6:164096186:C:T	7.63669e-09	-0.390282	-1.48719
164096288	chr6:164096288:AAC:A	2.59465e-09	-1.3781	-1.57889
164096471	chr6:164096471:A:G	1.49059e-08	0.348077	-1.55675
164096942	chr6:164096942:C:T	1.1641e-07	-1.11008e-10	0.846687
164096947	chr6:164096947:T:A	1.18488e-07	-1.11008e-10	0.864377
164096948	chr6:164096948:C:T	1.01192e-07	-1.11008e-10	0.706588
164097000	chr6:164097000:C:T	1.08594e-08	-1.5254	-5.77084e-10
164097048	chr6:164097048:G:A	5.25535e-08	0.051397	-5.77084e-10
164097163	chr6:164097163:C:A	1.37453e-08	-1.11008e-10	-1.28974
164097286	chr6:164097286:C:T	1.11818e-08	-0.479718	-1.01643
164097631	chr6:164097631:A:G	2.20754e-09	-1.53766	-1.58089
164097777	chr6:164097777:G:A	3.54733e-08	-1.11008e-10	-0.341656
164098283	chr6:164098283:G:T	1.05091e-08	-1.55819	-5.77084e-10
164098408	chr6:164098408:T:TA	7.20661e-07	4.08396	-1.41423
164099471	chr6:164099471:C:A	1.51447e-08	-0.374162	-0.818623
164099956	chr6:164099956:G:A	3.60661e-06	4.28009	-5.77084e-10
164100064	chr6:164100064:G:T	3.11686e-09	-1.49735	-1.27626
164100621	chr6:164100621:A:G	2.55821e-09	-1.50684	-1.46429
164100646	chr6:164100646:G:A	1.02922e-08	-1.11008e-10	-1.57905
164100686	chr6:164100686:A:G	2.43834e-08	-0.716533	-5.77084e-10
164101940	chr6:164101940:A:G	5.84268e-09	-0.606814	-1.53843
164102419	chr6:164102419:A:G	1.52788e-08	-1.11008e-10	-1.18397
164102592	chr6:164102592:A:G	1.27504e-08	-1.11008e-10	-1.36487
164102636	chr6:164102636:T:C	1.52428e-08	-1.11008e-10	-1.18632
164102814	chr6:164102814:T:C	9.92016e-09	-0.229851	-1.38601
164102840	chr6:164102840:G:C	1.26867e-08	-1.36988	-5.77084e-10
164102869	chr6:164102869:C:T	1.12635e-08	0.0933305	-1.5822
164102885	chr6:164102885:A:G	5.04108e-08	-1.11008e-10	0.00977073
164102895	chr6:164102895:A:G	5.69413e-07	4.01741	-1.58324
164103066	chr6:164103066:A:G	1.02502e-08	-1.11008e-10	-1.58314
164103355	chr6:164103355:C:T	5.51867e-08	-1.11008e-10	0.100288
164103356	chr6:164103356:G:A	1.4251e-08	-1.11008e-10	-1.25361
164103817	chr6:164103817:A:G	8.83667e-09	-0.252277	-1.47925
164103976	chr6:164103976:A:G	1.07818e-08	-1.53258	-5.77084e-10
164104554	chr6:164104554:G:A	1.53099e-08	-1.11008e-10	-1.18193
164104935	chr6:164104935:G:A	1.08149e-08	-0.165825	-1.36368
164105182	chr6:164105182:C:A	5.29827e-08	-1.11008e-10	0.0595301
164105247	chr6:164105247:T:G	7.50199e-08	1.40175	-0.994428
164105453	chr6:164105453:A:T	2.64723e-08	-1.11008e-10	-0.634335
164105915	chr6:164105915:G:C	1.06599e-08	-1.11008e-10	-1.54395
164106025	chr6:164106025:G:A	1.17081e-08	-1.11008e-10	-1.45015
164106080	chr6:164106080:T:C	1.08828e-08	-1.11008e-10	-1.52325
164106175	chr6:164106175:G:T	3.07275e-06	-1.11008e-10	4.11989
164106314	chr6:164106314:G:A	8.74085e-07	-1.11008e-10	2.86274
164106481	chr6:164106481:C:T	3.83071e-08	0.527437	-0.792238
164106955	chr6:164106955:C:A	1.24817e-08	-1.38617	-5.77084e-10
164107063	chr6:164107063:C:A	6.89532e-09	-0.448686	-1.53091
164107105	chr6:164107105:A:G	1.0299e-08	-1.11008e-10	-1.57839
164107278	chr6:164107278:G:A	1.21272e-07	-1.11008e-10	0.887605
164107375	chr6:164107375:G:A	3.62478e-08	0.404616	-0.724671
164107704	chr6:164107704:C:T	1.25152e-07	-1.11008e-10	0.919092
164107707	chr6:164107707:A:G	1.16056e-08	-1.11008e-10	-1.45895
164107808	chr6:164107808:C:T	1.05182e-08	-1.55732	-5.77084e-10
164107835	chr6:164107835:A:T	2.58605e-07	3.14614	-1.50127
164108011	chr6:164108011:G:A	7.31561e-07	-1.11008e-10	2.68475
164108147	chr6:164108147:G:A	1.44016e-07	-1.11008e-10	1.05949
164108330	chr6:164108330:G:A	2.1792e-08	0.392756	-1.22165
164108349	chr6:164108349:G:A	2.17014e-08	0.470619	-1.30368
164108720	chr6:164108720:A:G	1.72641e-07	0.966055	0.274724
164108747	chr6:164108747:C:T	1.29058e-08	0.0726575	-1.42542
164108801	chr6:164108801:G:A	1.16287e-08	-1.45695	-5.77084e-10
164108883	chr6:164108883:C:T	1.01792e-08	-1.11008e-10	-1.59009
164109357	chr6:164109357:C:G	1.01813e-08	-1.11008e-10	-1.58988
164109836	chr6:164109836:A:G	2.38277e-09	-1.46571	-1.57647
164110029	chr6:164110029:T:C	1.02e-08	-1.11008e-10	-1.58804
164110327	chr6:164110327:A:G	1.12994e-08	0.0253841	-1.51107
164110490	chr6:164110490:T:A	5.9809e-07	3.90215	-1.41884
164110541	chr6:164110541:G:A	2.24846e-07	1.50498	-5.77084e-10
164110808	chr6:164110808:G:A	1.51512e-07	0.862548	0.247681
164110824	chr6:164110824:C:T	3.68626e-07	0.730602	1.26875
164110933	chr6:164110933:C:T	1.09742e-08	-1.51488	-5.77084e-10
164111217	chr6:164111217:C:T	2.7928e-09	-1.49772	-1.38567
164111244	chr6:164111244:A:C	4.60084e-08	1.07215	-1.15376
164111688	chr6:164111688:G:A	2.78068e-09	-1.52224	-1.3655
164111711	chr6:164111711:C:A	1.85192e-07	-0.630492	1.94145
164111750	chr6:164111750:G:GC	1.01799e-08	-1.11008e-10	-1.59002
164111780	chr6:164111780:C:G	1.53026e-08	0.138368	-1.32078
164111977	chr6:164111977:G:T	2.97497e-07	0.792887	0.992083
164112061	chr6:164112061:A:T	2.94247e-09	-1.51935	-1.31183
164112263	chr6:164112263:G:A	7.516e-08	-1.11008e-10	0.409185
164112323	chr6:164112323:C:T	1.16979e-08	-1.11008e-10	-1.45103
164112563	chr6:164112563:G:A	1.32386e-08	-1.3273	-5.77084e-10
164112719	chr6:164112719:C:T	1.27434e-07	0.867905	0.0692583
164112735	chr6:164112735:G:A	1.20623e-07	0.823741	0.0584922
164112875	chr6:164112875:A:T	1.46808e-08	-1.55677	0.332879
164112980	chr6:164112980:C:T	2.69052e-09	-1.55408	-1.36662
164113399	chr6:164113399:A:G	2.03552e-07	-1.11008e-10	1.40549
164113428	chr6:164113428:C:T	2.76602e-09	-1.55242	-1.3406
164113548	chr6:164113548:C:T	1.03428e-08	-1.11008e-10	-1.57415
164113550	chr6:164113550:C:T	8.76718e-09	-0.693041	-1.04638
164113714	chr6:164113714:C:T	1.10806e-08	-1.11008e-10	-1.50524
164114218	chr6:164114218:G:A	3.8839e-09	-1.06204	-1.49155
164114310	chr6:164114310:C:T	8.3601e-09	-1.19497	-0.591998
164114367	chr6:164114367:G:A	3.9911e-08	0.70593	-0.929712
164114506	chr6:164114506:C:G	1.08368e-08	-1.11008e-10	-1.52748
164114925	chr6:164114925:G:A	1.20363e-08	-1.11008e-10	-1.42251
164114997	chr6:164114997:A:G	7.58219e-09	-0.786373	-1.09826
164115002	chr6:164115002:T:A	7.8622e-08	-1.01796	1.47218
164115012	chr6:164115012:C:G	2.59108e-07	0.785243	0.861566
164115229	chr6:164115229:G:A	1.15902e-08	-1.11008e-10	-1.46028
164115529	chr6:164115529:C:A	4.63996e-09	-1.17163	-1.2041
164115557	chr6:164115557:T:C	7.04713e-09	-0.830905	-1.12691
164116077	chr6:164116077:T:G	1.20216e-08	-1.11008e-10	-1.42373
164116111	chr6:164116111:T:C	4.44412e-08	1.36891	-1.48518
164116182	chr6:164116182:T:C	4.78405e-08	1.39652	-1.43909
164116186	chr6:164116186:C:T	1.41229e-08	-1.26264	-5.77084e-10
164116376	chr6:164116376:T:A	4.72472e-08	1.40884	-1.46388
164116393	chr6:164116393:T:C	6.87817e-09	-0.808428	-1.17366
164116556	chr6:164116556:T:C	6.17737e-09	-0.672476	-1.41707
164116658	chr6:164116658:T:C	5.84022e-09	-0.751307	-1.39436
164116744	chr6:164116744:G:C	7.14182e-08	-1.11008e-10	0.358118
164117090	chr6:164117090:G:T	1.38974e-08	-1.11008e-10	-1.27873
164117106	chr6:164117106:A:G	1.40865e-08	-1.26522	-5.77084e-10
164117373	chr6:164117373:C:T	7.9525e-08	1.52391	-1.05827
164117445	chr6:164117445:T:C	1.41343e-07	-1.11008e-10	1.04075
164117575	chr6:164117575:C:T	2.17395e-09	-1.55163	-1.58226
164117884	chr6:164117884:C:T	1.21957e-08	-1.40935	-5.77084e-10
164118068	chr6:164118068:G:A	1.52395e-07	-1.11008e-10	1.11604
164118175	chr6:164118175:T:C	1.4622e-07	-1.11008e-10	1.07468
164118403	chr6:164118403:T:C	5.39873e-08	0.536969	-0.458655
164118739	chr6:164118739:G:A	1.06335e-08	-1.11008e-10	-1.54642
164118853	chr6:164118853:A:T	1.34106e-08	-1.11008e-10	-1.31439
164118943	chr6:164118943:A:G	2.69861e-07	-1.11008e-10	1.68747
164119105	chr6:164119105:A:C	3.73684e-09	-1.14321	-1.44899
164119384	chr6:164119384:A:ACT	1.23614e-08	-1.11008e-10	-1.39585
164119390	chr6:164119390:G:A	3.29539e-09	-1.56432	-1.15359
164119528	chr6:164119528:G:A	3.44832e-08	-1.11008e-10	-0.369962
164119673	chr6:164119673:G:A	1.09876e-08	-1.11008e-10	-1.51367
164119937	chr6:164119937:G:T	1.07022e-08	-1.11008e-10	-1.53999
164120204	chr6:164120204:T:G	1.09282e-08	-1.11008e-10	-1.51909
164120262	chr6:164120262:T:A	4.31714e-09	-1.49253	-0.955316
164120292	chr6:164120292:C:T	4.66045e-09	-1.37763	-0.993696
164120371	chr6:164120371:C:A	3.75407e-07	-1.11008e-10	2.01758
164120452	chr6:164120452:G:A	1.10089e-08	-1.11008e-10	-1.51173
164120745	chr6:164120745:G:A	1.27442e-08	-1.11008e-10	-1.36536
164121189	chr6:164121189:A:G	4.38685e-08	-1.11008e-10	-0.129238
164121276	chr6:164121276:T:C	2.51398e-09	-1.40743	-1.58113
164121405	chr6:164121405:A:G	1.28397e-08	-1.35789	-5.77084e-10
164121469	chr6:164121469:A:G	1.14782e-08	-1.11008e-10	-1.46999
164121536	chr6:164121536:G:C	1.0901e-08	-1.11008e-10	-1.52158
164121722	chr6:164121722:C:T	2.63158e-08	-1.11008e-10	-0.640264
164121859	chr6:164121859:C:T	1.88871e-08	-1.11008e-10	-0.971958
164121861	chr6:164121861:C:T	1.82333e-08	-1.11008e-10	-1.00719
164121980	chr6:164121980:G:A	1.23489e-08	-1.11008e-10	-1.39687
164122020	chr6:164122020:C:T	1.76588e-08	-1.11008e-10	-1.0392
164122206	chr6:164122206:G:A	6.85341e-09	-0.716807	-1.26888
164122474	chr6:164122474:G:A	1.02356e-08	-1.11008e-10	-1.58456
164122785	chr6:164122785:G:T	1.0256e-08	-1.11008e-10	-1.58257
164123798	chr6:164123798:C:T	1.03592e-08	-1.11008e-10	-1.57256
164125619	chr6:164125619:C:T	2.92689e-08	-1.11008e-10	-0.533911
164125770	chr6:164125770:G:A	1.02416e-08	-1.11008e-10	-1.58397
164126398	chr6:164126398:G:A	5.29478e-09	-0.657369	-1.58635
164126746	chr6:164126746:C:T	4.15413e-08	-0.183747	-5.77084e-10
164126800	chr6:164126800:C:T	4.49588e-09	-0.821406	-1.58587
164126841	chr6:164126841:A:G	2.5295e-09	-1.41285	-1.56957
164127109	chr6:164127109:T:A	1.36795e-08	-1.11008e-10	-1.29453
164127219	chr6:164127219:A:G	1.44389e-08	-1.11008e-10	-1.24051
164127410	chr6:164127410:C:G	9.96015e-09	-0.170855	-1.44099
164127463	chr6:164127463:T:C	1.01964e-08	-1.11008e-10	-1.5884
164127700	chr6:164127700:T:G	1.53781e-08	-1.11008e-10	-1.17749
164127818	chr6:164127818:T:G	1.32225e-08	-1.32852	-5.77084e-10
164128344	chr6:164128344:T:C	9.10648e-09	-0.544915	-1.15653
164128953	chr6:164128953:A:G	2.3826e-09	-1.55582	-1.48642
164129227	chr6:164129227:A:C	1.5186e-08	-1.11008e-10	-1.19006
164129351	chr6:164129351:T:C	5.28558e-09	-1.55818	-0.687273
164130054	chr6:164130054:C:T	1.31925e-08	-1.11008e-10	-1.33079
164130114	chr6:164130114:TC:T	1.27715e-08	0.204683	-1.5679
164130129	chr6:164130129:CACTCTTCTTCCCCAGGCTCCTCTCTCCT:C	1.42501e-08	0.268014	-1.52168
164130426	chr6:164130426:C:G	3.10063e-08	-1.11008e-10	-0.476244
164130707	chr6:164130707:C:A	1.06318e-08	-1.11008e-10	-1.54659
164130770	chr6:164130770:T:C	1.32337e-08	-1.11008e-10	-1.32767
164130859	chr6:164130859:G:T	2.40958e-09	-1.52731	-1.50368
164130940	chr6:164130940:A:C	4.99717e-09	-1.54761	-0.753955
164131342	chr6:164131342:C:A	4.75087e-08	-0.0495224	-5.77084e-10
164131917	chr6:164131917:T:C	5.64839e-09	-0.596296	-1.58277
164132419	chr6:164132419:G:A	2.15789e-08	-1.11008e-10	-0.838717
164132423	chr6:164132423:G:A	1.10955e-08	-1.11008e-10	-1.5039
164132577	chr6:164132577:G:A	7.01542e-09	-0.417011	-1.54531
164132588	chr6:164132588:C:T	1.02444e-08	-1.11008e-10	-1.5837
164132590	chr6:164132590:T:A	1.2113e-08	-1.11008e-10	-1.41616
164132977	chr6:164132977:T:A	1.06353e-08	-1.11008e-10	-1.54626
164132981	chr6:164132981:C:T	1.04666e-08	-1.11008e-10	-1.56225
164133034	chr6:164133034:T:G	1.91828e-08	-1.11008e-10	-0.956421
164133118	chr6:164133118:AAG:A	1.17044e-08	-1.11008e-10	-1.45047
164133181	chr6:164133181:CT:C	1.82762e-08	-1.11008e-10	-1.00483
164133309	chr6:164133309:G:A	2.58261e-09	-1.37353	-1.5881
164133572	chr6:164133572:G:C	1.14674e-08	-1.11008e-10	-1.47093
164133613	chr6:164133613:C:T	1.02152e-08	-1.11008e-10	-1.58655
164133864	chr6:164133864:C:CA	1.03635e-08	-1.11008e-10	-1.57215
164134308	chr6:164134308:A:G	1.02741e-08	-1.11008e-10	-1.58081
164134316	chr6:164134316:C:T	6.64553e-08	0.286095	-5.77084e-10
164134501	chr6:164134501:C:T	3.67831e-09	-1.01835	-1.58964
164134603	chr6:164134603:T:G	1.08047e-08	-1.11008e-10	-1.53046
164135112	chr6:164135112:C:G	1.7967e-08	-1.11008e-10	-1.0219
164135173	chr6:164135173:C:T	1.07011e-08	-1.11008e-10	-1.54009
164135217	chr6:164135217:C:T	1.26156e-08	-1.11008e-10	-1.3755
164135351	chr6:164135351:T:A	1.92575e-08	-1.11008e-10	-0.952536
164135574	chr6:164135574:A:G	1.3227e-08	-1.11008e-10	-1.32817
164135675	chr6:164135675:C:T	1.25475e-08	-1.11008e-10	-1.38091
164135743	chr6:164135743:TCTCC:T	1.1489e-08	-1.11008e-10	-1.46905
164135887	chr6:164135887:G:C	5.59276e-09	-0.599065	-1.5899
164136067	chr6:164136067:A:G	3.13479e-09	-1.38392	-1.38395
164136457	chr6:164136457:A:G	3.88888e-09	-0.962415	-1.5899
164136477	chr6:164136477:A:G	1.22452e-08	-1.11008e-10	-1.4053
164136546	chr6:164136546:C:T	3.75488e-08	-0.284794	-5.77084e-10
164136595	chr6:164136595:G:A	2.30153e-07	1.52831	-5.77084e-10
164136715	chr6:164136715:A:G	3.44993e-08	-0.369495	-5.77084e-10
164137000	chr6:164137000:A:G	1.03954e-08	-1.11008e-10	-1.56907
164137193	chr6:164137193:T:A	4.12723e-09	-0.993949	-1.49888
164137211	chr6:164137211:T:C	1.02378e-08	-1.11008e-10	-1.58435
164137305	chr6:164137305:G:A	1.3482e-08	-1.11008e-10	-1.30908
164137510	chr6:164137510:T:C	1.04551e-08	-1.11008e-10	-1.56334
164137551	chr6:164137551:A:G	1.13277e-08	-1.11008e-10	-1.48318
164137871	chr6:164137871:T:C	1.73035e-08	-1.11008e-10	-1.05953
164137888	chr6:164137888:G:A	1.88268e-08	-1.11008e-10	-0.975155
164137905	chr6:164137905:T:C	1.85597e-08	-1.11008e-10	-0.989441
164137933	chr6:164137933:A:C	1.0179e-08	-1.11008e-10	-1.59011
164138563	chr6:164138563:TGA:T	2.30975e-08	0.259548	-1.03026
164138863	chr6:164138863:T:G	1.02776e-08	-1.11008e-10	-1.58046
164139002	chr6:164139002:T:A	2.59875e-09	-1.39372	-1.56168
164139081	chr6:164139081:C:T	1.69386e-08	-1.49559	0.414754
164139087	chr6:164139087:A:G	1.13518e-08	-1.11008e-10	-1.48105
164139226	chr6:164139226:T:C	3.63702e-09	-1.44854	-1.17073
164139260	chr6:164139260:G:A	1.0463e-08	-1.56259	-5.77084e-10
164139525	chr6:164139525:T:C	1.08946e-08	-1.11008e-10	-1.52216
164139689	chr6:164139689:G:A	1.01817e-08	-1.11008e-10	-1.58985
164139937	chr6:164139937:A:G	2.65168e-09	-1.37222	-1.56302
164140043	chr6:164140043:T:C	2.60399e-09	-1.39494	-1.55845
164140114	chr6:164140114:T:G	2.55557e-09	-1.41219	-1.55997
164140481	chr6:164140481:A:G	6.92912e-09	-0.478675	-1.49603
164140596	chr6:164140596:A:G	2.62419e-09	-1.36939	-1.57627
164140761	chr6:164140761:A:T	1.03606e-08	-1.11008e-10	-1.57243
164141015	chr6:164141015:C:T	1.75187e-08	-1.11008e-10	-1.04717
164141019	chr6:164141019:A:G	2.63279e-09	-1.39024	-1.55215
164141032	chr6:164141032:C:T	1.08452e-08	-1.52671	-5.77084e-10
164141243	chr6:164141243:T:C	1.50224e-08	-0.218536	-0.982359
164141455	chr6:164141455:A:G	3.2066e-09	-1.46889	-1.27634
164141704	chr6:164141704:T:A	1.04567e-08	-1.11008e-10	-1.5632
164141919	chr6:164141919:C:T	1.17159e-08	-1.11008e-10	-1.44949
164142119	chr6:164142119:A:T	5.09732e-09	-0.692684	-1.58904
164142288	chr6:164142288:A:C	1.04884e-08	-1.11008e-10	-1.56017
164142507	chr6:164142507:A:G	2.71348e-09	-1.32238	-1.58982
164142560	chr6:164142560:T:A	3.41654e-09	-1.121	-1.5608
164142692	chr6:164142692:C:T	1.02137e-08	-1.11008e-10	-1.58671
164142925	chr6:164142925:G:A	1.78822e-08	-1.50835	0.481725
164143310	chr6:164143310:C:T	1.55269e-08	-1.11008e-10	-1.16786
164143539	chr6:164143539:T:C	4.95158e-09	-0.868464	-1.44226
164145295	chr6:164145295:C:T	1.03068e-08	-0.00543107	-1.5722
164145410	chr6:164145410:G:A	1.67524e-08	-1.11008e-10	-1.09189
164146167	chr6:164146167:G:T	1.22011e-08	0.0320771	-1.44099
164146180	chr6:164146180:G:A	2.39538e-09	-1.55794	-1.47896
164146276	chr6:164146276:C:T	1.01911e-08	-1.11008e-10	-1.58892
164146840	chr6:164146840:T:G	9.18606e-09	-0.102799	-1.58995
164147006	chr6:164147006:T:C	5.25075e-09	-0.757725	-1.49434
164147122	chr6:164147122:A:G	2.25171e-09	-1.51262	-1.58612
164147274	chr6:164147274:G:A	1.05217e-08	-1.557	-5.77084e-10
164147486	chr6:164147486:G:A	1.01909e-08	-1.11008e-10	-1.58894
164147551	chr6:164147551:A:G	4.85649e-09	-1.56544	-0.764681
164147835	chr6:164147835:C:T	1.50836e-08	-1.11008e-10	-1.19683
164147942	chr6:164147942:T:C	5.28926e-09	-0.787635	-1.45712
164148241	chr6:164148241:T:A	8.63982e-09	-0.269562	-1.48449
164148310	chr6:164148310:C:G	1.10648e-08	-1.11008e-10	-1.50667
164148382	chr6:164148382:G:A	5.20763e-09	-1.56159	-0.698716
164148869	chr6:164148869:CCTAAGTATCTGG:C	1.75963e-08	-1.11008e-10	-1.04275
164149163	chr6:164149163:G:A	1.12917e-08	-1.11008e-10	-1.48636
164149346	chr6:164149346:A:G	1.07974e-08	-1.53113	-5.77084e-10
164149365	chr6:164149365:G:T	2.65812e-09	-1.55433	-1.37849
164149482	chr6:164149482:T:G	2.26747e-09	-1.50929	-1.58248
164149494	chr6:164149494:CCCGAGG:C	1.05369e-08	-1.11008e-10	-1.55555
164149573	chr6:164149573:A:T	1.13893e-08	-0.0780345	-1.39972
164149678	chr6:164149678:C:T	1.02425e-08	-1.11008e-10	-1.58389
164149679	chr6:164149679:G:A	1.0179e-08	-1.11008e-10	-1.59011
164149760	chr6:164149760:T:C	1.1925e-08	-0.0244859	-1.40731
164149962	chr6:164149962:T:C	1.01789e-08	-1.11008e-10	-1.59011
164150006	chr6:164150006:G:A	9.80087e-09	-0.047902	-1.58006
164150178	chr6:164150178:A:G	1.4185e-08	-1.11008e-10	-1.25825
164150884	chr6:164150884:T:C	1.11344e-08	-1.11008e-10	-1.50039
164151004	chr6:164151004:C:T	4.10095e-09	-1.52413	-0.975087
164151794	chr6:164151794:A:C	3.4736e-09	-1.50587	-1.15937
164152456	chr6:164152456:C:G	1.13408e-08	-1.11008e-10	-1.48203
164152507	chr6:164152507:A:T	1.13446e-08	-1.11008e-10	-1.48169
164152509	chr6:164152509:A:G	1.06752e-08	-1.11008e-10	-1.54251
164152670	chr6:164152670:CATAG:C	2.74288e-09	-1.50866	-1.39276
164152911	chr6:164152911:A:T	4.53268e-09	-1.56564	-0.83348
164153126	chr6:164153126:A:G	4.77481e-09	-1.56506	-0.78202
164153160	chr6:164153160:A:G	1.02234e-08	-1.11008e-10	-1.58576
164153187	chr6:164153187:C:T	1.28301e-08	-1.11008e-10	-1.35864
164153188	chr6:164153188:C:T	1.05258e-08	-1.11008e-10	-1.55661
164153578	chr6:164153578:G:C	1.01898e-08	-1.11008e-10	-1.58905
164153913	chr6:164153913:C:T	1.02747e-08	-1.11008e-10	-1.58075
164154544	chr6:164154544:C:T	1.02497e-08	-1.11008e-10	-1.58319
164154545	chr6:164154545:G:A	1.14818e-08	-1.11008e-10	-1.46967
164154800	chr6:164154800:A:G	1.02727e-08	-1.11008e-10	-1.58094
164154890	chr6:164154890:T:A	4.12626e-09	-1.56014	-0.932921
164154960	chr6:164154960:A:G	1.02046e-08	-1.11008e-10	-1.58759
164154996	chr6:164154996:C:A	1.10579e-08	-1.11008e-10	-1.50729
164155211	chr6:164155211:T:G	2.42682e-09	-1.56184	-1.46202
164155298	chr6:164155298:T:G	1.02276e-08	-1.11008e-10	-1.58535
164155855	chr6:164155855:C:CA	1.02152e-08	-1.11008e-10	-1.58655
164155891	chr6:164155891:G:T	1.48095e-08	0.0435336	-1.2587
164155933	chr6:164155933:A:AAG	4.4751e-09	-1.54126	-0.870651
164155956	chr6:164155956:T:C	9.15278e-09	-0.182125	-1.51425
164156016	chr6:164156016:C:T	1.02825e-08	-1.11008e-10	-1.58
164156039	chr6:164156039:A:G	6.50746e-08	-1.11008e-10	0.2651
164156233	chr6:164156233:G:A	1.02103e-08	-1.11008e-10	-1.58704
164156568	chr6:164156568:G:A	1.12105e-08	-1.11008e-10	-1.49359
164156693	chr6:164156693:G:A	1.02207e-08	-1.11008e-10	-1.58602
164156846	chr6:164156846:A:G	4.48651e-09	-1.54922	-0.860144
164156865	chr6:164156865:A:T	1.09977e-08	-1.11008e-10	-1.51275
164157151	chr6:164157151:G:A	6.96885e-09	-1.55474	-0.414242
164157392	chr6:164157392:T:C	2.48295e-09	-1.53734	-1.46365
164157659	chr6:164157659:G:C	1.02333e-08	-1.11008e-10	-1.58479
164157953	chr6:164157953:A:G	1.01952e-08	-1.11008e-10	-1.58852
164158035	chr6:164158035:A:G	5.29308e-08	-1.11008e-10	0.0585516
164158053	chr6:164158053:C:T	1.10724e-08	-1.50598	-5.77084e-10
164158100	chr6:164158100:G:A	1.67919e-08	0.00784933	-1.09739
164158547	chr6:164158547:A:G	2.60971e-08	-0.648609	-5.77084e-10
164158754	chr6:164158754:C:T	1.02271e-08	-1.11008e-10	-1.58539
164159553	chr6:164159553:A:G	4.51462e-09	-1.56393	-0.839181
164159645	chr6:164159645:T:C	1.11819e-08	-1.11008e-10	-1.49614
164159971	chr6:164159971:T:C	7.43474e-09	-1.48764	-0.41663
164159988	chr6:164159988:A:G	1.68764e-08	-1.11008e-10	-1.08452
164160315	chr6:164160315:C:T	1.17118e-08	-1.11008e-10	-1.44984
164160562	chr6:164160562:C:T	1.76564e-08	-1.11008e-10	-1.03934
164160574	chr6:164160574:A:G	1.01872e-08	-1.11008e-10	-1.5893
164160658	chr6:164160658:C:T	1.02247e-08	-1.11008e-10	-1.58562
164160681	chr6:164160681:T:C	1.55556e-08	-1.11008e-10	-1.16602
164160716	chr6:164160716:C:T	3.00226e-09	-1.53532	-1.27575
164160977	chr6:164160977:G:T	1.31548e-08	-1.11008e-10	-1.33365
164161273	chr6:164161273:G:T	1.46143e-08	-0.308822	-0.919614
164161278	chr6:164161278:TG:T	1.01789e-08	-1.11008e-10	-1.59012
164161835	chr6:164161835:A:T	1.03069e-08	-1.11008e-10	-1.57763
164161876	chr6:164161876:G:T	1.03615e-08	-1.11008e-10	-1.57234
164162164	chr6:164162164:T:C	2.4839e-09	-1.52427	-1.47633
164162534	chr6:164162534:C:T	5.88587e-09	-0.631322	-1.50656
164162638	chr6:164162638:G:A	1.04282e-08	-1.11008e-10	-1.56593
164163151	chr6:164163151:G:A	1.98281e-08	-1.11008e-10	-0.923337
164163379	chr6:164163379:T:G	1.10348e-08	-1.11008e-10	-1.50938
164163551	chr6:164163551:G:A	4.32677e-09	-1.44269	-1.00292
164163845	chr6:164163845:G:T	5.34284e-09	-0.794379	-1.4403
164164012	chr6:164164012:A:G	1.74644e-08	-1.11008e-10	-1.05027
164164166	chr6:164164166:A:G	5.85907e-08	-1.11008e-10	0.160141
164164386	chr6:164164386:G:T	1.02896e-08	-1.11008e-10	-1.5793
164164439	chr6:164164439:G:A	1.0253e-08	-1.11008e-10	-1.58287
164164553	chr6:164164553:C:G	1.73464e-08	-1.11008e-10	-1.05705
164164620	chr6:164164620:A:G	1.06866e-08	-1.11008e-10	-1.54144
164164642	chr6:164164642:G:T	5.70384e-09	-0.761049	-1.40825
164164701	chr6:164164701:C:T	1.41984e-08	-1.11008e-10	-1.25731
164165153	chr6:164165153:C:A	1.0214e-08	-1.11008e-10	-1.58668
164165619	chr6:164165619:G:C	1.07094e-08	-1.11008e-10	-1.53931
164166051	chr6:164166051:A:G	1.0232e-08	-1.11008e-10	-1.58491
164166060	chr6:164166060:T:C	1.01964e-08	-1.11008e-10	-1.5884
164166112	chr6:164166112:C:G	1.09244e-08	-1.11008e-10	-1.51943
164166123	chr6:164166123:C:T	1.37767e-08	-1.11008e-10	-1.28745
164166220	chr6:164166220:G:A	1.12325e-08	-1.49163	-5.77084e-10
164166503	chr6:164166503:C:T	1.16974e-08	-1.11008e-10	-1.45107
164166900	chr6:164166900:A:G	2.90841e-08	-1.11008e-10	-0.540243
164166927	chr6:164166927:C:G	4.34333e-09	-1.45678	-0.985016
164166987	chr6:164166987:A:T	1.14885e-08	-1.11008e-10	-1.46909
164166996	chr6:164166996:T:C	1.05106e-08	-1.11008e-10	-1.55805
164167089	chr6:164167089:C:T	1.08202e-08	-1.11008e-10	-1.52902
164167120	chr6:164167120:G:A	1.47758e-08	-1.11008e-10	-1.21744
164167331	chr6:164167331:T:C	2.89269e-08	-1.11008e-10	-0.545664
164167468	chr6:164167468:C:G	4.29193e-09	-1.53216	-0.921543
164167837	chr6:164167837:T:G	2.36351e-08	-1.11008e-10	-0.747701
164168013	chr6:164168013:T:C	1.90505e-08	0.209306	-1.17265
164168133	chr6:164168133:T:G	1.07432e-08	-1.11008e-10	-1.53616
164168283	chr6:164168283:A:G	1.23179e-08	-1.39938	-5.77084e-10
164168470	chr6:164168470:A:G	1.01869e-08	-1.11008e-10	-1.58934
164168867	chr6:164168867:C:CA	1.44632e-08	-1.11008e-10	-1.23883
164168892	chr6:164168892:A:C	3.28192e-09	-1.37846	-1.34355
164169025	chr6:164169025:T:C	1.15082e-08	-1.11008e-10	-1.46737
164169174	chr6:164169174:C:T	1.09223e-08	-1.11008e-10	-1.51963
164169599	chr6:164169599:A:G	2.41349e-08	-1.11008e-10	-0.726777
164169762	chr6:164169762:T:C	1.48459e-08	-1.11008e-10	-1.21271
164169862	chr6:164169862:CA:C	1.3902e-08	-1.2784	-5.77084e-10
164169958	chr6:164169958:T:G	1.13738e-08	-1.11008e-10	-1.47912
164170683	chr6:164170683:G:A	1.04365e-08	-1.56512	-5.77084e-10
164170766	chr6:164170766:T:C	1.1796e-08	-1.11008e-10	-1.44267
164170949	chr6:164170949:T:C	1.60418e-08	-1.11008e-10	-1.13524
164171232	chr6:164171232:C:T	1.9858e-08	-1.11008e-10	-0.921828
164171841	chr6:164171841:A:G	6.3424e-09	-1.54462	-0.518557
164172234	chr6:164172234:G:T	1.10629e-08	-1.11008e-10	-1.50683
164172375	chr6:164172375:T:C	1.02917e-08	-1.11008e-10	-1.5791
164172701	chr6:164172701:A:G	1.08395e-08	-1.52724	-5.77084e-10
164173495	chr6:164173495:T:C	1.25631e-08	-1.11008e-10	-1.37967
164173547	chr6:164173547:A:G	4.44282e-08	-1.11008e-10	-0.11656
164173548	chr6:164173548:T:A	1.04703e-08	-1.11008e-10	-1.56189
164174509	chr6:164174509:G:C	2.02108e-08	-0.904217	-5.77084e-10
164174662	chr6:164174662:G:A	3.30859e-07	-1.11008e-10	1.89126
164174721	chr6:164174721:A:G	9.426e-09	-0.147265	-1.5197
164174905	chr6:164174905:C:G	7.34093e-08	0.385616	-5.77084e-10
164174966	chr6:164174966:G:A	5.59368e-09	-1.42397	-0.764828
164175025	chr6:164175025:A:G	6.67316e-09	-0.976509	-1.03583
164175091	chr6:164175091:G:A	2.52112e-08	-1.11008e-10	-0.683146
164175231	chr6:164175231:G:A	2.79535e-08	-0.579894	-5.77084e-10
164175553	chr6:164175553:G:T	5.53324e-09	-1.41421	-0.785448
164175707	chr6:164175707:A:G	2.24421e-08	-1.11008e-10	-0.799496
164175711	chr6:164175711:A:G	1.80748e-08	-1.01592	-5.77084e-10
164175746	chr6:164175746:G:A	2.75721e-09	-1.51131	-1.3849
164175829	chr6:164175829:G:A	3.90992e-09	-1.50335	-1.04357
164176136	chr6:164176136:A:C	5.23768e-09	-0.666457	-1.5881
164176329	chr6:164176329:C:A	3.36484e-09	-1.14835	-1.5487
164176655	chr6:164176655:C:T	3.51825e-09	-1.27213	-1.38034
164176701	chr6:164176701:A:G	8.73389e-09	-0.182676	-1.56055
164176899	chr6:164176899:C:T	3.97618e-09	-1.47969	-1.05042
164177029	chr6:164177029:A:G	1.64065e-08	-1.11008e-10	-1.11276
164177188	chr6:164177188:C:T	3.62921e-09	-1.23725	-1.38417
164177303	chr6:164177303:A:G	2.32358e-08	-1.11008e-10	-0.764742
164177453	chr6:164177453:A:C	3.02279e-09	-1.42644	-1.37781
164177716	chr6:164177716:T:A	1.48828e-08	-1.11008e-10	-1.21023
164178013	chr6:164178013:T:G	2.41492e-08	-1.11008e-10	-0.726184
164178156	chr6:164178156:G:T	1.07138e-08	-1.11008e-10	-1.5389
164178588	chr6:164178588:A:C	6.99902e-09	-0.652152	-1.31251
164178715	chr6:164178715:G:A	3.6723e-09	-1.08267	-1.52695
164178808	chr6:164178808:G:A	4.18121e-08	-0.177249	-5.77084e-10
164179670	chr6:164179670:T:C	3.15247e-08	-1.11008e-10	-0.459662
164179912	chr6:164179912:T:C	4.27789e-09	-1.55528	-0.901695
164180022	chr6:164180022:G:A	2.25882e-09	-1.56264	-1.53295
164180095	chr6:164180095:T:C	5.35862e-09	-1.5453	-0.686423
164180158	chr6:164180158:C:T	4.21254e-08	-1.11008e-10	-0.169783
164180491	chr6:164180491:T:C	2.82931e-09	-1.37221	-1.4982
164180539	chr6:164180539:C:T	2.16873e-08	-1.11008e-10	-0.833706
164180564	chr6:164180564:C:G	2.39536e-08	-1.11008e-10	-0.734316
164180587	chr6:164180587:C:T	2.09056e-08	-0.501221	-0.369197
164180718	chr6:164180718:C:T	1.08713e-08	-1.52431	-5.77084e-10
164180901	chr6:164180901:G:A	1.22246e-08	-1.11008e-10	-1.40699
164181030	chr6:164181030:C:A	6.73613e-09	-0.620587	-1.38236
164181110	chr6:164181110:G:A	2.28696e-08	-1.11008e-10	-0.780628
164181462	chr6:164181462:C:T	4.42576e-09	-0.866854	-1.55614
164181622	chr6:164181622:T:C	2.78307e-09	-1.56311	-1.32377
164181720	chr6:164181720:C:T	2.44503e-09	-1.55616	-1.46022
164181951	chr6:164181951:A:G	7.34779e-09	-0.599175	-1.31686
164182053	chr6:164182053:T:G	7.4217e-09	-0.594475	-1.31155
164182143	chr6:164182143:A:G	1.62253e-08	-1.11008e-10	-1.12386
164182668	chr6:164182668:G:A	3.98054e-09	-1.38002	-1.14899
164182680	chr6:164182680:A:G	2.62851e-09	-1.56543	-1.37859
164182724	chr6:164182724:G:A	2.27878e-08	-1.11008e-10	-0.784208
164182755	chr6:164182755:G:A	2.52956e-09	-1.53902	-1.44337
164182768	chr6:164182768:C:G	1.02959e-08	-1.11008e-10	-1.57869
164182778	chr6:164182778:T:G	2.17402e-09	-1.56534	-1.56852
164183432	chr6:164183432:G:A	2.38291e-08	-1.11008e-10	-0.739529
164183773	chr6:164183773:A:G	2.27867e-09	-1.56546	-1.52138
164183837	chr6:164183837:T:C	3.06809e-09	-1.5591	-1.23028
164183932	chr6:164183932:C:T	3.83085e-08	-1.11008e-10	-0.264764
164184256	chr6:164184256:C:G	1.0481e-08	-1.56087	-5.77084e-10
164184289	chr6:164184289:ATGT:A	3.89847e-09	-1.53633	-1.01352
164184306	chr6:164184306:A:C	5.44752e-09	-0.681319	-1.53395
164184681	chr6:164184681:C:T	2.16698e-09	-1.56203	-1.57507
164184853	chr6:164184853:G:A	1.03643e-07	-1.11008e-10	0.730521
164185287	chr6:164185287:A:G	7.72214e-09	-0.538184	-1.32816
164185502	chr6:164185502:C:T	2.15403e-09	-1.56529	-1.5778
164185956	chr6:164185956:A:C	2.13957e-09	-1.56423	-1.58559
164186260	chr6:164186260:G:A	8.83679e-09	-0.618404	-1.11311
164186339	chr6:164186339:G:C	3.44247e-09	-1.09765	-1.57659
164186557	chr6:164186557:G:A	1.62554e-08	-1.11008e-10	-1.12201
164187190	chr6:164187190:TTATATC:T	1.02075e-08	-1.11008e-10	-1.58731
164188231	chr6:164188231:A:G	1.03543e-08	-1.11008e-10	-1.57303
164188302	chr6:164188302:C:T	6.35026e-09	-1.50277	-0.559169
164188454	chr6:164188454:T:A	3.89463e-09	-1.1019	-1.44894
164188474	chr6:164188474:A:C	2.74099e-09	-1.50824	-1.39388
164188569	chr6:164188569:G:A	1.02069e-08	-1.11008e-10	-1.58737
164188663	chr6:164188663:G:A	4.11185e-09	-1.04657	-1.44999
164188793	chr6:164188793:C:T	1.4089e-08	-1.11008e-10	-1.26504
164189054	chr6:164189054:C:CA	1.51324e-08	-1.11008e-10	-1.1936
164189363	chr6:164189363:C:T	6.8347e-09	-1.52198	-0.466446
164190207	chr6:164190207:G:A	2.37151e-09	-1.47594	-1.57097
164190311	chr6:164190311:C:T	2.2501e-09	-1.5161	-1.58336
164190399	chr6:164190399:T:C	1.18582e-08	-1.43741	-5.77084e-10
164190426	chr6:164190426:C:T	4.22326e-09	-1.00566	-1.46417
164190447	chr6:164190447:G:C	6.72133e-09	-1.51097	-0.494177
164190471	chr6:164190471:C:G	1.20484e-08	-1.11008e-10	-1.42151
164190624	chr6:164190624:C:A	1.26364e-08	-1.11008e-10	-1.37385
164191035	chr6:164191035:T:C	5.92484e-09	-1.53363	-0.597654
164191448	chr6:164191448:C:T	1.54241e-08	-0.627235	-0.547268
164191496	chr6:164191496:A:T	5.05759e-09	-1.03357	-1.25597
164191505	chr6:164191505:C:T	8.59787e-09	-1.12101	-0.637908
164191636	chr6:164191636:CT:C	5.53903e-09	-1.07338	-1.12523
164191643	chr6:164191643:G:A	5.43362e-09	-1.04547	-1.17235
164191650	chr6:164191650:T:C	4.852e-09	-1.00443	-1.32662
164191761	chr6:164191761:C:T	5.60021e-09	-1.05674	-1.13089
164191786	chr6:164191786:A:G	5.13288e-09	-1.40689	-0.867879
164191815	chr6:164191815:A:G	1.27864e-08	-1.11008e-10	-1.36205
164191943	chr6:164191943:C:A	5.80653e-09	-1.05241	-1.09904
164192183	chr6:164192183:G:A	4.43668e-09	-1.08169	-1.33884
164192407	chr6:164192407:G:A	1.10188e-08	-1.11008e-10	-1.51083
164192425	chr6:164192425:C:T	2.50623e-09	-1.53101	-1.46065
164192477	chr6:164192477:T:C	1.2462e-08	-1.11008e-10	-1.38775
164192741	chr6:164192741:G:A	2.59057e-09	-1.43282	-1.52574
164192745	chr6:164192745:C:T	2.04639e-08	-1.11008e-10	-0.891772
164192807	chr6:164192807:C:G	4.23866e-09	-1.00925	-1.45693
164193036	chr6:164193036:C:T	7.3417e-09	-0.765851	-1.15101
164193196	chr6:164193196:T:C	1.30996e-08	-1.33785	-5.77084e-10
164193286	chr6:164193286:C:T	3.05131e-09	-1.44009	-1.35477
164193593	chr6:164193593:C:T	1.01796e-08	-1.11008e-10	-1.59005
164193873	chr6:164193873:C:T	8.5378e-09	-1.53044	-0.235489
164194096	chr6:164194096:A:T	1.58123e-08	-0.34691	-0.802739
164194478	chr6:164194478:C:T	1.34634e-08	-1.31046	-5.77084e-10
164195059	chr6:164195059:G:A	5.38889e-08	-1.11008e-10	0.07649
164195135	chr6:164195135:A:T	2.80589e-09	-1.48355	-1.39517
164195372	chr6:164195372:G:C	1.91155e-08	-1.11008e-10	-0.959936
164195725	chr6:164195725:T:C	2.72124e-09	-1.55891	-1.35043
164195937	chr6:164195937:A:G	2.80067e-08	-0.667981	0.0899916
164196268	chr6:164196268:T:C	1.03206e-08	-1.11008e-10	-1.57629
164196392	chr6:164196392:C:G	1.04883e-08	-0.269691	-1.29049
164196487	chr6:164196487:T:C	1.53612e-08	-1.11008e-10	-1.17859
164196532	chr6:164196532:G:A	3.03065e-08	-0.499073	-5.77084e-10
164196544	chr6:164196544:G:A	2.16282e-09	-1.5559	-1.58312
164196936	chr6:164196936:C:T	2.20006e-09	-1.56415	-1.5578
164197269	chr6:164197269:G:A	1.03656e-08	-1.11008e-10	-1.57195
164197656	chr6:164197656:C:T	1.68369e-08	-1.11008e-10	-1.08686
164197664	chr6:164197664:T:A	2.40509e-08	-0.0055054	-0.724756
164197693	chr6:164197693:C:T	9.50424e-09	-1.48585	-0.172844
164197717	chr6:164197717:C:A	1.21258e-08	-1.11008e-10	-1.4151
164198007	chr6:164198007:G:GA	1.39625e-08	-0.998274	-0.275784
164198099	chr6:164198099:G:A	1.46074e-08	-1.11008e-10	-1.2289
164198213	chr6:164198213:T:C	1.14532e-08	-1.11008e-10	-1.47216
164198366	chr6:164198366:A:G	2.26091e-08	0.120328	-0.91241
164198392	chr6:164198392:T:A	2.30938e-08	-1.17877	0.407894
164198828	chr6:164198828:C:T	3.46769e-08	-0.857324	0.492962
164198924	chr6:164198924:C:T	4.04691e-09	-1.25782	-1.25467
164198977	chr6:164198977:G:A	1.24156e-08	-1.11008e-10	-1.39148
164199498	chr6:164199498:C:G	1.22528e-08	-0.577004	-0.827677
164199630	chr6:164199630:C:T	3.67469e-09	-1.37431	-1.23466
164199826	chr6:164199826:C:A	3.90886e-08	-1.38434	1.13974
164200413	chr6:164200413:G:A	9.14244e-09	-1.5352	-0.162309
164200982	chr6:164200982:A:G	1.10021e-08	-1.11008e-10	-1.51235
164201077	chr6:164201077:C:T	3.80077e-09	-1.4111	-1.16413
164201233	chr6:164201233:A:G	1.01901e-08	-1.11008e-10	-1.58902
164201399	chr6:164201399:AAAAC:A	1.09151e-08	-1.11008e-10	-1.52029
164201907	chr6:164201907:C:G	4.19065e-09	-1.37003	-1.10755
164201997	chr6:164201997:C:T	1.5987e-08	-1.11008e-10	-1.13866
164202055	chr6:164202055:G:A	1.32279e-08	-1.11008e-10	-1.3281
164202141	chr6:164202141:T:G	5.00214e-08	-1.11008e-10	0.00201712
164202396	chr6:164202396:G:A	4.33216e-09	-1.39219	-1.05217
164202457	chr6:164202457:T:A	4.26818e-09	-1.38941	-1.06983
164202584	chr6:164202584:G:A	1.16657e-08	-1.11008e-10	-1.45378
164202597	chr6:164202597:A:T	1.06519e-08	-1.11008e-10	-1.5447
164203155	chr6:164203155:T:C	4.1131e-09	-1.23277	-1.26349
164203495	chr6:164203495:ATACTT:A	6.77112e-09	-0.829181	-1.16859
164203502	chr6:164203502:A:AT	3.17531e-09	-1.4907	-1.26433
164203575	chr6:164203575:G:A	1.14873e-08	-1.11008e-10	-1.46919
164203948	chr6:164203948:C:T	1.06826e-08	-1.11008e-10	-1.54182
164203994	chr6:164203994:G:T	1.14754e-08	-1.11008e-10	-1.47023
164204000	chr6:164204000:A:G	4.03056e-09	-1.43194	-1.0846
164204747	chr6:164204747:CA:C	4.24453e-09	-1.39479	-1.07001
164205029	chr6:164205029:A:G	1.08569e-08	-1.11008e-10	-1.52563
164205119	chr6:164205119:A:G	2.38589e-08	-1.11008e-10	-0.738278
164205367	chr6:164205367:G:A	1.48125e-08	-1.11008e-10	-1.21496
164205540	chr6:164205540:G:A	6.57754e-08	0.275811	-5.77084e-10
164205602	chr6:164205602:T:C	5.3103e-09	-1.46605	-0.774741
164205731	chr6:164205731:G:T	1.24873e-08	-1.11008e-10	-1.38573
164206561	chr6:164206561:T:C	7.77179e-09	-1.44391	-0.416024
164206789	chr6:164206789:G:A	1.64468e-08	-1.11008e-10	-1.1103
164206932	chr6:164206932:G:T	1.03574e-08	-1.11008e-10	-1.57273
164207010	chr6:164207010:T:C	4.19614e-09	-1.23736	-1.23891
164207762	chr6:164207762:G:T	2.53558e-09	-1.48325	-1.49676
164207943	chr6:164207943:G:A	4.2813e-09	-0.866159	-1.59002
164207986	chr6:164207986:C:T	1.34177e-08	-1.11008e-10	-1.31386
164208232	chr6:164208232:G:A	4.16168e-09	-1.39901	-1.08551
164208320	chr6:164208320:C:A	9.4575e-09	-1.47714	-0.186491
164208436	chr6:164208436:G:A	4.04081e-09	-1.41699	-1.097
164208592	chr6:164208592:C:T	4.10875e-09	-1.40456	-1.09276
164208605	chr6:164208605:A:G	4.18271e-09	-1.40378	-1.07569
164208669	chr6:164208669:A:G	1.48125e-08	-1.11008e-10	-1.21496
164208674	chr6:164208674:C:T	1.48125e-08	-1.11008e-10	-1.21496
164208856	chr6:164208856:T:C	5.37792e-08	0.0744525	-5.77084e-10
164209063	chr6:164209063:G:C	1.72156e-08	-1.11008e-10	-1.06462
164209094	chr6:164209094:G:T	4.16758e-09	-1.38602	-1.09708
164209109	chr6:164209109:C:T	6.70456e-09	-1.41756	-0.590087
164209635	chr6:164209635:C:T	1.09946e-08	-1.11008e-10	-1.51304
164209801	chr6:164209801:T:C	1.36874e-08	-1.11008e-10	-1.29396
164209899	chr6:164209899:G:A	1.71883e-08	-1.11008e-10	-1.06621
164210304	chr6:164210304:T:C	2.05724e-08	-1.11008e-10	-0.886485
164210360	chr6:164210360:G:C	5.41529e-09	-0.964223	-1.25699
164210430	chr6:164210430:T:C	8.76664e-09	-1.47117	-0.268315
164210468	chr6:164210468:C:T	3.89003e-09	-0.962537	-1.58948
164210624	chr6:164210624:C:T	1.10398e-08	-1.50892	-5.77084e-10
164210723	chr6:164210723:A:G	2.4617e-09	-1.42233	-1.58726
164210831	chr6:164210831:G:A	1.1824e-08	-1.11008e-10	-1.4403
164210997	chr6:164210997:C:T	1.01941e-08	-1.11008e-10	-1.58862
164211381	chr6:164211381:G:A	4.10602e-08	-1.10915	0.913753
164211427	chr6:164211427:C:T	1.45744e-08	-1.11008e-10	-1.23117
164211501	chr6:164211501:C:T	1.52962e-08	-1.11008e-10	-1.18283
164211544	chr6:164211544:C:A	3.69797e-09	-1.01422	-1.58843
164211826	chr6:164211826:T:C	4.45904e-08	-1.17474	1.06183
164212086	chr6:164212086:T:C	3.19379e-09	-1.51954	-1.22968
164212280	chr6:164212280:G:A	3.71983e-09	-1.327	-1.26976
164212409	chr6:164212409:C:A	1.94452e-08	-1.11008e-10	-0.942837
164212466	chr6:164212466:C:A	1.91402e-08	-0.958643	-5.77084e-10
164212798	chr6:164212798:A:G	9.89847e-09	-0.594636	-1.02342
164213557	chr6:164213557:A:G	6.9605e-09	-1.02358	-0.946606
164213749	chr6:164213749:G:A	6.4611e-09	-0.847468	-1.19717
164213914	chr6:164213914:T:C	3.99802e-09	-1.37999	-1.14465
164214261	chr6:164214261:G:A	1.57783e-08	-1.11008e-10	-1.1518
164214269	chr6:164214269:A:G	3.83826e-08	-1.11008e-10	-0.262831
164214333	chr6:164214333:G:C	1.10212e-08	-1.42234	-0.0882756
164214437	chr6:164214437:C:T	9.06839e-08	-1.11008e-10	0.596945
164214568	chr6:164214568:T:C	1.01927e-08	-1.11008e-10	-1.58877
164214675	chr6:164214675:A:C	3.04575e-09	-1.25013	-1.54656
164214691	chr6:164214691:C:T	1.09229e-08	-1.11008e-10	-1.51957
164214949	chr6:164214949:G:A	1.14827e-08	-1.11008e-10	-1.46959
164215033	chr6:164215033:A:G	2.01709e-08	-1.11008e-10	-0.906193
164215132	chr6:164215132:G:A	8.75055e-09	-0.321687	-1.41963
164215351	chr6:164215351:C:T	1.29846e-08	-1.11008e-10	-1.34667
164215539	chr6:164215539:C:G	1.01838e-08	-1.11008e-10	-1.58964
164215567	chr6:164215567:T:C	1.09578e-08	-1.11008e-10	-1.51638
164216140	chr6:164216140:A:G	1.29876e-08	-1.11008e-10	-1.34644
164216707	chr6:164216707:C:T	1.02623e-08	-1.11008e-10	-1.58196
164217108	chr6:164217108:A:G	2.25607e-09	-1.55788	-1.53893
164217723	chr6:164217723:C:T	1.86842e-08	-0.982757	-5.77084e-10
164217880	chr6:164217880:G:A	3.40391e-09	-1.41952	-1.26599
164217985	chr6:164217985:C:T	1.0952e-08	-1.51691	-5.77084e-10
164218186	chr6:164218186:C:T	1.16946e-08	-1.11008e-10	-1.45131
164218214	chr6:164218214:C:A	1.4838e-08	-1.11008e-10	-1.21324
164219140	chr6:164219140:A:G	2.25179e-08	-1.11008e-10	-0.796126
164219144	chr6:164219144:T:C	1.4876e-08	-1.21068	-5.77084e-10
164219190	chr6:164219190:A:C	1.5749e-08	-1.11008e-10	-1.15366
164219499	chr6:164219499:G:A	1.07984e-08	-1.11008e-10	-1.53104
164219590	chr6:164219590:C:T	6.29307e-09	-1.52962	-0.541368
164219996	chr6:164219996:C:T	2.14833e-09	-1.56536	-1.58039
164220081	chr6:164220081:C:T	3.149e-08	-1.11008e-10	-0.460765
164220718	chr6:164220718:T:C	3.64188e-08	-1.11008e-10	-0.315349
164221180	chr6:164221180:T:C	1.14109e-08	-1.11008e-10	-1.47586
164221367	chr6:164221367:C:T	5.29989e-08	-1.11008e-10	0.0598359
164221485	chr6:164221485:G:A	2.56464e-09	-1.37852	-1.59009
164221498	chr6:164221498:A:G	3.13602e-08	-1.11008e-10	-0.464894
164221634	chr6:164221634:A:G	3.03588e-09	-1.3549	-1.44503
164221725	chr6:164221725:T:C	3.70359e-09	-1.22334	-1.37779
164221820	chr6:164221820:T:C	1.25149e-08	-1.38351	-5.77084e-10
164221881	chr6:164221881:G:A	1.45467e-08	-1.11008e-10	-1.23307
164221912	chr6:164221912:T:A	1.05271e-08	-1.55649	-5.77084e-10
164221997	chr6:164221997:G:T	1.05494e-08	-1.11008e-10	-1.55436
164222020	chr6:164222020:AG:A	3.96744e-09	-1.34048	-1.19184
164222278	chr6:164222278:C:A	3.27002e-09	-1.17442	-1.55122
164222875	chr6:164222875:A:C	6.5164e-09	-0.633072	-1.40304
164222910	chr6:164222910:G:A	2.5636e-09	-1.39572	-1.57331
164222992	chr6:164222992:G:A	1.25442e-08	-1.11008e-10	-1.38118
164223745	chr6:164223745:G:A	3.48906e-08	-1.11008e-10	-0.358217
164223927	chr6:164223927:G:T	2.48933e-09	-1.41202	-1.5864
164224014	chr6:164224014:G:T	1.04559e-08	-1.11008e-10	-1.56327
164224042	chr6:164224042:A:G	1.13249e-08	-1.11008e-10	-1.48343
164224255	chr6:164224255:T:C	4.47678e-08	-1.11008e-10	-0.108945
164224432	chr6:164224432:C:T	7.06184e-09	-1.55816	-0.397565
164224495	chr6:164224495:T:C	2.8793e-08	-1.11008e-10	-0.550303
164225037	chr6:164225037:C:A	1.10191e-08	-1.51081	-5.77084e-10
164225207	chr6:164225207:A:G	4.02558e-09	-1.36161	-1.15615
164225662	chr6:164225662:A:G	7.84124e-09	-1.53857	-0.312467
164226723	chr6:164226723:T:C	4.61815e-09	-1.56396	-0.816478
164226784	chr6:164226784:C:A	1.63829e-08	-1.11008e-10	-1.1142
164226861	chr6:164226861:C:T	1.03027e-08	-1.11008e-10	-1.57803
164227067	chr6:164227067:T:C	1.66972e-08	-1.11008e-10	-1.0952
164227494	chr6:164227494:T:A	1.0201e-08	-1.11008e-10	-1.58795
164227607	chr6:164227607:G:A	1.02014e-08	-1.11008e-10	-1.58791
164227772	chr6:164227772:T:C	1.47431e-08	-1.11008e-10	-1.21966
164228008	chr6:164228008:G:A	3.08132e-09	-1.36301	-1.42207
164228550	chr6:164228550:C:T	1.15974e-08	-1.11008e-10	-1.45965
164228816	chr6:164228816:A:G	3.01026e-08	-1.11008e-10	-0.505822
164228977	chr6:164228977:C:T	4.77491e-08	-1.11008e-10	-0.0444748
164229228	chr6:164229228:C:T	8.24118e-09	-1.53253	-0.268763
164229248	chr6:164229248:T:G	1.00942e-08	-1.54788	-0.0505938
164229675	chr6:164229675:A:G	9.66031e-09	-0.442046	-1.20036
164229882	chr6:164229882:C:T	1.53133e-08	-1.11008e-10	-1.18171
164230119	chr6:164230119:G:T	1.57173e-08	-1.15567	-5.77084e-10
164230259	chr6:164230259:T:C	9.11615e-08	-1.11008e-10	0.602198
164230398	chr6:164230398:C:A	4.30972e-08	-1.11008e-10	-0.146976
164230694	chr6:164230694:T:TAC	1.01869e-08	-1.11008e-10	-1.58933
164231002	chr6:164231002:A:AT	3.60902e-08	-1.11008e-10	-0.324413
164231183	chr6:164231183:C:T	1.04633e-08	-1.11008e-10	-1.56256
164231474	chr6:164231474:T:C	1.04329e-08	-1.11008e-10	-1.56548
164231608	chr6:164231608:C:T	1.06569e-08	-1.11008e-10	-1.54423
164232884	chr6:164232884:A:G	7.5985e-08	-1.11008e-10	0.420101
164232960	chr6:164232960:G:T	2.51751e-09	-1.41463	-1.57253
164233644	chr6:164233644:C:T	2.50107e-09	-1.56081	-1.43291
164234040	chr6:164234040:A:T	2.4743e-09	-1.49035	-1.51412
164234089	chr6:164234089:T:C	1.56412e-08	-1.11008e-10	-1.16053
164234337	chr6:164234337:C:A	3.40367e-08	-1.11008e-10	-0.382994
164234406	chr6:164234406:C:T	1.53344e-08	-1.18034	-5.77084e-10
164234598	chr6:164234598:G:T	7.06991e-09	-1.55488	-0.399707
164234628	chr6:164234628:G:A	3.76249e-09	-1.02995	-1.5554
164234752	chr6:164234752:A:C	3.63516e-09	-1.39169	-1.22809
164235086	chr6:164235086:A:T	1.75907e-08	-1.11008e-10	-1.04306
164235155	chr6:164235155:A:G	1.00665e-08	-1.56331	-0.037912
164235294	chr6:164235294:TG:T	3.17797e-09	-1.28472	-1.46948
164235699	chr6:164235699:C:A	1.24345e-08	-1.11008e-10	-1.38996
164235735	chr6:164235735:T:C	1.18636e-08	-1.11008e-10	-1.43696
164236203	chr6:164236203:G:A	1.14384e-08	-1.13419	-0.339273
164236215	chr6:164236215:TTAGAGA:T	1.02161e-08	-1.11008e-10	-1.58647
164236261	chr6:164236261:C:G	1.88407e-08	-1.11008e-10	-0.974417
164236343	chr6:164236343:A:G	1.13865e-08	-1.478	-5.77084e-10
164236403	chr6:164236403:T:C	5.53306e-09	-1.32944	-0.870253
164236502	chr6:164236502:A:G	1.03389e-08	-1.11008e-10	-1.57452
164236765	chr6:164236765:G:A	2.65586e-09	-1.35257	-1.5811
164236972	chr6:164236972:A:G	1.0227e-08	-1.11008e-10	-1.5854
164237102	chr6:164237102:A:G	3.03443e-09	-1.21625	-1.58416
164237650	chr6:164237650:T:C	1.01792e-08	-1.11008e-10	-1.59009
164237741	chr6:164237741:T:C	1.88892e-08	-1.11008e-10	-0.971844
164237742	chr6:164237742:A:G	4.40535e-09	-1.13164	-1.29597
164237791	chr6:164237791:C:CAAGT	1.57256e-08	-1.11008e-10	-1.15514
164237848	chr6:164237848:A:C	2.43224e-08	0.108794	-0.827832
164237890	chr6:164237890:C:T	1.42607e-08	-1.11008e-10	-1.25293
164237972	chr6:164237972:C:T	1.05335e-08	-1.55588	-5.77084e-10
164238440	chr6:164238440:G:A	8.81186e-08	0.210578	0.357672
164238744	chr6:164238744:G:A	3.97498e-09	-1.27608	-1.25434
164238834	chr6:164238834:G:A	1.5569e-08	-1.11008e-10	-1.16515
164238953	chr6:164238953:G:A	4.14924e-09	-1.03556	-1.45195
164239365	chr6:164239365:T:A	1.02149e-08	-1.11008e-10	-1.58659
164239481	chr6:164239481:T:C	1.0186e-08	-1.11008e-10	-1.58942
164239571	chr6:164239571:C:G	1.11202e-08	-1.50167	-5.77084e-10
164239699	chr6:164239699:G:T	2.01865e-08	-1.11008e-10	-0.905422
164239732	chr6:164239732:C:T	1.10691e-08	-1.11008e-10	-1.50628
164239788	chr6:164239788:G:A	2.78627e-08	-1.11008e-10	-0.583147
164240052	chr6:164240052:C:G	1.75941e-07	-1.11008e-10	1.25971
164240134	chr6:164240134:T:TC	1.55898e-08	-1.16382	-5.77084e-10
164240458	chr6:164240458:A:T	1.31418e-08	-1.11008e-10	-1.33464
164240814	chr6:164240814:G:A	1.18724e-08	-1.43622	-5.77084e-10
164240999	chr6:164240999:G:A	1.30412e-08	-1.11008e-10	-1.34232
164241055	chr6:164241055:G:A	2.48591e-09	-1.47433	-1.52546
164241114	chr6:164241114:T:G	9.9684e-08	-1.11008e-10	0.691571
164241158	chr6:164241158:C:T	1.353e-08	-1.11008e-10	-1.30552
164241219	chr6:164241219:T:C	2.46918e-09	-1.47345	-1.5331
164241435	chr6:164241435:C:CAGG	2.46499e-09	-1.49388	-1.51436
164241494	chr6:164241494:A:G	1.28882e-08	-1.11008e-10	-1.35412
164241672	chr6:164241672:G:A	6.72633e-09	-1.39982	-0.604583
164241813	chr6:164241813:C:T	2.46549e-08	-0.705461	-5.77084e-10
164241824	chr6:164241824:A:G	2.48813e-09	-1.46193	-1.53697
164242043	chr6:164242043:TG:T	5.20595e-09	-0.80385	-1.45678
164242232	chr6:164242232:T:G	1.13144e-08	-1.11008e-10	-1.48436
164242286	chr6:164242286:T:C	2.66436e-07	-1.11008e-10	1.6747
164242487	chr6:164242487:G:A	1.54007e-08	-1.11008e-10	-1.17602
164242577	chr6:164242577:G:A	5.06637e-09	-0.725369	-1.56244
164242654	chr6:164242654:A:G	2.47575e-09	-1.50795	-1.49594
164242687	chr6:164242687:T:C	1.59742e-08	-1.11008e-10	-1.13946
164242732	chr6:164242732:G:A	2.56021e-09	-1.50512	-1.46522
164242740	chr6:164242740:T:C	1.02295e-08	-1.11008e-10	-1.58516
164242768	chr6:164242768:T:A	1.06659e-08	-1.11008e-10	-1.54338
164242835	chr6:164242835:G:A	4.87562e-09	-0.759484	-1.5667
164242870	chr6:164242870:T:C	4.68168e-09	-0.779506	-1.58727
164242871	chr6:164242871:G:A	1.55282e-08	-1.11008e-10	-1.16778
164242902	chr6:164242902:GC:G	6.8221e-09	-0.884153	-1.10611
164243064	chr6:164243064:C:T	1.58701e-08	-1.11008e-10	-1.146
164243361	chr6:164243361:C:T	2.54353e-09	-1.50016	-1.47672
164243371	chr6:164243371:C:A	4.59398e-09	-0.866522	-1.51917
164243391	chr6:164243391:C:G	1.077e-08	-1.11008e-10	-1.53367
164243565	chr6:164243565:T:A	4.9802e-09	-0.718473	-1.58649
164243798	chr6:164243798:G:A	7.61274e-09	-0.29359	-1.58702
164243808	chr6:164243808:C:T	5.00496e-09	-0.716312	-1.58369
164243905	chr6:164243905:C:T	5.05049e-09	-0.713689	-1.57726
164243919	chr6:164243919:G:A	2.68909e-07	-1.11008e-10	1.68394
164243998	chr6:164243998:A:G	1.57629e-08	-1.11008e-10	-1.15278
164244134	chr6:164244134:G:T	1.6781e-08	-1.11008e-10	-1.09019
164244168	chr6:164244168:C:T	5.74761e-09	-0.583656	-1.57799
164244621	chr6:164244621:T:C	5.39064e-09	-0.708639	-1.51713
164244632	chr6:164244632:C:T	3.54207e-09	-1.49756	-1.14816
164244899	chr6:164244899:G:A	1.65965e-08	-1.11008e-10	-1.10124
164244962	chr6:164244962:C:T	2.92621e-09	-1.556	-1.28073
164244977	chr6:164244977:A:T	4.9674e-09	-0.746252	-1.56129
164245119	chr6:164245119:T:C	5.18516e-09	-0.712862	-1.55177
164245151	chr6:164245151:C:T	5.02649e-09	-0.740104	-1.55561
164245447	chr6:164245447:T:C	1.69014e-08	-0.249078	-0.833958
164245536	chr6:164245536:G:A	4.96585e-09	-0.74288	-1.56497
164245580	chr6:164245580:C:T	4.7965e-08	-0.0399642	-5.77084e-10
164245709	chr6:164245709:A:G	4.60003e-09	-0.84902	-1.53535
164245898	chr6:164245898:G:A	4.85656e-09	-0.743676	-1.58643
164245940	chr6:164245940:A:G	1.62316e-08	-1.12348	-5.77084e-10
164246467	chr6:164246467:G:A	4.28992e-09	-0.878194	-1.57597
164246794	chr6:164246794:C:T	1.01819e-08	-1.11008e-10	-1.58982
164247786	chr6:164247786:C:T	3.95832e-09	-0.945362	-1.58925
164248760	chr6:164248760:G:A	4.51816e-09	-0.816851	-1.58548
164248795	chr6:164248795:G:A	1.22297e-08	-1.11008e-10	-1.40656
164248900	chr6:164248900:C:A	2.8243e-09	-1.44275	-1.42942
164249053	chr6:164249053:T:C	3.43826e-09	-1.17624	-1.49923
164249061	chr6:164249061:G:A	1.02456e-08	-1.11008e-10	-1.58359
164249172	chr6:164249172:G:T	3.25113e-09	-1.17018	-1.56125
164249525	chr6:164249525:C:A	3.16781e-09	-1.54408	-1.21331
164249811	chr6:164249811:T:A	1.54981e-08	-1.11008e-10	-1.16972
164249828	chr6:164249828:A:G	4.12142e-09	-0.907804	-1.58643
164250241	chr6:164250241:C:G	1.22174e-07	-1.11008e-10	0.89501
164250350	chr6:164250350:G:A	2.22092e-09	-1.52552	-1.58699
164250357	chr6:164250357:A:G	1.38121e-07	-1.11008e-10	1.0177
164250497	chr6:164250497:G:A	2.21589e-09	-1.53724	-1.57755
164250998	chr6:164250998:AATATG:A	1.02322e-08	-1.11008e-10	-1.58489
164251156	chr6:164251156:AC:A	1.92222e-08	-0.954368	-5.77084e-10
164251267	chr6:164251267:G:A	5.38832e-08	-1.11008e-10	0.0763834
164251292	chr6:164251292:C:T	1.99682e-07	-1.11008e-10	1.38629
164251862	chr6:164251862:T:C	1.68163e-08	-1.11008e-10	-1.08809
164252117	chr6:164252117:A:G	2.24945e-09	-1.56174	-1.53801
164252378	chr6:164252378:G:A	6.75372e-09	-1.02134	-0.979
164252465	chr6:164252465:G:A	1.70556e-08	-1.11008e-10	-1.07396
164252592	chr6:164252592:C:T	3.01231e-09	-1.53565	-1.27208
164252611	chr6:164252611:A:T	1.3858e-07	-1.11008e-10	1.02101
164253146	chr6:164253146:T:C	4.93213e-09	-0.993334	-1.32133
164253428	chr6:164253428:T:C	2.35222e-08	-1.11008e-10	-0.752489
164253481	chr6:164253481:A:T	2.34095e-07	-1.11008e-10	1.54529
164253574	chr6:164253574:C:T	1.27458e-08	-1.36523	-5.77084e-10
164253651	chr6:164253651:T:G	4.11362e-09	-0.908789	-1.58734
164254046	chr6:164254046:T:C	1.21246e-08	-1.11008e-10	-1.4152
164254275	chr6:164254275:C:T	3.05619e-09	-1.50896	-1.2843
164254604	chr6:164254604:A:G	1.04803e-08	-1.56093	-5.77084e-10
164254689	chr6:164254689:C:T	1.0559e-08	-1.55346	-5.77084e-10
164254891	chr6:164254891:C:T	1.04348e-08	-1.56529	-5.77084e-10
164254947	chr6:164254947:G:A	1.25078e-08	-1.11008e-10	-1.38408
164255027	chr6:164255027:G:A	3.796e-09	-1.04237	-1.53411
164255414	chr6:164255414:C:T	2.66623e-09	-1.33966	-1.59012
164255415	chr6:164255415:A:G	4.05207e-09	-0.932876	-1.57833
164255463	chr6:164255463:A:G	2.36777e-08	-1.11008e-10	-0.745901
164256297	chr6:164256297:A:G	1.68059e-08	-1.11008e-10	-1.08871
164256510	chr6:164256510:C:T	1.02756e-08	-1.11008e-10	-1.58067
164256563	chr6:164256563:T:C	3.79139e-09	-1.00341	-1.57429
164256777	chr6:164256777:T:G	6.66131e-08	-1.11008e-10	0.288467
164256781	chr6:164256781:G:A	2.0073e-08	-1.11008e-10	-0.911059
164256784	chr6:164256784:G:A	1.0236e-08	-1.11008e-10	-1.58452
164257090	chr6:164257090:T:G	2.40196e-08	-1.11008e-10	-0.731563
164257365	chr6:164257365:G:A	5.04722e-08	-1.11008e-10	0.0109871
164257442	chr6:164257442:G:A	6.22411e-09	-1.03171	-1.0503
164257496	chr6:164257496:T:A	2.93023e-09	-1.24538	-1.58998
164257910	chr6:164257910:G:A	5.31108e-08	-1.11008e-10	0.0619463
164258026	chr6:164258026:A:ATATGGTTGGGAT	1.27773e-08	-1.11008e-10	-1.36276
164258773	chr6:164258773:A:G	1.42845e-08	-1.25126	-5.77084e-10
164259101	chr6:164259101:C:T	2.23655e-09	-1.53917	-1.56633
164259353	chr6:164259353:C:T	1.19567e-08	-1.42914	-5.77084e-10
164259390	chr6:164259390:C:T	1.20046e-08	-1.11008e-10	-1.42515
164259734	chr6:164259734:C:A	1.12983e-07	-1.11008e-10	0.816802
164259821	chr6:164259821:T:C	3.89276e-09	-1.44209	-1.10922
164259978	chr6:164259978:T:C	5.05958e-09	-0.909054	-1.3801
164259979	chr6:164259979:G:A	1.30704e-08	-1.34009	-5.77084e-10
164260043	chr6:164260043:T:C	4.04689e-09	-1.54987	-0.962619
164260216	chr6:164260216:A:G	1.30575e-08	-1.03333	-0.307735
164260395	chr6:164260395:T:G	3.66513e-09	-1.09337	-1.5182
164260435	chr6:164260435:TCATGGCAAC:T	1.04688e-08	-1.11008e-10	-1.56204
164260522	chr6:164260522:G:A	1.01892e-08	-1.11008e-10	-1.58911
164260566	chr6:164260566:A:G	1.06468e-08	-1.11008e-10	-1.54518
164260707	chr6:164260707:T:C	1.53106e-08	-1.11008e-10	-1.18189
164260740	chr6:164260740:G:A	2.95909e-09	-1.37105	-1.4545
164261228	chr6:164261228:C:T	4.01287e-09	-1.05938	-1.46155
164261803	chr6:164261803:TG:T	1.40553e-08	-1.17917	-0.0882593
164261931	chr6:164261931:T:C	3.35614e-09	-1.56317	-1.13647
164262041	chr6:164262041:A:T	1.12422e-08	-1.11008e-10	-1.49076
164262092	chr6:164262092:C:G	1.77864e-08	-1.032	-5.77084e-10
164262155	chr6:164262155:T:A	4.002e-09	-1.04576	-1.47788
164262256	chr6:164262256:C:G	2.26647e-09	-1.56448	-1.52774
164262600	chr6:164262600:C:T	4.98923e-08	-1.11008e-10	-0.000567723
164262682	chr6:164262682:C:T	3.71945e-09	-1.02914	-1.56772
164262919	chr6:164262919:T:C	1.03684e-08	-1.11008e-10	-1.57167
164263032	chr6:164263032:G:A	1.01833e-08	-1.11008e-10	-1.58969
164263093	chr6:164263093:A:T	2.71774e-09	-1.5605	-1.35014
164263188	chr6:164263188:C:T	1.38522e-08	-1.28199	-5.77084e-10
164263272	chr6:164263272:T:C	3.68626e-09	-1.03422	-1.5716
164263990	chr6:164263990:T:C	4.89271e-08	-1.11008e-10	-0.0201043
164263992	chr6:164263992:T:G	5.17177e-08	-1.11008e-10	0.0353647
164264302	chr6:164264302:T:C	3.84256e-09	-1.53692	-1.02737
164264325	chr6:164264325:G:C	2.02004e-08	-1.11008e-10	-0.904731
164265299	chr6:164265299:G:C	3.14021e-09	-1.3153	-1.45084
164265308	chr6:164265308:A:G	2.18465e-09	-1.55489	-1.57409
164265548	chr6:164265548:C:T	1.03143e-08	-1.11008e-10	-1.57691
164266262	chr6:164266262:T:C	5.09742e-08	-1.11008e-10	0.0208854
164266919	chr6:164266919:G:A	1.16353e-08	-1.11008e-10	-1.45639
164267739	chr6:164267739:A:G	2.2895e-08	-1.11008e-10	-0.779515
164268197	chr6:164268197:A:G	2.70408e-08	-1.11008e-10	-0.613087
164268303	chr6:164268303:T:G	5.72634e-09	-1.54563	-0.619732
164268458	chr6:164268458:G:A	2.39217e-09	-1.46183	-1.5764
164268526	chr6:164268526:A:G	1.47188e-08	-1.11008e-10	-1.22131
164268839	chr6:164268839:G:A	1.4217e-08	-1.11008e-10	-1.256
164269006	chr6:164269006:C:T	1.10395e-08	-1.11008e-10	-1.50896
164269086	chr6:164269086:G:A	6.25772e-08	-1.11008e-10	0.225966
164269134	chr6:164269134:A:G	1.64427e-08	-1.11008e-10	-1.11055
164269355	chr6:164269355:T:G	1.038e-08	-1.11008e-10	-1.57056
164269580	chr6:164269580:A:G	6.50144e-09	-0.8655	-1.17291
164269594	chr6:164269594:A:G	2.13501e-09	-1.56189	-1.59007
164269605	chr6:164269605:G:C	9.00061e-08	-1.11008e-10	0.589443
164269879	chr6:164269879:T:G	5.49971e-08	0.0968459	-5.77084e-10
164269939	chr6:164269939:C:T	4.87596e-09	-0.753601	-1.57252
164270054	chr6:164270054:T:C	1.01818e-08	-1.11008e-10	-1.58983
164270065	chr6:164270065:C:A	3.02294e-09	-1.31031	-1.49389
164270426	chr6:164270426:C:T	9.48137e-09	-0.290206	-1.3709
164270809	chr6:164270809:C:G	1.46151e-08	-1.22838	-5.77084e-10
164270812	chr6:164270812:A:G	8.80645e-09	-0.384756	-1.35019
164270816	chr6:164270816:A:G	1.07775e-08	-1.11008e-10	-1.53297
164270846	chr6:164270846:C:T	8.60279e-09	-0.389645	-1.3687
164270854	chr6:164270854:C:A	8.43217e-09	-0.407263	-1.37112
164270891	chr6:164270891:T:C	1.07669e-08	-0.447456	-1.0865
164271011	chr6:164271011:C:T	1.62348e-08	-1.11008e-10	-1.12328
164271068	chr6:164271068:C:T	1.20979e-08	-1.11008e-10	-1.4174
164271557	chr6:164271557:C:T	7.2225e-09	-0.685126	-1.24811
164271748	chr6:164271748:ACTTTGCACAT:A	2.52302e-08	-1.11008e-10	-0.682394
164271905	chr6:164271905:G:A	4.64731e-09	-0.790219	-1.58393
164271937	chr6:164271937:T:C	1.88047e-08	-1.11008e-10	-0.976327
164272070	chr6:164272070:T:A	3.29305e-09	-1.56339	-1.15523
164272420	chr6:164272420:T:C	1.48662e-08	-1.11008e-10	-1.21135
164272443	chr6:164272443:C:T	1.066e-08	-1.11008e-10	-1.54393
164272513	chr6:164272513:C:T	2.71584e-08	-1.11008e-10	-0.608748
164272571	chr6:164272571:C:T	1.96359e-07	-1.11008e-10	1.36951
164272691	chr6:164272691:T:C	3.62922e-09	-1.197	-1.42442
164272724	chr6:164272724:T:C	2.46076e-09	-1.42617	-1.5838
164272853	chr6:164272853:G:A	1.6408e-07	-1.11008e-10	1.18992
164272928	chr6:164272928:T:C	2.2467e-09	-1.54826	-1.55272
164273220	chr6:164273220:C:A	1.44888e-08	-1.11008e-10	-1.23706
164273311	chr6:164273311:C:T	1.25622e-08	-1.11008e-10	-1.37975
164273399	chr6:164273399:G:A	3.57912e-08	-1.11008e-10	-0.332733
164273555	chr6:164273555:C:T	2.1874e-09	-1.5376	-1.59012
164273559	chr6:164273559:G:A	2.39645e-09	-1.56402	-1.47243
164273602	chr6:164273602:C:T	8.59863e-09	-0.378768	-1.38006
164273646	chr6:164273646:T:C	4.71565e-09	-0.783672	-1.57588
164273714	chr6:164273714:G:A	1.77345e-08	-1.11008e-10	-1.03492
164273717	chr6:164273717:A:T	5.01347e-09	-0.784002	-1.5143
164273737	chr6:164273737:G:A	1.02725e-08	-1.11008e-10	-1.58097
164273738	chr6:164273738:A:G	1.00605e-08	-0.404023	-1.19779
164273914	chr6:164273914:C:A	1.48883e-08	-1.11008e-10	-1.20986
164273961	chr6:164273961:G:A	8.8361e-09	-1.22715	-0.504443
164274150	chr6:164274150:C:T	2.47419e-08	-1.11008e-10	-0.701936
164274402	chr6:164274402:C:A	2.16419e-09	-1.56378	-1.57461
164274514	chr6:164274514:T:A	1.43152e-08	-0.805498	-0.443614
164274605	chr6:164274605:G:A	4.21314e-08	-1.11008e-10	-0.169643
164274652	chr6:164274652:G:A	1.7477e-08	-1.11008e-10	-1.04955
164274715	chr6:164274715:C:T	7.15972e-09	-0.41058	-1.53138
164275102	chr6:164275102:C:A	2.05054e-08	-1.11008e-10	-0.889748
164275196	chr6:164275196:G:A	2.32151e-08	-1.11008e-10	-0.765631
164275260	chr6:164275260:A:G	2.55744e-09	-1.42927	-1.54216
164275271	chr6:164275271:T:G	1.11106e-08	-1.11008e-10	-1.50253
164275489	chr6:164275489:C:T	1.2534e-08	-1.11008e-10	-1.38199
164275879	chr6:164275879:T:C	2.81195e-08	-1.11008e-10	-0.573972
164275938	chr6:164275938:A:T	6.1073e-09	-0.586415	-1.51454
164276147	chr6:164276147:CTT:C	2.50573e-09	-1.51229	-1.47957
164276282	chr6:164276282:T:G	4.523e-09	-0.811744	-1.58952
164276686	chr6:164276686:C:T	2.51189e-09	-1.52203	-1.46737
164276796	chr6:164276796:T:C	2.34729e-09	-1.54747	-1.5097
164276846	chr6:164276846:G:T	4.34762e-09	-0.908246	-1.53256
164276909	chr6:164276909:T:C	1.13002e-08	-1.11008e-10	-1.48561
164277284	chr6:164277284:G:A	4.35955e-09	-0.877643	-1.56042
164277453	chr6:164277453:T:C	4.00414e-09	-0.949381	-1.57372
164277960	chr6:164277960:T:A	2.7362e-08	-1.11008e-10	-0.60128
164278151	chr6:164278151:C:T	4.35544e-09	-0.882467	-1.55654
164278250	chr6:164278250:C:A	1.08508e-08	-1.11008e-10	-1.5262
164278289	chr6:164278289:T:C	2.35625e-09	-1.5549	-1.49846
164278343	chr6:164278343:C:T	2.80589e-09	-1.45229	-1.42643
164278371	chr6:164278371:A:T	4.13646e-09	-0.915194	-1.5754
164278432	chr6:164278432:C:T	1.27137e-08	-1.36775	-5.77084e-10
164278673	chr6:164278673:A:G	1.02459e-08	-1.11008e-10	-1.58355
164279074	chr6:164279074:C:T	1.09386e-08	-1.11008e-10	-1.51814
164279432	chr6:164279432:G:A	1.06076e-08	-1.11008e-10	-1.54887
164279456	chr6:164279456:G:T	1.18742e-08	-1.11008e-10	-1.43606
164279639	chr6:164279639:A:G	2.26927e-09	-1.55512	-1.53586
164279714	chr6:164279714:G:A	1.08771e-08	-1.11008e-10	-1.52377
164279861	chr6:164279861:C:T	2.67709e-08	-1.11008e-10	-0.623118
164280016	chr6:164280016:C:T	2.85796e-09	-1.3019	-1.55843
164280201	chr6:164280201:G:A	2.26919e-08	-1.11008e-10	-0.788426
164280775	chr6:164280775:T:C	2.23419e-09	-1.5565	-1.55006
164280821	chr6:164280821:G:A	1.20796e-08	-1.11008e-10	-1.41892
164281065	chr6:164281065:T:C	4.83969e-09	-0.745401	-1.58818
164281100	chr6:164281100:T:C	2.15087e-09	-1.56389	-1.58067
164281498	chr6:164281498:T:C	1.04721e-08	-1.11008e-10	-1.56172
164281713	chr6:164281713:G:A	2.87948e-08	-1.11008e-10	-0.550239
164282096	chr6:164282096:C:T	3.87327e-08	-1.11008e-10	-0.25375
164282120	chr6:164282120:C:T	2.20837e-09	-1.56274	-1.55544
164282143	chr6:164282143:C:T	2.19782e-09	-1.55067	-1.5723
164282737	chr6:164282737:A:G	2.41514e-08	-0.726091	-5.77084e-10
164282758	chr6:164282758:C:T	1.08907e-08	-1.11008e-10	-1.52252
164282848	chr6:164282848:T:G	5.281e-09	-1.07226	-1.17406
164283233	chr6:164283233:A:G	1.11608e-08	-1.11008e-10	-1.49803
164283753	chr6:164283753:C:A	5.99077e-09	-0.590541	-1.52967
164283873	chr6:164283873:A:T	1.26532e-08	-1.37253	-5.77084e-10
164284080	chr6:164284080:G:A	1.14039e-08	-1.11008e-10	-1.47648
164284281	chr6:164284281:C:T	4.00607e-09	-1.52184	-1.00078
164284498	chr6:164284498:C:T	2.85694e-09	-1.34487	-1.51581
164284549	chr6:164284549:C:T	1.1473e-08	-1.11008e-10	-1.47044
164284955	chr6:164284955:T:G	1.03124e-08	-1.11008e-10	-1.57709
164285001	chr6:164285001:G:A	6.47759e-08	0.108915	0.151584
164285140	chr6:164285140:C:T	4.30515e-09	-0.905089	-1.54553
164285402	chr6:164285402:C:T	5.33389e-09	-1.18105	-1.05531
164285452	chr6:164285452:A:G	3.47782e-08	-1.11008e-10	-0.361443
164285631	chr6:164285631:A:G	2.18728e-09	-1.5527	-1.57507
164285715	chr6:164285715:A:G	1.0654e-08	-1.11008e-10	-1.5445
164285807	chr6:164285807:A:G	2.3923e-09	-1.4952	-1.54298
164285946	chr6:164285946:T:C	3.71568e-09	-1.01301	-1.58486
164286197	chr6:164286197:G:GGAGAAA	2.52603e-08	-1.11008e-10	-0.6812
164286228	chr6:164286228:G:A	5.21866e-09	-0.895028	-1.36317
164286236	chr6:164286236:T:C	1.26627e-08	-1.11008e-10	-1.37177
164286285	chr6:164286285:T:C	1.70832e-08	-1.1263	0.053956
164286313	chr6:164286313:A:T	2.53819e-09	-1.56343	-1.41555
164286383	chr6:164286383:G:T	1.06153e-08	-1.18769	-0.360448
164286443	chr6:164286443:G:A	2.44287e-08	-1.11008e-10	-0.714676
164286530	chr6:164286530:A:G	3.05334e-09	-1.31594	-1.47826
164286743	chr6:164286743:G:A	2.62573e-08	-1.11008e-10	-0.642492
164286776	chr6:164286776:G:A	1.37949e-08	-1.11008e-10	-1.28614
164286955	chr6:164286955:C:T	1.1115e-08	-1.11008e-10	-1.50214
164287061	chr6:164287061:C:T	1.18431e-08	-1.11008e-10	-1.43869
164287279	chr6:164287279:T:G	4.46291e-09	-0.879513	-1.53512
164287718	chr6:164287718:G:C	3.6006e-08	-0.32675	-5.77084e-10
164287759	chr6:164287759:T:C	1.10705e-08	-0.926312	-0.579839
164288432	chr6:164288432:G:A	8.44984e-09	-1.25531	-0.520978
164288452	chr6:164288452:G:C	2.14937e-08	-1.11008e-10	-0.842675
164288938	chr6:164288938:A:G	6.15905e-09	-0.502418	-1.59009
164289329	chr6:164289329:T:G	1.39403e-08	-0.914246	-0.361405
164289406	chr6:164289406:T:A	1.01836e-08	-1.11008e-10	-1.58966
164290045	chr6:164290045:T:C	5.02243e-09	-0.706512	-1.59001
164290125	chr6:164290125:G:A	1.86825e-08	-1.11008e-10	-0.982847
164290739	chr6:164290739:C:T	3.68228e-09	-1.05316	-1.55374
164291010	chr6:164291010:G:A	1.03891e-08	-1.11008e-10	-1.56968
164291213	chr6:164291213:A:C	1.53557e-08	-1.11008e-10	-1.17895
164291300	chr6:164291300:A:G	2.16277e-09	-1.56313	-1.57591
164291343	chr6:164291343:C:T	4.56438e-09	-1.00357	-1.38858
164291767	chr6:164291767:A:C	3.6239e-08	-0.320299	-5.77084e-10
164291795	chr6:164291795:G:A	4.44998e-09	-0.898685	-1.51885
164292011	chr6:164292011:A:G	1.16935e-08	-1.11008e-10	-1.4514
164292122	chr6:164292122:T:A	4.30911e-09	-1.02643	-1.42328
164292135	chr6:164292135:C:T	4.34717e-09	-1.00747	-1.43344
164292379	chr6:164292379:T:C	1.01859e-08	-1.11008e-10	-1.58943
164292424	chr6:164292424:C:T	4.71335e-09	-0.778934	-1.5811
164292546	chr6:164292546:G:A	3.97966e-09	-1.05934	-1.4699
164292626	chr6:164292626:C:T	1.02185e-08	-1.11008e-10	-1.58623
164292695	chr6:164292695:A:T	2.58628e-09	-1.56531	-1.3949
164292774	chr6:164292774:C:G	2.71152e-08	-1.11008e-10	-0.61034
164292824	chr6:164292824:T:G	2.55386e-09	-1.56518	-1.40765
164292947	chr6:164292947:A:G	2.35625e-09	-1.56007	-1.4933
164293152	chr6:164293152:C:T	2.71152e-08	-1.11008e-10	-0.61034
164293365	chr6:164293365:T:C	4.10624e-08	-1.11008e-10	-0.195341
164293788	chr6:164293788:C:T	4.54459e-09	-0.894066	-1.50243
164293953	chr6:164293953:A:G	2.53232e-08	-1.11008e-10	-0.678712
164293997	chr6:164293997:TC:T	1.50997e-08	-1.11008e-10	-1.19576
164294132	chr6:164294132:C:T	8.34461e-09	-1.27312	-0.515701
164294375	chr6:164294375:T:C	2.20173e-09	-1.53108	-1.59011
164294712	chr6:164294712:A:G	2.35919e-09	-1.55834	-1.49377
164294911	chr6:164294911:T:TGA	1.05387e-08	-1.11008e-10	-1.55538
164294972	chr6:164294972:A:G	3.08878e-09	-1.56432	-1.21834
164295357	chr6:164295357:C:T	2.65359e-09	-1.4316	-1.50292
164295512	chr6:164295512:T:C	4.87957e-09	-0.841528	-1.48385
164295587	chr6:164295587:T:C	4.86087e-09	-0.739109	-1.59011
164295680	chr6:164295680:G:A	1.10992e-08	-1.50356	-5.77084e-10
164296126	chr6:164296126:C:A	2.88808e-09	-1.26555	-1.5843
164296251	chr6:164296251:C:T	2.13164e-09	-1.56423	-1.58931
164296345	chr6:164296345:T:C	2.35595e-09	-1.56532	-1.48817
164296422	chr6:164296422:AT:A	4.87344e-09	-0.794046	-1.53259
164297566	chr6:164297566:G:A	2.65897e-09	-1.35263	-1.57987
164297662	chr6:164297662:A:G	4.40977e-08	-1.11008e-10	-0.124027
164297684	chr6:164297684:G:A	1.02755e-08	-1.11008e-10	-1.58067
164297717	chr6:164297717:C:A	3.4097e-09	-1.11121	-1.5726
164298029	chr6:164298029:C:A	2.58397e-08	-1.11008e-10	-0.658523
164298091	chr6:164298091:C:A	4.07203e-09	-0.939204	-1.56709
164298229	chr6:164298229:A:G	1.06354e-08	-1.11008e-10	-1.54624
164298419	chr6:164298419:C:T	2.17501e-09	-1.56432	-1.56908
164298909	chr6:164298909:T:G	4.38107e-09	-0.996177	-1.43696
164299287	chr6:164299287:T:A	1.18208e-08	-0.613049	-0.827526
164299339	chr6:164299339:A:AG	1.09746e-08	-0.692494	-0.82236
164299589	chr6:164299589:G:A	6.7377e-08	-1.11008e-10	0.299869
164299609	chr6:164299609:G:A	2.60973e-08	-1.11008e-10	-0.648604
164299899	chr6:164299899:T:C	4.19094e-09	-1.07516	-1.40235
164299917	chr6:164299917:T:C	1.1588e-08	-0.726073	-0.734392
164300140	chr6:164300140:T:C	1.14333e-08	-0.746762	-0.727142
164300342	chr6:164300342:T:C	4.68036e-09	-0.820418	-1.54664
164300379	chr6:164300379:T:C	1.02415e-08	-1.11008e-10	-1.58399
164300402	chr6:164300402:C:T	3.6006e-09	-1.26737	-1.36197
164300480	chr6:164300480:T:C	1.03425e-08	-1.11008e-10	-1.57417
164300528	chr6:164300528:AT:A	1.13951e-08	-1.11008e-10	-1.47725
164300909	chr6:164300909:T:C	7.01851e-08	-1.11008e-10	0.340702
164300914	chr6:164300914:G:A	7.80257e-09	-1.56541	-0.290574
164300998	chr6:164300998:A:G	2.49375e-09	-1.56529	-1.43136
164301737	chr6:164301737:G:A	2.76942e-08	-1.11008e-10	-0.58921
164301772	chr6:164301772:C:T	6.62906e-09	-1.56423	-0.454737
164301938	chr6:164301938:C:T	1.16828e-08	-1.11008e-10	-1.45232
164302050	chr6:164302050:G:A	3.44066e-08	-1.11008e-10	-0.372185
164302218	chr6:164302218:G:C	1.06582e-08	-1.11008e-10	-1.54411
164302373	chr6:164302373:A:G	4.97363e-09	-1.26561	-1.04068
164302816	chr6:164302816:T:C	1.07153e-08	-1.11008e-10	-1.53877
164302952	chr6:164302952:C:T	1.05435e-08	-1.11008e-10	-1.55493
164303014	chr6:164303014:A:G	3.66016e-09	-1.03201	-1.58092
164303036	chr6:164303036:C:G	5.64604e-09	-1.15815	-1.02133
164303179	chr6:164303179:T:C	1.02021e-08	-1.11008e-10	-1.58784
164303332	chr6:164303332:A:G	5.43537e-09	-1.11417	-1.10333
164304050	chr6:164304050:C:T	2.49958e-09	-1.40527	-1.58905
164304052	chr6:164304052:G:A	4.10212e-08	-1.11008e-10	-0.196345
164304252	chr6:164304252:C:A	1.02691e-08	-1.11008e-10	-1.58129
164304891	chr6:164304891:C:G	3.83977e-09	-1.09088	-1.47414
164305095	chr6:164305095:C:T	2.63285e-09	-1.50502	-1.43735
164305153	chr6:164305153:C:T	1.06545e-08	-1.11008e-10	-1.54445
164305193	chr6:164305193:G:A	6.23206e-09	-1.05843	-1.02229
164305483	chr6:164305483:C:T	8.33895e-08	-1.11008e-10	0.513087
164305618	chr6:164305618:C:T	8.79426e-09	-1.52136	-0.214974
164305686	chr6:164305686:C:T	1.0248e-08	-1.11008e-10	-1.58336
164305758	chr6:164305758:G:A	1.36679e-08	-1.11008e-10	-1.29538
164305827	chr6:164305827:G:A	2.0702e-08	-0.880205	-5.77084e-10
164305926	chr6:164305926:T:C	3.16183e-09	-1.27585	-1.48344
164306025	chr6:164306025:T:C	1.0526e-08	-1.11008e-10	-1.55658
164306892	chr6:164306892:T:G	1.06537e-08	-1.11008e-10	-1.54453
164306893	chr6:164306893:C:G	4.18682e-09	-1.299	-1.17949
164307455	chr6:164307455:T:G	1.01985e-08	-1.11008e-10	-1.5882
164307527	chr6:164307527:G:A	1.05557e-08	-1.11008e-10	-1.55377
164308283	chr6:164308283:C:G	1.15352e-08	-1.46503	-5.77084e-10
164308476	chr6:164308476:C:A	1.56398e-08	-1.11008e-10	-1.16062
164308501	chr6:164308501:G:A	4.62219e-08	-1.11008e-10	-0.076981
164308706	chr6:164308706:T:C	2.83882e-09	-1.27755	-1.5895
164308929	chr6:164308929:A:G	1.20567e-08	-1.42081	-5.77084e-10
164309760	chr6:164309760:TG:T	2.27553e-08	-0.785638	-5.77084e-10
164310110	chr6:164310110:G:A	1.02286e-08	-1.11008e-10	-1.58525
164310157	chr6:164310157:A:G	3.22377e-07	-1.11008e-10	1.86529
164310166	chr6:164310166:A:G	7.71349e-08	0.435121	-5.77084e-10
164310641	chr6:164310641:A:T	7.68079e-09	-1.48111	-0.390599
164310755	chr6:164310755:G:A	1.06509e-08	-1.11008e-10	-1.54479
164310821	chr6:164310821:T:A	4.48681e-09	-1.38166	-1.02763
164310977	chr6:164310977:A:G	3.2767e-09	-1.44742	-1.27618
164311016	chr6:164311016:G:A	3.03141e-09	-1.26441	-1.537
164311030	chr6:164311030:C:T	1.39878e-08	-1.27225	-5.77084e-10
164311135	chr6:164311135:A:G	3.04045e-09	-1.28173	-1.5167
164311251	chr6:164311251:CA:C	3.67193e-09	-1.36385	-1.24586
164311832	chr6:164311832:G:A	3.59071e-09	-1.49192	-1.14017
164311880	chr6:164311880:TAAAC:T	5.32642e-09	-1.50341	-0.734345
164311934	chr6:164311934:CAAT:C	5.69073e-09	-1.53262	-0.638974
164312712	chr6:164312712:C:T	4.13819e-09	-1.54296	-0.947216
164313016	chr6:164313016:A:T	1.08318e-08	-1.11008e-10	-1.52795
164313049	chr6:164313049:T:A	2.5844e-09	-1.37082	-1.59012
164313400	chr6:164313400:C:CA	1.47808e-08	-1.11008e-10	-1.2171
164313416	chr6:164313416:A:G	3.96813e-09	-1.21056	-1.32158
164313619	chr6:164313619:C:T	1.0186e-08	-1.11008e-10	-1.58943
164313984	chr6:164313984:G:A	1.06426e-08	-1.11008e-10	-1.54557
164314054	chr6:164314054:A:G	3.01574e-09	-1.25787	-1.54872
164314060	chr6:164314060:C:T	1.1648e-08	-1.4553	-5.77084e-10
164314333	chr6:164314333:C:T	1.03294e-08	-1.11008e-10	-1.57544
164314533	chr6:164314533:C:G	3.89256e-08	-0.248782	-5.77084e-10
164314717	chr6:164314717:T:G	1.01857e-08	-1.11008e-10	-1.58945
164314835	chr6:164314835:A:G	1.05712e-08	-1.5523	-5.77084e-10
164314891	chr6:164314891:C:T	2.5222e-09	-1.40867	-1.57663
164315206	chr6:164315206:G:T	2.53842e-09	-1.40903	-1.56986
164315343	chr6:164315343:T:G	9.02879e-09	-1.48962	-0.220392
164315423	chr6:164315423:C:T	1.13117e-08	-1.11008e-10	-1.4846
164316774	chr6:164316774:C:T	3.53145e-09	-1.41161	-1.23711
164317352	chr6:164317352:T:C	1.1308e-08	-1.11008e-10	-1.48492
164317970	chr6:164317970:C:T	4.91355e-09	-0.753315	-1.56512
164318098	chr6:164318098:C:T	1.13139e-08	-1.11008e-10	-1.48441
164318134	chr6:164318134:A:T	3.74661e-09	-1.35628	-1.2333
164318146	chr6:164318146:G:C	1.11869e-08	-1.11008e-10	-1.49569
164318281	chr6:164318281:A:C	1.08057e-08	-1.11008e-10	-1.53036
164318622	chr6:164318622:T:TG	1.12804e-08	-1.11008e-10	-1.48737
164318788	chr6:164318788:G:A	2.33525e-09	-1.49801	-1.56431
164319035	chr6:164319035:A:G	1.23592e-08	-1.11008e-10	-1.39603
164319365	chr6:164319365:T:C	1.10685e-08	-1.11008e-10	-1.50633
164319410	chr6:164319410:C:T	4.4349e-08	-1.11008e-10	-0.118345
164319655	chr6:164319655:G:C	1.81251e-08	-1.11008e-10	-1.01313
164319689	chr6:164319689:AC:A	4.30465e-09	-0.97013	-1.48061
164319834	chr6:164319834:AGT:A	2.41105e-08	-1.11008e-10	-0.727787
164319852	chr6:164319852:T:C	1.06377e-08	-1.54603	-5.77084e-10
164320115	chr6:164320115:G:A	2.65683e-09	-1.35426	-1.57904
164320148	chr6:164320148:TA:T	3.50428e-07	-1.11008e-10	1.94872
164320234	chr6:164320234:G:A	1.80046e-08	-1.01981	-5.77084e-10
164320553	chr6:164320553:T:C	5.71328e-09	-1.48903	-0.678609
164320867	chr6:164320867:AAG:A	2.58192e-08	-1.16513	0.50581
164321111	chr6:164321111:C:T	1.53898e-08	-1.11008e-10	-1.17673
164321317	chr6:164321317:G:C	3.30429e-09	-1.42763	-1.28758
164321629	chr6:164321629:C:T	1.15511e-08	-1.11008e-10	-1.46366
164321701	chr6:164321701:T:C	1.02105e-08	-1.11008e-10	-1.58702
164321848	chr6:164321848:G:A	2.45194e-09	-1.45831	-1.55524
164322052	chr6:164322052:C:T	1.02746e-08	-1.11008e-10	-1.58076
164322821	chr6:164322821:A:G	2.70042e-09	-1.32865	-1.58838
164322870	chr6:164322870:T:A	1.06887e-08	-1.11008e-10	-1.54125
164323868	chr6:164323868:T:C	9.1273e-09	-1.54894	-0.150223
164324514	chr6:164324514:A:G	5.02147e-08	-1.11008e-10	0.00587223
164324544	chr6:164324544:T:C	1.23914e-08	-1.11008e-10	-1.39343
164324707	chr6:164324707:C:A	3.47797e-09	-1.40905	-1.25494
164324903	chr6:164324903:T:C	5.67908e-09	-1.54555	-0.628093
164325763	chr6:164325763:T:C	3.40601e-08	-1.11008e-10	-0.382307
164326320	chr6:164326320:T:G	1.60963e-08	-1.13185	-5.77084e-10
164326474	chr6:164326474:G:C	3.56766e-09	-1.35682	-1.28171
164326926	chr6:164326926:T:C	2.18713e-08	-0.825262	-5.77084e-10
164327007	chr6:164327007:G:A	2.53605e-08	-1.11008e-10	-0.67724
164327141	chr6:164327141:A:G	4.73571e-09	-1.1023	-1.253
164327176	chr6:164327176:A:G	5.40146e-09	-1.00865	-1.21512
164327518	chr6:164327518:T:C	4.00664e-09	-1.1738	-1.34868
164327685	chr6:164327685:G:A	4.1024e-08	-1.11008e-10	-0.196278
164328098	chr6:164328098:A:G	1.08663e-08	-1.11008e-10	-1.52477
164328845	chr6:164328845:A:G	2.29712e-08	-1.11008e-10	-0.776195
164329550	chr6:164329550:C:T	3.2196e-09	-1.24679	-1.49439
164329870	chr6:164329870:G:T	1.94643e-08	-0.941853	-5.77084e-10
164330302	chr6:164330302:C:T	2.23347e-09	-1.51682	-1.59006
164331282	chr6:164331282:A:G	8.2782e-09	-1.55225	-0.244564
164331370	chr6:164331370:T:C	1.03569e-08	-1.11008e-10	-1.57278
164331443	chr6:164331443:G:A	3.5238e-09	-1.33361	-1.31729
164331462	chr6:164331462:A:T	1.34396e-08	-1.31223	-5.77084e-10
164331804	chr6:164331804:C:T	3.65842e-09	-1.55029	-1.06311
164331866	chr6:164331866:G:A	1.18301e-08	-0.862045	-0.57774
164332111	chr6:164332111:G:A	4.023e-09	-1.2361	-1.2823
164332117	chr6:164332117:C:T	1.18549e-08	-1.11008e-10	-1.43769
164332236	chr6:164332236:T:G	1.06725e-08	-1.11008e-10	-1.54276
164332403	chr6:164332403:C:T	9.46043e-07	-1.11008e-10	2.94185
164333208	chr6:164333208:G:A	1.29355e-08	-1.11008e-10	-1.35046
164333219	chr6:164333219:T:C	1.19425e-08	-1.11008e-10	-1.43033
164333294	chr6:164333294:G:A	1.30152e-08	-1.11008e-10	-1.34432
164333495	chr6:164333495:T:G	1.15635e-08	-1.11008e-10	-1.46258
164333596	chr6:164333596:G:A	1.02129e-08	-1.11008e-10	-1.58679
164333836	chr6:164333836:A:G	1.34013e-08	-1.11008e-10	-1.31508
164334114	chr6:164334114:TA:T	1.59276e-08	-1.11008e-10	-1.14238
164334132	chr6:164334132:C:CAAAAG	1.58802e-08	-1.11008e-10	-1.14536
164334273	chr6:164334273:T:C	1.45332e-08	-1.11008e-10	-1.234
164334369	chr6:164334369:T:G	1.22444e-08	-1.11008e-10	-1.40536
164334373	chr6:164334373:G:A	1.05721e-08	-1.55222	-5.77084e-10
164334450	chr6:164334450:TTAGA:T	1.23591e-08	-1.11008e-10	-1.39605
164334626	chr6:164334626:A:C	1.04866e-08	-1.56034	-5.77084e-10
164334810	chr6:164334810:A:G	2.43557e-08	-0.717667	-5.77084e-10
164334846	chr6:164334846:G:A	1.62365e-08	-1.11008e-10	-1.12317
164334867	chr6:164334867:C:T	1.59592e-08	-1.11008e-10	-1.1404
164334892	chr6:164334892:T:C	1.59014e-08	-1.11008e-10	-1.14403
164335015	chr6:164335015:G:T	1.59014e-08	-1.11008e-10	-1.14403
164335094	chr6:164335094:A:C	1.6365e-08	-1.11008e-10	-1.11529
164335099	chr6:164335099:C:T	1.38692e-08	-0.958646	-0.322119
164335302	chr6:164335302:A:G	1.58938e-08	-1.11008e-10	-1.14451
164335331	chr6:164335331:G:A	7.62592e-09	-0.847885	-1.031
164335892	chr6:164335892:G:A	1.02344e-08	-1.11008e-10	-1.58468
164336132	chr6:164336132:TATC:T	1.6066e-08	-1.11008e-10	-1.13373
164336673	chr6:164336673:T:C	1.33365e-08	-1.11008e-10	-1.31993
164337186	chr6:164337186:C:T	1.35877e-08	-1.11008e-10	-1.30127
164337314	chr6:164337314:C:T	1.45765e-08	-1.11008e-10	-1.23103
164337590	chr6:164337590:G:T	1.38725e-08	-1.28053	-5.77084e-10
164337655	chr6:164337655:A:C	1.01867e-08	-1.11008e-10	-1.58935
164337942	chr6:164337942:C:T	1.81571e-08	-1.11008e-10	-1.01137
164338119	chr6:164338119:G:A	3.55847e-08	-1.11008e-10	-0.33852
164338805	chr6:164338805:T:C	1.29709e-08	-1.11008e-10	-1.34773
164338958	chr6:164338958:C:A	1.05501e-08	-1.11008e-10	-1.5543
164338987	chr6:164338987:G:A	1.14348e-08	-1.11008e-10	-1.47377
164339297	chr6:164339297:C:T	1.4361e-08	-1.11008e-10	-1.24592
164339321	chr6:164339321:G:A	1.70914e-08	-1.11008e-10	-1.07186
164339600	chr6:164339600:A:G	2.18643e-09	-1.55913	-1.56904
164339739	chr6:164339739:A:T	1.45352e-08	-1.11008e-10	-1.23386
164339765	chr6:164339765:A:C	1.0225e-08	-1.11008e-10	-1.5856
164339813	chr6:164339813:G:A	1.57033e-08	-1.11008e-10	-1.15656
164339925	chr6:164339925:G:C	1.13023e-08	-1.11008e-10	-1.48543
164340464	chr6:164340464:T:C	1.05856e-08	-1.11008e-10	-1.55094
164340761	chr6:164340761:G:A	1.22194e-08	-1.11008e-10	-1.40741
164340822	chr6:164340822:T:C	1.28273e-08	-1.11008e-10	-1.35886
164341037	chr6:164341037:T:C	5.64568e-09	-0.595883	-1.58366
164341111	chr6:164341111:G:A	1.16523e-08	-1.11008e-10	-1.45493
164341132	chr6:164341132:T:C	1.37002e-08	-1.11008e-10	-1.29303
164341151	chr6:164341151:C:G	1.36952e-08	-1.11008e-10	-1.29339
164341181	chr6:164341181:T:G	1.02048e-08	-1.11008e-10	-1.58758
164341216	chr6:164341216:A:G	6.19499e-09	-0.504959	-1.58174
164341330	chr6:164341330:T:C	1.48811e-08	-0.295987	-0.914356
164341374	chr6:164341374:A:G	1.31116e-08	-1.11008e-10	-1.33693
164341447	chr6:164341447:G:C	1.28208e-08	-1.11008e-10	-1.35936
164341603	chr6:164341603:A:G	1.49996e-08	-1.20241	-5.77084e-10
164342116	chr6:164342116:C:T	1.1045e-08	-1.11008e-10	-1.50845
164342307	chr6:164342307:G:A	1.05481e-08	-1.11008e-10	-1.55449
164342424	chr6:164342424:T:C	1.37801e-08	-1.11008e-10	-1.28721
164342884	chr6:164342884:T:C	1.62127e-08	-0.223602	-0.901039
164342978	chr6:164342978:G:T	1.32282e-08	-1.11008e-10	-1.32809
164343337	chr6:164343337:AGGGCACGGAAATAAGGGATTGGGGTGCAGAGATATAAGAGGTTG:A	1.43275e-08	-1.11008e-10	-1.24825
164343407	chr6:164343407:G:A	1.01916e-08	-1.11008e-10	-1.58887
164343502	chr6:164343502:C:G	1.52974e-08	-0.274001	-0.908753
164343640	chr6:164343640:T:C	1.04886e-08	-1.56015	-5.77084e-10
164343783	chr6:164343783:A:G	1.5177e-08	-1.11008e-10	-1.19065
164343856	chr6:164343856:G:A	1.0288e-08	-1.11008e-10	-1.57945
164344069	chr6:164344069:C:T	1.30787e-08	-1.11008e-10	-1.33945
164344226	chr6:164344226:C:G	1.02491e-08	-1.11008e-10	-1.58324
164344399	chr6:164344399:A:G	1.10823e-08	-1.54648	0.0413917
164344940	chr6:164344940:C:T	1.1352e-08	-1.11008e-10	-1.48104
164345261	chr6:164345261:A:G	1.3293e-08	-1.11008e-10	-1.3232
164345269	chr6:164345269:T:A	8.09567e-09	-1.53872	-0.280384
164345541	chr6:164345541:T:A	1.04557e-08	-1.56329	-5.77084e-10
164345684	chr6:164345684:A:G	1.23504e-08	-0.21379	-1.18296
164345978	chr6:164345978:G:C	2.4785e-09	-1.51679	-1.48599
164346038	chr6:164346038:C:T	1.21171e-08	-1.41582	-5.77084e-10
164346090	chr6:164346090:T:C	8.16149e-09	-1.56546	-0.245546
164346349	chr6:164346349:G:A	5.23706e-08	-1.11008e-10	0.0479109
164347067	chr6:164347067:C:T	1.56635e-08	-1.1591	-5.77084e-10
164347455	chr6:164347455:T:C	1.01019e-08	-1.2952	-0.302511
164347495	chr6:164347495:T:C	3.69503e-08	-1.11008e-10	-0.300861
164347560	chr6:164347560:AG:A	5.73098e-08	-1.11008e-10	0.138036
164347830	chr6:164347830:A:G	1.35497e-08	-1.11008e-10	-1.30407
164348432	chr6:164348432:C:T	1.02702e-08	-1.11008e-10	-1.58119
164349388	chr6:164349388:A:C	1.22534e-08	-1.11008e-10	-1.40463
164349666	chr6:164349666:T:A	4.43472e-08	-1.11008e-10	-0.118385
164350209	chr6:164350209:T:A	2.17602e-08	-1.4059	0.575543
164350340	chr6:164350340:T:C	6.42164e-08	0.251824	-5.77084e-10
164350361	chr6:164350361:T:A	4.90693e-08	-0.0172011	-5.77084e-10
164350420	chr6:164350420:A:G	1.01842e-08	-1.11008e-10	-1.5896
164350677	chr6:164350677:C:T	5.73178e-09	-0.778241	-1.38617
164350875	chr6:164350875:A:G	1.10814e-07	-1.11008e-10	0.797419
164350909	chr6:164350909:A:T	3.69472e-09	-1.33325	-1.27028
164351061	chr6:164351061:G:A	1.26896e-08	-1.36966	-5.77084e-10
164351340	chr6:164351340:C:T	1.14428e-08	-1.11008e-10	-1.47307
164351384	chr6:164351384:T:C	4.09784e-08	-1.11008e-10	-0.197389
164351801	chr6:164351801:T:A	2.25217e-09	-1.54945	-1.54909
164352491	chr6:164352491:A:G	3.76546e-09	-1.22124	-1.36333
164352513	chr6:164352513:T:C	6.79715e-09	-1.43398	-0.559952
164352654	chr6:164352654:C:G	1.10357e-08	-1.11008e-10	-1.5093
164352718	chr6:164352718:G:T	2.84923e-09	-1.43345	-1.42993
164352800	chr6:164352800:T:C	3.55433e-08	-1.11008e-10	-0.339682
164353408	chr6:164353408:A:T	3.94522e-08	-1.11008e-10	-0.235346
164353737	chr6:164353737:T:G	1.44325e-08	-1.11008e-10	-1.24095
164354119	chr6:164354119:G:A	1.08985e-08	-1.11008e-10	-1.52181
164354138	chr6:164354138:G:A	2.94158e-08	-1.11008e-10	-0.528903
164354620	chr6:164354620:A:G	2.9368e-08	-1.11008e-10	-0.53053
164354738	chr6:164354738:G:A	1.01967e-08	-1.11008e-10	-1.58837
164354844	chr6:164354844:A:T	2.91732e-08	-1.11008e-10	-0.537185
164355170	chr6:164355170:GGTT:G	1.04643e-08	-1.11008e-10	-1.56246
164355355	chr6:164355355:T:C	1.08826e-08	-1.11008e-10	-1.52327
164355785	chr6:164355785:T:C	1.04513e-08	-1.11008e-10	-1.56371
164355859	chr6:164355859:G:C	5.16739e-08	-1.11008e-10	0.0345173
164356152	chr6:164356152:T:C	4.77351e-09	-1.39917	-0.948178
164356722	chr6:164356722:C:T	1.22509e-08	-1.40484	-5.77084e-10
164356723	chr6:164356723:G:A	1.01872e-08	-1.11008e-10	-1.58931
164357088	chr6:164357088:CT:C	5.23077e-09	-1.36257	-0.893312
164357173	chr6:164357173:C:T	2.37289e-09	-1.56159	-1.48474
164357699	chr6:164357699:C:T	1.96927e-08	-1.11008e-10	-0.930188
164358248	chr6:164358248:C:G	1.04398e-08	-1.56481	-5.77084e-10
164358712	chr6:164358712:G:A	1.03427e-08	-1.11008e-10	-1.57416
164358889	chr6:164358889:C:T	1.2026e-08	-1.11008e-10	-1.42337
164359006	chr6:164359006:G:A	1.18009e-08	-1.55965	0.117383
164360106	chr6:164360106:T:C	1.46747e-08	-1.11008e-10	-1.22431
164360177	chr6:164360177:G:A	5.4138e-08	-1.47472	1.55582
164360717	chr6:164360717:T:A	1.07453e-08	-1.11008e-10	-1.53596
164361201	chr6:164361201:A:G	1.08776e-08	-1.11008e-10	-1.52373
164361338	chr6:164361338:G:A	1.10376e-08	-1.11008e-10	-1.50913
164361489	chr6:164361489:A:G	5.2957e-09	-1.54764	-0.695898
164361511	chr6:164361511:G:A	1.02031e-08	-1.11008e-10	-1.58774
164361856	chr6:164361856:A:G	2.2601e-09	-1.5303	-1.56473
164362073	chr6:164362073:T:A	2.44542e-09	-1.50377	-1.51244
164362651	chr6:164362651:C:A	3.44189e-08	-1.11008e-10	-0.371828
164362663	chr6:164362663:T:A	1.37499e-08	-1.11008e-10	-1.2894
164362680	chr6:164362680:A:G	4.25545e-09	-1.54814	-0.914097
164362771	chr6:164362771:GGAGCCCAGTCA:G	1.07632e-08	-1.11008e-10	-1.5343
164363018	chr6:164363018:C:T	3.58058e-09	-1.1778	-1.45711
164363024	chr6:164363024:A:G	1.09166e-08	-1.11008e-10	-1.52015
164363235	chr6:164363235:C:T	4.50526e-09	-1.45012	-0.955071
164363294	chr6:164363294:A:T	3.88924e-09	-1.36812	-1.1841
164363347	chr6:164363347:G:T	1.1039e-08	-1.11008e-10	-1.509
164363588	chr6:164363588:C:T	1.03823e-08	-1.11008e-10	-1.57033
164363891	chr6:164363891:A:G	1.68029e-08	-1.08888	-5.77084e-10
164363912	chr6:164363912:G:A	2.95346e-09	-1.46822	-1.35924
164364637	chr6:164364637:C:T	5.73274e-08	-1.11008e-10	0.138345
164364802	chr6:164364802:C:G	5.17724e-09	-1.55939	-0.706773
164365192	chr6:164365192:C:CAT	5.01689e-08	-1.11008e-10	0.00495997
164365213	chr6:164365213:C:T	4.73803e-08	-1.50788	1.45566
164365275	chr6:164365275:G:T	4.18891e-09	-1.45815	-1.01985
164365300	chr6:164365300:C:T	2.16533e-09	-1.56565	-1.57221
164365483	chr6:164365483:A:G	1.09392e-08	-1.11008e-10	-1.51808
164365517	chr6:164365517:G:A	1.11042e-08	-1.11008e-10	-1.50311
164365797	chr6:164365797:TA:T	6.87119e-08	-1.11008e-10	0.319487
164366020	chr6:164366020:T:A	1.11942e-08	-1.11008e-10	-1.49504
164366358	chr6:164366358:A:G	4.70918e-09	-1.27651	-1.08441
164366395	chr6:164366395:C:T	3.77956e-09	-1.55981	-1.02102
164366437	chr6:164366437:AG:A	3.30987e-09	-1.56373	-1.1498
164366917	chr6:164366917:A:G	6.36262e-08	0.24259	-5.77084e-10
164366987	chr6:164366987:C:G	1.10835e-08	-1.50498	-5.77084e-10
164367090	chr6:164367090:T:C	5.44461e-08	-1.11008e-10	0.0867764
164367127	chr6:164367127:C:CTTATAGCAAAG	1.02839e-08	-1.11008e-10	-1.57985
164367524	chr6:164367524:T:C	1.03398e-08	-1.11008e-10	-1.57444
164367669	chr6:164367669:T:C	1.99045e-08	-1.11008e-10	-0.919489
164368029	chr6:164368029:A:G	3.17818e-09	-1.56424	-1.18989
164368514	chr6:164368514:G:A	1.13036e-08	-1.11008e-10	-1.48531
164368521	chr6:164368521:T:G	3.66693e-08	-1.11008e-10	-0.308494
164368993	chr6:164368993:C:T	3.71595e-09	-1.51781	-1.07999
164369163	chr6:164369163:C:T	3.51215e-09	-1.27905	-1.37516
164369367	chr6:164369367:A:G	1.02261e-08	-0.561215	-1.02428
164369665	chr6:164369665:CA:C	1.21087e-08	-1.11008e-10	-1.41651
164369789	chr6:164369789:A:G	2.94418e-09	-1.34777	-1.48283
164369815	chr6:164369815:C:T	1.03105e-07	-1.11008e-10	0.725309
164370167	chr6:164370167:AT:A	1.12595e-08	-1.11008e-10	-1.48922
164370218	chr6:164370218:A:G	5.38374e-08	-1.11008e-10	0.0755338
164370538	chr6:164370538:C:G	2.35864e-08	-1.11008e-10	-0.749766
164370556	chr6:164370556:T:G	1.01986e-08	-1.11008e-10	-1.58818
164370658	chr6:164370658:T:C	8.70762e-08	0.556349	-5.77084e-10
164372009	chr6:164372009:T:A	2.61524e-09	-1.5485	-1.40058
164372205	chr6:164372205:T:C	1.0045e-08	-0.186694	-1.41667
164372322	chr6:164372322:A:G	1.03158e-08	-1.11008e-10	-1.57676
164372622	chr6:164372622:C:T	2.47366e-08	-1.11008e-10	-0.702151
164372826	chr6:164372826:T:TA	2.2125e-09	-1.53768	-1.57863
164372875	chr6:164372875:A:C	1.04142e-08	-0.719284	-0.847983
164373745	chr6:164373745:C:T	1.39944e-08	-1.11008e-10	-1.27178
164373961	chr6:164373961:G:C	1.25595e-08	-1.11008e-10	-1.37996
164374762	chr6:164374762:G:A	4.20637e-09	-1.50204	-0.971792
164375229	chr6:164375229:A:G	3.78259e-08	-1.11008e-10	-0.27744
164375818	chr6:164375818:G:A	2.63241e-09	-1.36216	-1.58037
164375972	chr6:164375972:TCTTCACTA:T	6.75794e-08	0.302868	-5.77084e-10
164375973	chr6:164375973:C:T	3.20758e-08	-1.11008e-10	-0.442334
164376166	chr6:164376166:C:T	2.35114e-08	-1.11008e-10	-0.75295
164376257	chr6:164376257:A:G	3.41308e-09	-1.43254	-1.25028
164376283	chr6:164376283:GA:G	4.9589e-09	-1.5652	-0.744054
164376564	chr6:164376564:T:C	3.81879e-08	-1.11008e-10	-0.267915
164376663	chr6:164376663:A:G	3.80211e-08	-1.11008e-10	-0.272294
164376893	chr6:164376893:A:G	6.40304e-09	-1.30237	-0.751291
164377116	chr6:164377116:G:C	2.37971e-09	-1.50538	-1.53807
164377202	chr6:164377202:T:C	2.56084e-09	-1.39413	-1.57597
164377205	chr6:164377205:T:C	2.42603e-08	-1.11008e-10	-0.721594
164377491	chr6:164377491:G:A	1.15539e-08	-1.11008e-10	-1.46341
164377845	chr6:164377845:G:A	1.25362e-08	-1.11008e-10	-1.38182
164378370	chr6:164378370:T:C	1.03604e-08	-1.11008e-10	-1.57244
164378568	chr6:164378568:C:G	1.02122e-08	-1.11008e-10	-1.58685
164379169	chr6:164379169:C:T	4.03905e-08	-1.11008e-10	-0.21184
164379287	chr6:164379287:T:C	4.1306e-09	-1.2446	-1.24741
164379665	chr6:164379665:G:A	1.02813e-08	-1.11008e-10	-1.58011
164380311	chr6:164380311:A:G	1.17566e-08	-1.11008e-10	-1.44602
164380610	chr6:164380610:C:T	3.57166e-08	-1.11008e-10	-0.33482
164380665	chr6:164380665:G:A	2.58983e-09	-1.52029	-1.43855
164380707	chr6:164380707:G:A	4.03875e-08	-1.11008e-10	-0.211914
164380791	chr6:164380791:GA:G	1.34261e-08	-1.11008e-10	-1.31323
164381764	chr6:164381764:A:T	3.80211e-08	-1.11008e-10	-0.272294
164381811	chr6:164381811:T:C	1.11803e-08	-1.11008e-10	-1.49628
164382376	chr6:164382376:G:T	1.74762e-08	-1.11008e-10	-1.04959
164382516	chr6:164382516:T:C	3.7989e-08	-1.11008e-10	-0.273139
164383035	chr6:164383035:C:T	1.83542e-08	-1.00058	-5.77084e-10
164383045	chr6:164383045:G:GCAA	6.84139e-09	-1.34003	-0.647419
164383951	chr6:164383951:A:G	3.64527e-09	-1.55726	-1.05975
164383987	chr6:164383987:G:C	1.05991e-08	-1.11008e-10	-1.54966
164384004	chr6:164384004:G:T	3.80211e-08	-1.11008e-10	-0.272294
164384131	chr6:164384131:C:T	1.90708e-08	-1.11008e-10	-0.962275
164384898	chr6:164384898:G:A	1.67243e-08	-1.11008e-10	-1.09357
164385407	chr6:164385407:A:C	1.28266e-08	-1.11008e-10	-1.35891
164385482	chr6:164385482:A:G	1.47652e-08	-1.11008e-10	-1.21816
164385912	chr6:164385912:G:T	4.43294e-07	2.1838	-5.77084e-10
164386920	chr6:164386920:TA:T	2.97695e-09	-1.50872	-1.31082
164386956	chr6:164386956:T:C	1.06691e-08	-1.11008e-10	-1.54308
164387557	chr6:164387557:C:T	4.44482e-09	-1.23657	-1.18212
164387919	chr6:164387919:G:C	3.30603e-08	-1.11008e-10	-0.412101
164387923	chr6:164387923:C:T	3.36508e-08	-1.11008e-10	-0.394399
164388362	chr6:164388362:T:C	1.03783e-08	-1.11008e-10	-1.57072
164388931	chr6:164388931:C:T	1.39032e-08	-1.11008e-10	-1.27832
164389025	chr6:164389025:C:T	1.11637e-08	-1.11008e-10	-1.49776
164389613	chr6:164389613:A:T	3.64043e-08	-1.11008e-10	-0.315747
164389732	chr6:164389732:G:T	4.83786e-09	-1.56107	-0.772893
164389933	chr6:164389933:G:A	1.17104e-08	-1.11008e-10	-1.44996
164390431	chr6:164390431:C:T	1.04469e-08	-1.11008e-10	-1.56413
164390536	chr6:164390536:G:A	2.75233e-09	-1.31944	-1.57855
164390555	chr6:164390555:T:C	3.29748e-09	-1.55978	-1.1575
164390828	chr6:164390828:T:C	3.52343e-09	-1.1496	-1.5014
164390995	chr6:164390995:A:G	1.03318e-08	-1.11008e-10	-1.5752
164391064	chr6:164391064:A:T	2.20376e-09	-1.55192	-1.56835
164391199	chr6:164391199:TTCAGCACTTTAAGTGTCTGGA:T	3.25212e-09	-1.55352	-1.17761
164391556	chr6:164391556:G:C	3.27458e-09	-1.56511	-1.15913
164391666	chr6:164391666:T:C	4.02098e-09	-1.56377	-0.955138
164391826	chr6:164391826:A:G	3.74045e-08	-1.11008e-10	-0.288644
164392189	chr6:164392189:C:G	1.74838e-08	-1.11008e-10	-1.04916
164392272	chr6:164392272:A:C	3.39425e-09	-1.19908	-1.48928
164392762	chr6:164392762:G:A	1.04309e-08	-1.11008e-10	-1.56566
164392957	chr6:164392957:T:G	1.02526e-08	-1.11008e-10	-1.58291
164393077	chr6:164393077:TTTTTA:T	3.68403e-09	-1.56344	-1.04298
164393236	chr6:164393236:A:T	1.06179e-08	-1.11008e-10	-1.54789
164393331	chr6:164393331:G:A	3.67159e-08	-1.11008e-10	-0.307225
164393359	chr6:164393359:C:A	3.89151e-09	-1.56549	-0.986147
164393605	chr6:164393605:T:G	3.73006e-08	-1.11008e-10	-0.291426
164393660	chr6:164393660:C:T	4.08562e-09	-1.56554	-0.937418
164393753	chr6:164393753:T:C	1.24623e-08	-1.11008e-10	-1.38773
164393821	chr6:164393821:G:A	1.23319e-08	-1.11008e-10	-1.39824
164393926	chr6:164393926:G:A	1.89727e-08	-1.11008e-10	-0.967436
164394056	chr6:164394056:TATTTTGA:T	3.37216e-09	-1.55859	-1.13629
164394141	chr6:164394141:C:A	1.88939e-08	-1.11008e-10	-0.971594
164394161	chr6:164394161:G:A	2.21291e-09	-1.55866	-1.55747
164394170	chr6:164394170:T:C	1.2985e-08	-1.11008e-10	-1.34664
164394270	chr6:164394270:T:C	4.68612e-08	-0.0632439	-5.77084e-10
164394328	chr6:164394328:C:T	5.66455e-08	0.126379	-5.77084e-10
164394630	chr6:164394630:G:A	1.713e-08	-1.11008e-10	-1.0696
164394742	chr6:164394742:G:A	2.19587e-09	-1.55847	-1.56539
164394743	chr6:164394743:C:T	2.21331e-09	-1.55329	-1.56266
164394756	chr6:164394756:T:G	2.94361e-09	-1.53773	-1.29306
164394784	chr6:164394784:C:G	2.80014e-09	-1.56155	-1.31921
164394897	chr6:164394897:G:A	1.0408e-08	-1.11008e-10	-1.56786
164394956	chr6:164394956:A:G	3.73798e-08	-1.11008e-10	-0.289304
164394989	chr6:164394989:T:C	3.57969e-09	-1.55604	-1.07912
164395241	chr6:164395241:A:G	3.72562e-08	-1.11008e-10	-0.292616
164395269	chr6:164395269:AAAG:A	3.46023e-08	-1.11008e-10	-0.366514
164395402	chr6:164395402:A:G	2.2189e-09	-1.54608	-1.56734
164395500	chr6:164395500:T:C	3.74504e-08	-1.11008e-10	-0.287417
164395513	chr6:164395513:G:A	2.48716e-09	-1.56501	-1.43429
164395816	chr6:164395816:T:C	1.0342e-08	-1.11008e-10	-1.57423
164396079	chr6:164396079:T:A	4.5277e-09	-1.56504	-0.83518
164396157	chr6:164396157:G:C	3.76431e-08	-1.11008e-10	-0.282285
164396205	chr6:164396205:G:C	4.32388e-09	-1.56561	-0.880676
164396356	chr6:164396356:A:T	1.01851e-08	-1.11008e-10	-1.58951
164397094	chr6:164397094:G:T	2.26696e-09	-1.54281	-1.54919
164397313	chr6:164397313:C:A	2.13062e-09	-1.56495	-1.58907
164397366	chr6:164397366:G:A	1.07785e-08	-1.11008e-10	-1.53288
164397801	chr6:164397801:G:A	5.0123e-09	-1.55112	-0.747425
164397827	chr6:164397827:A:C	1.02014e-08	-1.11008e-10	-1.58791
164398073	chr6:164398073:A:G	1.23326e-08	-1.11008e-10	-1.39819
164398436	chr6:164398436:G:A	2.14847e-08	-1.11008e-10	-0.843096
164398878	chr6:164398878:C:T	2.17318e-09	-1.56142	-1.57283
164399130	chr6:164399130:G:A	1.01804e-08	-1.11008e-10	-1.58997
164399445	chr6:164399445:T:C	1.92443e-08	-1.11008e-10	-0.953219
164400223	chr6:164400223:AT:A	2.15056e-09	-1.55997	-1.58473
164400689	chr6:164400689:A:G	1.05061e-08	-1.11008e-10	-1.55848
164400771	chr6:164400771:T:TG	1.19187e-08	-1.11008e-10	-1.43233
164400773	chr6:164400773:T:G	2.17413e-09	-1.56561	-1.5682
164401020	chr6:164401020:A:C	1.02029e-08	-1.11008e-10	-1.58776
164401290	chr6:164401290:G:A	4.22104e-09	-1.49483	-0.975521
164401648	chr6:164401648:G:A	2.14711e-09	-1.55729	-1.58902
164401873	chr6:164401873:G:A	2.23308e-09	-1.51932	-1.58773
164402219	chr6:164402219:T:C	2.74129e-09	-1.36206	-1.53995
164402307	chr6:164402307:T:C	1.20058e-08	-1.11008e-10	-1.42504
164402642	chr6:164402642:G:C	2.16093e-08	-1.11008e-10	-0.837309
164402686	chr6:164402686:G:A	1.04304e-08	-1.11008e-10	-1.56571
164403212	chr6:164403212:G:A	2.13008e-09	-1.56539	-1.58888
164403444	chr6:164403444:A:G	2.44096e-09	-1.45696	-1.56108
164403510	chr6:164403510:T:G	2.84899e-09	-1.53879	-1.32468
164403528	chr6:164403528:C:T	2.12831e-09	-1.56564	-1.58947
164403706	chr6:164403706:ACTT:A	1.0437e-08	-1.56508	-5.77084e-10
164404171	chr6:164404171:C:A	1.06958e-08	-1.54059	-5.77084e-10
164404314	chr6:164404314:G:A	3.04086e-09	-1.56329	-1.23501
164404648	chr6:164404648:C:T	3.43699e-09	-1.49348	-1.18236
164404830	chr6:164404830:A:G	2.91143e-09	-1.55639	-1.2854
164405018	chr6:164405018:T:C	1.04787e-08	-1.56109	-5.77084e-10
164405067	chr6:164405067:C:T	1.26549e-08	-1.37239	-5.77084e-10
164405144	chr6:164405144:T:C	1.01927e-08	-1.11008e-10	-1.58876
164405378	chr6:164405378:G:A	3.83772e-09	-1.5446	-1.02096
164405427	chr6:164405427:G:T	1.40426e-08	-1.11008e-10	-1.26834
164405458	chr6:164405458:G:A	1.35296e-08	-1.11008e-10	-1.30555
164405785	chr6:164405785:T:G	3.02447e-09	-1.53834	-1.26536
164405945	chr6:164405945:T:C	2.04845e-08	-0.890767	-5.77084e-10
164406361	chr6:164406361:C:T	2.12899e-09	-1.56468	-1.59011
164406467	chr6:164406467:A:G	3.8727e-09	-1.55015	-1.00634
164406646	chr6:164406646:C:A	3.532e-08	-1.11008e-10	-0.345985
164406833	chr6:164406833:G:A	3.73657e-08	-1.11008e-10	-0.289682
164406847	chr6:164406847:A:G	2.16754e-09	-1.55031	-1.58653
164407331	chr6:164407331:G:C	2.14852e-09	-1.55885	-1.58681
164407359	chr6:164407359:A:G	1.1537e-08	-1.11008e-10	-1.46488
164407769	chr6:164407769:A:G	1.40858e-08	-1.11008e-10	-1.26527
164407806	chr6:164407806:T:A	2.1598e-09	-1.55839	-1.58204
164408014	chr6:164408014:G:T	1.83662e-08	-1.11008e-10	-0.99992
164408362	chr6:164408362:G:A	2.95772e-09	-1.46487	-1.36115
164408491	chr6:164408491:G:A	1.09394e-08	-1.11008e-10	-1.51806
164408578	chr6:164408578:A:G	1.71608e-08	-1.11008e-10	-1.06781
164408644	chr6:164408644:A:C	2.98683e-08	-1.11008e-10	-0.513638
164408798	chr6:164408798:G:A	4.47921e-09	-1.56362	-0.847367
164409299	chr6:164409299:TGAAAG:T	5.22039e-08	-1.11008e-10	0.0447225
164409497	chr6:164409497:C:G	2.85694e-09	-1.54902	-1.31167
164409955	chr6:164409955:C:G	2.19717e-09	-1.55253	-1.57073
164410905	chr6:164410905:AC:A	3.37995e-08	-1.11008e-10	-0.389989
164411541	chr6:164411541:C:T	2.68769e-09	-1.55736	-1.36439
164411555	chr6:164411555:G:C	2.19494e-09	-1.55839	-1.56589
164411766	chr6:164411766:A:G	3.17318e-08	-1.11008e-10	-0.453116
164411794	chr6:164411794:G:A	2.28051e-09	-1.49681	-1.58923
164412066	chr6:164412066:C:T	2.29238e-09	-1.56338	-1.51747
164412071	chr6:164412071:C:T	2.28993e-09	-1.56294	-1.51898
164412593	chr6:164412593:C:G	1.9896e-07	-1.11008e-10	1.38267
164412806	chr6:164412806:G:C	1.61515e-07	-1.11008e-10	1.17416
164412860	chr6:164412860:G:A	9.55524e-09	-1.54236	-0.110982
164412902	chr6:164412902:A:G	3.35117e-08	-1.11008e-10	-0.39854
164412980	chr6:164412980:G:A	1.02093e-08	-1.11008e-10	-1.58713
164413160	chr6:164413160:G:A	2.20606e-09	-1.52949	-1.58973
164413236	chr6:164413236:C:T	1.19985e-08	-1.11008e-10	-1.42565
164413250	chr6:164413250:A:G	3.464e-08	-1.11008e-10	-0.365425
164413261	chr6:164413261:T:C	2.242e-09	-1.56152	-1.54155
164413316	chr6:164413316:C:T	1.01831e-08	-1.11008e-10	-1.58971
164413331	chr6:164413331:T:G	1.16354e-08	-1.11008e-10	-1.45638
164413433	chr6:164413433:C:T	3.18798e-09	-1.55809	-1.19296
164413506	chr6:164413506:C:T	2.23053e-09	-1.5341	-1.57409
164413853	chr6:164413853:CT:C	2.25094e-09	-1.55601	-1.54308
164413854	chr6:164413854:T:C	1.0674e-08	-1.54262	-5.77084e-10
164413856	chr6:164413856:CA:C	2.25188e-09	-1.55767	-1.541
164413966	chr6:164413966:T:G	2.53702e-09	-1.42905	-1.5504
164414023	chr6:164414023:TATA:T	1.08311e-08	-1.11008e-10	-1.52801
164414801	chr6:164414801:A:G	1.01911e-08	-1.11008e-10	-1.58892
164415020	chr6:164415020:CAAAT:C	1.27993e-08	-1.11008e-10	-1.36104
164415376	chr6:164415376:G:A	1.95003e-08	-1.11008e-10	-0.940005
164416581	chr6:164416581:T:G	2.82399e-08	-1.11008e-10	-0.569697
164416897	chr6:164416897:A:G	1.18347e-08	-1.11008e-10	-1.4394
164417068	chr6:164417068:A:G	6.48096e-09	-1.21797	-0.823598
164417074	chr6:164417074:A:G	1.05823e-08	-1.11008e-10	-1.55126
164417333	chr6:164417333:C:T	2.61674e-09	-1.56147	-1.38704
164417717	chr6:164417717:A:G	1.78286e-08	-1.11008e-10	-1.02963
164417923	chr6:164417923:C:T	5.45565e-09	-1.5602	-0.653577
164418278	chr6:164418278:T:C	1.06635e-08	-1.54361	-5.77084e-10
164418718	chr6:164418718:G:A	1.16187e-08	-1.11008e-10	-1.45782
164418736	chr6:164418736:A:G	1.4679e-08	-1.11008e-10	-1.22402
164419043	chr6:164419043:C:G	2.46051e-09	-1.5619	-1.44817
164419086	chr6:164419086:T:C	2.13234e-09	-1.5631	-1.59011
164419400	chr6:164419400:C:A	1.36454e-08	-0.300668	-0.996367
164420163	chr6:164420163:G:T	6.25929e-09	-1.52057	-0.5558
164420341	chr6:164420341:G:A	1.1554e-08	-1.11008e-10	-1.46341
164420510	chr6:164420510:G:A	5.22469e-09	-0.780988	-1.47605
164420511	chr6:164420511:A:G	2.41815e-09	-1.56247	-1.46497
164420610	chr6:164420610:A:G	3.97198e-09	-1.53938	-0.991794
164420673	chr6:164420673:C:T	1.25944e-08	-1.50497	0.127786
164421080	chr6:164421080:C:T	2.32678e-09	-1.52984	-1.53611
164421326	chr6:164421326:C:A	1.0966e-08	-1.11008e-10	-1.51564
164422282	chr6:164422282:C:A	1.16087e-08	-1.11008e-10	-1.45868
164422394	chr6:164422394:T:C	2.37418e-09	-1.55259	-1.49319
164422443	chr6:164422443:G:A	2.36877e-09	-1.56521	-1.48285
164422481	chr6:164422481:G:A	1.18909e-08	-1.11008e-10	-1.43466
164422934	chr6:164422934:G:A	3.08087e-08	-1.54867	1.06604
164423160	chr6:164423160:A:G	2.0355e-08	-1.11008e-10	-0.897107
164423278	chr6:164423278:T:G	1.60918e-08	-1.11008e-10	-1.13213
164423357	chr6:164423357:C:T	1.37293e-08	-1.11008e-10	-1.2909
164423386	chr6:164423386:C:T	1.37997e-08	-1.11008e-10	-1.28579
164423790	chr6:164423790:CTCTCTCTCTT:C	1.71659e-08	-1.11008e-10	-1.06751
164423893	chr6:164423893:T:C	2.83467e-09	-1.56124	-1.30727
164424065	chr6:164424065:C:T	7.71985e-09	-0.698439	-1.1682
164424187	chr6:164424187:T:C	1.05288e-08	-1.11008e-10	-1.55632
164424255	chr6:164424255:A:G	1.43566e-08	-1.24623	-5.77084e-10
164424283	chr6:164424283:C:G	1.0456e-08	-1.11008e-10	-1.56326
164424614	chr6:164424614:C:G	1.01794e-08	-1.11008e-10	-1.59007
164424957	chr6:164424957:A:G	1.88723e-08	-1.11008e-10	-0.972737
164425061	chr6:164425061:C:T	3.29686e-09	-1.55739	-1.16007
164425100	chr6:164425100:A:G	1.32705e-08	-1.11008e-10	-1.32489
164425104	chr6:164425104:C:T	1.16087e-08	-1.11008e-10	-1.45868
164425147	chr6:164425147:TA:T	2.2164e-08	-1.11008e-10	-0.811966
164425483	chr6:164425483:G:A	4.70903e-08	1.50315	-1.56152
164425736	chr6:164425736:A:C	3.99703e-09	-1.54856	-0.976325
164425993	chr6:164425993:C:T	1.01792e-08	-1.11008e-10	-1.59009
164426060	chr6:164426060:G:A	1.16876e-08	-1.11008e-10	-1.4519
164426114	chr6:164426114:C:T	1.04687e-08	-1.11008e-10	-1.56205
164426745	chr6:164426745:G:A	5.24045e-08	0.0485584	-5.77084e-10
164427139	chr6:164427139:A:G	1.99487e-08	-1.11008e-10	-0.917273
164427368	chr6:164427368:A:G	5.98557e-08	-1.11008e-10	0.181503
164427383	chr6:164427383:G:A	1.61148e-08	-1.11008e-10	-1.13069
164427682	chr6:164427682:T:C	2.51199e-08	-1.11008e-10	-0.686776
164427905	chr6:164427905:G:A	2.69546e-09	-1.50952	-1.40935
164427923	chr6:164427923:A:C	1.05783e-08	-1.11008e-10	-1.55163
164428188	chr6:164428188:A:G	2.78194e-09	-1.50495	-1.38234
164428218	chr6:164428218:TTTCAGTCATAA:T	7.38983e-08	-1.11008e-10	0.392255
164429041	chr6:164429041:G:A	1.35806e-08	-1.11008e-10	-1.3018
164429305	chr6:164429305:A:T	2.76255e-09	-1.55754	-1.33674
164429458	chr6:164429458:C:T	4.85202e-09	-1.56067	-0.770373
164429650	chr6:164429650:C:A	2.65138e-09	-1.56048	-1.37487
164429721	chr6:164429721:G:A	3.63445e-09	-1.56312	-1.05685
164430246	chr6:164430246:A:G	1.44415e-08	-1.11008e-10	-1.24033
164430489	chr6:164430489:T:C	3.67562e-08	-1.11008e-10	-0.306128
164430871	chr6:164430871:G:A	1.07731e-08	-1.11008e-10	-1.53338
164431112	chr6:164431112:C:G	4.05207e-09	-1.56008	-0.951124
164431199	chr6:164431199:A:G	3.86522e-09	-1.56308	-0.995336
164431264	chr6:164431264:C:T	2.06161e-08	-0.884364	-5.77084e-10
164431450	chr6:164431450:A:G	4.03453e-09	-1.54621	-0.969337
164431457	chr6:164431457:G:A	1.0205e-08	-1.11008e-10	-1.58756
164431704	chr6:164431704:A:T	1.02703e-08	-1.11008e-10	-1.58118
164431838	chr6:164431838:GC:G	5.19293e-09	-1.32402	-0.93912
164432044	chr6:164432044:A:G	1.59627e-08	-1.11008e-10	-1.14018
164432234	chr6:164432234:C:A	4.97828e-08	-1.11008e-10	-0.00276536
164433129	chr6:164433129:C:A	1.43069e-08	-1.11008e-10	-1.2497
164433257	chr6:164433257:A:G	2.64531e-09	-1.54361	-1.39404
164433322	chr6:164433322:G:C	1.63889e-08	-1.11008e-10	-1.11383
164433323	chr6:164433323:T:C	4.44812e-08	-1.11008e-10	-0.115369
164433373	chr6:164433373:T:C	2.08845e-08	-1.11008e-10	-0.871426
164433458	chr6:164433458:G:A	1.63892e-08	-1.11008e-10	-1.11381
164433699	chr6:164433699:T:C	1.17637e-08	-1.11008e-10	-1.44542
164433914	chr6:164433914:A:G	2.49959e-09	-1.54671	-1.4476
164434077	chr6:164434077:T:C	1.4971e-08	-1.11008e-10	-1.20432
164434296	chr6:164434296:T:C	1.15601e-08	-1.11008e-10	-1.46287
164434944	chr6:164434944:C:G	2.78967e-09	-1.55711	-1.3274
164435888	chr6:164435888:C:T	1.06043e-08	-1.11008e-10	-1.54917
164436006	chr6:164436006:C:G	9.69489e-09	-1.54534	-0.0934976
164436059	chr6:164436059:C:T	2.89141e-09	-1.55404	-1.29465
164436204	chr6:164436204:CTAGT:C	1.60032e-08	-1.11008e-10	-1.13765
164436294	chr6:164436294:T:C	2.24962e-09	-1.5483	-1.55138
164436494	chr6:164436494:A:G	2.56904e-09	-1.55945	-1.40746
164436603	chr6:164436603:T:C	1.10314e-08	-1.11008e-10	-1.50969
164436604	chr6:164436604:C:T	1.10126e-08	-1.51139	-5.77084e-10
164436694	chr6:164436694:C:A	2.23271e-08	-1.11008e-10	-0.804633
164436885	chr6:164436885:G:T	1.02042e-08	-1.11008e-10	-1.58764
164437015	chr6:164437015:G:A	4.91983e-08	-1.11008e-10	-0.0145766
164437245	chr6:164437245:A:G	2.17375e-08	-1.11008e-10	-0.831395
164437386	chr6:164437386:C:T	1.04884e-08	-1.11008e-10	-1.56017
164437653	chr6:164437653:A:G	3.40927e-09	-1.51303	-1.1709
164437956	chr6:164437956:G:A	1.24003e-08	-1.11008e-10	-1.39271
164438304	chr6:164438304:A:T	2.41652e-09	-1.56441	-1.4637
164438346	chr6:164438346:C:T	1.12176e-08	-1.11008e-10	-1.49295
164439506	chr6:164439506:C:T	1.23746e-08	-1.11008e-10	-1.39479
164439577	chr6:164439577:C:G	2.19013e-08	-1.11008e-10	-0.823889
164439929	chr6:164439929:C:T	3.61947e-09	-1.5605	-1.06361
164440085	chr6:164440085:C:T	1.05768e-08	-1.55177	-5.77084e-10
164440393	chr6:164440393:C:G	1.17057e-08	-1.11008e-10	-1.45036
164440412	chr6:164440412:A:G	1.28047e-08	-1.11008e-10	-1.36062
164440641	chr6:164440641:C:T	1.09388e-08	-1.11008e-10	-1.51812
164441012	chr6:164441012:A:G	3.64588e-09	-1.56036	-1.05648
164441039	chr6:164441039:CA:C	2.3118e-09	-1.56423	-1.50818
164441582	chr6:164441582:T:C	3.38601e-09	-1.47965	-1.21114
164441686	chr6:164441686:G:A	1.6327e-08	-1.11008e-10	-1.11762
164442517	chr6:164442517:C:T	3.0851e-09	-1.47327	-1.31058
164443075	chr6:164443075:G:A	2.22276e-09	-1.56383	-1.54786
164443408	chr6:164443408:C:T	1.05162e-08	-1.11008e-10	-1.55752
164443476	chr6:164443476:T:C	2.94099e-09	-1.50177	-1.32992
164443641	chr6:164443641:T:C	1.09566e-08	-1.51649	-5.77084e-10
164443870	chr6:164443870:G:A	2.55222e-09	-1.5098	-1.46367
164444125	chr6:164444125:T:C	6.26889e-09	-1.45166	-0.623178
164444217	chr6:164444217:G:A	5.7328e-09	-1.44487	-0.719363
164444615	chr6:164444615:A:G	3.95129e-09	-1.45471	-1.08168
164445111	chr6:164445111:G:A	1.21132e-08	-1.11008e-10	-1.41614
164446239	chr6:164446239:C:A	4.83497e-08	-1.11008e-10	-0.0319749
164446665	chr6:164446665:G:A	4.52174e-09	-1.42268	-0.978857
164446916	chr6:164446916:G:A	1.5783e-08	-1.11008e-10	-1.1515
164447147	chr6:164447147:A:C	1.0403e-08	-1.11008e-10	-1.56834
164447441	chr6:164447441:A:G	9.79541e-09	-0.315136	-1.31338
164447594	chr6:164447594:A:G	2.90534e-09	-1.56384	-1.28005
164448066	chr6:164448066:C:T	1.0907e-08	-1.12782	-0.39321
164448395	chr6:164448395:A:T	1.04271e-08	-1.11008e-10	-1.56603
164448889	chr6:164448889:A:G	1.08061e-08	-1.11008e-10	-1.53032
164449032	chr6:164449032:A:G	2.86157e-09	-1.56417	-1.2949
164449412	chr6:164449412:T:C	1.6498e-08	-1.11008e-10	-1.10719
164449997	chr6:164449997:T:C	3.50772e-09	-1.52001	-1.13545
164450011	chr6:164450011:A:G	2.34239e-09	-1.55699	-1.50227
164450406	chr6:164450406:T:C	4.01434e-08	-1.11008e-10	-0.217976
164450528	chr6:164450528:T:C	1.58584e-08	-1.11008e-10	-1.14673
164450571	chr6:164450571:A:G	3.02045e-09	-1.56021	-1.24482
164450933	chr6:164450933:C:T	1.02275e-08	-1.11008e-10	-1.58535
164452185	chr6:164452185:G:A	4.83388e-08	-1.11008e-10	-0.0322003
164453351	chr6:164453351:A:AG	4.28136e-09	-1.56529	-0.890877
164453524	chr6:164453524:T:C	1.06955e-08	-1.11008e-10	-1.54061
164453610	chr6:164453610:A:G	2.56754e-09	-1.42099	-1.5465
164454335	chr6:164454335:A:G	3.86969e-09	-1.41502	-1.14224
164454784	chr6:164454784:T:C	4.75756e-08	-1.11008e-10	-0.048114
164455102	chr6:164455102:C:T	3.20931e-09	-1.5605	-1.18388
164455904	chr6:164455904:C:T	1.05058e-08	-1.11008e-10	-1.55851
164456153	chr6:164456153:A:G	2.98157e-09	-1.56552	-1.25246
164456399	chr6:164456399:T:G	1.02382e-08	-1.11008e-10	-1.58431
164457095	chr6:164457095:C:G	2.65463e-08	-1.11008e-10	-0.631546
164457147	chr6:164457147:A:T	1.14458e-08	-1.11008e-10	-1.47281
164457671	chr6:164457671:T:C	1.19537e-08	-1.11008e-10	-1.42939
164457863	chr6:164457863:AC:A	5.02467e-08	-1.11008e-10	0.00651048
164459504	chr6:164459504:C:G	2.36449e-08	-0.747286	-5.77084e-10
164460226	chr6:164460226:T:C	1.33691e-08	-1.31748	-5.77084e-10
164460716	chr6:164460716:A:G	1.02837e-08	-1.11008e-10	-1.57987
164460885	chr6:164460885:A:G	1.01798e-08	-1.11008e-10	-1.59003
164460921	chr6:164460921:A:G	1.1854e-08	-1.11008e-10	-1.43777
164462763	chr6:164462763:G:T	3.03093e-08	-1.11008e-10	-0.498981
164462903	chr6:164462903:G:A	8.27551e-09	-0.973989	-0.823145
164463077	chr6:164463077:G:A	1.12329e-08	-1.11008e-10	-1.49159
164463151	chr6:164463151:T:TA	1.86355e-08	-0.985365	-5.77084e-10
164463816	chr6:164463816:A:G	2.38937e-09	-1.54778	-1.49163
164463893	chr6:164463893:T:C	1.022e-08	-1.11008e-10	-1.58609
164465343	chr6:164465343:G:C	3.50718e-09	-1.56555	-1.09007
164465403	chr6:164465403:C:T	1.03227e-08	-1.11008e-10	-1.57609
164465710	chr6:164465710:G:A	2.14608e-09	-1.55687	-1.58992
164466405	chr6:164466405:C:T	3.26902e-09	-1.5634	-1.16254
164467193	chr6:164467193:A:T	1.01914e-08	-1.11008e-10	-1.58889
164467333	chr6:164467333:G:A	2.36988e-09	-1.54024	-1.50735
164467580	chr6:164467580:C:T	4.96958e-09	-1.56453	-0.742566
164468396	chr6:164468396:G:A	1.06721e-08	-1.11008e-10	-1.54281
164468662	chr6:164468662:C:T	3.69817e-09	-1.41283	-1.18977
164469101	chr6:164469101:C:T	1.16406e-08	-1.11008e-10	-1.45594
164470455	chr6:164470455:A:C	3.97099e-07	2.07375	-5.77084e-10
164470473	chr6:164470473:C:T	1.10654e-08	-1.50661	-5.77084e-10
164471563	chr6:164471563:T:C	1.09103e-08	-1.11008e-10	-1.52072
164472102	chr6:164472102:G:A	1.90867e-08	-1.11008e-10	-0.961441
164472557	chr6:164472557:C:T	1.12191e-08	-1.11008e-10	-1.49281
164472745	chr6:164472745:T:C	3.53972e-09	-1.44037	-1.20601
164473120	chr6:164473120:G:A	6.04732e-09	-0.7976	-1.31322
164473153	chr6:164473153:C:G	5.6279e-09	-1.49079	-0.691908
164473589	chr6:164473589:A:G	1.01902e-08	-1.11008e-10	-1.589
164473744	chr6:164473744:G:A	2.30814e-09	-1.55843	-1.51556
164473856	chr6:164473856:G:A	1.81102e-08	-1.11008e-10	-1.01396
164474165	chr6:164474165:A:T	1.18734e-08	-1.11008e-10	-1.43613
164474529	chr6:164474529:TC:T	4.43719e-09	-0.997435	-1.42298
164475055	chr6:164475055:G:A	3.25578e-09	-1.4516	-1.27841
164475208	chr6:164475208:C:T	2.15097e-09	-1.55457	-1.58994
164475275	chr6:164475275:T:C	2.82588e-09	-1.56488	-1.30673
164475570	chr6:164475570:T:A	1.05163e-08	-1.55751	-5.77084e-10
164475836	chr6:164475836:A:G	1.89526e-08	-1.11008e-10	-0.968492
164475885	chr6:164475885:A:G	1.29599e-08	-1.11008e-10	-1.34858
164475897	chr6:164475897:A:G	2.42191e-08	-1.11008e-10	-0.723292
164476270	chr6:164476270:C:T	1.17457e-08	-1.11008e-10	-1.44695
164476402	chr6:164476402:G:A	5.3697e-08	0.0729232	-5.77084e-10
164476728	chr6:164476728:G:A	2.60942e-09	-1.56543	-1.38588
164477012	chr6:164477012:C:T	1.84913e-08	-1.11008e-10	-0.993133
164477301	chr6:164477301:C:A	3.20042e-08	-1.11008e-10	-0.444568
164477773	chr6:164477773:T:C	1.26843e-08	-1.11008e-10	-1.37007
164478152	chr6:164478152:G:A	5.53209e-09	-1.47047	-0.729403
164478460	chr6:164478460:G:C	1.24421e-08	-1.11008e-10	-1.38935
164478786	chr6:164478786:TC:T	6.30161e-08	-1.11008e-10	0.232955
164479542	chr6:164479542:G:T	6.12379e-09	-1.5007	-0.59755
164479565	chr6:164479565:G:A	2.19625e-09	-1.56207	-1.56162
164480452	chr6:164480452:A:G	1.01946e-08	-1.11008e-10	-1.58858
164480725	chr6:164480725:A:G	5.00193e-08	-1.11008e-10	0.00197508
164480872	chr6:164480872:G:A	1.03795e-08	-1.11008e-10	-1.5706
164480972	chr6:164480972:T:C	1.02456e-08	-1.11008e-10	-1.58358
164481547	chr6:164481547:T:C	4.56889e-08	-1.11008e-10	-0.0885785
164482154	chr6:164482154:GA:G	2.75152e-09	-1.34644	-1.55184
164483078	chr6:164483078:C:T	2.17158e-09	-1.56345	-1.57153
164484173	chr6:164484173:T:A	3.90175e-09	-1.37706	-1.17195
164484361	chr6:164484361:G:A	2.59706e-09	-1.56565	-1.3904
164484631	chr6:164484631:CA:C	1.28181e-08	-1.11008e-10	-1.35958
164484948	chr6:164484948:C:A	3.95022e-09	-1.51326	-1.02341
164485175	chr6:164485175:G:T	1.15009e-08	-1.11008e-10	-1.46801
164485855	chr6:164485855:A:C	2.62909e-09	-1.35494	-1.58886
164486279	chr6:164486279:C:T	4.06579e-09	-1.34284	-1.16498
164486293	chr6:164486293:T:C	1.15322e-08	-1.11008e-10	-1.46529
164486657	chr6:164486657:C:T	1.24434e-08	-1.11008e-10	-1.38924
164486716	chr6:164486716:T:C	3.52179e-09	-1.56109	-1.09038
164486735	chr6:164486735:G:A	4.98525e-09	-1.39123	-0.912723
164487426	chr6:164487426:T:G	1.1565e-08	-1.11008e-10	-1.46245
164487865	chr6:164487865:G:A	1.02021e-08	-1.11008e-10	-1.58784
164488137	chr6:164488137:T:C	3.12927e-09	-1.54768	-1.22196
164488339	chr6:164488339:G:A	3.803e-09	-1.53876	-1.03589
164488774	chr6:164488774:CTGTTTTTT:C	1.21042e-08	-1.11008e-10	-1.41689
164488883	chr6:164488883:C:T	1.0433e-08	-1.56546	-5.77084e-10
164488899	chr6:164488899:CTT:C	2.56815e-09	-1.52812	-1.43913
164489106	chr6:164489106:C:T	1.06432e-08	-1.54552	-5.77084e-10
164489155	chr6:164489155:A:C	2.77747e-09	-1.5104	-1.37849
164489410	chr6:164489410:T:C	1.24916e-08	-1.11008e-10	-1.38538
164489654	chr6:164489654:G:A	3.65082e-09	-1.51929	-1.0962
164490157	chr6:164490157:T:TC	1.92948e-08	-0.950601	-5.77084e-10
164490941	chr6:164490941:C:T	3.96518e-09	-1.39517	-1.13772
164492641	chr6:164492641:G:A	5.9847e-09	-1.10037	-1.02086
164492768	chr6:164492768:C:G	6.34471e-09	-0.837071	-1.22574
164492883	chr6:164492883:C:T	3.9416e-08	0.923601	-1.15986
164493056	chr6:164493056:T:C	2.47069e-09	-1.56539	-1.44055
164493141	chr6:164493141:T:A	2.69555e-09	-1.56528	-1.35355
164493272	chr6:164493272:A:C	1.20037e-08	-1.11008e-10	-1.42522
164493403	chr6:164493403:C:G	2.90764e-09	-1.29119	-1.5519
164493412	chr6:164493412:C:A	2.90725e-09	-1.29179	-1.55143
164493737	chr6:164493737:C:G	3.062e-09	-1.41274	-1.37863
164493779	chr6:164493779:T:C	2.71465e-09	-1.55974	-1.35203
164493956	chr6:164493956:G:A	4.00671e-09	-1.48631	-1.03615
164495140	chr6:164495140:A:T	1.06595e-08	-1.11008e-10	-1.54399
164495144	chr6:164495144:G:A	2.61463e-08	-1.11008e-10	-0.646727
164495567	chr6:164495567:G:T	2.2459e-09	-1.52964	-1.57169
164495616	chr6:164495616:T:C	2.51258e-09	-1.55068	-1.43844
164496151	chr6:164496151:T:C	1.13927e-08	-1.11008e-10	-1.47746
164496325	chr6:164496325:G:T	1.07227e-08	-1.11008e-10	-1.53807
164497019	chr6:164497019:A:C	4.62717e-09	-1.43816	-0.940334
164497135	chr6:164497135:A:G	3.04027e-08	-1.11008e-10	-0.495903
164498840	chr6:164498840:C:A	1.03029e-08	-1.14652	-0.431495
164499087	chr6:164499087:T:A	1.42319e-08	-1.25495	-5.77084e-10
164499360	chr6:164499360:T:C	2.33968e-09	-1.52037	-1.54005
164499389	chr6:164499389:T:C	3.60564e-08	-1.11008e-10	-0.32535
164500123	chr6:164500123:C:A	1.39295e-07	2.40845	-1.3823
164500463	chr6:164500463:CA:C	3.65992e-09	-1.43804	-1.17495
164501258	chr6:164501258:CA:C	5.29487e-09	-1.04729	-1.1964
164501343	chr6:164501343:C:T	2.26256e-09	-1.50684	-1.5871
164501539	chr6:164501539:C:T	4.51268e-09	-1.54662	-0.856921
164502108	chr6:164502108:C:A	1.06286e-08	-1.11008e-10	-1.54689
164502934	chr6:164502934:T:G	1.79219e-08	-1.02441	-5.77084e-10
164503033	chr6:164503033:C:T	1.44908e-08	-1.11008e-10	-1.23692
164503169	chr6:164503169:A:G	2.01171e-08	-0.908863	-5.77084e-10
164503404	chr6:164503404:T:C	1.33965e-08	-1.11008e-10	-1.31544
164503482	chr6:164503482:A:G	1.01831e-08	-1.11008e-10	-1.58971
164504800	chr6:164504800:G:T	7.85219e-09	-0.681612	-1.16803
164504801	chr6:164504801:C:A	6.91118e-09	-0.42064	-1.55665
164504821	chr6:164504821:G:A	9.5603e-09	-1.11712	-0.535698
164506039	chr6:164506039:C:G	1.5153e-08	-1.11008e-10	-1.19224
164506473	chr6:164506473:G:T	1.1284e-08	-1.48705	-5.77084e-10
164506640	chr6:164506640:C:T	2.12726e-09	-1.56565	-1.58995
164506984	chr6:164506984:G:A	4.95682e-08	-1.11008e-10	-0.00708563
164507010	chr6:164507010:A:C	1.02129e-08	-1.11008e-10	-1.58679
164507053	chr6:164507053:C:T	3.25701e-09	-1.23414	-1.49548
164507255	chr6:164507255:A:G	2.97179e-09	-1.56547	-1.2558
164507263	chr6:164507263:A:G	6.05699e-09	-1.55925	-0.549968
164507315	chr6:164507315:T:C	2.18973e-09	-1.56125	-1.56541
164507343	chr6:164507343:T:C	1.94827e-08	-1.08071	0.139799
164507890	chr6:164507890:C:T	7.96477e-09	-1.54483	-0.290575
164508764	chr6:164508764:T:A	1.07401e-08	-1.11008e-10	-1.53645
164508843	chr6:164508843:C:T	7.92412e-09	-1.14054	-0.69998
164508910	chr6:164508910:G:T	7.23814e-09	-1.02113	-0.909941
164508961	chr6:164508961:A:G	1.10183e-08	-1.11008e-10	-1.51088
164509072	chr6:164509072:T:C	3.45542e-09	-1.55972	-1.11077
164509901	chr6:164509901:G:A	5.64585e-08	-1.11008e-10	0.123071
164509969	chr6:164509969:C:T	2.75303e-09	-1.52857	-1.36916
164510213	chr6:164510213:G:T	9.36882e-09	-1.53735	-0.135693
164510581	chr6:164510581:C:T	2.23548e-08	-1.11008e-10	-0.803393
164510664	chr6:164510664:C:A	9.90513e-09	-0.855069	-0.762313
164510735	chr6:164510735:G:A	2.63403e-08	-1.11008e-10	-0.639334
164510831	chr6:164510831:A:G	4.2052e-09	-0.993777	-1.48034
164510905	chr6:164510905:A:G	2.60815e-09	-1.56564	-1.38615
164510930	chr6:164510930:C:T	6.07316e-09	-1.16694	-0.939614
164511214	chr6:164511214:G:A	5.33685e-08	-1.40011	1.46689
164511629	chr6:164511629:G:A	2.56547e-09	-1.38219	-1.5861
164511823	chr6:164511823:A:G	1.03148e-08	-1.11008e-10	-1.57686
164512249	chr6:164512249:T:C	2.25364e-09	-1.5592	-1.53869
164512370	chr6:164512370:G:A	7.46286e-09	-1.00783	-0.892666
164512966	chr6:164512966:T:G	1.07869e-08	-1.11008e-10	-1.5321
164513780	chr6:164513780:TTG:T	2.18108e-09	-1.55859	-1.57203
164514140	chr6:164514140:G:A	1.34671e-08	-1.11008e-10	-1.31018
164514196	chr6:164514196:T:G	3.53649e-09	-1.35834	-1.28896
164514218	chr6:164514218:G:A	2.29167e-09	-1.56565	-1.5155
164514262	chr6:164514262:C:A	2.17593e-09	-1.54505	-1.58793
164514295	chr6:164514295:T:C	1.16462e-08	-1.11008e-10	-1.45546
164514610	chr6:164514610:A:G	2.24688e-09	-1.54206	-1.55884
164514695	chr6:164514695:G:A	1.00964e-08	-1.10903	-0.489225
164514719	chr6:164514719:C:A	3.75554e-09	-1.01694	-1.57027
164514752	chr6:164514752:G:A	1.97851e-08	-0.960069	0.0345619
164515033	chr6:164515033:T:G	6.45907e-09	-1.08986	-0.955088
164515242	chr6:164515242:C:G	4.6138e-09	-1.55161	-0.829778
164515971	chr6:164515971:A:G	1.47244e-08	0.298151	-1.51908
164516003	chr6:164516003:A:G	3.14893e-09	-1.55398	-1.2094
164516004	chr6:164516004:C:T	1.26561e-08	-1.3249	-0.0473958
164516022	chr6:164516022:C:T	3.02902e-09	-1.56079	-1.2414
164516341	chr6:164516341:G:A	7.48502e-09	-1.56473	-0.332802
164516479	chr6:164516479:C:T	1.25732e-08	-1.11008e-10	-1.37887
164517275	chr6:164517275:A:G	2.85768e-09	-1.52522	-1.33521
164517366	chr6:164517366:A:G	3.72808e-08	-1.45209	1.16013
164517508	chr6:164517508:A:G	7.27745e-09	-1.56536	-0.360294
164517686	chr6:164517686:T:C	3.0183e-09	-1.55918	-1.24656
164517729	chr6:164517729:G:A	1.02972e-08	-1.11008e-10	-1.57857
164517745	chr6:164517745:A:G	1.03509e-08	-1.11008e-10	-1.57336
164517854	chr6:164517854:G:A	1.28923e-08	-1.11008e-10	-1.3538
164517883	chr6:164517883:G:A	1.30782e-08	-1.11008e-10	-1.33949
164518859	chr6:164518859:C:G	2.17326e-09	-1.56197	-1.57223
164519209	chr6:164519209:A:G	2.17135e-09	-1.54619	-1.58889
164519230	chr6:164519230:T:A	4.7752e-09	-1.52872	-0.818278
164520484	chr6:164520484:A:G	1.10649e-07	0.795927	-5.77084e-10
164520493	chr6:164520493:G:A	1.81739e-08	-1.11008e-10	-1.01045
164520524	chr6:164520524:A:G	3.65967e-08	-1.41571	1.10524
164520704	chr6:164520704:A:C	3.69328e-09	-1.26371	-1.34021
164520760	chr6:164520760:A:G	1.5044e-08	-0.70901	-0.490444
164521112	chr6:164521112:C:T	2.81301e-08	-1.42914	0.855544
164521164	chr6:164521164:C:T	1.10066e-08	-1.51194	-5.77084e-10
164521472	chr6:164521472:G:C	2.78044e-08	-0.58524	-5.77084e-10
164521912	chr6:164521912:A:G	1.03253e-08	-1.11008e-10	-1.57583
164522009	chr6:164522009:C:T	1.33092e-08	-1.11008e-10	-1.32198
164522381	chr6:164522381:A:T	2.13743e-09	-1.56135	-1.58948
164522600	chr6:164522600:C:A	6.65548e-09	-1.56427	-0.45072
164522838	chr6:164522838:A:AC	1.5549e-08	-0.700606	-0.465834
164523028	chr6:164523028:A:T	4.13071e-09	-1.54906	-0.942921
164523058	chr6:164523058:A:G	5.67658e-09	-1.52736	-0.646727
164523390	chr6:164523390:A:G	2.14229e-08	-1.11008e-10	-0.845974
164523863	chr6:164523863:TC:T	2.69044e-09	-1.555	-1.36573
164523977	chr6:164523977:T:A	1.04129e-08	-1.11008e-10	-1.56739
164524296	chr6:164524296:A:AT	3.73924e-09	-1.33051	-1.26104
164524307	chr6:164524307:C:T	5.53002e-09	-1.52852	-0.671718
164524323	chr6:164524323:A:G	5.81726e-09	-1.52301	-0.626598
164524388	chr6:164524388:A:G	5.51686e-09	-1.53641	-0.666214
164524437	chr6:164524437:T:C	1.39218e-08	-0.644994	-0.631983
164524478	chr6:164524478:G:A	3.57307e-09	-1.34094	-1.29607
164525275	chr6:164525275:A:G	1.28671e-08	-0.727858	-0.627904
164525372	chr6:164525372:C:T	1.06762e-08	-1.36094	-0.181481
164525653	chr6:164525653:A:G	1.26486e-08	-0.728088	-0.644803
164525684	chr6:164525684:C:T	1.46512e-08	-0.540183	-0.685728
164525908	chr6:164525908:C:T	2.17936e-09	-1.54136	-1.59004
164526415	chr6:164526415:A:G	1.36981e-08	-0.665624	-0.627555
164526519	chr6:164526519:T:A	3.33513e-09	-1.33131	-1.37462
164526671	chr6:164526671:G:A	4.94198e-09	-0.921633	-1.39104
164526762	chr6:164526762:T:C	1.27112e-08	-0.740395	-0.627555
164527269	chr6:164527269:G:A	1.01841e-08	-1.11008e-10	-1.5896
164527296	chr6:164527296:A:G	1.30438e-08	-0.696962	-0.645156
164527452	chr6:164527452:G:A	1.06108e-08	-1.11008e-10	-1.54856
164527472	chr6:164527472:C:T	1.15969e-08	-0.833851	-0.625846
164527546	chr6:164527546:G:A	2.84197e-08	-1.11008e-10	-0.563354
164527609	chr6:164527609:G:A	1.5293e-08	-0.60659	-0.576447
164528032	chr6:164528032:AC:A	1.30904e-08	-1.11008e-10	-1.33856
164528620	chr6:164528620:C:T	1.43074e-08	-1.24965	-5.77084e-10
164528722	chr6:164528722:G:A	2.86833e-09	-1.34522	-1.51148
164528771	chr6:164528771:G:A	2.89035e-09	-1.33238	-1.51667
164528938	chr6:164528938:T:C	2.1122e-08	-1.11008e-10	-0.860122
164528968	chr6:164528968:C:G	3.42875e-09	-1.53775	-1.14049
164529049	chr6:164529049:GAT:G	9.4599e-09	-1.31303	-0.350341
164529200	chr6:164529200:G:A	6.21045e-09	-1.3813	-0.702899
164529486	chr6:164529486:AAAG:A	1.03565e-08	-1.35849	-0.214331
164529831	chr6:164529831:T:C	1.13117e-08	-1.335	-0.149602
164530027	chr6:164530027:TA:T	1.75416e-08	-1.11008e-10	-1.04586
164530099	chr6:164530099:CAGG:C	2.77917e-08	-1.11008e-10	-0.585697
164530420	chr6:164530420:A:G	2.28656e-08	-1.11008e-10	-0.780803
164530973	chr6:164530973:T:C	1.746e-08	-1.11008e-10	-1.05052
164531242	chr6:164531242:C:T	1.91046e-08	-1.11008e-10	-0.960508
164531425	chr6:164531425:TAA:T	3.99857e-09	-1.5653	-0.959204
164531712	chr6:164531712:A:G	5.7644e-09	-1.38602	-0.772717
164532061	chr6:164532061:G:A	3.63296e-09	-1.34406	-1.27632
164532187	chr6:164532187:G:A	2.6171e-09	-1.40656	-1.54181
164532210	chr6:164532210:A:G	1.21745e-08	-1.11008e-10	-1.41109
164532514	chr6:164532514:T:G	1.77124e-08	-1.25558	0.219406
164532928	chr6:164532928:A:G	1.32663e-08	-1.32521	-5.77084e-10
164533243	chr6:164533243:C:T	4.60798e-09	-1.27028	-1.11237
164533518	chr6:164533518:A:G	2.1495e-08	-1.11008e-10	-0.842616
164533650	chr6:164533650:G:T	6.777e-09	-0.766362	-1.23054
164534221	chr6:164534221:A:G	4.31943e-09	-1.30328	-1.14403
164534359	chr6:164534359:C:T	1.99681e-08	-1.56529	0.648988
164534917	chr6:164534917:T:C	4.14105e-09	-1.06577	-1.42372
164535165	chr6:164535165:G:T	2.35102e-09	-1.54407	-1.51151
164535170	chr6:164535170:T:C	1.03068e-08	-1.12827	-0.449368
164535351	chr6:164535351:G:A	7.41648e-09	-1.55439	-0.352339
164535397	chr6:164535397:T:C	2.99788e-09	-1.27407	-1.53846
164535648	chr6:164535648:T:C	2.40398e-08	-0.730722	-5.77084e-10
164535662	chr6:164535662:G:A	8.22761e-09	-1.34193	-0.461012
164535690	chr6:164535690:T:C	7.25964e-09	-1.34812	-0.579985
164535891	chr6:164535891:T:C	6.54455e-08	-1.11008e-10	0.270783
164536054	chr6:164536054:C:T	4.34149e-09	-1.50754	-0.934673
164536330	chr6:164536330:A:C	1.09336e-08	-1.11008e-10	-1.51859
164536657	chr6:164536657:C:T	1.9978e-08	-0.915804	-5.77084e-10
164536825	chr6:164536825:C:T	1.09037e-08	-1.11008e-10	-1.52133
164536887	chr6:164536887:C:G	4.04623e-09	-1.39667	-1.11598
164536925	chr6:164536925:C:T	1.02258e-08	-1.11008e-10	-1.58553
164537564	chr6:164537564:C:G	9.70409e-09	-1.38868	-0.249208
164537583	chr6:164537583:G:C	2.21488e-08	-1.11008e-10	-0.812652
164537667	chr6:164537667:C:T	2.66379e-09	-1.34879	-1.5819
164538483	chr6:164538483:G:A	2.54281e-08	-1.11008e-10	-0.674578
164539202	chr6:164539202:GT:G	1.05535e-08	-1.11008e-10	-1.55397
164539281	chr6:164539281:C:G	1.13494e-08	-1.48127	-5.77084e-10
164539438	chr6:164539438:A:G	2.80953e-08	-1.11008e-10	-0.574831
164539469	chr6:164539469:T:C	3.2105e-09	-1.21014	-1.53387
164539720	chr6:164539720:A:G	1.74289e-08	-1.31243	0.260127
164539946	chr6:164539946:G:A	2.7894e-09	-1.29738	-1.58723
164540227	chr6:164540227:C:T	2.87117e-09	-1.44766	-1.40806
164540516	chr6:164540516:G:A	1.06559e-08	-1.54432	-5.77084e-10
164540916	chr6:164540916:C:A	1.26801e-08	-1.3704	-5.77084e-10
164541536	chr6:164541536:A:G	2.85676e-09	-1.32596	-1.53479
164541620	chr6:164541620:C:T	2.92075e-08	0.740187	-1.2762
164541939	chr6:164541939:TA:T	2.365e-09	-1.53988	-1.50978
164542069	chr6:164542069:T:G	1.11589e-08	-1.11008e-10	-1.49819
164542259	chr6:164542259:C:G	1.37005e-08	-1.293	-5.77084e-10
164542483	chr6:164542483:G:T	1.1362e-08	-1.11008e-10	-1.48016
164542504	chr6:164542504:T:A	3.87642e-09	-0.987429	-1.56809
164542562	chr6:164542562:T:C	2.65397e-09	-1.49591	-1.43847
164543270	chr6:164543270:AATACTT:A	1.14523e-08	-1.11008e-10	-1.47224
164543288	chr6:164543288:A:G	7.17075e-09	-1.32231	-0.618118
164543367	chr6:164543367:G:T	6.50162e-09	-1.34872	-0.689668
164543538	chr6:164543538:G:A	2.87543e-09	-1.56563	-1.2886
164543563	chr6:164543563:C:T	2.08568e-08	-1.11008e-10	-0.872757
164543775	chr6:164543775:G:A	3.67301e-09	-1.48664	-1.12279
164543790	chr6:164543790:A:G	3.07418e-07	-1.11008e-10	1.81777
164544211	chr6:164544211:T:C	1.30606e-08	-1.34083	-5.77084e-10
164544628	chr6:164544628:C:T	2.0756e-08	-1.11008e-10	-0.877598
164544886	chr6:164544886:T:C	4.80176e-09	-0.775405	-1.56605
164544945	chr6:164544945:T:C	3.48691e-09	-1.5648	-1.09661
164544986	chr6:164544986:G:A	2.77372e-09	-1.30714	-1.58311
164544988	chr6:164544988:A:G	2.74866e-09	-1.31526	-1.58406
164545129	chr6:164545129:G:T	2.84011e-09	-1.31126	-1.55533
164545387	chr6:164545387:C:T	2.86568e-09	-1.29562	-1.562
164545473	chr6:164545473:G:A	1.28445e-08	-1.35752	-5.77084e-10
164546040	chr6:164546040:G:C	2.86077e-09	-1.49438	-1.36496
164546407	chr6:164546407:T:A	1.33797e-08	-1.11008e-10	-1.3167
164546449	chr6:164546449:G:T	4.23111e-08	-1.11008e-10	-0.165386
164546494	chr6:164546494:T:C	2.21446e-08	-1.11008e-10	-0.812841
164546555	chr6:164546555:A:T	3.61293e-09	-1.43317	-1.19274
164546641	chr6:164546641:G:T	2.20524e-08	-1.11008e-10	-0.817012
164546809	chr6:164546809:T:C	4.78135e-08	-1.11008e-10	-0.0431258
164546983	chr6:164546983:C:T	4.52315e-09	-0.843923	-1.5573
164546998	chr6:164546998:G:A	3.57071e-09	-1.41995	-1.21772
164547096	chr6:164547096:T:C	3.71455e-09	-1.36276	-1.23542
164547101	chr6:164547101:G:A	1.70838e-08	-1.11008e-10	-1.07231
164547126	chr6:164547126:A:G	1.04739e-08	-1.56155	-5.77084e-10
164547493	chr6:164547493:T:C	7.1717e-09	-1.39971	-0.540578
164547771	chr6:164547771:T:G	2.19754e-08	-1.11008e-10	-0.820511
164548060	chr6:164548060:G:A	2.24487e-08	-1.11008e-10	-0.799201
164548230	chr6:164548230:A:G	2.82051e-09	-1.50271	-1.37081
164548303	chr6:164548303:A:G	7.60226e-08	0.420595	-5.77084e-10
164548433	chr6:164548433:A:T	3.02952e-09	-1.50924	-1.29279
164548656	chr6:164548656:G:A	2.71396e-09	-1.32203	-1.59
164548694	chr6:164548694:C:T	3.5272e-08	-1.11008e-10	-0.347346
164548702	chr6:164548702:C:T	1.22719e-08	-1.11008e-10	-1.40312
164548761	chr6:164548761:A:C	1.56957e-08	-1.11008e-10	-1.15705
164548868	chr6:164548868:C:T	2.88872e-09	-1.48367	-1.36595
164548949	chr6:164548949:ATTTC:A	1.02642e-08	-1.11008e-10	-1.58178
164549077	chr6:164549077:C:A	3.00471e-08	-1.11008e-10	-0.507669
164549154	chr6:164549154:G:A	1.32441e-08	-1.11008e-10	-1.32688
164549230	chr6:164549230:C:G	1.01926e-08	-1.11008e-10	-1.58878
164549263	chr6:164549263:T:C	4.17425e-09	-1.32189	-1.15961
164549832	chr6:164549832:C:T	1.11191e-08	-1.50177	-5.77084e-10
164550117	chr6:164550117:G:C	1.0812e-07	-1.11008e-10	0.772808
164550279	chr6:164550279:T:C	2.90726e-09	-1.48686	-1.35637
164550429	chr6:164550429:G:A	2.50229e-09	-1.41552	-1.57771
164550561	chr6:164550561:G:A	2.51673e-09	-1.41498	-1.57249
164550695	chr6:164550695:C:T	2.97207e-09	-1.47581	-1.34536
164550800	chr6:164550800:T:C	2.31929e-08	-1.11008e-10	-0.766587
164550874	chr6:164550874:A:G	3.05004e-09	-1.43617	-1.35911
164551650	chr6:164551650:A:G	2.38532e-09	-1.49273	-1.54837
164551702	chr6:164551702:TG:T	1.1392e-08	-1.47752	-5.77084e-10
164551764	chr6:164551764:C:T	1.04127e-08	-1.11008e-10	-1.56741
164551887	chr6:164551887:TTTTG:T	1.03669e-08	-1.11008e-10	-1.57182
164552327	chr6:164552327:A:T	1.03682e-08	-1.11008e-10	-1.57169
164552368	chr6:164552368:G:A	6.71904e-09	-1.32329	-0.682204
164552369	chr6:164552369:G:C	1.70925e-08	-1.11008e-10	-1.07179
164552429	chr6:164552429:G:A	1.66229e-08	-1.11008e-10	-1.09965
164552432	chr6:164552432:ACT:A	5.6196e-09	-1.44024	-0.743932
164552592	chr6:164552592:A:G	2.46074e-09	-1.48045	-1.52952
164552831	chr6:164552831:G:A	2.7427e-09	-1.46498	-1.43651
164552834	chr6:164552834:A:G	4.0786e-09	-1.39206	-1.11262
164553060	chr6:164553060:T:A	1.15347e-08	-1.1897	-0.275368
164553327	chr6:164553327:T:C	1.12244e-08	-1.11008e-10	-1.49234
164553942	chr6:164553942:A:G	2.46381e-09	-1.44165	-1.56708
164553981	chr6:164553981:G:A	3.91805e-09	-1.54869	-0.99615
164554355	chr6:164554355:G:A	3.76311e-08	1.06021	-1.34282
164554794	chr6:164554794:A:G	5.50797e-09	-1.3141	-0.890142
164555572	chr6:164555572:A:G	1.28244e-08	-1.11008e-10	-1.35908
164555600	chr6:164555600:A:G	1.21521e-08	-1.41293	-5.77084e-10
164555728	chr6:164555728:G:A	1.53694e-08	-1.11008e-10	-1.17806
164555939	chr6:164555939:G:A	2.44281e-09	-1.43432	-1.58297
164556066	chr6:164556066:C:A	1.72567e-08	-1.11008e-10	-1.06224
164556168	chr6:164556168:A:G	1.03691e-08	-1.11008e-10	-1.57161
164556217	chr6:164556217:G:A	1.31414e-08	-1.11008e-10	-1.33467
164556257	chr6:164556257:C:T	2.88624e-08	-1.11008e-10	-0.547894
164556301	chr6:164556301:C:T	2.46818e-09	-1.4191	-1.58785
164556543	chr6:164556543:A:T	8.80981e-08	2.08963	-1.52161
164556673	chr6:164556673:G:A	3.15068e-09	-1.53613	-1.22669
164556963	chr6:164556963:C:A	3.80224e-07	2.89823	-0.867907
164557161	chr6:164557161:T:C	4.07508e-07	2.86826	-0.768637
```
