## Supplementary material for "Characterization of shared and ancestry-specific signals driving complex traits using multi-ancestry fine-mapping": s1.afreq

```
#CHROM	ID	REF	ALT	ALT_FREQS	OBS_CT
7	rs6463854	T	C	0.466203	1006
7	rs6463855	T	C	0.466203	1006
7	rs7812194	A	G	0.466203	1006
7	rs7812196	A	G	0.466203	1006
7	rs4339536	A	G	0.466203	1006
7	rs4436031	G	A	0.466203	1006
7	rs4436032	G	C	0.446322	1006
7	rs112267206	C	T	0.0984095	1006
7	rs56318509	G	A	0.446322	1006
7	rs56315048	G	A	0.449304	1006
7	rs56279771	C	T	0.466203	1006
7	rs10229645	G	A	0.466203	1006
7	rs2251226	A	G	0.466203	1006
7	rs2251231	T	C	0.449304	1006
7	rs2251232	A	G	0.465209	1006
7	rs2304356	G	A	0.0318091	1006
7	rs2251235	A	C	0.466203	1006
7	rs146465815	T	C	0.0129225	1006
7	rs732492	C	T	0.446322	1006
7	rs892527	G	A	0.466203	1006
7	rs732491	T	C	0.466203	1006
7	rs892528	C	T	0.446322	1006
7	rs892529	T	C	0.466203	1006
7	rs752791	A	G	0.466203	1006
7	rs752792	C	A	0.446322	1006
7	rs892530	A	G	0.466203	1006
7	rs6971387	C	T	0.466203	1006
7	rs6946025	A	G	0.466203	1006
7	rs6946028	A	C	0.466203	1006
7	rs6950990	T	C	0.447316	1006
7	rs6976875	C	G	0.466203	1006
7	rs3735660	T	C	0.466203	1006
7	rs3735662	T	C	0.466203	1006
7	rs7795749	G	A	0.466203	1006
7	rs7789285	T	G	0.467197	1006
7	rs7789292	T	C	0.467197	1006
7	rs7789410	T	C	0.467197	1006
7	rs7778207	C	T	0.466203	1006
7	rs11761394	G	A	0.055666	1006
7	rs57092311	A	G	0.466203	1006
7	rs2289035	G	A	0.44831	1006
7	rs750005	A	G	0.466203	1006
7	rs2304357	C	T	0.425447	1006
7	rs2304358	A	G	0.465209	1006
7	rs55738771	T	C	0.464215	1006
7	rs13236469	G	A	0.0258449	1006
7	rs56173921	A	C	0.464215	1006
7	rs12537304	T	C	0.465209	1006
7	rs10256386	C	A	0.462227	1006
7	rs112599390	C	T	0.0626243	1006
7	rs3752712	G	A	0.449304	1006
7	rs7806171	A	G	0.462227	1006
7	rs144711642	G	A	0.0139165	1006
7	rs73040943	G	A	0.0795229	1006
7	rs3752714	G	A	0.464215	1006
7	rs56141745	C	T	0.0795229	1006
7	rs1369011	C	A	0.450298	1006
7	rs2278460	G	T	0.44831	1006
7	rs7799232	T	C	0.451292	1006
7	rs116850718	G	T	0.0795229	1006
7	rs745563	G	A	0.449304	1006
7	rs67490389	C	T	0.441352	1006
7	rs66856989	C	T	0.439364	1006
7	rs67780721	G	A	0.440358	1006
7	rs6976713	A	G	0.44334	1006
7	rs56217612	C	T	0.440358	1006
7	rs118172506	C	T	0.00795229	1006
7	rs143734967	C	G	0.00994036	1006
7	rs56400710	C	T	0.0357853	1006
7	rs572248028	C	T	0.00397614	1006
7	rs184972493	C	T	0.00298211	1006
7	rs67049052	A	G	0.526839	1006
7	rs10282181	A	G	0.526839	1006
7	rs10277127	C	A	0.532803	1006
7	rs6942930	G	A	0.539761	1006
7	rs6965558	A	G	0.563618	1006
7	rs7777834	G	A	0.540755	1006
7	rs10952143	A	G	0.5666	1006
7	rs12673103	G	A	0.520875	1006
7	rs117731637	T	A	0.0457256	1006
7	rs116984111	C	A	0.0457256	1006
7	rs3943775	T	C	0.54672	1006
7	rs2117346	T	A	0.543738	1006
7	rs6978756	C	G	0.544732	1006
7	rs181715962	G	A	0.0228628	1006
7	rs4720827	T	C	0.534791	1006
7	rs4725176	G	A	0.518887	1006
7	rs6951678	C	T	0.557654	1006
7	rs2164078	C	T	0.567594	1006
7	rs34913421	T	C	0.0218688	1006
7	rs2164079	T	C	0.630219	1006
7	rs2117347	T	C	0.545726	1006
7	rs6947915	G	C	0.631213	1006
7	rs10237910	T	G	0.568588	1006
7	rs10237934	T	C	0.570577	1006
7	rs6463891	G	T	0.569583	1006
7	rs186368121	T	C	0.00198807	1006
7	rs1434336	A	G	0.569583	1006
7	rs10242329	T	C	0.569583	1006
7	rs10242343	T	C	0.569583	1006
7	rs10280144	G	A	0.569583	1006
7	rs10280798	G	A	0.569583	1006
7	rs35683430	C	G	0.565606	1006
7	rs10215442	T	C	0.569583	1006
7	rs10215243	C	T	0.570577	1006
7	rs10214972	G	T	0.571571	1006
7	rs11973946	C	T	0.569583	1006
7	rs11973950	C	T	0.569583	1006
7	rs10214976	G	A	0.570577	1006
7	rs112347572	G	A	0.0447316	1006
7	rs56675300	G	A	0.570577	1006
7	rs28526203	T	C	0.570577	1006
7	rs73042742	C	T	0.0616302	1006
7	rs67771371	A	G	0.570577	1006
7	rs113441957	C	A	0.0616302	1006
7	rs73042747	G	A	0.0616302	1006
7	rs67895171	T	C	0.570577	1006
7	rs67573033	C	A	0.570577	1006
7	rs66729249	G	T	0.570577	1006
7	rs66833358	T	C	0.570577	1006
7	rs66508086	G	A	0.570577	1006
7	rs35937737	G	A	0.570577	1006
7	rs34710514	T	C	0.570577	1006
7	rs6463892	A	G	0.569583	1006
7	rs6953649	A	G	0.569583	1006
7	rs6463893	T	A	0.632207	1006
7	rs6463894	C	T	0.569583	1006
7	rs6463896	A	G	0.571571	1006
7	rs6463897	G	A	0.56163	1006
7	rs6463898	C	G	0.569583	1006
7	rs6463899	T	C	0.569583	1006
7	rs6463900	T	C	0.569583	1006
7	rs4725180	C	T	0.569583	1006
7	rs4725181	C	T	0.568588	1006
7	rs147075274	C	T	0.0109344	1006
7	rs4720830	A	G	0.992048	1006
7	rs4725182	C	T	0.569583	1006
7	rs7784926	G	A	0.569583	1006
7	rs7806521	A	G	0.569583	1006
7	rs10215326	T	C	0.633201	1006
7	rs6978445	A	G	0.632207	1006
7	rs12667910	A	C	0.32008	1006
7	rs4720831	G	A	0.624254	1006
7	rs10215520	T	C	0.631213	1006
7	rs111603112	G	C	0.0437376	1006
7	rs28856905	G	A	0.631213	1006
7	rs147684839	G	A	0.0139165	1006
7	rs7794842	T	C	0.569583	1006
7	rs7805230	G	A	0.567594	1006
7	rs3829898	G	A	0.571571	1006
7	rs3814477	C	T	0.569583	1006
7	rs3814478	C	T	0.568588	1006
7	rs3814479	C	T	0.568588	1006
7	rs10254597	A	G	0.568588	1006
7	rs11763285	G	C	0.567594	1006
7	rs73042767	G	A	0.544732	1006
7	rs34488888	G	A	0.0198807	1006
7	rs3824069	C	T	0.0437376	1006
7	rs145176413	C	T	0.0168986	1006
7	rs116844385	C	T	0.0318091	1006
7	rs4720833	A	G	0.627237	1006
7	rs4720834	T	C	0.628231	1006
7	rs4720835	G	A	0.584493	1006
7	rs4720836	C	T	0.559642	1006
7	rs4720837	C	A	0.584493	1006
7	rs61423551	G	A	0.584493	1006
7	rs58943706	T	C	0.628231	1006
7	rs3824070	A	G	0.628231	1006
7	rs4725190	A	G	0.628231	1006
7	rs3735654	G	A	0.584493	1006
7	rs3808335	A	G	0.586481	1006
7	rs141736632	C	T	0.00596421	1006
7	rs3808336	A	G	0.584493	1006
7	rs3808337	C	T	0.559642	1006
7	rs3808338	C	A	0.583499	1006
7	rs13239333	G	A	0.0198807	1006
7	rs62435359	G	A	0.0705765	1006
7	rs148974495	G	A	0.0218688	1006
7	rs4725197	C	T	0.0427435	1006
7	rs181032349	G	A	0.0178926	1006
7	rs892522	G	A	0.584493	1006
7	rs73042781	C	T	0.0427435	1006
7	rs3824071	C	T	0.583499	1006
7	rs144019796	C	A	0.0198807	1006
7	rs3735655	G	A	0.0427435	1006
7	rs117730393	G	A	0.0337972	1006
7	rs116976138	T	C	0.0487078	1006
7	rs3735656	C	T	0.572565	1006
7	rs111764525	C	T	0.0516899	1006
7	rs10226620	T	C	0.649105	1006
7	rs150069281	C	T	0.0308151	1006
7	rs113587702	G	A	0.0427435	1006
7	rs142578618	A	G	0.0139165	1006
7	rs1550007	A	G	0.620278	1006
7	rs62436860	C	A	0.0675944	1006
7	rs892523	A	G	0.61829	1006
7	rs112718544	A	C	0.0178926	1006
7	rs4268033	A	G	0.617296	1006
7	rs11760769	C	T	0.616302	1006
7	rs118081424	C	A	0.0228628	1006
7	rs73042784	C	T	0.569583	1006
7	rs1550008	T	C	0.619284	1006
7	rs117538882	A	G	0.00795229	1006
7	rs1550009	C	T	0.616302	1006
7	rs1550010	G	A	0.616302	1006
7	rs7782070	A	G	0.644135	1006
7	rs71523241	T	G	0.0238569	1006
7	rs117871217	G	A	0.00894632	1006
7	rs117257204	C	T	0.0178926	1006
7	rs4725207	C	T	0.617296	1006
7	rs10280178	T	C	0.625249	1006
7	rs1124669	A	G	0.619284	1006
7	rs3779607	T	C	0.621272	1006
7	rs3824072	T	C	0.62326	1006
7	rs57984014	G	A	0.620278	1006
7	rs3814480	A	G	0.62326	1006
7	rs59001762	G	A	0.0417495	1006
7	rs3814481	A	G	0.628231	1006
7	rs3814482	G	A	0.588469	1006
7	rs1124871	G	A	0.620278	1006
7	rs3890492	C	A	0.626243	1006
7	rs4294092	G	A	0.626243	1006
7	rs1865348	G	A	0.628231	1006
7	rs10237660	T	G	0.627237	1006
7	rs2304359	A	G	0.628231	1006
7	rs6463921	A	G	0.980119	1006
7	rs2304360	T	C	0.629225	1006
7	rs2304361	T	C	0.625249	1006
7	rs7781047	A	G	0.619284	1006
7	rs4461805	A	G	0.61829	1006
7	rs4257937	G	C	0.620278	1006
7	rs4285398	A	G	0.62326	1006
7	rs10952167	G	A	0.389662	1006
7	rs10155977	A	G	0.624254	1006
7	rs6959291	A	G	0.624254	1006
7	rs10952168	G	A	0.610338	1006
7	rs17852421	G	A	0.245527	1006
7	rs3735657	C	T	0.361829	1006
7	rs117183824	C	G	0.027833	1006
7	rs6463928	A	G	0.637177	1006
7	rs7811444	A	G	0.243539	1006
7	rs143375597	G	A	0.0636183	1006
7	rs145210379	G	T	0.0109344	1006
7	rs10236421	C	T	0.39165	1006
7	rs192225504	C	T	0.0109344	1006
7	rs7799217	G	A	0.38171	1006
7	rs62436863	G	A	0.0417495	1006
7	rs12702926	C	T	0.389662	1006
7	rs11764101	C	G	0.0516899	1006
7	rs116841089	C	T	0.00795229	1006
7	rs755507	G	A	0.054672	1006
7	rs112411182	T	C	0.0387674	1006
7	rs117278645	G	A	0.0576541	1006
7	rs55861403	G	C	0.355865	1006
7	rs6972838	T	C	0.7833	1006
7	rs186105565	C	T	0.0149105	1006
7	rs118059028	C	T	0.0427435	1006
7	rs112646343	C	T	0.0447316	1006
7	rs114512904	G	T	0.0576541	1006
7	rs116505052	G	T	0.0576541	1006
7	rs2033572	G	A	0.71173	1006
7	rs73044708	G	A	0.0447316	1006
7	rs189280471	C	A	0.0159046	1006
7	rs62436864	A	T	0.0467197	1006
7	rs112857923	A	C	0.0586481	1006
7	rs148182741	T	G	0.0159046	1006
7	rs116922268	G	A	0.00795229	1006
7	rs62436869	G	T	0.0477137	1006
7	rs113046579	G	C	0.05666	1006
7	rs12702933	G	A	0.815109	1006
7	rs79500208	C	T	0.028827	1006
7	rs12702934	C	G	0.723658	1006
7	rs117014852	C	T	0.028827	1006
7	rs62436870	G	A	0.0467197	1006
7	rs7798348	C	A	0.708748	1006
7	rs13438692	G	T	0.0467197	1006
7	rs1865347	T	C	0.816103	1006
7	rs10244477	T	C	0.0944334	1006
7	rs12664	T	C	0.0944334	1006
7	rs62436871	A	G	0.0467197	1006
7	rs73044711	C	T	0.0437376	1006
7	rs55905784	A	G	0.0437376	1006
7	rs10239460	C	T	0.0467197	1006
7	rs11765898	A	G	0.0944334	1006
7	rs7788760	A	C	0.823062	1006
7	rs74832662	G	A	0.0467197	1006
7	rs113197428	G	C	0.0467197	1006
7	rs116441785	C	T	0.0467197	1006
7	rs12702939	G	A	0.682903	1006
7	rs62436872	C	G	0.0467197	1006
7	rs62436873	G	A	0.0467197	1006
7	rs62436874	C	G	0.0516899	1006
7	rs28412216	A	C	0.0477137	1006
7	rs62436875	C	G	0.0477137	1006
7	rs60363469	G	A	0.0467197	1006
7	rs117984479	G	A	0.0188867	1006
7	rs141927568	C	G	0.0139165	1006
7	rs28625953	C	A	0.11332	1006
7	rs11770962	A	G	0.105368	1006
7	rs10274145	T	C	0.823062	1006
7	rs62436900	A	C	0.0516899	1006
7	rs60961513	T	C	0.0656064	1006
7	rs62436901	G	A	0.0516899	1006
7	rs11766797	A	T	0.0477137	1006
7	rs11763740	G	A	0.0477137	1006
7	rs4725228	C	T	0.803181	1006
7	rs111606716	G	A	0.00695825	1006
7	rs62436902	G	C	0.0526839	1006
7	rs117594825	C	G	0.00894632	1006
7	rs112620984	G	A	0.0477137	1006
7	rs114179113	T	C	0.0347913	1006
7	rs111812602	G	A	0.0477137	1006
7	rs4720855	A	G	0.757455	1006
7	rs117489060	C	T	0.0387674	1006
7	rs4725230	G	A	0.657058	1006
7	rs4725231	G	C	0.806163	1006
7	rs35000274	G	A	0.100398	1006
7	rs4725234	T	C	0.852883	1006
7	rs4725235	C	T	0.652087	1006
7	rs12672891	C	T	0.775348	1006
7	rs12673322	C	T	0.206759	1006
7	rs111667948	C	T	0.0437376	1006
7	rs149054366	C	T	0.173956	1006
7	rs62436907	T	C	0.0447316	1006
7	rs35825246	C	G	0.683897	1006
7	rs139365103	T	C	0.00894632	1006
7	rs4725236	C	G	0.374751	1006
7	rs62436910	C	T	0.110338	1006
7	rs117068209	G	A	0.0248509	1006
7	rs62436911	C	T	0.112326	1006
7	rs73050578	G	A	0.235586	1006
7	rs149996929	G	A	0.0238569	1006
7	rs73289425	G	A	0.0178926	1006
7	rs73050580	C	T	0.0248509	1006
7	rs35666979	C	T	0.274354	1006
7	rs73289427	G	A	0.141153	1006
7	rs111684857	G	A	0.0427435	1006
7	rs112952099	C	A	0.0427435	1006
7	rs7800178	T	C	0.67495	1006
7	rs62436912	C	G	0.109344	1006
7	rs75003015	C	G	0.0427435	1006
7	rs34990622	C	T	0.197813	1006
7	rs144768711	C	T	0.0238569	1006
7	rs4725240	T	C	0.402584	1006
7	rs7458089	A	G	0.111332	1006
7	rs1275	T	C	0.404573	1006
7	rs4518570	T	C	0.38668	1006
7	rs4368888	A	G	0.720676	1006
7	rs6463946	G	A	0.274354	1006
7	rs4725242	T	C	0.673956	1006
7	rs60778103	T	C	0.0337972	1006
7	rs4720857	A	G	0.753479	1006
7	rs62436913	G	T	0.0427435	1006
7	rs1434335	T	C	0.754473	1006
7	rs117399988	G	A	0.0149105	1006
7	rs2077421	T	C	0.269384	1006
7	rs753114	C	T	0.116302	1006
7	rs753113	G	C	0.286282	1006
7	rs753112	A	G	0.272366	1006
7	rs892526	T	G	0.941352	1006
7	rs11760415	G	A	0.0397614	1006
7	rs113210207	G	A	0.0308151	1006
7	rs13235561	C	A	0.28827	1006
7	rs12533374	C	G	0.258449	1006
7	rs4725250	C	T	0.284294	1006
7	rs1897793	A	G	0.616302	1006
7	rs4725251	A	G	0.62326	1006
7	rs61067111	C	T	0.0397614	1006
7	rs56102178	C	T	0.0397614	1006
7	rs73289446	C	G	0.0397614	1006
7	rs62436916	C	T	0.0387674	1006
7	rs753550	G	A	0.285288	1006
7	rs892525	A	T	0.285288	1006
7	rs755908	G	T	0.445328	1006
7	rs1030739	C	G	0.285288	1006
7	rs34149340	G	A	0.285288	1006
7	rs113147352	T	C	0.027833	1006
7	rs12702960	C	T	0.285288	1006
7	rs141970573	A	G	0.00894632	1006
7	rs13247883	G	C	0.285288	1006
7	rs117308820	C	T	0.0168986	1006
7	rs13234433	C	T	0.285288	1006
7	rs145339095	C	T	0.0208748	1006
7	rs12702961	G	A	0.285288	1006
7	rs13234642	C	T	0.285288	1006
7	rs10248301	T	C	0.400596	1006
7	rs146925561	G	A	0.00894632	1006
7	rs12531242	G	A	0.285288	1006
7	rs10248501	A	G	0.117296	1006
7	rs35879376	A	G	0.284294	1006
7	rs11766049	A	G	0.284294	1006
7	rs10253103	T	C	0.40159	1006
7	rs11767656	T	C	0.430417	1006
7	rs4725254	C	G	0.284294	1006
7	rs6976130	G	T	0.117296	1006
7	rs10247351	C	T	0.117296	1006
7	rs62436917	C	T	0.0397614	1006
7	rs4720865	C	T	0.0347913	1006
7	rs114695013	G	C	0.0387674	1006
7	rs10251061	C	G	0.732604	1006
7	rs10239695	G	A	0.4334	1006
7	rs10257085	A	G	0.406561	1006
7	rs10239711	G	A	0.757455	1006
7	rs10257217	A	G	0.770378	1006
7	rs139845641	G	A	0.0367793	1006
7	rs62436918	G	A	0.0755467	1006
7	rs67143684	A	T	0.0675944	1006
7	rs192174305	G	A	0.0208748	1006
7	rs11767554	C	T	0.0417495	1006
7	rs113772882	G	T	0.296223	1006
7	rs112074219	A	G	0.297217	1006
7	rs11768560	C	T	0.0447316	1006
7	rs66872864	G	A	0.345924	1006
7	rs28425496	C	G	0.135189	1006
7	rs112653360	C	T	0.0198807	1006
7	rs117975899	C	T	0.0407555	1006
7	rs62436920	T	C	0.397614	1006
7	rs183851370	G	A	0.0119284	1006
7	rs10259427	T	A	0.136183	1006
7	rs13245145	C	T	0.392644	1006
7	rs10238589	G	A	0.136183	1006
7	rs4725257	T	G	0.399602	1006
7	rs138456973	G	A	0.0407555	1006
7	rs4725258	C	T	0.392644	1006
7	rs117716853	C	T	0.0218688	1006
7	rs892524	G	A	0.0337972	1006
7	rs146523556	C	T	0.0119284	1006
7	rs4720869	G	A	0.332008	1006
7	rs151236349	T	G	0.0248509	1006
7	rs73052620	G	A	0.0149105	1006
7	rs118111375	G	T	0.0168986	1006
7	rs12539603	C	T	0.39662	1006
7	rs11980056	G	A	0.133201	1006
7	rs12539677	C	T	0.394632	1006
7	rs6975322	G	T	0.134195	1006
7	rs150243793	C	T	0.0129225	1006
7	rs188000989	G	A	0.00894632	1006
7	rs6970313	A	G	0.543738	1006
7	rs10429166	C	T	0.531809	1006
7	rs10429241	T	C	0.378728	1006
7	rs117205838	A	G	0.0347913	1006
7	rs118070737	C	T	0.0248509	1006
7	rs10429121	G	A	0.536779	1006
7	rs150314660	C	T	0.0318091	1006
7	rs10266105	G	C	0.531809	1006
7	rs117760763	G	A	0.0357853	1006
7	rs4720871	G	A	0.0347913	1006
7	rs10225166	A	C	0.532803	1006
7	rs12702990	T	G	0.531809	1006
7	rs4720872	T	G	0.537773	1006
7	rs4725261	A	C	0.539761	1006
7	rs73052635	C	T	0.26839	1006
7	rs12532974	T	G	0.373757	1006
7	rs151255584	G	A	0.0129225	1006
7	rs140598730	C	T	0.0178926	1006
7	rs141360649	C	T	0.0258449	1006
7	rs6463979	T	C	0.114314	1006
7	rs62436945	A	G	0.116302	1006
7	rs62436946	G	C	0.32505	1006
7	rs138799662	G	C	0.0626243	1006
7	rs62436947	T	G	0.114314	1006
7	rs79387398	G	C	0.0626243	1006
7	rs149389732	G	C	0.0328032	1006
7	rs67388036	T	A	0.114314	1006
7	rs58720737	T	C	0.114314	1006
7	rs73040506	C	T	0.0367793	1006
7	rs10253718	T	C	0.117296	1006
7	rs7804981	G	C	0.501988	1006
7	rs56412661	A	C	0.0636183	1006
7	rs59553524	G	A	0.106362	1006
7	rs13239071	G	A	0.335984	1006
7	rs57697690	C	T	0.114314	1006
7	rs58462665	T	C	0.114314	1006
7	rs141983595	A	T	0.00994036	1006
7	rs10952198	T	C	0.503976	1006
7	rs10952199	C	T	0.439364	1006
7	rs66598417	C	G	0.114314	1006
7	rs10239756	T	C	0.115308	1006
7	rs10277643	G	A	0.114314	1006
7	rs34165624	A	G	0.0636183	1006
7	rs4725267	T	A	0.321074	1006
7	rs28883686	C	A	0.11332	1006
7	rs10247783	T	C	0.0636183	1006
7	rs28833283	T	C	0.114314	1006
7	rs111549775	C	T	0.0576541	1006
7	rs1989571	A	G	0.0636183	1006
7	rs147784058	G	A	0.0149105	1006
7	rs11764677	C	T	0.324056	1006
7	rs10243076	C	T	0.983101	1006
7	rs35303290	C	T	0.323062	1006
7	rs28656056	C	T	0.11332	1006
7	rs77791627	C	T	0.33002	1006
7	rs35340276	A	G	0.0656064	1006
7	rs73277057	A	C	0.114314	1006
7	rs4725272	C	T	0.50497	1006
7	rs10807969	C	T	0.501988	1006
7	rs62436952	T	C	0.115308	1006
7	rs62436953	T	C	0.116302	1006
7	rs10251968	A	C	0.115308	1006
7	rs2037890	T	C	0.323062	1006
7	rs892520	T	C	0.511928	1006
7	rs117395747	C	T	0.0208748	1006
7	rs10255516	A	G	0.511928	1006
7	rs1807146	C	T	0.321074	1006
7	rs1807147	T	C	0.115308	1006
7	rs181332023	C	T	0.0188867	1006
7	rs117171750	G	A	0.027833	1006
7	rs2398738	A	T	0.507952	1006
7	rs118087108	A	G	0.0129225	1006
7	rs9886201	C	T	0.184891	1006
7	rs4464874	G	A	0.510934	1006
7	rs4587234	C	T	0.322068	1006
7	rs4720882	G	A	0.322068	1006
7	rs4720883	G	C	0.508946	1006
7	rs181840730	G	A	0.00795229	1006
7	rs10952209	T	C	0.94334	1006
7	rs12703010	C	T	0.383698	1006
7	rs111242783	G	A	0.028827	1006
7	rs7786528	A	G	0.510934	1006
7	rs71523255	C	T	0.0626243	1006
7	rs12703011	G	A	0.0616302	1006
7	rs146500523	C	T	0.00994036	1006
7	rs2398737	T	G	0.500994	1006
7	rs7807151	G	C	0.510934	1006
7	rs12703014	T	G	0.0646123	1006
7	rs6956683	C	T	0.324056	1006
7	rs111820040	T	C	0.267396	1006
7	rs192372846	G	C	0.0159046	1006
7	rs72575915	G	C	0.112326	1006
7	rs13245232	C	A	0.055666	1006
7	rs35237300	G	C	0.0616302	1006
7	rs184263532	A	C	0.00497018	1006
7	rs34911566	C	T	0.0616302	1006
7	rs4720885	G	T	0.32505	1006
7	rs113474179	A	G	0.0586481	1006
7	rs34133308	G	A	0.0636183	1006
7	rs7785046	T	C	0.506958	1006
7	rs2012136	T	C	0.50994	1006
7	rs118144902	C	T	0.0705765	1006
7	rs17235762	G	T	0.324056	1006
7	rs6464022	C	T	0.324056	1006
7	rs6464023	A	G	0.50994	1006
7	rs4720886	C	T	0.322068	1006
7	rs6464024	C	T	0.437376	1006
7	rs117934431	A	T	0.0238569	1006
7	rs10274735	G	A	0.0656064	1006
7	rs117775965	G	A	0.027833	1006
7	rs79373649	C	T	0.0705765	1006
7	rs6464025	T	C	0.507952	1006
7	rs56140636	C	T	0.0487078	1006
7	rs7810616	A	C	0.510934	1006
7	rs4991292	C	T	0.317097	1006
7	rs1107198	A	G	0.503976	1006
7	rs1107199	G	A	0.317097	1006
7	rs10282734	G	A	0.0656064	1006
7	rs1107610	T	A	0.114314	1006
7	rs1976991	A	G	0.50497	1006
7	rs7784500	A	G	0.5	1006
7	rs12703036	A	G	0.0656064	1006
7	rs6944308	C	T	0.502982	1006
7	rs12703038	C	T	0.0666004	1006
7	rs12703039	G	A	0.0666004	1006
7	rs4725295	A	G	0.684891	1006
7	rs191413476	G	A	0.00795229	1006
7	rs4725296	A	G	0.0208748	1006
7	rs10232295	G	C	0.0656064	1006
7	rs4725299	A	T	0.307157	1006
7	rs143614258	A	C	0.0119284	1006
7	rs6960596	G	A	0.112326	1006
7	rs4725302	C	T	0.385686	1006
7	rs146883263	G	A	0.0109344	1006
7	rs62435461	T	C	0.149105	1006
7	rs77164466	T	A	0.319085	1006
7	rs72575924	G	A	0.112326	1006
7	rs9886072	G	T	0.0626243	1006
7	rs62435462	C	T	0.116302	1006
7	rs73040516	C	T	0.026839	1006
7	rs4725308	G	A	0.50497	1006
7	rs10255004	C	T	0.4334	1006
7	rs56280558	C	T	0.0109344	1006
7	rs9886253	A	G	0.54175	1006
7	rs6948843	G	A	0.32008	1006
7	rs6464033	A	T	0.428429	1006
7	rs7787321	G	A	0.50497	1006
7	rs118111305	A	T	0.054672	1006
7	rs10272990	T	C	0.329026	1006
7	rs10252002	G	A	0.319085	1006
7	rs10273779	T	C	0.508946	1006
7	rs148881206	G	A	0.0675944	1006
7	rs6952435	A	G	0.544732	1006
7	rs10215581	T	C	0.983101	1006
7	rs10256087	A	G	0.475149	1006
7	rs62435466	G	C	0.0427435	1006
7	rs67106788	C	A	0.11829	1006
7	rs192426139	G	A	0.0675944	1006
7	rs4320443	G	A	0.0695825	1006
7	rs4236259	T	G	0.521869	1006
7	rs4298396	C	T	0.0685885	1006
7	rs146290552	C	T	0.0119284	1006
7	rs34447324	T	A	0.0695825	1006
7	rs192206400	T	G	0.0328032	1006
7	rs140021617	C	T	0.027833	1006
7	rs12113798	T	G	0.304175	1006
7	rs148427235	A	G	0.0178926	1006
7	rs12113799	T	G	0.304175	1006
7	rs62435468	T	G	0.131213	1006
7	rs11984088	A	G	0.0656064	1006
7	rs4720902	C	T	0.0477137	1006
7	rs1881865	G	T	0.364811	1006
7	rs117051541	C	T	0.0337972	1006
7	rs6942630	G	C	0.347913	1006
7	rs4073785	G	C	0.34493	1006
7	rs117319125	G	A	0.0377734	1006
7	rs117843554	C	T	0.00994036	1006
7	rs10270726	T	C	0.348907	1006
7	rs10252526	C	G	0.348907	1006
7	rs7383874	T	A	0.276342	1006
7	rs10950315	T	C	0.0616302	1006
7	rs142744629	C	T	0.0149105	1006
7	rs12671352	C	A	0.117296	1006
7	rs138727563	C	A	0.0139165	1006
7	rs117204995	C	G	0.0139165	1006
7	rs55749304	G	A	0.115308	1006
7	rs55898015	T	G	0.138171	1006
7	rs12539909	C	T	0.281312	1006
7	rs2178378	G	T	0.981113	1006
7	rs117774410	G	A	0.0357853	1006
7	rs141277978	A	G	0.0168986	1006
7	rs62435470	G	A	0.026839	1006
7	rs6950626	A	G	0.157058	1006
7	rs12667167	A	G	0.121272	1006
7	rs12667647	T	C	0.120278	1006
7	rs117064254	C	T	0.0168986	1006
7	rs147678447	A	C	0.0149105	1006
7	rs117997666	C	T	0.0248509	1006
7	rs192897487	T	C	0.00994036	1006
7	rs117663466	T	C	0.0228628	1006
7	rs12669525	T	C	0.139165	1006
7	rs1919910	T	C	0.137177	1006
7	rs10950331	T	A	0.411531	1006
7	rs10950332	A	G	0.789264	1006
7	rs10237672	C	T	0.125249	1006
7	rs12670854	A	G	0.117296	1006
7	rs12536482	A	G	0.284294	1006
7	rs6965308	A	G	0.982107	1006
7	rs4720922	G	T	0.274354	1006
7	rs79496824	C	T	0.110338	1006
7	rs56130225	C	T	0.109344	1006
7	rs117250982	G	A	0.0198807	1006
7	rs118137629	C	A	0.0367793	1006
7	rs7789732	C	T	0.110338	1006
7	rs118015415	G	A	0.0139165	1006
7	rs10215242	C	A	0.125249	1006
7	rs56181349	A	C	0.111332	1006
7	rs76175635	G	A	0.124254	1006
7	rs147417189	A	G	0.0308151	1006
7	rs7780984	G	T	0.126243	1006
7	rs74472841	T	A	0.112326	1006
7	rs117145312	C	T	0.0308151	1006
7	rs140268094	G	C	0.117296	1006
7	rs75378012	C	T	0.11829	1006
7	rs76429146	G	A	0.11829	1006
7	rs74665615	A	G	0.11829	1006
7	rs79055096	A	G	0.11829	1006
7	rs12670365	C	G	0.11829	1006
7	rs62435472	C	T	0.17992	1006
7	rs12670820	C	G	0.11829	1006
7	rs116908709	C	T	0.0298211	1006
7	rs76516415	A	G	0.11829	1006
7	rs62435473	G	A	0.028827	1006
7	rs116737962	C	T	0.106362	1006
7	rs6952841	A	G	0.222664	1006
7	rs11760614	T	C	0.220676	1006
7	rs11762989	G	C	0.2167	1006
7	rs73040536	C	G	0.0626243	1006
7	rs10807747	T	C	0.235586	1006
7	rs75467157	G	T	0.129225	1006
7	rs79848511	G	A	0.116302	1006
7	rs77184524	G	A	0.127237	1006
7	rs7783310	T	C	0.203777	1006
7	rs12699171	A	G	0.0586481	1006
7	rs145571288	G	A	0.0109344	1006
7	rs111835361	G	A	0.115308	1006
7	rs75993785	C	A	0.115308	1006
7	rs1534790	C	G	0.291252	1006
7	rs78409012	G	A	0.111332	1006
7	rs117210430	G	A	0.0397614	1006
7	rs76209641	A	C	0.236581	1006
7	rs62435474	G	A	0.0119284	1006
7	rs74523977	C	T	0.114314	1006
7	rs7780342	G	A	0.127237	1006
7	rs4720940	C	T	0.229622	1006
7	rs117444102	C	T	0.0159046	1006
7	rs113474638	A	G	0.180915	1006
7	rs10281936	C	T	0.180915	1006
7	rs10950335	T	C	0.219682	1006
7	rs143535781	G	T	0.00994036	1006
7	rs118158007	A	G	0.0159046	1006
7	rs10950336	C	T	0.2167	1006
7	rs6963851	C	G	0.130219	1006
7	rs12671076	G	A	0.116302	1006
7	rs76230336	C	T	0.0586481	1006
7	rs4720942	T	C	0.980119	1006
7	rs116318051	G	A	0.115308	1006
7	rs11765505	A	C	0.233598	1006
7	rs10227916	A	G	0.431412	1006
7	rs140565754	C	T	0.0149105	1006
7	rs12531839	T	C	0.236581	1006
7	rs143496929	C	T	0.0119284	1006
7	rs112488380	G	A	0.130219	1006
7	rs78395187	G	A	0.145129	1006
7	rs6942534	T	C	0.132207	1006
7	rs6955859	G	A	0.130219	1006
7	rs62435490	A	C	0.158052	1006
7	rs118159937	C	G	0.0129225	1006
7	rs4997844	T	C	0.244533	1006
7	rs12671525	G	A	0.157058	1006
7	rs6972238	C	T	0.22167	1006
7	rs6958253	T	C	0.220676	1006
7	rs73040552	C	G	0.22167	1006
7	rs11768091	A	C	0.227634	1006
7	rs183251249	G	C	0.0218688	1006
7	rs56113861	G	A	0.131213	1006
7	rs117733760	A	C	0.00994036	1006
7	rs117867780	A	G	0.0218688	1006
7	rs9886168	C	G	0.138171	1006
7	rs117707637	C	T	0.00596421	1006
7	rs56169829	T	C	0.0208748	1006
7	rs6951734	A	G	0.137177	1006
7	rs6968884	G	C	0.125249	1006
7	rs6460799	G	C	0.322068	1006
7	rs12670145	A	G	0.195825	1006
7	rs4720965	C	T	0.193837	1006
7	rs12699184	C	T	0.0586481	1006
7	rs56055450	A	T	0.199801	1006
7	rs190438667	C	T	0.00596421	1006
7	rs62435492	A	G	0.207753	1006
7	rs12666498	G	A	0.196819	1006
7	rs148976950	G	A	0.082505	1006
7	rs7788846	T	C	0.981113	1006
7	rs4720973	C	T	0.054672	1006
7	rs12699185	T	C	0.0437376	1006
7	rs76073580	G	A	0.0805169	1006
7	rs55939167	G	A	0.193837	1006
7	rs139435009	C	A	0.0377734	1006
7	rs117356590	C	T	0.0149105	1006
7	rs12699191	C	T	0.0467197	1006
7	rs3735664	C	T	0.329026	1006
7	rs3735663	T	G	0.223658	1006
7	rs12672562	C	T	0.316103	1006
7	rs111964933	G	C	0.0506958	1006
7	rs10429037	G	A	0.690855	1006
7	rs4720987	T	C	0.983101	1006
7	rs118043742	C	G	0.026839	1006
7	rs10281826	C	G	0.219682	1006
7	rs12670548	G	A	0.491054	1006
7	rs1107200	G	A	0.318091	1006
7	rs34170521	G	A	0.218688	1006
7	rs2895213	G	C	0.981113	1006
7	rs115530409	C	A	0.0437376	1006
7	rs61236605	G	A	0.201789	1006
7	rs76371074	T	C	0.0864811	1006
7	rs1534789	G	A	0.0874751	1006
7	rs1534788	G	C	0.455268	1006
7	rs9177	A	G	0.45328	1006
7	rs3829824	C	A	0.688867	1006
7	rs62435496	C	T	0.214712	1006
7	rs115289415	C	T	0.026839	1006
7	rs10950352	G	C	0.767396	1006
7	rs28634488	G	A	0.21173	1006
7	rs12699195	A	C	0.028827	1006
7	rs11975865	A	G	0.119284	1006
7	rs12699199	C	T	0.0308151	1006
7	rs73670628	A	G	0.429423	1006
7	rs11770039	G	A	0.403579	1006
7	rs141320063	G	A	0.0188867	1006
7	rs4719277	C	T	0.202783	1006
7	rs2398718	A	G	0.514911	1006
7	rs75962580	C	G	0.0198807	1006
7	rs60397723	C	T	0.0328032	1006
7	rs7455264	C	T	0.0407555	1006
7	rs117894127	G	T	0.0218688	1006
7	rs11975046	C	T	0.657058	1006
7	rs11981606	G	C	0.379722	1006
7	rs34846337	C	T	0.290258	1006
7	rs11979306	T	A	0.470179	1006
7	rs2895214	C	G	0.547714	1006
7	rs3857702	T	C	0.545726	1006
7	rs2031047	G	A	0.269384	1006
7	rs76720445	T	C	0.0417495	1006
7	rs4720993	G	A	0.552684	1006
7	rs6949979	C	T	0.132207	1006
7	rs4719278	C	T	0.270378	1006
7	rs113832715	C	T	0.0228628	1006
7	rs6974065	T	G	0.248509	1006
7	rs146664758	T	C	0.0159046	1006
7	rs139266077	G	A	0.0139165	1006
7	rs28488970	A	G	0.0387674	1006
7	rs6460822	C	G	0.264414	1006
7	rs11773062	G	A	0.189861	1006
7	rs62435498	A	C	0.0646123	1006
7	rs10950354	T	C	0.16004	1006
7	rs1881866	C	T	0.0646123	1006
7	rs117490182	G	A	0.0129225	1006
7	rs12537167	G	A	0.16004	1006
7	rs35677507	G	A	0.028827	1006
7	rs11766652	A	G	0.225646	1006
7	rs12537784	G	A	0.246521	1006
7	rs34959876	T	A	0.0238569	1006
7	rs10950356	T	C	0.225646	1006
7	rs12533498	C	A	0.16004	1006
7	rs56097943	G	A	0.0646123	1006
7	rs67959267	C	T	0.158052	1006
7	rs12540003	G	A	0.157058	1006
7	rs10950357	C	T	0.232604	1006
7	rs10950358	G	C	0.158052	1006
7	rs73042617	T	C	0.0815109	1006
7	rs62435502	G	A	0.0785288	1006
7	rs55682486	T	C	0.252485	1006
7	rs62435504	A	G	0.251491	1006
7	rs60491075	A	G	0.16998	1006
7	rs61259157	T	C	0.16998	1006
7	rs10275833	T	C	0.284294	1006
7	rs10950359	A	G	0.22167	1006
7	rs10950360	G	T	0.204771	1006
7	rs10950361	C	T	0.204771	1006
7	rs10258103	C	T	0.0705765	1006
7	rs11761898	G	A	0.141153	1006
7	rs11768936	C	T	0.141153	1006
7	rs11769007	C	G	0.209742	1006
7	rs11769049	C	G	0.212724	1006
7	rs137894600	A	G	0.0258449	1006
7	rs150826708	C	T	0.0208748	1006
7	rs34250162	C	A	0.0218688	1006
7	rs55835113	G	A	0.22664	1006
7	rs7790092	A	G	0.228628	1006
7	rs139100205	C	T	0.00894632	1006
7	rs189979450	G	A	0.00994036	1006
7	rs34122874	A	G	0.0218688	1006
7	rs34616685	C	T	0.0497018	1006
7	rs35660570	G	A	0.027833	1006
7	rs7800904	G	T	0.22664	1006
7	rs56404040	C	A	0.22664	1006
7	rs56246328	C	G	0.150099	1006
7	rs11769612	G	A	0.22167	1006
7	rs11763008	C	T	0.150099	1006
7	rs12532765	C	T	0.225646	1006
7	rs12535951	A	T	0.563618	1006
7	rs12538366	G	T	0.150099	1006
7	rs62435506	G	A	0.227634	1006
7	rs144236940	C	T	0.0168986	1006
7	rs10950363	A	C	0.227634	1006
7	rs56122302	C	T	0.0815109	1006
7	rs2222813	C	G	0.233598	1006
7	rs10248201	C	G	0.151093	1006
7	rs10277267	G	A	0.237575	1006
7	rs62435527	G	A	0.0795229	1006
7	rs1113831	T	G	0.15507	1006
7	rs62435528	G	A	0.0328032	1006
7	rs3857705	C	G	0.159046	1006
7	rs1919908	G	A	0.212724	1006
7	rs117760197	A	T	0.0198807	1006
7	rs73042649	T	G	0.0586481	1006
7	rs73042652	G	C	0.0616302	1006
7	rs62435529	T	C	0.0606362	1006
7	rs118154933	T	C	0.082505	1006
7	rs73042655	T	C	0.0596421	1006
7	rs56171262	G	A	0.0616302	1006
7	rs10230245	G	C	0.547714	1006
7	rs11768705	C	T	0.101392	1006
7	rs34668096	C	T	0.0198807	1006
7	rs56353081	A	G	0.0616302	1006
7	rs55781164	G	A	0.0616302	1006
7	rs56271307	T	G	0.0616302	1006
7	rs13227985	C	T	0.177932	1006
7	rs55722302	C	T	0.0616302	1006
7	rs56293803	C	G	0.0606362	1006
7	rs4634524	T	C	0.242545	1006
7	rs4255033	G	A	0.241551	1006
7	rs4475382	C	T	0.242545	1006
7	rs13221022	T	C	0.243539	1006
7	rs13231311	C	T	0.243539	1006
7	rs13221159	T	C	0.181909	1006
7	rs13245370	A	G	0.244533	1006
7	rs13230722	G	T	0.244533	1006
7	rs12532459	G	T	0.243539	1006
7	rs12540491	A	G	0.242545	1006
7	rs12540494	A	G	0.242545	1006
7	rs12530625	T	G	0.242545	1006
7	rs66491680	A	G	0.180915	1006
7	rs67486596	C	T	0.242545	1006
7	rs79244400	C	T	0.0606362	1006
7	rs10280601	A	G	0.244533	1006
7	rs13245980	A	G	0.242545	1006
7	rs10235174	G	A	0.242545	1006
7	rs10238227	G	A	0.241551	1006
7	rs10268666	C	T	0.244533	1006
7	rs10225055	A	G	0.244533	1006
7	rs10238448	G	A	0.244533	1006
7	rs10238449	G	A	0.244533	1006
7	rs55634111	A	T	0.242545	1006
7	rs35267398	A	G	0.242545	1006
7	rs10239047	G	T	0.241551	1006
7	rs10225815	A	C	0.242545	1006
7	rs10228960	T	G	0.242545	1006
7	rs5028881	C	G	0.242545	1006
7	rs4535615	A	G	0.028827	1006
7	rs11770842	T	A	0.151093	1006
7	rs6955820	G	A	0.240557	1006
7	rs10950368	C	G	0.242545	1006
7	rs74573274	C	T	0.241551	1006
7	rs74760239	A	G	0.241551	1006
7	rs34411311	G	A	0.241551	1006
7	rs73042683	T	C	0.0596421	1006
7	rs10270415	A	G	0.241551	1006
7	rs10270538	A	G	0.241551	1006
7	rs10270654	A	G	0.241551	1006
7	rs12539381	T	C	0.242545	1006
7	rs10271168	A	G	0.244533	1006
7	rs4577861	C	T	0.241551	1006
7	rs4436012	G	A	0.242545	1006
7	rs61600402	G	C	0.0139165	1006
7	rs10277923	T	C	0.241551	1006
7	rs10277924	T	C	0.241551	1006
7	rs10259574	C	G	0.241551	1006
7	rs10259592	C	G	0.241551	1006
7	rs10259699	C	T	0.241551	1006
7	rs10275253	A	G	0.241551	1006
7	rs10260077	C	T	0.241551	1006
7	rs13229113	G	A	0.240557	1006
7	rs10263066	C	T	0.241551	1006
7	rs1112898	C	T	0.17992	1006
7	rs73042690	C	T	0.102386	1006
7	rs10267930	C	A	0.17992	1006
7	rs10227806	T	G	0.0616302	1006
7	rs7810648	C	T	0.326044	1006
7	rs28430626	G	A	0.17992	1006
7	rs184154880	G	A	0.0208748	1006
7	rs62435643	G	A	0.0725646	1006
7	rs28754361	T	A	0.0745527	1006
7	rs6965555	A	G	0.256461	1006
7	rs2103342	C	T	0.254473	1006
7	rs2091640	A	C	0.254473	1006
7	rs2091639	A	G	0.254473	1006
7	rs2091638	A	G	0.254473	1006
7	rs1881858	G	T	0.260437	1006
7	rs11766178	G	A	0.187873	1006
7	rs1106396	T	C	0.264414	1006
7	rs11766215	G	A	0.263419	1006
7	rs62435645	G	A	0.0735586	1006
7	rs35531597	A	G	0.0944334	1006
7	rs62435647	T	C	0.0715706	1006
7	rs62435648	A	G	0.0735586	1006
7	rs11760634	C	G	0.200795	1006
7	rs13236682	A	G	0.261431	1006
7	rs36020539	A	T	0.258449	1006
7	rs62435650	A	G	0.243539	1006
7	rs13225824	G	A	0.0218688	1006
7	rs7800019	C	T	0.255467	1006
7	rs67845389	A	C	0.269384	1006
7	rs73042701	T	C	0.269384	1006
7	rs112374272	G	A	0.0159046	1006
7	rs10950371	T	C	0.267396	1006
7	rs10230862	T	G	0.270378	1006
7	rs7801640	A	G	0.976143	1006
7	rs12669620	G	C	0.251491	1006
7	rs6954989	C	T	0.375746	1006
7	rs113406765	G	A	0.0159046	1006
7	rs11760284	C	T	0.254473	1006
7	rs11764562	T	C	0.270378	1006
7	rs9648141	A	G	0.661034	1006
7	rs13221665	C	T	0.0208748	1006
7	rs13238613	T	C	0.270378	1006
7	rs34400421	C	T	0.269384	1006
7	rs34590341	G	A	0.269384	1006
7	rs11761457	C	T	0.253479	1006
7	rs7802621	C	G	0.253479	1006
7	rs60291312	C	T	0.223658	1006
7	rs7803164	C	T	0.267396	1006
7	rs7789703	T	C	0.254473	1006
7	rs10232901	C	G	0.254473	1006
7	rs11765833	A	C	0.253479	1006
7	rs116930819	A	C	0.0178926	1006
7	rs111603498	G	C	0.0168986	1006
7	rs7777233	C	T	0.251491	1006
7	rs13223867	A	G	0.271372	1006
7	rs12669133	C	T	0.375746	1006
7	rs11765289	C	G	0.222664	1006
7	rs113083062	C	T	0.0159046	1006
7	rs117470703	A	T	0.028827	1006
7	rs112447439	G	T	0.0159046	1006
7	rs7806265	A	T	0.272366	1006
7	rs10085710	G	A	0.0159046	1006
7	rs112985927	G	A	0.0159046	1006
7	rs10950377	C	G	0.23161	1006
7	rs143673129	C	T	0.0139165	1006
7	rs117947279	C	A	0.0159046	1006
7	rs140500429	C	T	0.028827	1006
7	rs9655092	A	C	0.379722	1006
7	rs2398735	C	T	0.248509	1006
7	rs2895215	C	T	0.249503	1006
7	rs113902397	A	C	0.0159046	1006
7	rs139623485	C	T	0.0159046	1006
7	rs7804761	A	G	0.410537	1006
7	rs7785471	G	A	0.380716	1006
7	rs12535468	C	T	0.370775	1006
7	rs9654923	A	G	0.382704	1006
7	rs9654924	G	A	0.380716	1006
7	rs9655093	C	A	0.379722	1006
7	rs9655094	C	G	0.382704	1006
7	rs9654925	C	G	0.38171	1006
7	rs111272321	G	A	0.0168986	1006
7	rs10252681	C	G	0.382704	1006
7	rs10252682	C	T	0.382704	1006
7	rs10281410	G	C	0.383698	1006
7	rs10271282	T	C	0.382704	1006
7	rs13223291	C	T	0.380716	1006
7	rs10271165	A	C	0.382704	1006
7	rs10274477	T	A	0.382704	1006
7	rs11767667	C	T	0.23161	1006
7	rs112178597	C	T	0.0159046	1006
7	rs66461929	C	T	0.364811	1006
7	rs7783210	T	C	0.382704	1006
7	rs6949478	A	G	0.633201	1006
7	rs9648146	G	T	0.38171	1006
7	rs9648147	C	T	0.38171	1006
7	rs9648148	C	T	0.38171	1006
7	rs34635929	G	A	0.0208748	1006
7	rs12666855	G	T	0.380716	1006
7	rs56216201	A	G	0.384692	1006
7	rs12673973	T	C	0.383698	1006
7	rs12699299	A	G	0.382704	1006
7	rs116853388	C	A	0.0139165	1006
7	rs6959430	T	A	0.383698	1006
7	rs6959701	T	C	0.382704	1006
7	rs6955733	A	G	0.382704	1006
7	rs575028939	G	A	0.0149105	1006
7	rs6460870	C	G	0.218688	1006
7	rs113529047	G	C	0.0159046	1006
7	rs7809679	G	A	0.385686	1006
7	rs7811019	C	G	0.218688	1006
7	rs75649291	C	T	0.0159046	1006
7	rs7810323	G	T	0.38171	1006
7	rs111861713	T	C	0.0168986	1006
7	rs10950380	T	C	0.619284	1006
7	rs57809775	C	T	0.0129225	1006
7	rs62436961	C	G	0.238569	1006
7	rs6955485	G	T	0.647117	1006
7	rs35109831	A	G	0.384692	1006
7	rs35702780	T	C	0.434394	1006
7	rs112426919	G	A	0.109344	1006
7	rs13221450	G	A	0.403579	1006
7	rs6943624	A	G	0.635189	1006
7	rs6943754	A	G	0.635189	1006
7	rs13237323	A	G	0.403579	1006
7	rs6962590	C	T	0.423459	1006
7	rs35938635	C	T	0.398608	1006
7	rs111938863	G	T	0.0188867	1006
7	rs12699308	A	G	0.626243	1006
7	rs62434660	G	C	0.200795	1006
7	rs12540834	T	C	0.630219	1006
7	rs12532324	G	A	0.398608	1006
7	rs6460880	T	C	0.631213	1006
7	rs111702000	G	T	0.0526839	1006
7	rs6976684	G	A	0.207753	1006
7	rs35467549	G	A	0.418489	1006
7	rs117483869	G	A	0.0188867	1006
7	rs4540313	C	T	0.419483	1006
7	rs4351332	T	C	0.634195	1006
7	rs4346905	C	T	0.400596	1006
7	rs6944052	G	A	0.0188867	1006
7	rs6944063	G	T	0.422465	1006
7	rs6944188	G	A	0.0178926	1006
7	rs148178976	A	G	0.0188867	1006
7	rs139851214	C	G	0.0188867	1006
7	rs74724615	T	C	0.0318091	1006
7	rs149891465	C	G	0.0208748	1006
7	rs111585969	T	C	0.0208748	1006
7	rs35273555	A	G	0.398608	1006
7	rs7807190	A	G	0.243539	1006
7	rs6955410	G	A	0.244533	1006
7	rs4385369	G	A	0.429423	1006
7	rs4588735	A	G	0.668986	1006
7	rs4370428	T	C	0.672962	1006
7	rs12535719	G	T	0.284294	1006
7	rs11760633	C	T	0.195825	1006
7	rs11767176	G	A	0.239563	1006
7	rs191986424	G	C	0.0149105	1006
7	rs117340230	G	C	0.0208748	1006
7	rs11768191	G	A	0.199801	1006
7	rs117114921	C	T	0.0208748	1006
7	rs73046311	C	G	0.201789	1006
7	rs6948971	A	G	0.230616	1006
7	rs6942941	C	T	0.349901	1006
7	rs140578519	A	T	0.0188867	1006
7	rs114947312	G	A	0.0218688	1006
7	rs116850045	G	A	0.0208748	1006
7	rs7680	G	A	0.170974	1006
7	rs117675468	G	A	0.0178926	1006
7	rs11772232	C	T	0.195825	1006
7	rs6973700	A	G	0.237575	1006
7	rs117005255	T	A	0.0815109	1006
7	rs117413518	G	A	0.0218688	1006
7	rs10253324	G	C	0.0228628	1006
7	rs11765458	T	C	0.244533	1006
7	rs11765459	T	G	0.244533	1006
7	rs114748972	G	A	0.0218688	1006
7	rs139769963	C	T	0.0129225	1006
7	rs6950455	T	C	0.622266	1006
7	rs11761254	C	T	0.178926	1006
7	rs6963853	G	A	0.415507	1006
7	rs181899898	G	A	0.0149105	1006
7	rs6965294	C	T	0.641153	1006
7	rs6965428	C	G	0.666004	1006
7	rs6951276	T	C	0.629225	1006
7	rs6951456	T	G	0.639165	1006
7	rs13228407	C	T	0.394632	1006
7	rs74978173	C	T	0.194831	1006
7	rs142671630	G	A	0.0228628	1006
7	rs58802890	C	T	0.398608	1006
7	rs11769866	G	A	0.188867	1006
7	rs34256344	G	C	0.423459	1006
7	rs11764159	C	T	0.189861	1006
7	rs34120092	A	C	0.62326	1006
7	rs55995895	C	T	0.189861	1006
7	rs57193069	A	G	0.430417	1006
7	rs117553548	A	G	0.0198807	1006
7	rs58582974	G	A	0.400596	1006
7	rs10260276	A	T	0.0248509	1006
7	rs9770241	T	C	0.617296	1006
7	rs56053419	T	C	0.621272	1006
7	rs57641962	G	A	0.00596421	1006
7	rs7786059	G	C	0.00596421	1006
7	rs118025257	C	T	0.0208748	1006
7	rs147935613	G	C	0.0159046	1006
7	rs112681788	C	A	0.0218688	1006
7	rs7786367	G	A	0.421471	1006
7	rs149020949	G	A	0.00894632	1006
7	rs7806394	A	G	0.426441	1006
7	rs4631355	C	A	0.426441	1006
7	rs73286622	A	G	0.00596421	1006
7	rs141373345	C	A	0.0149105	1006
7	rs4455739	T	G	0.425447	1006
7	rs4379359	A	T	0.426441	1006
7	rs4255035	C	T	0.426441	1006
7	rs73286624	G	C	0.00596421	1006
7	rs111376532	G	A	0.0218688	1006
7	rs35091011	A	T	0.427435	1006
7	rs34074471	C	T	0.427435	1006
7	rs62434666	G	A	0.196819	1006
7	rs35406566	C	T	0.427435	1006
7	rs6955652	A	G	0.427435	1006
7	rs34957940	G	T	0.0467197	1006
7	rs6974455	C	T	0.426441	1006
7	rs28661143	T	C	0.427435	1006
7	rs62434668	G	A	0.197813	1006
7	rs13225346	T	C	0.427435	1006
7	rs13234909	G	A	0.385686	1006
7	rs62434669	G	A	0.198807	1006
7	rs55948146	G	C	0.626243	1006
7	rs7799782	A	G	0.624254	1006
7	rs7799807	A	G	0.62326	1006
7	rs117850389	G	T	0.0198807	1006
7	rs12537387	A	G	0.405567	1006
7	rs12534763	C	T	0.406561	1006
7	rs56758848	A	G	0.196819	1006
7	rs12537430	A	G	0.625249	1006
7	rs57116830	G	A	0.00596421	1006
7	rs138576161	C	T	0.0258449	1006
7	rs12537479	A	G	0.625249	1006
7	rs117159629	G	A	0.0188867	1006
7	rs13242649	G	A	0.398608	1006
7	rs35935754	T	C	0.625249	1006
7	rs34373690	T	A	0.427435	1006
7	rs34411636	C	T	0.399602	1006
7	rs35641411	T	C	0.429423	1006
7	rs111337159	A	G	0.0258449	1006
7	rs6948707	T	G	0.407555	1006
7	rs62435120	C	A	0.398608	1006
7	rs6962703	G	C	0.00596421	1006
7	rs112767801	G	A	0.0228628	1006
7	rs62435122	A	T	0.40159	1006
7	rs4721089	C	T	0.762425	1006
7	rs4721090	T	C	0.356859	1006
7	rs10237989	G	A	0.355865	1006
7	rs73286641	G	A	0.00596421	1006
7	rs10268797	C	G	0.787276	1006
7	rs13222183	A	G	0.355865	1006
7	rs13235380	C	T	0.355865	1006
7	rs192208792	G	C	0.0129225	1006
7	rs61164094	T	C	0.429423	1006
7	rs185164488	T	C	0.027833	1006
7	rs6976097	A	G	0.406561	1006
7	rs4458759	T	C	0.407555	1006
7	rs6460944	C	T	0.406561	1006
7	rs6947937	A	G	0.40159	1006
7	rs6948403	A	G	0.407555	1006
7	rs6965935	G	A	0.407555	1006
7	rs55772680	T	G	0.00596421	1006
7	rs4721096	T	C	0.789264	1006
7	rs3889797	A	C	0.407555	1006
7	rs117616482	C	T	0.0198807	1006
7	rs112764806	C	T	0.0218688	1006
7	rs112364479	G	A	0.0238569	1006
7	rs1078112	T	A	0.378728	1006
7	rs1078111	G	A	0.00596421	1006
7	rs13233509	G	T	0.378728	1006
7	rs145891091	C	T	0.0258449	1006
7	rs62435124	A	G	0.408549	1006
7	rs13237891	C	T	0.400596	1006
7	rs10228057	A	T	0.378728	1006
7	rs10228189	A	G	0.78827	1006
7	rs35610003	C	T	0.402584	1006
7	rs60481999	G	C	0.00596421	1006
7	rs4236271	C	T	0.379722	1006
7	rs34043991	T	C	0.407555	1006
7	rs4721098	G	C	0.786282	1006
7	rs35375366	A	T	0.404573	1006
7	rs4719311	C	T	0.377734	1006
7	rs79698194	C	G	0.0218688	1006
7	rs10950400	C	T	0.352883	1006
7	rs73046323	G	A	0.213718	1006
7	rs11767177	G	T	0.0854871	1006
7	rs148702565	G	A	0.0168986	1006
7	rs58169303	T	C	0.214712	1006
7	rs60078905	G	A	0.00596421	1006
7	rs10807751	G	C	0.573559	1006
7	rs10807752	T	C	0.596421	1006
7	rs113710684	A	T	0.0218688	1006
7	rs12666769	C	G	0.00596421	1006
7	rs12666773	C	T	0.00596421	1006
7	rs117845922	G	A	0.0218688	1006
7	rs4449693	G	C	0.352883	1006
7	rs11764040	G	C	0.244533	1006
7	rs62435127	A	G	0.213718	1006
7	rs72503892	G	A	0.027833	1006
7	rs10233560	T	C	0.355865	1006
7	rs58673065	A	G	0.243539	1006
7	rs62435129	C	T	0.0198807	1006
7	rs73286665	G	A	0.027833	1006
7	rs10231456	A	G	0.599404	1006
7	rs10234557	A	G	0.600398	1006
7	rs6953693	C	G	0.355865	1006
7	rs6952808	G	C	0.355865	1006
7	rs6977733	T	A	0.353877	1006
7	rs11762803	A	G	0.243539	1006
7	rs6954521	C	A	0.353877	1006
7	rs6978048	T	G	0.353877	1006
7	rs6954673	C	T	0.353877	1006
7	rs73046334	T	C	0.214712	1006
7	rs6957894	G	A	0.355865	1006
7	rs112747351	G	T	0.0218688	1006
7	rs6959164	C	G	0.027833	1006
7	rs6978725	A	G	0.027833	1006
7	rs4719317	T	C	0.601392	1006
7	rs4719318	G	A	0.355865	1006
7	rs11766944	G	A	0.213718	1006
7	rs11766945	G	A	0.22664	1006
7	rs4721110	T	C	0.600398	1006
7	rs4719319	G	A	0.353877	1006
7	rs73286668	G	T	0.027833	1006
7	rs4719320	C	G	0.599404	1006
7	rs36194378	C	T	0.0427435	1006
7	rs73286670	T	C	0.00596421	1006
7	rs73671095	G	A	0.028827	1006
7	rs73671096	C	A	0.027833	1006
7	rs73046339	G	A	0.213718	1006
7	rs4721112	T	C	0.61332	1006
7	rs10260585	G	A	0.352883	1006
7	rs10250550	T	C	0.599404	1006
7	rs10247428	A	G	0.601392	1006
7	rs73286673	C	A	0.028827	1006
7	rs10260968	G	A	0.599404	1006
7	rs62435130	C	T	0.212724	1006
7	rs6974035	G	T	0.028827	1006
7	rs6961398	T	C	0.028827	1006
7	rs4236272	T	C	0.599404	1006
7	rs4256490	G	A	0.353877	1006
7	rs4601204	C	T	0.353877	1006
7	rs56070303	C	T	0.210736	1006
7	rs4721118	A	G	0.601392	1006
7	rs62435132	C	T	0.210736	1006
7	rs12672508	G	A	0.028827	1006
7	rs4719322	A	T	0.599404	1006
7	rs4719323	A	G	0.599404	1006
7	rs11764124	C	G	0.214712	1006
7	rs11764337	C	T	0.213718	1006
7	rs117314494	G	A	0.0228628	1006
7	rs56256289	C	T	0.213718	1006
7	rs4721121	T	C	0.356859	1006
7	rs117287790	C	T	0.0208748	1006
7	rs113688624	G	A	0.0258449	1006
7	rs4721122	C	G	0.355865	1006
7	rs60719967	A	T	0.00596421	1006
7	rs112058788	G	A	0.0228628	1006
7	rs112988176	C	T	0.0347913	1006
7	rs12699404	A	T	0.351889	1006
7	rs7810038	T	C	0.358847	1006
7	rs149115854	C	A	0.0109344	1006
7	rs11768541	G	A	0.355865	1006
7	rs10263703	G	C	0.387674	1006
7	rs11762834	C	T	0.379722	1006
7	rs10950407	T	G	0.354871	1006
7	rs12667600	C	A	0.380716	1006
7	rs4262234	T	C	0.975149	1006
7	rs4236273	G	A	0.60338	1006
7	rs4236274	A	G	0.390656	1006
7	rs4073079	T	G	0.00894632	1006
7	rs11763813	C	T	0.208748	1006
7	rs139477877	G	A	0.0119284	1006
7	rs12672975	G	A	0.00596421	1006
7	rs28432248	T	C	0.206759	1006
7	rs116716197	G	A	0.0218688	1006
7	rs113074864	T	C	0.0159046	1006
7	rs4602777	C	T	0.446322	1006
7	rs112589933	G	A	0.0347913	1006
7	rs56137415	C	T	0.027833	1006
7	rs11770148	A	G	0.195825	1006
7	rs12155225	T	C	0.375746	1006
7	rs4644136	C	T	0.403579	1006
7	rs73046356	C	T	0.027833	1006
7	rs117324428	C	T	0.0149105	1006
7	rs147228851	G	T	0.0188867	1006
7	rs116236056	G	A	0.027833	1006
7	rs4610628	C	T	0.367793	1006
7	rs139794269	G	A	0.0178926	1006
7	rs73046359	C	A	0.027833	1006
7	rs11761670	C	T	0.369781	1006
7	rs56300387	T	C	0.027833	1006
7	rs62435157	G	A	0.0526839	1006
7	rs11980012	G	A	0.0228628	1006
7	rs57234495	G	A	0.193837	1006
7	rs12672286	G	A	0.373757	1006
7	rs59690573	C	T	0.00994036	1006
7	rs55827829	G	A	0.027833	1006
7	rs73046366	G	A	0.027833	1006
7	rs6949118	G	C	0.00894632	1006
7	rs6949794	G	A	0.374751	1006
7	rs116904927	G	A	0.0149105	1006
7	rs73046369	C	T	0.026839	1006
7	rs73046370	C	T	0.026839	1006
7	rs73046372	C	A	0.026839	1006
7	rs10950410	C	G	0.609344	1006
7	rs10950411	A	G	0.636183	1006
7	rs12699415	A	G	0.602386	1006
7	rs71523265	G	A	0.400596	1006
7	rs35349665	C	T	0.636183	1006
7	rs4721134	G	A	0.37674	1006
7	rs4721135	A	G	0.40159	1006
7	rs73046375	G	A	0.026839	1006
7	rs10950413	A	G	0.428429	1006
7	rs11973114	G	A	0.197813	1006
7	rs117328189	C	T	0.0487078	1006
7	rs56770872	G	A	0.0328032	1006
7	rs13221208	A	G	0.633201	1006
7	rs13224015	T	C	0.633201	1006
7	rs55934553	T	C	0.209742	1006
7	rs112425367	T	A	0.133201	1006
7	rs73046378	C	T	0.027833	1006
7	rs10950415	A	G	0.422465	1006
7	rs117661380	C	T	0.0258449	1006
7	rs4719330	A	G	0.632207	1006
7	rs4719331	A	C	0.209742	1006
7	rs4719332	G	A	0.209742	1006
7	rs12669758	C	T	0.422465	1006
7	rs7787341	G	C	0.209742	1006
7	rs4265091	C	T	0.027833	1006
7	rs7788921	C	A	0.209742	1006
7	rs7791637	G	A	0.203777	1006
7	rs11770612	A	C	0.209742	1006
7	rs10269191	A	G	0.423459	1006
7	rs60346318	C	G	0.21173	1006
7	rs190999143	A	T	0.027833	1006
7	rs28705934	T	A	0.210736	1006
7	rs4719335	A	G	0.986083	1006
7	rs4719336	T	C	0.423459	1006
7	rs4721139	T	C	0.632207	1006
7	rs4721140	A	T	0.209742	1006
7	rs4639400	G	T	0.626243	1006
7	rs4721142	T	C	0.204771	1006
7	rs4721143	T	G	0.632207	1006
7	rs10265944	C	T	0.421471	1006
7	rs10266703	C	A	0.43837	1006
7	rs4721146	C	T	0.392644	1006
7	rs35487994	G	A	0.392644	1006
7	rs34040190	G	A	0.191849	1006
7	rs10275045	C	T	0.417495	1006
7	rs10244946	G	A	0.417495	1006
7	rs10278591	C	T	0.208748	1006
7	rs12669518	G	C	0.389662	1006
7	rs117504009	C	T	0.0347913	1006
7	rs139786718	G	A	0.0129225	1006
7	rs116904298	G	A	0.0149105	1006
7	rs7783715	T	C	0.62326	1006
7	rs11761270	C	T	0.388668	1006
7	rs141503359	C	T	0.0168986	1006
7	rs73046392	C	T	0.027833	1006
7	rs12538674	C	G	0.627237	1006
7	rs113599450	G	A	0.00894632	1006
7	rs57871170	G	A	0.0407555	1006
7	rs13438597	C	T	0.0298211	1006
7	rs73046395	G	A	0.027833	1006
7	rs112042509	G	A	0.027833	1006
7	rs73288728	G	C	0.00894632	1006
7	rs6967442	A	G	0.440358	1006
7	rs34145223	G	A	0.395626	1006
7	rs10233586	T	C	0.00894632	1006
7	rs10950422	T	C	0.439364	1006
7	rs62436669	G	A	0.193837	1006
7	rs10950423	A	G	0.634195	1006
7	rs12534679	G	A	0.439364	1006
7	rs12532392	A	G	0.99006	1006
7	rs10950425	C	G	0.636183	1006
7	rs12667946	T	C	0.634195	1006
7	rs13437894	A	G	0.628231	1006
7	rs73288743	A	G	0.0168986	1006
7	rs4513875	C	T	0.395626	1006
7	rs111066265	G	A	0.0109344	1006
7	rs75924025	A	G	0.0109344	1006
7	rs73288747	C	T	0.0109344	1006
7	rs4994764	C	G	0.627237	1006
7	rs4994763	C	T	0.616302	1006
7	rs73048106	G	T	0.191849	1006
7	rs113862945	C	T	0.027833	1006
7	rs73288749	C	T	0.0109344	1006
7	rs35521857	C	T	0.0139165	1006
7	rs4721162	A	G	0.633201	1006
7	rs56406856	T	C	0.00894632	1006
7	rs12667688	C	T	0.389662	1006
7	rs12669956	A	C	0.390656	1006
7	rs117053846	G	A	0.0477137	1006
7	rs6978209	G	A	0.622266	1006
7	rs10255204	A	C	0.626243	1006
7	rs11768206	T	G	0.389662	1006
7	rs117829095	C	A	0.0964215	1006
7	rs4721164	C	G	0.232604	1006
7	rs12699435	G	A	0.0328032	1006
7	rs6945719	G	A	0.385686	1006
7	rs12113633	G	A	0.193837	1006
7	rs113698965	T	C	0.027833	1006
7	rs4721167	C	T	0.387674	1006
7	rs6951956	G	A	0.225646	1006
7	rs34296663	C	T	0.392644	1006
7	rs11761818	C	T	0.39165	1006
7	rs7791299	T	C	0.195825	1006
7	rs7791899	T	C	0.192843	1006
7	rs4721170	A	G	0.631213	1006
7	rs62442895	G	A	0.193837	1006
7	rs10267593	G	A	0.195825	1006
7	rs10260386	T	C	0.625249	1006
7	rs10257349	A	G	0.625249	1006
7	rs143161534	C	T	0.0149105	1006
7	rs61751744	G	A	0.027833	1006
7	rs73048122	C	T	0.028827	1006
7	rs34922657	C	T	0.390656	1006
7	rs117201337	G	A	0.0188867	1006
7	rs7807014	T	C	0.193837	1006
7	rs193248040	G	A	0.00695825	1006
7	rs4721175	T	C	0.625249	1006
7	rs73048124	G	C	0.027833	1006
7	rs73048126	G	C	0.027833	1006
7	rs4721176	T	C	0.624254	1006
7	rs12669937	C	T	0.390656	1006
7	rs117859612	C	T	0.0168986	1006
7	rs73048131	A	G	0.027833	1006
7	rs73048132	C	G	0.027833	1006
7	rs185841068	C	T	0.0149105	1006
7	rs11771828	T	C	0.193837	1006
7	rs11767515	C	T	0.192843	1006
7	rs55913423	C	T	0.0109344	1006
7	rs55666359	C	T	0.027833	1006
7	rs4236277	C	T	0.390656	1006
7	rs10950429	C	A	0.624254	1006
7	rs73048138	T	C	0.027833	1006
7	rs12699439	T	C	0.390656	1006
7	rs10264573	A	G	0.183897	1006
7	rs12540201	G	A	0.341948	1006
7	rs10807761	G	A	0.390656	1006
7	rs11767036	C	G	0.192843	1006
7	rs11767040	C	T	0.192843	1006
7	rs192416547	G	A	0.00795229	1006
7	rs73048140	C	G	0.027833	1006
7	rs73048143	C	T	0.027833	1006
7	rs4618595	A	G	0.626243	1006
7	rs56403963	C	G	0.193837	1006
7	rs73048145	T	C	0.026839	1006
7	rs117190197	C	T	0.0109344	1006
7	rs34302027	G	A	0.359841	1006
7	rs13242597	A	C	0.382704	1006
7	rs6461005	A	G	0.428429	1006
7	rs140595673	G	A	0.0188867	1006
7	rs6970796	C	T	0.0328032	1006
7	rs6952727	A	G	0.427435	1006
7	rs113523218	G	A	0.0298211	1006
7	rs10232234	G	T	0.426441	1006
7	rs10278002	A	G	0.0328032	1006
7	rs12537348	C	G	0.395626	1006
7	rs117097421	G	A	0.0994036	1006
7	rs12537914	C	T	0.394632	1006
7	rs62442899	C	T	0.188867	1006
7	rs34961072	G	C	0.38668	1006
7	rs34269264	C	T	0.394632	1006
7	rs35582663	G	A	0.394632	1006
7	rs111867697	C	T	0.0308151	1006
7	rs112093341	G	A	0.0308151	1006
7	rs34074205	G	A	0.379722	1006
7	rs60605830	A	G	0.427435	1006
7	rs73048162	T	C	0.427435	1006
7	rs116983556	T	G	0.0188867	1006
7	rs10230383	T	C	0.432406	1006
7	rs10227517	A	T	0.431412	1006
7	rs10243920	G	A	0.431412	1006
7	rs10274300	C	G	0.431412	1006
7	rs11771973	C	G	0.39662	1006
7	rs11764960	G	A	0.390656	1006
7	rs62442900	G	A	0.378728	1006
7	rs4721184	T	C	0.39662	1006
7	rs4332037	C	T	0.191849	1006
7	rs4721185	T	C	0.431412	1006
7	rs12699449	G	C	0.430417	1006
7	rs11772205	C	T	0.430417	1006
7	rs34290436	G	C	0.362823	1006
7	rs6974083	A	G	0.0367793	1006
7	rs7810386	T	A	0.366799	1006
7	rs6461009	T	C	0.804175	1006
7	rs150851884	G	A	0.0178926	1006
7	rs6944877	T	G	0.431412	1006
7	rs35327420	C	A	0.363817	1006
7	rs12699453	C	T	0.431412	1006
7	rs62442903	G	A	0.223658	1006
7	rs6950151	T	C	0.432406	1006
7	rs6964522	C	T	0.432406	1006
7	rs12536261	G	A	0.398608	1006
7	rs6950330	T	C	0.431412	1006
7	rs4721188	G	A	0.776342	1006
7	rs13224989	C	G	0.39662	1006
7	rs145742886	C	A	0.028827	1006
7	rs118009319	G	T	0.0208748	1006
7	rs2056478	C	T	0.395626	1006
7	rs2056479	G	A	0.427435	1006
7	rs2056480	G	A	0.393638	1006
7	rs4721190	G	A	0.424453	1006
7	rs35797753	G	A	0.383698	1006
7	rs73048199	C	A	0.0318091	1006
7	rs116178418	C	T	0.0318091	1006
7	rs4421257	T	C	0.39662	1006
7	rs117802289	G	A	0.0238569	1006
7	rs2056481	A	G	0.394632	1006
7	rs73048201	G	A	0.0318091	1006
7	rs36054673	G	T	0.370775	1006
7	rs56229402	T	C	0.0318091	1006
7	rs191679617	G	A	0.00894632	1006
7	rs56106757	A	G	0.0318091	1006
7	rs55703253	G	A	0.0318091	1006
7	rs7789767	G	C	0.0347913	1006
7	rs73050109	C	T	0.0318091	1006
7	rs12536062	G	A	0.385686	1006
7	rs11971646	C	T	0.0318091	1006
7	rs117014804	G	C	0.0487078	1006
7	rs11978253	G	T	0.0318091	1006
7	rs11976042	T	A	0.0318091	1006
7	rs55726805	G	T	0.0318091	1006
7	rs71523284	G	A	0.0149105	1006
7	rs55754118	G	A	0.0318091	1006
7	rs34008721	T	C	0.379722	1006
7	rs6951210	A	G	0.0347913	1006
7	rs56362945	G	A	0.0318091	1006
7	rs34647879	G	A	0.37674	1006
7	rs73050119	G	A	0.0318091	1006
7	rs73050121	A	C	0.0318091	1006
7	rs112539405	G	A	0.0318091	1006
7	rs73050123	G	A	0.0318091	1006
7	rs1464541	A	G	0.377734	1006
7	rs55989740	G	A	0.0318091	1006
7	rs144908211	G	A	0.0218688	1006
7	rs73050125	A	G	0.0318091	1006
7	rs28728306	C	A	0.192843	1006
7	rs73050128	C	A	0.192843	1006
7	rs10268609	G	T	0.807157	1006
7	rs34587377	G	A	0.0208748	1006
7	rs58924006	T	C	0.0318091	1006
7	rs145635987	C	T	0.00994036	1006
7	rs55877249	A	T	0.0318091	1006
7	rs56244108	A	G	0.0318091	1006
7	rs1403175	A	T	0.807157	1006
7	rs56187401	C	T	0.0318091	1006
7	rs73671930	G	A	0.0387674	1006
7	rs62442906	C	T	0.372763	1006
7	rs73050136	C	A	0.0318091	1006
7	rs34869273	A	C	0.0367793	1006
7	rs12671113	G	A	0.388668	1006
7	rs73050137	T	C	0.0318091	1006
7	rs73050139	C	G	0.0318091	1006
7	rs10950448	G	C	0.392644	1006
7	rs6959688	A	G	0.384692	1006
7	rs6978112	C	T	0.395626	1006
7	rs55737428	G	A	0.0318091	1006
7	rs55730230	A	G	0.0318091	1006
7	rs117239019	T	C	0.0248509	1006
7	rs60595248	G	A	0.223658	1006
7	rs61150432	C	T	0.360835	1006
7	rs112519082	A	C	0.0318091	1006
7	rs34976285	C	T	0.362823	1006
7	rs12699476	A	C	0.734592	1006
7	rs73050147	T	C	0.0318091	1006
7	rs34419870	C	T	0.360835	1006
7	rs12699477	T	C	0.369781	1006
7	rs62442910	T	A	0.227634	1006
7	rs78443464	C	T	0.224652	1006
7	rs73050155	G	A	0.0308151	1006
7	rs62442913	G	A	0.225646	1006
7	rs61409925	G	A	0.223658	1006
7	rs62442915	C	T	0.0357853	1006
7	rs73050157	T	G	0.0308151	1006
7	rs73050159	G	A	0.0308151	1006
7	rs55786379	G	C	0.0377734	1006
7	rs73050163	T	C	0.0308151	1006
7	rs71523287	T	A	0.0318091	1006
7	rs73050165	C	T	0.0308151	1006
7	rs13244345	A	G	0.424453	1006
7	rs4721217	C	T	0.390656	1006
7	rs73050174	C	T	0.0308151	1006
7	rs56093134	C	T	0.219682	1006
7	rs73050177	A	G	0.0308151	1006
7	rs141510126	A	G	0.0149105	1006
7	rs151044488	G	A	0.0129225	1006
7	rs113517754	C	A	0.0109344	1006
7	rs12699483	C	G	0.38668	1006
7	rs4719364	T	C	0.670974	1006
7	rs2280552	C	T	0.354871	1006
7	rs1801550	C	T	0.0308151	1006
7	rs1801368	C	T	0.387674	1006
7	rs2280550	G	A	0.387674	1006
7	rs2280549	G	A	0.321074	1006
7	rs2280548	G	T	0.387674	1006
7	rs117875104	G	T	0.0198807	1006
7	rs2067948	G	A	0.327038	1006
7	rs2280546	G	A	0.388668	1006
7	rs117012176	G	A	0.0308151	1006
7	rs11978836	C	A	0.0248509	1006
7	rs4719366	G	A	0.38668	1006
7	rs56259105	T	C	0.219682	1006
7	rs117100204	C	T	0.0109344	1006
7	rs138356578	G	A	0.0298211	1006
7	rs149247906	C	T	0.0188867	1006
7	rs73051854	G	A	0.0308151	1006
7	rs11770899	C	T	0.648111	1006
7	rs11557347	G	A	0.423459	1006
7	rs10950456	G	A	0.565606	1006
7	rs73051857	T	C	0.0318091	1006
7	rs55871234	C	T	0.00994036	1006
7	rs150642962	G	T	0.0139165	1006
7	rs73051862	G	C	0.0328032	1006
7	rs55678474	C	T	0.0397614	1006
7	rs116953282	T	G	0.0328032	1006
7	rs73051864	G	A	0.0328032	1006
7	rs73051865	T	C	0.0328032	1006
7	rs7809140	T	C	0.959245	1006
7	rs4273749	C	T	0.959245	1006
7	rs12154473	A	G	0.588469	1006
7	rs112576143	T	G	0.0109344	1006
7	rs7792631	C	T	0.371769	1006
7	rs3996333	G	A	0.959245	1006
7	rs1554505	G	A	0.724652	1006
7	rs73051876	C	T	0.0328032	1006
7	rs76421927	C	T	0.0208748	1006
7	rs13225225	C	T	0.305169	1006
7	rs1554506	A	G	0.95825	1006
7	rs142037266	G	A	0.00695825	1006
7	rs10228977	T	G	0.959245	1006
7	rs10239186	G	A	0.959245	1006
7	rs12699490	A	G	0.959245	1006
7	rs12699491	T	C	0.959245	1006
7	rs12699492	G	A	0.959245	1006
7	rs12699493	T	G	0.959245	1006
7	rs12699494	G	A	0.959245	1006
7	rs12699495	A	G	0.959245	1006
7	rs12699496	G	A	0.959245	1006
7	rs55684109	G	A	0.0328032	1006
7	rs55864895	G	T	0.0328032	1006
7	rs117802435	G	A	0.0328032	1006
7	rs10950458	C	T	0.959245	1006
7	rs11765639	G	A	0.379722	1006
7	rs7804387	A	G	0.959245	1006
7	rs10237340	T	C	0.959245	1006
7	rs56188628	C	T	0.0328032	1006
7	rs7789484	G	A	0.959245	1006
7	rs7791124	C	A	0.959245	1006
7	rs7789967	G	A	0.959245	1006
7	rs10950461	G	A	0.95825	1006
7	rs10950464	A	G	0.959245	1006
7	rs10950466	G	A	0.959245	1006
7	rs11760932	C	A	0.959245	1006
7	rs11760946	C	G	0.959245	1006
7	rs73035914	G	A	0.0328032	1006
7	rs73035916	G	A	0.0328032	1006
7	rs7799855	G	A	0.959245	1006
7	rs7801421	C	G	0.342942	1006
7	rs62442924	C	T	0.219682	1006
7	rs62442925	T	C	0.027833	1006
7	rs10253879	T	C	0.959245	1006
7	rs6977735	G	A	0.959245	1006
7	rs6961018	A	G	0.959245	1006
7	rs6965059	T	C	0.959245	1006
7	rs118105651	T	G	0.00695825	1006
7	rs7798407	A	G	0.959245	1006
7	rs113514437	C	T	0.0109344	1006
7	rs11768212	A	C	0.239563	1006
7	rs147296048	A	G	0.0248509	1006
7	rs1316716	G	A	0.333996	1006
7	rs1113736	T	C	0.422465	1006
7	rs1113737	G	A	0.317097	1006
7	rs148393653	G	A	0.0149105	1006
7	rs7807248	T	C	0.959245	1006
7	rs7803415	A	G	0.959245	1006
7	rs2140123	G	A	0.959245	1006
7	rs73047969	C	G	0.0328032	1006
7	rs7785679	C	T	0.959245	1006
7	rs7804190	A	C	0.639165	1006
7	rs143526741	G	A	0.0119284	1006
7	rs73047973	A	G	0.0328032	1006
7	rs6952085	T	C	0.959245	1006
7	rs6947892	A	C	0.959245	1006
7	rs138334474	C	G	0.0149105	1006
7	rs11972209	C	T	0.0397614	1006
7	rs190867828	C	T	0.0218688	1006
7	rs939936	G	A	0.959245	1006
7	rs1815054	C	T	0.959245	1006
7	rs939935	T	C	0.959245	1006
7	rs939934	T	C	0.959245	1006
7	rs882948	C	T	0.331014	1006
7	rs113206075	A	G	0.0218688	1006
7	rs11979459	T	C	0.959245	1006
7	rs55696955	C	T	0.0328032	1006
7	rs4236279	A	G	0.966203	1006
7	rs6949306	G	T	0.959245	1006
7	rs6974807	T	A	0.959245	1006
7	rs10950473	G	A	0.387674	1006
7	rs6979477	T	C	0.966203	1006
7	rs4721248	A	T	0.959245	1006
7	rs117644708	G	A	0.0149105	1006
7	rs2140121	G	A	0.959245	1006
7	rs78394551	T	C	0.0347913	1006
7	rs111324263	A	C	0.0347913	1006
7	rs144597631	A	T	0.0218688	1006
7	rs140599604	C	A	0.0149105	1006
7	rs11773627	T	C	0.224652	1006
7	rs6972374	C	T	0.349901	1006
7	rs117998432	C	T	0.0218688	1006
7	rs7795303	T	C	0.959245	1006
7	rs6946691	A	T	0.959245	1006
7	rs12666575	C	T	0.387674	1006
7	rs61467855	G	A	0.0397614	1006
7	rs12669018	A	G	0.0298211	1006
7	rs11766575	T	C	0.390656	1006
7	rs1105641	A	G	0.0397614	1006
7	rs55669070	C	T	0.0328032	1006
7	rs117546874	G	A	0.0437376	1006
7	rs1105639	G	A	0.959245	1006
7	rs10256644	A	G	0.95825	1006
7	rs117190769	G	A	0.0188867	1006
7	rs116868020	C	T	0.0198807	1006
7	rs67059662	T	C	0.0328032	1006
7	rs67271841	T	C	0.0328032	1006
7	rs117106123	C	T	0.028827	1006
7	rs118045173	T	C	0.0178926	1006
7	rs117663441	G	C	0.0159046	1006
7	rs55790414	A	G	0.0328032	1006
7	rs4721264	G	A	0.385686	1006
7	rs117837113	G	A	0.0357853	1006
7	rs1533828	C	A	0.959245	1006
7	rs73047989	A	C	0.0328032	1006
7	rs73047990	G	A	0.0328032	1006
7	rs4721267	G	A	0.959245	1006
7	rs62442944	T	G	0.2167	1006
7	rs12699547	C	T	0.355865	1006
7	rs147648203	T	C	0.0218688	1006
7	rs56297951	G	A	0.0318091	1006
7	rs112351220	C	G	0.0318091	1006
7	rs145078370	G	A	0.0337972	1006
7	rs6964314	C	T	0.960239	1006
7	rs6461049	C	T	0.56163	1006
7	rs139930338	G	A	0.0129225	1006
7	rs6969587	C	T	0.353877	1006
7	rs73047997	G	A	0.0318091	1006
7	rs12699561	G	T	0.353877	1006
7	rs113794170	C	T	0.0318091	1006
7	rs3996330	C	A	0.571571	1006
7	rs3996329	G	A	0.189861	1006
7	rs35344169	G	A	0.0218688	1006
7	rs111402248	G	C	0.00894632	1006
7	rs66979794	T	C	0.0387674	1006
7	rs12668156	G	A	0.382704	1006
7	rs117395188	G	A	0.0178926	1006
7	rs73049803	G	A	0.0318091	1006
7	rs11764780	G	C	0.215706	1006
7	rs12668848	G	A	0.420477	1006
7	rs55790766	C	T	0.215706	1006
7	rs112054057	G	T	0.0318091	1006
7	rs79950306	C	G	0.384692	1006
7	rs118013978	G	A	0.0109344	1006
7	rs57148375	G	C	0.2167	1006
7	rs4721282	A	G	0.388668	1006
7	rs73041780	G	A	0.0318091	1006
7	rs117653448	C	T	0.0308151	1006
7	rs117151516	G	A	0.0407555	1006
7	rs146040447	G	A	0.0318091	1006
7	rs11765549	G	T	0.390656	1006
7	rs11765550	G	A	0.389662	1006
7	rs11773316	C	T	0.38668	1006
7	rs11763870	T	C	0.580517	1006
7	rs56362140	C	T	0.0318091	1006
7	rs4721287	A	C	0.387674	1006
7	rs34809719	G	T	0.215706	1006
7	rs60432611	G	C	0.387674	1006
7	rs58120505	T	C	0.420477	1006
7	rs56727870	T	C	0.387674	1006
7	rs60995052	G	C	0.387674	1006
7	rs60755037	G	A	0.387674	1006
7	rs57216949	G	T	0.387674	1006
7	rs11764590	C	T	0.214712	1006
7	rs1403174	A	T	0.607356	1006
7	rs150283295	C	A	0.0129225	1006
7	rs868754	G	C	0.21173	1006
7	rs3957488	G	C	0.0238569	1006
7	rs3996328	C	T	0.359841	1006
7	rs77026842	C	G	0.0149105	1006
7	rs3857706	A	G	0.604374	1006
7	rs872465	G	A	0.359841	1006
7	rs872464	A	G	0.604374	1006
7	rs6953187	A	G	0.966203	1006
7	rs4721294	T	C	0.399602	1006
7	rs4721295	T	G	0.399602	1006
7	rs55689856	G	A	0.392644	1006
7	rs34021847	G	A	0.346918	1006
7	rs144718353	C	T	0.0377734	1006
7	rs55692801	T	C	0.0755467	1006
7	rs73043506	G	A	0.0397614	1006
7	rs73043509	G	A	0.0397614	1006
7	rs79206451	G	C	0.028827	1006
7	rs10950503	A	C	0.599404	1006
7	rs73043511	T	G	0.0397614	1006
7	rs73043514	C	T	0.0397614	1006
7	rs1107592	A	G	0.399602	1006
7	rs1107591	G	A	0.398608	1006
7	rs57460298	C	T	0.357853	1006
7	rs57633152	C	G	0.382704	1006
7	rs139562583	C	T	0.0188867	1006
7	rs6975354	G	C	0.358847	1006
7	rs56220145	C	T	0.0109344	1006
7	rs10479762	T	C	0.569583	1006
7	rs73672006	C	T	0.0109344	1006
7	rs73043526	A	G	0.0318091	1006
7	rs13246996	G	C	0.356859	1006
7	rs58227534	A	G	0.397614	1006
7	rs12670737	C	T	0.397614	1006
7	rs55828714	G	A	0.0318091	1006
7	rs111543129	G	A	0.0129225	1006
7	rs871924	A	G	0.397614	1006
7	rs871925	G	A	0.569583	1006
7	rs113724348	T	A	0.0337972	1006
7	rs117302256	G	A	0.0188867	1006
7	rs4719391	T	C	0.397614	1006
7	rs13227554	G	C	0.569583	1006
7	rs2008263	A	G	0.397614	1006
7	rs549188081	C	T	0.00695825	1006
7	rs56305291	A	G	0.214712	1006
7	rs73045466	G	A	0.0318091	1006
7	rs4721302	A	G	0.644135	1006
7	rs4721303	G	A	0.0109344	1006
7	rs11771625	C	T	0.397614	1006
7	rs56180486	C	T	0.213718	1006
7	rs11514731	C	G	0.210736	1006
7	rs12699570	G	A	0.356859	1006
7	rs62444881	C	T	0.209742	1006
7	rs35622755	A	G	0.109344	1006
7	rs35745518	G	A	0.353877	1006
7	rs3996325	T	C	0.256461	1006
7	rs59822957	G	C	0.0109344	1006
7	rs4623312	C	A	0.0109344	1006
7	rs55832849	C	T	0.0328032	1006
7	rs143535020	G	A	0.0129225	1006
7	rs939946	C	G	0.359841	1006
7	rs1317138	C	T	0.0119284	1006
7	rs939947	A	C	0.955268	1006
7	rs939948	G	T	0.955268	1006
7	rs4721308	G	A	0.955268	1006
7	rs4721309	G	A	0.955268	1006
7	rs939949	A	G	0.955268	1006
7	rs883445	A	G	0.955268	1006
7	rs73277191	C	T	0.0109344	1006
7	rs883444	C	T	0.955268	1006
7	rs10254204	G	A	0.955268	1006
7	rs146281494	C	T	0.00596421	1006
7	rs73281311	G	A	0.0109344	1006
7	rs4719395	A	C	0.0447316	1006
7	rs4721312	T	C	0.0447316	1006
7	rs73045493	G	A	0.0318091	1006
7	rs55988458	G	A	0.212724	1006
7	rs56016347	C	T	0.212724	1006
7	rs11762545	C	T	0.212724	1006
7	rs11762636	C	A	0.212724	1006
7	rs67408806	A	C	0.0447316	1006
7	rs73281316	G	T	0.0109344	1006
7	rs56016843	C	T	0.0109344	1006
7	rs73047003	A	G	0.0318091	1006
7	rs10258126	A	C	0.0109344	1006
7	rs6973622	T	C	0.645129	1006
7	rs4721314	A	T	0.0198807	1006
7	rs55874937	A	T	0.0318091	1006
7	rs73047007	C	T	0.0318091	1006
7	rs12699596	A	G	0.347913	1006
7	rs10251332	T	G	0.0337972	1006
7	rs79447549	A	G	0.105368	1006
7	rs11764212	C	A	0.38668	1006
7	rs10269764	G	C	0.0447316	1006
7	rs188395993	C	T	0.0178926	1006
7	rs61096774	C	T	0.0109344	1006
7	rs4721320	C	T	0.0109344	1006
7	rs62444886	C	T	0.0606362	1006
7	rs4721321	A	G	0.257455	1006
7	rs4721322	G	A	0.0109344	1006
7	rs4721323	T	C	0.0109344	1006
7	rs59619245	C	T	0.385686	1006
7	rs73672014	G	T	0.0109344	1006
7	rs3735210	T	C	0.0119284	1006
7	rs3735211	T	C	0.0447316	1006
7	rs3735212	A	C	0.0447316	1006
7	rs4721324	T	C	0.0447316	1006
7	rs4721325	A	G	0.0447316	1006
7	rs73047021	C	T	0.0318091	1006
7	rs4721326	C	T	0.0447316	1006
7	rs55695483	G	A	0.117296	1006
7	rs28406048	C	A	0.0109344	1006
7	rs28537163	A	G	0.0109344	1006
7	rs7778752	T	C	0.646123	1006
7	rs55773130	T	C	0.212724	1006
7	rs55952733	G	A	0.212724	1006
7	rs144239111	C	T	0.0228628	1006
7	rs55993248	A	G	0.219682	1006
7	rs3934792	T	C	0.0447316	1006
7	rs4719399	T	C	0.0447316	1006
7	rs4719401	C	T	0.0129225	1006
7	rs4721327	A	G	0.0447316	1006
7	rs4470910	C	T	0.212724	1006
7	rs73047031	G	A	0.0318091	1006
7	rs4719402	C	A	0.0447316	1006
7	rs62444889	C	T	0.0397614	1006
7	rs7803147	C	G	0.0328032	1006
7	rs7802187	G	T	0.0447316	1006
7	rs7803310	C	A	0.0457256	1006
7	rs10225174	T	C	0.0447316	1006
7	rs10280870	A	G	0.0447316	1006
7	rs10225180	T	C	0.0447316	1006
7	rs73047040	C	T	0.0318091	1006
7	rs79625046	G	A	0.0417495	1006
7	rs10215961	C	T	0.0109344	1006
7	rs28528997	A	G	0.219682	1006
7	rs56269126	A	G	0.0337972	1006
7	rs1533827	C	T	0.219682	1006
7	rs6976645	C	T	0.0447316	1006
7	rs6975908	T	C	0.0447316	1006
7	rs56068044	T	C	0.0109344	1006
7	rs73047046	G	C	0.0318091	1006
7	rs58775644	C	T	0.0447316	1006
7	rs56074241	G	A	0.0109344	1006
7	rs112578690	C	T	0.0318091	1006
7	rs73047048	G	T	0.0318091	1006
7	rs10214987	G	A	0.0109344	1006
7	rs7795126	G	A	0.616302	1006
7	rs6948902	T	C	0.0447316	1006
7	rs6948912	T	C	0.333002	1006
7	rs55683212	G	C	0.219682	1006
7	rs56226325	C	T	0.172962	1006
7	rs34001382	G	T	0.0139165	1006
7	rs3996323	G	T	0.264414	1006
7	rs11763750	G	A	0.219682	1006
7	rs117624174	C	T	0.055666	1006
7	rs11766468	G	A	0.167992	1006
7	rs56720835	A	C	0.0119284	1006
7	rs1533829	A	G	0.260437	1006
7	rs62444906	G	T	0.167992	1006
7	rs62444907	C	T	0.172962	1006
7	rs10241537	A	G	0.264414	1006
7	rs60137119	A	G	0.382704	1006
7	rs6944660	A	G	0.650099	1006
7	rs73047060	C	T	0.0228628	1006
7	rs79024151	G	A	0.028827	1006
7	rs56087309	A	G	0.0337972	1006
7	rs7797112	T	C	0.26839	1006
7	rs183232966	C	A	0.00497018	1006
7	rs7801349	T	C	0.26839	1006
7	rs73672021	G	A	0.0119284	1006
7	rs6950627	C	T	0.379722	1006
7	rs10235664	T	C	0.269384	1006
7	rs10276536	C	T	0.264414	1006
7	rs9639202	G	A	0.170974	1006
7	rs7807520	A	C	0.0795229	1006
7	rs4721341	C	T	0.0119284	1006
7	rs55770986	T	C	0.171968	1006
7	rs56265641	C	G	0.0586481	1006
7	rs9969125	C	T	0.171968	1006
7	rs6943102	A	G	0.0795229	1006
7	rs73672023	A	C	0.0119284	1006
7	rs10257899	G	A	0.0119284	1006
7	rs55669426	G	C	0.263419	1006
7	rs77016717	A	G	0.028827	1006
7	rs7787359	A	G	0.264414	1006
7	rs34329930	G	A	0.0159046	1006
7	rs56289396	G	A	0.16998	1006
7	rs73281402	A	G	0.0129225	1006
7	rs117785294	G	A	0.00596421	1006
7	rs117845816	G	A	0.0178926	1006
7	rs4721347	G	A	0.659046	1006
7	rs12699646	T	G	0.617296	1006
7	rs73283510	G	A	0.0129225	1006
7	rs11765426	C	G	0.0437376	1006
7	rs6461108	A	G	0.0924453	1006
7	rs116872964	G	T	0.0387674	1006
7	rs138727958	C	T	0.0178926	1006
7	rs78173333	G	T	0.0437376	1006
7	rs61154218	C	T	0.0119284	1006
7	rs56278483	G	A	0.0795229	1006
7	rs56190614	G	A	0.0795229	1006
7	rs55893771	C	T	0.159046	1006
7	rs55775061	T	C	0.0795229	1006
7	rs74726782	G	A	0.0129225	1006
7	rs17132109	A	G	0.0795229	1006
7	rs4719412	G	A	0.00497018	1006
7	rs4719413	G	T	0.00596421	1006
7	rs138100773	G	A	0.00894632	1006
7	rs6972969	A	G	0.255467	1006
7	rs6977161	T	C	0.255467	1006
7	rs6972987	A	G	0.0795229	1006
7	rs6953670	C	T	0.0795229	1006
7	rs60626033	A	G	0.256461	1006
7	rs73047093	A	T	0.0795229	1006
7	rs67922140	G	A	0.0795229	1006
7	rs73047097	C	G	0.0785288	1006
7	rs73047102	G	A	0.0785288	1006
7	rs140888048	G	A	0.0168986	1006
7	rs17132111	C	A	0.0795229	1006
7	rs58693389	G	A	0.0795229	1006
7	rs112239528	C	G	0.00994036	1006
7	rs57907973	C	G	0.0795229	1006
7	rs4721353	G	A	0.0109344	1006
7	rs73048910	A	G	0.0795229	1006
7	rs67830812	A	G	0.0795229	1006
7	rs4719414	T	C	0.0109344	1006
7	rs111243376	C	T	0.0795229	1006
7	rs111656740	A	G	0.0795229	1006
7	rs10261796	C	T	0.0109344	1006
7	rs17132114	T	C	0.0805169	1006
7	rs7785626	A	G	0.645129	1006
7	rs114216570	C	T	0.0298211	1006
7	rs73048919	C	A	0.38668	1006
7	rs6461115	A	G	0.244533	1006
7	rs55810445	C	T	0.164016	1006
7	rs11760737	T	C	0.164016	1006
7	rs11773643	A	G	0.244533	1006
7	rs56072378	A	G	0.244533	1006
7	rs4721359	A	G	0.255467	1006
7	rs55801877	C	T	0.0318091	1006
7	rs55860148	G	A	0.242545	1006
7	rs4719415	A	G	0.648111	1006
7	rs56085961	G	A	0.0318091	1006
7	rs4719416	G	A	0.222664	1006
7	rs111575077	G	A	0.0308151	1006
7	rs34731055	C	T	0.209742	1006
7	rs62444917	A	C	0.244533	1006
7	rs56013888	C	T	0.0318091	1006
7	rs55789728	A	G	0.244533	1006
7	rs73048938	G	A	0.0308151	1006
7	rs73048939	C	A	0.0308151	1006
7	rs17132130	G	C	0.244533	1006
7	rs12333585	C	T	0.0109344	1006
7	rs73048940	G	C	0.0308151	1006
7	rs57429877	C	T	0.0109344	1006
7	rs62444919	C	T	0.208748	1006
7	rs11772627	G	C	0.209742	1006
7	rs3800869	C	T	0.353877	1006
7	rs3800870	G	A	0.0109344	1006
7	rs3800871	C	T	0.644135	1006
7	rs3800872	C	G	0.239563	1006
7	rs3823624	T	C	0.210736	1006
7	rs17734969	T	C	0.239563	1006
7	rs191445650	G	A	0.0129225	1006
7	rs10270935	T	A	0.0109344	1006
7	rs10253087	C	A	0.0129225	1006
7	rs11771283	T	C	0.420477	1006
7	rs145315186	C	T	0.0129225	1006
7	rs12699659	T	C	0.557654	1006
7	rs12530949	G	C	0.975149	1006
7	rs12536235	C	A	0.981113	1006
7	rs111825190	C	T	0.0159046	1006
7	rs12536239	C	T	0.0109344	1006
7	rs56320659	C	T	0.0695825	1006
7	rs10950536	G	A	0.518887	1006
7	rs56918704	A	G	0.37674	1006
7	rs56140501	G	A	0.027833	1006
7	rs147609326	C	T	0.00596421	1006
7	rs9632587	A	G	0.0168986	1006
7	rs17132133	C	T	0.0328032	1006
7	rs3800873	C	G	0.00994036	1006
7	rs68182881	A	G	0.0337972	1006
7	rs73048954	G	A	0.0318091	1006
7	rs1860826	G	A	0.354871	1006
7	rs2398709	C	T	0.384692	1006
7	rs35145970	G	A	0.225646	1006
7	rs13227446	G	A	0.227634	1006
7	rs141926533	A	T	0.00596421	1006
7	rs1860827	T	C	0.67495	1006
7	rs2398708	A	C	0.27336	1006
7	rs2398707	A	G	0.00994036	1006
7	rs3778937	T	C	0.275348	1006
7	rs181676109	C	T	0.00397614	1006
7	rs10280529	A	G	0.0427435	1006
7	rs113694148	T	G	0.0427435	1006
7	rs3778938	A	G	0.662028	1006
7	rs3778939	A	C	0.0427435	1006
7	rs73048967	T	C	0.0318091	1006
7	rs3729620	C	T	0.223658	1006
7	rs3800874	A	G	0.0427435	1006
7	rs10251391	C	T	0.00994036	1006
7	rs10254998	C	A	0.00994036	1006
7	rs73048969	T	C	0.0328032	1006
7	rs73048970	C	G	0.0328032	1006
7	rs3778940	G	A	0.00994036	1006
7	rs3778943	C	T	0.0427435	1006
7	rs34564512	C	G	0.219682	1006
7	rs4721372	C	G	0.0457256	1006
7	rs3800875	C	T	0.202783	1006
7	rs3800876	T	C	0.232604	1006
7	rs3778944	G	A	0.00994036	1006
7	rs73048980	G	A	0.0328032	1006
7	rs3778945	A	C	0.656064	1006
7	rs56024083	G	A	0.0328032	1006
7	rs3778946	G	A	0.617296	1006
7	rs3800877	T	C	0.617296	1006
7	rs7805774	C	T	0.66004	1006
7	rs7796547	T	C	0.662028	1006
7	rs34903893	C	T	0.223658	1006
7	rs3800878	T	G	0.650099	1006
7	rs3800879	A	G	0.650099	1006
7	rs3800880	A	G	0.651093	1006
7	rs3800881	T	C	0.61829	1006
7	rs3800882	G	A	0.39662	1006
7	rs3800883	A	G	0.66004	1006
7	rs73032309	G	A	0.0328032	1006
7	rs3800884	C	A	0.00994036	1006
7	rs3800885	C	A	0.00994036	1006
7	rs1558461	G	A	0.10835	1006
7	rs1558462	G	A	0.22167	1006
7	rs3800887	C	G	0.00994036	1006
7	rs73032312	C	T	0.0328032	1006
7	rs3800888	T	C	0.00994036	1006
7	rs141851113	T	C	0.0447316	1006
7	rs3778947	T	C	0.0427435	1006
7	rs117523767	G	A	0.05666	1006
7	rs73032315	G	A	0.0328032	1006
7	rs3800889	C	T	0.00994036	1006
7	rs3800890	G	A	0.612326	1006
7	rs55954288	G	A	0.0328032	1006
7	rs3778948	G	A	0.00994036	1006
7	rs3778949	G	A	0.00994036	1006
7	rs3800891	C	T	0.00994036	1006
7	rs3800893	C	T	0.223658	1006
7	rs9654938	A	G	0.0427435	1006
7	rs9654939	G	T	0.00994036	1006
7	rs73032321	G	A	0.0328032	1006
7	rs11773669	A	G	0.0228628	1006
7	rs73032323	G	C	0.0328032	1006
7	rs4721384	C	T	0.00695825	1006
7	rs73032324	C	T	0.0328032	1006
7	rs3778950	G	T	0.00994036	1006
7	rs3778951	C	T	0.00994036	1006
7	rs73032327	G	A	0.0328032	1006
7	rs73032330	C	T	0.0328032	1006
7	rs3823626	C	G	0.00994036	1006
7	rs3800894	C	A	0.00994036	1006
7	rs79386012	G	C	0.0188867	1006
7	rs3800895	G	A	0.267396	1006
7	rs73032334	G	A	0.0715706	1006
7	rs3778953	G	A	0.0109344	1006
7	rs55854338	C	T	0.0328032	1006
7	rs3778954	T	G	0.0427435	1006
7	rs112694628	C	A	0.0328032	1006
7	rs3778955	G	A	0.0188867	1006
7	rs73032337	G	A	0.0328032	1006
7	rs73032339	G	C	0.0328032	1006
7	rs73032340	G	A	0.0328032	1006
7	rs11973308	T	C	0.0705765	1006
7	rs11982791	C	A	0.0437376	1006
7	rs3823627	A	G	0.00994036	1006
7	rs73032342	T	A	0.00795229	1006
7	rs3778956	C	G	0.225646	1006
7	rs3778957	G	A	0.00994036	1006
7	rs3778958	G	A	0.00994036	1006
7	rs73032344	A	C	0.0328032	1006
7	rs73032345	T	C	0.0328032	1006
7	rs3778959	G	A	0.00994036	1006
7	rs3778960	C	T	0.00994036	1006
7	rs3778961	C	T	0.00994036	1006
7	rs3778962	C	T	0.00994036	1006
7	rs62442989	G	C	0.0626243	1006
7	rs10242757	T	C	0.0427435	1006
7	rs118128057	G	A	0.0198807	1006
7	rs73285726	T	C	0.00994036	1006
7	rs73032347	T	G	0.0328032	1006
7	rs56344650	G	A	0.0337972	1006
7	rs56143050	G	A	0.0328032	1006
7	rs13242473	T	C	0.223658	1006
7	rs73032350	C	T	0.0328032	1006
7	rs56291341	A	G	0.0427435	1006
7	rs73034410	T	C	0.0328032	1006
7	rs10950541	T	C	0.00994036	1006
7	rs10950542	T	C	0.00994036	1006
7	rs113928748	G	A	0.026839	1006
7	rs55742222	A	C	0.027833	1006
7	rs56115522	G	A	0.0318091	1006
7	rs2895202	T	C	0.392644	1006
7	rs73034411	T	G	0.0318091	1006
7	rs4721390	T	C	0.0457256	1006
7	rs73034414	A	T	0.0318091	1006
7	rs183213258	C	A	0.00497018	1006
7	rs56409553	A	G	0.267396	1006
7	rs184894605	C	T	0.0109344	1006
7	rs73034415	A	G	0.0318091	1006
7	rs73671837	T	C	0.00994036	1006
7	rs56922345	T	C	0.0417495	1006
7	rs10256690	A	C	0.00994036	1006
7	rs3800896	C	T	0.00994036	1006
7	rs73034419	A	C	0.0318091	1006
7	rs73034420	G	A	0.0318091	1006
7	rs745528	A	G	0.26839	1006
7	rs73034423	G	A	0.0328032	1006
7	rs3888009	G	A	0.00994036	1006
7	rs1075762	A	G	0.0318091	1006
7	rs10242452	A	G	0.0606362	1006
7	rs34592519	G	A	0.0238569	1006
7	rs35143793	A	G	0.224652	1006
7	rs4721392	G	T	0.00994036	1006
7	rs4721393	G	A	0.00994036	1006
7	rs3800897	T	C	0.0298211	1006
7	rs73034427	C	T	0.0318091	1006
7	rs73034430	G	A	0.0318091	1006
7	rs114867273	C	T	0.0318091	1006
7	rs73034433	C	T	0.0318091	1006
7	rs73034434	A	C	0.0318091	1006
7	rs3823628	G	C	0.0417495	1006
7	rs3800898	T	C	0.661034	1006
7	rs116845355	G	A	0.0159046	1006
7	rs73034436	G	A	0.0318091	1006
7	rs73034437	G	C	0.0318091	1006
7	rs3800900	T	A	0.00994036	1006
7	rs73034443	G	C	0.0318091	1006
7	rs113889661	C	T	0.0228628	1006
7	rs73034445	A	G	0.0318091	1006
7	rs73034446	G	A	0.0318091	1006
7	rs3778963	A	G	0.650099	1006
7	rs73034451	C	T	0.0318091	1006
7	rs73034453	T	C	0.0328032	1006
7	rs3778964	C	T	0.390656	1006
7	rs73034458	A	G	0.0318091	1006
7	rs3778965	G	A	0.389662	1006
7	rs73034460	G	A	0.0318091	1006
7	rs3800901	G	A	0.236581	1006
7	rs111476631	C	T	0.0318091	1006
7	rs73034464	G	A	0.0318091	1006
7	rs73038440	A	G	0.0318091	1006
7	rs73038441	T	C	0.390656	1006
7	rs73038442	C	T	0.390656	1006
7	rs56159855	A	G	0.0318091	1006
7	rs3778968	C	A	0.00994036	1006
7	rs55889027	G	A	0.0318091	1006
7	rs55636534	G	A	0.0318091	1006
7	rs3778969	G	A	0.390656	1006
7	rs55651222	C	T	0.0318091	1006
7	rs55836070	G	A	0.0318091	1006
7	rs4719431	T	C	0.432406	1006
7	rs4719432	A	G	0.452286	1006
7	rs73038445	C	G	0.0318091	1006
7	rs79544783	T	C	0.0109344	1006
7	rs117038973	G	A	0.0318091	1006
7	rs73038446	C	A	0.0318091	1006
7	rs62442993	C	T	0.225646	1006
7	rs55998156	G	A	0.0318091	1006
7	rs4380817	T	C	0.661034	1006
7	rs73038449	C	T	0.0318091	1006
7	rs4719436	G	A	0.390656	1006
7	rs6944886	A	G	0.207753	1006
7	rs73038458	C	T	0.0318091	1006
7	rs143734793	C	G	0.0318091	1006
7	rs73038461	G	A	0.0318091	1006
7	rs4721405	T	G	0.66004	1006
7	rs3778970	C	A	0.385686	1006
7	rs55949534	C	T	0.0318091	1006
7	rs55690798	A	G	0.0328032	1006
7	rs56236532	T	C	0.0318091	1006
7	rs56085180	G	A	0.0328032	1006
7	rs55805893	C	T	0.0318091	1006
7	rs56055755	G	C	0.0318091	1006
7	rs73038464	G	A	0.0318091	1006
7	rs3800902	C	T	0.390656	1006
7	rs55807033	C	G	0.0318091	1006
7	rs56171232	A	G	0.0318091	1006
7	rs35876604	G	A	0.225646	1006
7	rs1860829	A	C	0.664016	1006
7	rs735932	C	G	0.0318091	1006
7	rs55732509	T	C	0.0318091	1006
7	rs73038472	G	T	0.0318091	1006
7	rs3778971	C	A	0.225646	1006
7	rs117375491	C	A	0.027833	1006
7	rs3800904	G	A	0.0109344	1006
7	rs73038477	G	A	0.0318091	1006
7	rs4721407	A	G	0.662028	1006
7	rs73038479	T	A	0.0318091	1006
7	rs3800905	A	G	0.631213	1006
7	rs73038481	A	G	0.0318091	1006
7	rs3800906	T	A	0.00994036	1006
7	rs55942951	G	T	0.0318091	1006
7	rs56248405	C	T	0.0318091	1006
7	rs118068766	G	A	0.0467197	1006
7	rs2159783	A	G	0.0318091	1006
7	rs7809796	C	T	0.0427435	1006
7	rs73038485	C	T	0.0318091	1006
7	rs7809320	G	A	0.223658	1006
7	rs10224497	A	G	0.434394	1006
7	rs150034256	G	A	0.0159046	1006
7	rs4721410	A	G	0.662028	1006
7	rs55832838	T	C	0.0318091	1006
7	rs55675295	T	A	0.0318091	1006
7	rs113003165	G	A	0.028827	1006
7	rs73038493	C	G	0.0318091	1006
7	rs3778973	C	T	0.225646	1006
7	rs1558464	T	C	0.0318091	1006
7	rs1558465	G	C	0.427435	1006
7	rs1558466	A	C	0.653082	1006
7	rs1476887	T	C	0.427435	1006
7	rs73035480	G	T	0.0318091	1006
7	rs731140	G	A	0.652087	1006
7	rs73035483	A	G	0.0318091	1006
7	rs142994800	G	A	0.0417495	1006
7	rs73035485	A	G	0.0318091	1006
7	rs1860830	A	G	0.662028	1006
7	rs78365436	G	A	0.0328032	1006
7	rs73035488	C	A	0.0318091	1006
7	rs186033939	A	C	0.0139165	1006
7	rs4721411	C	T	0.394632	1006
7	rs4721412	A	G	0.663022	1006
7	rs113147711	G	A	0.0745527	1006
7	rs6461158	G	A	0.228628	1006
7	rs149106053	C	T	0.0109344	1006
7	rs117365244	C	G	0.0437376	1006
7	rs147453828	C	G	0.0318091	1006
7	rs138326215	G	A	0.0318091	1006
7	rs112996667	C	T	0.0318091	1006
7	rs11770254	C	G	0.427435	1006
7	rs11770255	C	G	0.427435	1006
7	rs146378678	A	G	0.0139165	1006
7	rs73035490	G	A	0.0387674	1006
7	rs2398706	A	T	0.425447	1006
7	rs13240499	G	A	0.227634	1006
7	rs138146547	G	A	0.0258449	1006
7	rs73035498	G	T	0.0318091	1006
7	rs73035501	G	A	0.0318091	1006
7	rs10239050	A	G	0.399602	1006
7	rs117230269	C	T	0.0208748	1006
7	rs11767038	G	A	0.326044	1006
7	rs3800907	C	T	0.00994036	1006
7	rs3800908	C	T	0.432406	1006
7	rs3800909	C	G	0.422465	1006
7	rs3778977	C	T	0.421471	1006
7	rs73037206	C	A	0.0318091	1006
7	rs71525361	T	C	0.116302	1006
7	rs3778978	A	G	0.389662	1006
7	rs4721418	T	C	0.00994036	1006
7	rs75870429	G	A	0.00596421	1006
7	rs1860831	T	C	0.425447	1006
7	rs73037214	G	C	0.0318091	1006
7	rs4719443	A	G	0.389662	1006
7	rs3778980	G	A	0.227634	1006
7	rs191360710	G	A	0.00596421	1006
7	rs3778981	C	T	0.00994036	1006
7	rs1860832	G	A	0.389662	1006
7	rs879672	C	A	0.649105	1006
7	rs150211784	A	C	0.0198807	1006
7	rs73285786	G	A	0.0109344	1006
7	rs55831995	G	A	0.0318091	1006
7	rs3800913	A	G	0.421471	1006
7	rs3800914	G	C	0.66998	1006
7	rs3800915	A	C	0.66501	1006
7	rs111349283	G	A	0.0437376	1006
7	rs113585093	G	A	0.0457256	1006
7	rs148446325	C	T	0.0447316	1006
7	rs2398705	G	A	0.390656	1006
7	rs55784840	T	C	0.0308151	1006
7	rs73037225	C	T	0.0318091	1006
7	rs3800916	C	T	0.390656	1006
7	rs3778982	T	C	0.390656	1006
7	rs73037230	G	C	0.0318091	1006
7	rs3778983	T	G	0.400596	1006
7	rs3778984	T	C	0.390656	1006
7	rs73037293	C	T	0.0318091	1006
7	rs3778985	G	C	0.00994036	1006
7	rs3778986	T	G	0.0417495	1006
7	rs3800917	G	A	0.383698	1006
7	rs3800918	T	C	0.718688	1006
7	rs3778987	C	T	0.360835	1006
7	rs34111510	C	T	0.23161	1006
7	rs4721428	G	A	0.672962	1006
7	rs6461168	A	G	0.265408	1006
7	rs3778988	C	G	0.027833	1006
7	rs3778989	G	A	0.027833	1006
7	rs3778990	C	T	0.299205	1006
7	rs73039204	G	C	0.0328032	1006
7	rs4721429	T	C	0.375746	1006
7	rs7795360	G	A	0.027833	1006
7	rs3778991	G	A	0.374751	1006
7	rs113799903	G	A	0.0337972	1006
7	rs146257504	C	T	0.0328032	1006
7	rs113586902	C	T	0.0109344	1006
7	rs7801547	C	T	0.0337972	1006
7	rs7800909	G	A	0.0337972	1006
7	rs56289380	G	A	0.0328032	1006
7	rs7804788	G	A	0.0337972	1006
7	rs73039212	A	C	0.0328032	1006
7	rs76007632	G	A	0.0347913	1006
7	rs73039214	G	A	0.0377734	1006
7	rs3778992	C	G	0.501988	1006
7	rs112616656	A	G	0.0208748	1006
7	rs3778994	C	A	0.408549	1006
7	rs3778995	T	C	0.0934394	1006
7	rs78296763	C	T	0.0159046	1006
7	rs1107351	G	A	0.368787	1006
7	rs3778996	G	A	0.375746	1006
7	rs117188459	C	T	0.0357853	1006
7	rs56136134	G	A	0.0337972	1006
7	rs17132239	C	A	0.0347913	1006
7	rs7803122	G	T	0.0347913	1006
7	rs73039217	G	A	0.367793	1006
7	rs7803910	G	A	0.0337972	1006
7	rs73039218	C	T	0.0248509	1006
7	rs17132242	G	A	0.0258449	1006
7	rs139002663	T	G	0.00695825	1006
7	rs76016791	C	A	0.0457256	1006
7	rs73039221	G	A	0.026839	1006
7	rs73039222	C	A	0.0258449	1006
7	rs73039225	G	A	0.0248509	1006
7	rs3800920	A	T	0.0258449	1006
7	rs34357420	G	A	0.0228628	1006
7	rs3778998	C	A	0.368787	1006
7	rs3778999	G	A	0.373757	1006
7	rs3779000	G	A	0.367793	1006
7	rs78417783	C	T	0.00596421	1006
7	rs28710964	G	A	0.027833	1006
7	rs3779002	C	T	0.368787	1006
7	rs1859993	A	G	0.409543	1006
7	rs4721441	T	C	0.374751	1006
7	rs55792121	T	C	0.0328032	1006
7	rs3800922	A	G	0.374751	1006
7	rs3800923	A	G	0.409543	1006
7	rs3779003	C	T	0.374751	1006
7	rs111572045	C	T	0.00397614	1006
7	rs1004643	G	C	0.318091	1006
7	rs7811807	G	T	0.0337972	1006
7	rs1614599	A	C	0.760437	1006
7	rs35578480	C	T	0.026839	1006
7	rs73039232	G	A	0.0328032	1006
7	rs79768670	G	A	0.0188867	1006
7	rs3800924	C	T	0.329026	1006
7	rs73039233	C	T	0.0328032	1006
7	rs1637771	C	T	0.32505	1006
7	rs3823631	A	G	0.373757	1006
7	rs1637770	T	C	0.93837	1006
7	rs6461188	C	T	0.186879	1006
7	rs73039236	G	C	0.0328032	1006
7	rs34739081	A	C	0.184891	1006
7	rs1620530	T	C	0.576541	1006
7	rs113544747	C	T	0.0129225	1006
7	rs10237191	C	T	0.0318091	1006
7	rs1639895	C	T	0.319085	1006
7	rs4721446	G	A	0.362823	1006
7	rs10240891	C	T	0.372763	1006
7	rs4721447	C	T	0.370775	1006
7	rs35256954	G	A	0.16998	1006
7	rs13240401	T	C	0.225646	1006
7	rs3800925	T	C	0.225646	1006
7	rs13238385	A	C	0.22664	1006
7	rs34782622	A	G	0.191849	1006
7	rs73039241	G	A	0.0337972	1006
7	rs58835785	C	T	0.371769	1006
7	rs59134428	G	A	0.371769	1006
7	rs113970756	C	T	0.0298211	1006
7	rs7788620	A	G	0.22664	1006
7	rs6972752	G	A	0.315109	1006
7	rs73039245	T	C	0.0337972	1006
7	rs35666814	T	C	0.225646	1006
7	rs34045509	G	A	0.224652	1006
7	rs35076297	C	A	0.224652	1006
7	rs62443025	T	C	0.190855	1006
7	rs113331604	C	T	0.026839	1006
7	rs34513550	A	G	0.188867	1006
7	rs73039250	G	A	0.0337972	1006
7	rs62443026	T	G	0.188867	1006
7	rs75340993	G	T	0.315109	1006
7	rs142930614	C	T	0.121272	1006
7	rs190725359	G	A	0.028827	1006
7	rs150084146	G	A	0.315109	1006
7	rs62443035	G	A	0.223658	1006
7	rs34129678	C	A	0.223658	1006
7	rs13230911	C	T	0.223658	1006
7	rs3779009	G	C	0.374751	1006
7	rs34198643	C	T	0.223658	1006
7	rs33959324	C	T	0.223658	1006
7	rs1637766	G	A	0.552684	1006
7	rs35536620	G	T	0.224652	1006
7	rs1639898	A	G	0.928429	1006
7	rs76301350	A	G	0.0149105	1006
7	rs55639323	G	A	0.0347913	1006
7	rs6967713	C	T	0.0347913	1006
7	rs6967879	C	A	0.0347913	1006
7	rs3800926	G	A	0.315109	1006
7	rs13226690	G	A	0.189861	1006
7	rs13229741	G	A	0.185885	1006
7	rs13244625	A	G	0.185885	1006
7	rs2159045	T	C	0.377734	1006
7	rs34255795	A	G	0.319085	1006
7	rs143898709	G	A	0.0129225	1006
7	rs73039261	G	A	0.0337972	1006
7	rs35324681	G	A	0.185885	1006
7	rs62443039	C	T	0.318091	1006
7	rs1637762	T	C	0.197813	1006
7	rs73039263	C	T	0.028827	1006
7	rs139791998	C	G	0.0119284	1006
7	rs3779013	G	A	0.277336	1006
7	rs74545244	C	A	0.207753	1006
7	rs12699750	G	A	0.185885	1006
7	rs6967286	C	A	0.373757	1006
7	rs1637761	G	T	0.533797	1006
7	rs35038526	A	G	0.322068	1006
7	rs73039268	T	C	0.0337972	1006
7	rs62443041	A	G	0.184891	1006
7	rs34875122	C	T	0.186879	1006
7	rs34853711	G	C	0.220676	1006
7	rs13240130	G	T	0.175944	1006
7	rs62443044	G	A	0.0208748	1006
7	rs17186327	G	A	0.184891	1006
7	rs112457035	G	A	0.00795229	1006
7	rs73039275	A	C	0.0337972	1006
7	rs73039277	T	C	0.0337972	1006
7	rs149788966	C	A	0.0238569	1006
7	rs145765896	C	T	0.0168986	1006
7	rs13233029	C	A	0.184891	1006
7	rs56278027	G	A	0.0347913	1006
7	rs35413321	G	A	0.185885	1006
7	rs1639906	T	C	0.606362	1006
7	rs1637759	C	T	0.605368	1006
7	rs17790410	A	G	0.185885	1006
7	rs79172705	G	A	0.0308151	1006
7	rs13224212	A	G	0.185885	1006
7	rs73039282	C	A	0.0328032	1006
7	rs77488374	G	A	0.0308151	1006
7	rs73039284	C	G	0.371769	1006
7	rs62442470	C	T	0.183897	1006
7	rs4721458	G	A	0.369781	1006
7	rs35239146	C	T	0.227634	1006
7	rs188561043	G	A	0.0675944	1006
7	rs74766679	T	C	0.0447316	1006
7	rs62442472	A	C	0.227634	1006
7	rs75475922	T	G	0.027833	1006
7	rs1625543	C	T	0.0437376	1006
7	rs1625464	G	A	0.900596	1006
7	rs1637752	G	A	0.0109344	1006
7	rs1637751	A	G	0.0457256	1006
7	rs73039288	A	C	0.0328032	1006
7	rs10226475	A	G	0.380716	1006
7	rs73039293	T	C	0.0328032	1006
7	rs111711634	T	G	0.0328032	1006
7	rs113744205	A	G	0.0328032	1006
7	rs62442473	A	T	0.185885	1006
7	rs56086308	G	A	0.0328032	1006
7	rs13233298	T	C	0.323062	1006
7	rs1637750	G	A	0.599404	1006
7	rs55742819	G	A	0.0328032	1006
7	rs56247048	G	A	0.184891	1006
7	rs4719456	G	C	0.361829	1006
7	rs1637749	A	G	0.38171	1006
7	rs73039301	T	C	0.0437376	1006
7	rs13222849	G	A	0.026839	1006
7	rs1632674	C	G	0.0178926	1006
7	rs73039302	T	C	0.0397614	1006
7	rs117355637	A	G	0.0377734	1006
7	rs4719457	A	G	0.372763	1006
7	rs73041305	G	A	0.0328032	1006
7	rs1639908	C	G	0.602386	1006
7	rs74673975	G	A	0.026839	1006
7	rs17186614	G	A	0.293241	1006
7	rs73041308	G	A	0.0328032	1006
7	rs1637748	C	T	0.0178926	1006
7	rs1637747	C	T	0.0178926	1006
7	rs10257990	T	C	0.371769	1006
7	rs73041310	G	C	0.0208748	1006
7	rs73041312	C	T	0.0328032	1006
7	rs12112306	C	T	0.368787	1006
7	rs1639909	A	C	0.609344	1006
7	rs76265157	G	A	0.0149105	1006
7	rs17790613	G	A	0.181909	1006
7	rs62442476	G	A	0.0347913	1006
7	rs1637746	G	A	0.234592	1006
7	rs1637745	C	G	0.234592	1006
7	rs56120722	A	G	0.0397614	1006
7	rs1637744	A	G	0.9334	1006
7	rs147937999	A	G	0.00596421	1006
7	rs1558458	C	G	0.0178926	1006
7	rs55653949	A	G	0.0397614	1006
7	rs55831522	C	T	0.0328032	1006
7	rs1637742	G	A	0.61332	1006
7	rs1637741	G	A	0.0178926	1006
7	rs3800929	C	G	0.368787	1006
7	rs1637740	C	T	0.0198807	1006
7	rs35865023	C	T	0.180915	1006
7	rs2079566	G	A	0.0407555	1006
7	rs73041323	A	G	0.0397614	1006
7	rs73041325	C	T	0.0208748	1006
7	rs76785191	G	C	0.0149105	1006
7	rs1558460	C	T	0.284294	1006
7	rs73041326	A	G	0.0397614	1006
7	rs1637738	T	C	0.616302	1006
7	rs73041329	C	T	0.0397614	1006
7	rs144947164	A	C	0.0139165	1006
7	rs73041331	A	G	0.0397614	1006
7	rs6950269	G	T	0.180915	1006
7	rs11976342	C	T	0.358847	1006
7	rs151135250	C	T	0.026839	1006
7	rs117482721	C	T	0.026839	1006
7	rs140241700	G	A	0.0139165	1006
7	rs56075204	C	T	0.0347913	1006
7	rs73041335	G	C	0.0328032	1006
7	rs749991	G	C	0.182903	1006
7	rs1637737	A	G	0.0188867	1006
7	rs73041336	G	A	0.0328032	1006
7	rs1639910	T	C	0.37674	1006
7	rs73041340	G	A	0.0328032	1006
7	rs34033546	G	C	0.203777	1006
7	rs1637736	T	C	0.648111	1006
7	rs142998513	C	T	0.0337972	1006
7	rs73041344	A	G	0.0328032	1006
7	rs57007970	G	A	0.345924	1006
7	rs73041345	G	A	0.084493	1006
7	rs56086108	T	A	0.346918	1006
7	rs144398516	G	C	0.00596421	1006
7	rs17187301	T	G	0.235586	1006
7	rs112165360	C	T	0.0178926	1006
7	rs55971358	G	A	0.0328032	1006
7	rs1612548	G	A	0.232604	1006
7	rs73041349	G	A	0.0874751	1006
7	rs1637735	T	C	0.559642	1006
7	rs3800932	C	T	0.0347913	1006
7	rs4721473	C	T	0.0815109	1006
7	rs3800933	C	T	0.491054	1006
7	rs76922925	C	G	0.0328032	1006
7	rs73041352	C	T	0.0258449	1006
7	rs74981847	A	G	0.107356	1006
7	rs1639911	G	A	0.0725646	1006
7	rs74449241	G	A	0.0417495	1006
7	rs112702513	G	T	0.0616302	1006
7	rs113218142	G	A	0.0516899	1006
7	rs149401019	G	A	0.05666	1006
7	rs1639912	C	T	0.0377734	1006
7	rs35173522	A	C	0.303181	1006
7	rs73041353	C	T	0.0318091	1006
7	rs73041355	G	A	0.0248509	1006
7	rs73041356	C	T	0.00695825	1006
7	rs1002170	G	A	0.220676	1006
7	rs1002169	G	A	0.220676	1006
7	rs10252533	G	C	0.263419	1006
7	rs55947430	G	A	0.0397614	1006
7	rs117206014	C	T	0.00894632	1006
7	rs73041362	C	T	0.0397614	1006
7	rs745566	T	C	0.33499	1006
7	rs62442481	T	G	0.22664	1006
7	rs745565	G	C	0.333996	1006
7	rs733611	G	A	0.33499	1006
7	rs1637732	T	C	0.0228628	1006
7	rs55848703	C	T	0.22167	1006
7	rs35629140	G	C	0.336978	1006
7	rs7781856	C	T	0.336978	1006
7	rs1859991	G	A	0.22167	1006
7	rs73041368	T	C	0.0407555	1006
7	rs1639914	A	G	0.631213	1006
7	rs6951493	G	A	0.337972	1006
7	rs75713008	C	T	0.0119284	1006
7	rs62442483	C	G	0.22664	1006
7	rs1639915	C	G	0.629225	1006
7	rs1624785	T	C	0.629225	1006
7	rs181761487	G	A	0.00695825	1006
7	rs6957871	C	T	0.960239	1006
7	rs1639916	G	A	0.629225	1006
7	rs73041377	C	T	0.0397614	1006
7	rs73041378	G	C	0.0487078	1006
7	rs1637731	C	T	0.237575	1006
7	rs1639917	G	T	0.631213	1006
7	rs1637730	T	C	0.632207	1006
7	rs6461233	G	A	0.33996	1006
7	rs144195184	C	G	0.0188867	1006
7	rs1639918	G	A	0.0228628	1006
7	rs75094777	A	G	0.0328032	1006
7	rs1639919	C	G	0.638171	1006
7	rs2159044	C	A	0.382704	1006
7	rs1639920	G	A	0.0228628	1006
7	rs1108036	A	G	0.670974	1006
7	rs74628132	C	T	0.0417495	1006
7	rs3800937	A	G	0.22664	1006
7	rs13222228	G	A	0.472167	1006
7	rs74431414	C	A	0.0298211	1006
7	rs73041386	C	A	0.0407555	1006
7	rs73041387	T	G	0.0407555	1006
7	rs4719462	A	G	0.385686	1006
7	rs113048161	C	T	0.0407555	1006
7	rs113080800	G	A	0.0407555	1006
7	rs1639922	G	A	0.248509	1006
7	rs3800938	C	G	0.331014	1006
7	rs55995779	G	A	0.251491	1006
7	rs62442501	G	A	0.214712	1006
7	rs56040124	C	T	0.0357853	1006
7	rs71525363	G	A	0.338966	1006
7	rs1626670	A	G	0.633201	1006
7	rs35791351	C	T	0.338966	1006
7	rs35268261	A	C	0.0218688	1006
7	rs62442502	T	C	0.0636183	1006
7	rs1637728	G	T	0.627237	1006
7	rs17791802	A	G	0.232604	1006
7	rs144065877	C	T	0.0188867	1006
7	rs111958031	A	C	0.0198807	1006
7	rs73041396	T	C	0.0407555	1006
7	rs3757436	A	G	0.0208748	1006
7	rs3757437	C	T	0.336978	1006
7	rs3757438	A	G	0.0616302	1006
7	rs148436240	G	A	0.0188867	1006
7	rs3757439	C	T	0.338966	1006
7	rs142501392	G	T	0.00994036	1006
7	rs558903695	C	T	0.0149105	1006
7	rs62442503	C	A	0.23161	1006
7	rs3757440	A	G	0.345924	1006
7	rs62442504	A	G	0.230616	1006
7	rs143844352	C	T	0.0198807	1006
7	rs11547271	C	T	0.0387674	1006
7	rs149896875	C	T	0.0119284	1006
7	rs7787274	G	A	0.34493	1006
7	rs7810970	A	G	0.345924	1006
7	rs73041400	G	A	0.0397614	1006
7	rs73041401	G	A	0.0129225	1006
7	rs73041402	G	A	0.0397614	1006
7	rs62442506	G	A	0.22664	1006
7	rs73043204	G	A	0.0308151	1006
7	rs73043205	C	A	0.0397614	1006
7	rs6963660	G	A	0.0218688	1006
7	rs11547270	C	G	0.252485	1006
7	rs34418140	C	T	0.341948	1006
7	rs7799006	C	T	0.342942	1006
7	rs6951825	A	G	0.955268	1006
7	rs11984133	A	C	0.336978	1006
7	rs62442507	C	T	0.238569	1006
7	rs6962067	T	C	0.955268	1006
7	rs62442508	G	A	0.237575	1006
7	rs146427483	A	G	0.0159046	1006
7	rs139052325	C	T	0.0387674	1006
7	rs150588075	C	A	0.0427435	1006
7	rs117572262	C	T	0.0387674	1006
7	rs35675198	G	C	0.0397614	1006
7	rs34996498	A	G	0.239563	1006
7	rs35913626	G	A	0.0258449	1006
7	rs35773002	G	A	0.0407555	1006
7	rs6978317	T	G	0.653082	1006
7	rs35468746	C	T	0.0367793	1006
7	rs34185397	C	G	0.220676	1006
7	rs34054418	C	T	0.0377734	1006
7	rs4719468	G	C	0.355865	1006
7	rs33922585	C	T	0.372763	1006
7	rs77713358	G	T	0.0238569	1006
7	rs10232413	T	C	0.965209	1006
7	rs12673108	C	A	0.373757	1006
7	rs4719469	T	C	0.385686	1006
7	rs4719470	C	G	0.95328	1006
7	rs34413455	T	C	0.0109344	1006
7	rs3807428	A	G	0.95328	1006
7	rs3807429	G	A	0.95328	1006
7	rs34023260	G	A	0.00994036	1006
7	rs4721505	A	G	0.705765	1006
7	rs36008969	C	T	0.0516899	1006
7	rs3735092	C	T	0.331014	1006
7	rs3735093	G	T	0.705765	1006
7	rs34248704	G	A	0.0149105	1006
7	rs34829180	G	A	0.0318091	1006
7	rs34002396	C	G	0.0377734	1006
7	rs34412874	A	G	0.00994036	1006
7	rs33981648	T	C	0.355865	1006
7	rs10281945	C	A	0.33002	1006
7	rs35094664	A	C	0.00994036	1006
7	rs28514741	T	C	0.0109344	1006
7	rs79462193	G	A	0.00994036	1006
7	rs79943740	C	T	0.00994036	1006
7	rs35932242	C	T	0.00994036	1006
7	rs2240576	A	C	0.757455	1006
7	rs12531150	C	T	0.374751	1006
7	rs6962576	G	A	0.706759	1006
7	rs35544211	G	A	0.0636183	1006
7	rs35817339	C	G	0.0367793	1006
7	rs35110413	G	A	0.0308151	1006
7	rs10230928	C	T	0.329026	1006
7	rs1799832	C	T	0.208748	1006
7	rs1062492	C	T	0.194831	1006
7	rs34375796	G	A	0.00994036	1006
7	rs35012732	C	T	0.00994036	1006
7	rs35422250	G	A	0.00994036	1006
7	rs34236280	G	A	0.181909	1006
7	rs2270052	G	A	0.37674	1006
7	rs62442512	G	A	0.185885	1006
7	rs2256545	G	A	0.375746	1006
7	rs113874332	C	T	0.0337972	1006
7	rs188855839	A	G	0.00994036	1006
7	rs6945323	G	A	0.342942	1006
7	rs186859236	T	C	0.0129225	1006
7	rs4719471	A	G	0.966203	1006
7	rs12534131	C	T	0.356859	1006
7	rs117064592	A	G	0.0586481	1006
7	rs118040378	C	T	0.0208748	1006
7	rs111758446	C	A	0.0308151	1006
7	rs2302070	A	G	0.95825	1006
7	rs2302071	C	A	0.346918	1006
7	rs3815313	A	T	0.345924	1006
7	rs6888	A	G	0.966203	1006
7	rs62442513	C	T	0.182903	1006
7	rs4721516	A	G	0.0129225	1006
7	rs148804022	A	G	0.0129225	1006
7	rs2398669	A	G	0.966203	1006
7	rs73043225	C	G	0.0377734	1006
7	rs2398668	C	T	0.355865	1006
7	rs145090960	G	A	0.0178926	1006
7	rs114192792	C	T	0.0109344	1006
7	rs73043226	C	A	0.0357853	1006
7	rs73043228	C	G	0.0357853	1006
7	rs73043231	T	C	0.0357853	1006
7	rs77610730	G	A	0.00994036	1006
7	rs11772177	G	C	0.379722	1006
7	rs12537790	T	A	0.37674	1006
7	rs7803189	A	G	0.966203	1006
7	rs73043235	C	T	0.0357853	1006
7	rs184414402	G	A	0.00994036	1006
7	rs10447540	A	G	0.375746	1006
7	rs145606867	G	T	0.0109344	1006
7	rs10447541	T	G	0.375746	1006
7	rs12699807	A	T	0.187873	1006
7	rs4721524	C	T	0.966203	1006
7	rs62442514	G	C	0.21173	1006
7	rs113747184	C	T	0.0218688	1006
7	rs9639264	T	C	0.966203	1006
7	rs35605848	G	A	0.187873	1006
7	rs36026497	C	T	0.186879	1006
7	rs116898687	T	C	0.0188867	1006
7	rs2286207	G	A	0.38668	1006
7	rs2286206	T	C	0.965209	1006
7	rs2286205	A	C	0.966203	1006
7	rs34262822	C	T	0.388668	1006
7	rs10950627	T	C	0.966203	1006
7	rs147290252	G	A	0.0337972	1006
7	rs148400229	C	T	0.00695825	1006
7	rs112204648	G	A	0.0218688	1006
7	rs113183986	G	A	0.0218688	1006
7	rs112280206	G	A	0.0218688	1006
7	rs113987903	G	C	0.0218688	1006
7	rs111593882	C	A	0.0218688	1006
7	rs6970973	C	G	0.966203	1006
7	rs4721527	G	A	0.38668	1006
7	rs6971143	C	T	0.343936	1006
7	rs62442515	C	T	0.209742	1006
7	rs4721528	G	A	0.942346	1006
7	rs111948334	G	T	0.0218688	1006
7	rs61753092	C	T	0.0218688	1006
7	rs6947645	G	A	0.343936	1006
7	rs112383096	A	C	0.0218688	1006
7	rs113018972	C	G	0.0218688	1006
7	rs145668438	C	T	0.0218688	1006
7	rs111598788	A	G	0.0218688	1006
7	rs7802283	A	G	0.753479	1006
7	rs113429509	C	T	0.0218688	1006
7	rs12535174	C	T	0.385686	1006
7	rs112436320	G	A	0.0367793	1006
7	rs34502289	G	A	0.367793	1006
7	rs112895870	A	G	0.0218688	1006
7	rs112271773	A	G	0.0218688	1006
7	rs111494155	A	C	0.0218688	1006
7	rs144802870	C	T	0.0139165	1006
7	rs4721533	C	T	0.733598	1006
7	rs4721534	A	G	0.368787	1006
7	rs7456643	T	C	0.209742	1006
7	rs73043244	C	T	0.209742	1006
7	rs79229963	C	G	0.0238569	1006
7	rs111881583	G	T	0.0218688	1006
7	rs78792969	A	G	0.0218688	1006
7	rs186451309	C	G	0.00894632	1006
7	rs878534	G	A	0.384692	1006
7	rs2398667	G	C	0.968191	1006
7	rs4549678	C	T	0.389662	1006
7	rs34417375	C	T	0.384692	1006
7	rs62442525	G	A	0.210736	1006
7	rs112287914	G	A	0.0218688	1006
7	rs113629216	C	T	0.0218688	1006
7	rs12673658	G	C	0.0188867	1006
7	rs12669625	C	T	0.38668	1006
7	rs111256954	C	G	0.0218688	1006
7	rs7792045	C	T	0.38668	1006
7	rs6945061	A	G	0.757455	1006
7	rs62442529	G	A	0.210736	1006
7	rs34228260	A	G	0.00994036	1006
7	rs113017110	A	G	0.0218688	1006
7	rs75509395	A	T	0.00894632	1006
7	rs111346648	A	G	0.0218688	1006
7	rs62442530	G	A	0.210736	1006
7	rs62442531	G	A	0.21173	1006
7	rs187463678	A	G	0.0228628	1006
7	rs192652258	A	G	0.0228628	1006
7	rs374251875	A	C	0.0218688	1006
7	rs112282546	G	A	0.0218688	1006
7	rs147431451	G	A	0.0218688	1006
7	rs58921703	T	C	0.632207	1006
7	rs10278242	C	G	0.351889	1006
7	rs71525371	C	T	0.0208748	1006
7	rs112023656	T	C	0.0218688	1006
7	rs6952527	G	C	0.729622	1006
7	rs6943446	T	C	0.563618	1006
7	rs6957272	G	T	0.0178926	1006
7	rs574881341	C	T	0.0119284	1006
7	rs148068310	C	G	0.026839	1006
7	rs61491879	G	A	0.322068	1006
7	rs76080135	G	A	0.343936	1006
7	rs9690444	G	C	0.360835	1006
7	rs13220928	T	A	0.371769	1006
7	rs34196856	C	T	0.368787	1006
7	rs34219261	C	T	0.352883	1006
7	rs112610365	G	A	0.0367793	1006
7	rs62442535	A	G	0.0437376	1006
7	rs4719486	G	A	0.404573	1006
7	rs4721548	A	G	0.418489	1006
7	rs75537891	G	T	0.355865	1006
7	rs12699820	G	T	0.355865	1006
7	rs34974704	A	G	0.428429	1006
7	rs7797577	A	G	0.418489	1006
7	rs11520750	G	C	0.364811	1006
7	rs10950641	G	A	0.0397614	1006
7	rs141019233	A	C	0.0178926	1006
7	rs191871587	A	G	0.00795229	1006
7	rs113815381	G	A	0.00994036	1006
7	rs34320540	G	A	0.0685885	1006
7	rs75343543	G	A	0.0129225	1006
7	rs13233723	C	A	0.355865	1006
7	rs7781284	G	T	0.365805	1006
7	rs4721561	A	G	0.420477	1006
7	rs117144060	A	C	0.0258449	1006
7	rs191580602	G	T	0.0119284	1006
7	rs13245097	C	T	0.357853	1006
7	rs6971396	C	T	0.365805	1006
7	rs4318967	T	C	0.403579	1006
7	rs10249052	C	T	0.332008	1006
7	rs77108261	C	T	0.0357853	1006
7	rs13247196	G	A	0.0178926	1006
7	rs6963924	C	T	0.306163	1006
7	rs6962946	G	C	0.306163	1006
7	rs35879307	C	T	0.529821	1006
7	rs62442536	A	C	0.310139	1006
7	rs117482081	G	A	0.00994036	1006
7	rs10479970	T	C	0.308151	1006
7	rs7805462	G	A	0.326044	1006
7	rs62442538	A	G	0.125249	1006
7	rs4721571	T	C	0.310139	1006
7	rs4721572	T	C	0.306163	1006
7	rs4721573	G	A	0.309145	1006
7	rs4721574	G	A	0.307157	1006
7	rs4721575	T	C	0.531809	1006
7	rs4442022	T	C	0.310139	1006
7	rs62442539	G	C	0.306163	1006
7	rs62442541	A	C	0.308151	1006
7	rs2398666	A	G	0.841948	1006
7	rs34519622	A	G	0.84493	1006
7	rs55871547	C	G	0.305169	1006
7	rs111162086	G	T	0.309145	1006
7	rs35642219	A	C	0.308151	1006
7	rs10232355	T	C	0.308151	1006
7	rs10236582	T	C	0.310139	1006
7	rs138815464	G	A	0.0168986	1006
7	rs9768897	A	G	0.303181	1006
7	rs59973093	G	C	0.303181	1006
7	rs10950654	A	G	0.304175	1006
7	rs4721590	C	A	0.840954	1006
7	rs118039463	G	A	0.00795229	1006
7	rs59455908	A	G	0.305169	1006
7	rs55739293	T	C	0.304175	1006
7	rs149956955	G	A	0.0159046	1006
7	rs12699833	A	G	0.842942	1006
7	rs55940829	A	G	0.307157	1006
7	rs12699834	C	T	0.533797	1006
7	rs59702609	C	T	0.305169	1006
7	rs2398665	T	C	0.840954	1006
7	rs12670248	A	G	0.308151	1006
7	rs12672260	G	C	0.303181	1006
7	rs12670380	A	C	0.304175	1006
7	rs73043282	T	C	0.00894632	1006
7	rs117227268	G	A	0.0387674	1006
7	rs59917907	A	G	0.307157	1006
7	rs73043286	A	G	0.0258449	1006
7	rs6965699	C	G	0.304175	1006
7	rs4314559	T	C	0.32008	1006
7	rs11766676	A	T	0.138171	1006
7	rs34355737	C	T	0.43837	1006
7	rs62442558	C	T	0.0675944	1006
7	rs2398664	G	A	0.455268	1006
7	rs2398663	G	C	0.465209	1006
7	rs117988274	C	A	0.00695825	1006
7	rs145155065	C	T	0.0109344	1006
7	rs12699838	T	A	0.515905	1006
7	rs10264281	A	G	0.515905	1006
7	rs12699839	G	A	0.514911	1006
7	rs12538376	T	C	0.514911	1006
7	rs12535689	C	G	0.514911	1006
7	rs6945864	T	C	0.510934	1006
7	rs4721592	C	G	0.499006	1006
7	rs73043288	C	G	0.00894632	1006
7	rs188401684	G	T	0.0149105	1006
7	rs7784694	G	C	0.521869	1006
7	rs10264072	A	G	0.514911	1006
7	rs10252176	C	G	0.513917	1006
7	rs12699843	A	G	0.516899	1006
7	rs2895183	G	A	0.5	1006
7	rs188608269	T	C	0.0119284	1006
7	rs185261924	C	T	0.00497018	1006
7	rs12699846	A	G	0.497018	1006
7	rs12699847	G	A	0.49503	1006
7	rs7807013	C	G	0.514911	1006
7	rs12699850	A	G	0.0139165	1006
7	rs6461318	A	G	0.514911	1006
7	rs12699855	C	T	0.499006	1006
7	rs116605978	C	T	0.00298211	1006
7	rs9638744	T	C	0.526839	1006
7	rs2398662	T	C	0.525845	1006
7	rs113161767	C	T	0.0606362	1006
7	rs7791306	T	C	0.525845	1006
7	rs7804905	C	T	0.524851	1006
7	rs75680634	C	T	0.517893	1006
7	rs62444161	G	A	0.292247	1006
7	rs10447599	G	T	0.7167	1006
7	rs73275098	G	A	0.415507	1006
7	rs6974490	T	C	0.743539	1006
7	rs111282797	A	G	0.0397614	1006
7	rs11767378	G	T	0.404573	1006
7	rs11760846	C	T	0.404573	1006
7	rs57053689	A	G	0.326044	1006
7	rs7805570	C	T	0.500994	1006
7	rs74934372	G	A	0.0318091	1006
7	rs62444162	T	C	0.0526839	1006
7	rs7792934	A	G	0.7833	1006
7	rs6944584	C	T	0.782306	1006
7	rs2398661	C	A	0.508946	1006
7	rs7801817	T	G	0.782306	1006
7	rs2301942	C	T	0.508946	1006
7	rs2301943	C	G	0.270378	1006
7	rs77477547	A	T	0.0129225	1006
7	rs9690787	T	C	0.7833	1006
7	rs11551167	C	T	0.270378	1006
7	rs78680793	G	C	0.0119284	1006
7	rs3807430	T	C	0.508946	1006
7	rs73043300	C	T	0.0258449	1006
7	rs147124146	G	A	0.0636183	1006
7	rs6952433	A	G	0.784294	1006
7	rs6461332	T	C	0.511928	1006
7	rs118186649	C	A	0.0298211	1006
7	rs13236428	G	T	0.255467	1006
7	rs12533699	C	G	0.510934	1006
7	rs12533700	C	T	0.50994	1006
7	rs78913246	A	C	0.0904573	1006
7	rs73045203	G	C	0.0258449	1006
7	rs953770	T	C	0.512922	1006
7	rs12699880	C	T	0.256461	1006
7	rs12699881	G	A	0.256461	1006
7	rs3778895	G	A	0.261431	1006
7	rs116940910	T	A	0.0387674	1006
7	rs4609106	G	T	0.508946	1006
7	rs76560341	C	T	0.0139165	1006
7	rs10252112	G	A	0.234592	1006
7	rs7810812	A	C	0.229622	1006
7	rs7810944	A	G	0.740557	1006
7	rs7791679	G	A	0.740557	1006
7	rs72569139	G	A	0.506958	1006
7	rs73045207	A	G	0.0258449	1006
7	rs2286204	C	A	0.506958	1006
7	rs10260603	G	C	0.743539	1006
7	rs75471483	C	G	0.00795229	1006
7	rs2301944	C	T	0.725646	1006
7	rs4721650	A	G	0.218688	1006
7	rs141469161	C	T	0.0139165	1006
7	rs4721651	G	A	0.220676	1006
7	rs7804900	A	G	0.22167	1006
7	rs6958478	C	T	0.220676	1006
7	rs6978000	A	T	0.219682	1006
7	rs4719519	G	A	0.220676	1006
7	rs1010303	G	A	0.503976	1006
7	rs1548595	C	T	0.218688	1006
7	rs1548596	C	G	0.72664	1006
7	rs7779134	A	G	0.727634	1006
7	rs7783775	T	C	0.725646	1006
7	rs1419722	T	C	0.219682	1006
7	rs3807432	G	T	0.503976	1006
7	rs147772063	C	T	0.0149105	1006
7	rs883667	C	T	0.503976	1006
7	rs886632	A	G	0.72664	1006
7	rs884565	A	G	0.72664	1006
7	rs884564	T	C	0.72664	1006
7	rs884566	C	A	0.219682	1006
7	rs1010302	G	A	0.219682	1006
7	rs1010301	T	C	0.219682	1006
7	rs1010300	C	T	0.217694	1006
7	rs1548597	A	G	0.72664	1006
7	rs11765655	C	T	0.0407555	1006
7	rs4721656	T	C	0.219682	1006
7	rs1054058	T	C	0.61332	1006
7	rs4721657	A	G	0.219682	1006
7	rs4721658	A	G	0.218688	1006
7	rs12669470	C	T	0.503976	1006
7	rs150672383	C	A	0.0168986	1006
7	rs2240347	A	G	0.503976	1006
7	rs145130793	A	G	0.0357853	1006
7	rs113033132	C	T	0.416501	1006
7	rs62444177	A	T	0.43837	1006
7	rs112501635	T	A	0.117296	1006
7	rs6461351	A	G	0.720676	1006
7	rs10233271	G	C	0.729622	1006
7	rs10950686	G	A	0.505964	1006
7	rs6461352	G	A	0.725646	1006
7	rs3735095	G	A	0.506958	1006
7	rs3735096	G	C	0.218688	1006
7	rs10232384	A	G	0.218688	1006
7	rs146038252	C	T	0.0347913	1006
7	rs10239862	T	C	0.727634	1006
7	rs10280755	C	T	0.215706	1006
7	rs111824586	T	A	0.0337972	1006
7	rs10950688	C	G	0.50994	1006
7	rs4721663	C	T	0.2167	1006
7	rs4719524	A	G	0.72664	1006
7	rs148265047	C	G	0.0258449	1006
7	rs35419677	C	T	0.513917	1006
7	rs7808948	C	T	0.515905	1006
7	rs182125664	G	A	0.0188867	1006
7	rs111523603	G	C	0.026839	1006
7	rs886634	G	A	0.214712	1006
7	rs1362137	C	A	0.514911	1006
7	rs78283957	C	T	0.0109344	1006
7	rs4721667	G	A	0.235586	1006
7	rs10275146	C	G	0.581511	1006
7	rs10245195	G	A	0.806163	1006
7	rs73045247	A	G	0.026839	1006
7	rs7782956	G	A	0.809145	1006
7	rs62444185	G	A	0.0487078	1006
7	rs28663449	C	T	0.804175	1006
7	rs184565506	C	T	0.0188867	1006
7	rs6942749	A	G	0.807157	1006
7	rs55756073	G	A	0.00994036	1006
7	rs6956223	T	C	0.807157	1006
7	rs7803015	G	A	0.805169	1006
7	rs6461361	A	G	0.808151	1006
7	rs1468337	C	T	0.806163	1006
7	rs2057840	G	C	0.804175	1006
7	rs6962495	T	G	0.806163	1006
7	rs11974910	C	A	0.055666	1006
7	rs78687971	G	A	0.0884692	1006
7	rs79797574	G	A	0.0119284	1006
7	rs79181751	G	T	0.0188867	1006
7	rs1476614	G	A	0.506958	1006
7	rs118115001	G	A	0.0119284	1006
7	rs58638919	C	T	0.501988	1006
7	rs144939628	C	G	0.00795229	1006
7	rs7811831	C	A	0.802187	1006
7	rs1548598	T	C	0.805169	1006
7	rs1972518	C	T	0.805169	1006
7	rs10272548	G	A	0.806163	1006
7	rs10244138	C	A	0.762425	1006
7	rs10259587	A	T	0.806163	1006
7	rs113249213	T	A	0.0139165	1006
7	rs4721687	A	G	0.805169	1006
7	rs4721688	T	C	0.806163	1006
7	rs6952959	C	T	0.806163	1006
7	rs117128943	C	T	0.0318091	1006
7	rs6953297	C	G	0.805169	1006
7	rs6952152	G	A	0.806163	1006
7	rs6972968	A	G	0.805169	1006
7	rs55970742	C	T	0.678926	1006
7	rs12538383	A	G	0.125249	1006
7	rs12535685	C	T	0.806163	1006
7	rs1004642	G	T	0.0536779	1006
7	rs7802518	T	G	0.127237	1006
7	rs17793630	A	G	0.0735586	1006
7	rs7808353	A	T	0.152087	1006
7	rs7789095	G	C	0.27833	1006
7	rs141685697	G	A	0.0119284	1006
7	rs74529428	G	T	0.0248509	1006
7	rs6944568	A	C	0.675944	1006
7	rs6952809	T	C	0.673956	1006
7	rs79297732	T	C	0.0218688	1006
7	rs12536888	C	T	0.127237	1006
7	rs7350030	G	A	0.672962	1006
7	rs28712717	T	C	0.672962	1006
7	rs10215904	C	T	0.126243	1006
7	rs12671804	C	T	0.673956	1006
7	rs2023969	T	C	0.801193	1006
7	rs117543642	T	A	0.0407555	1006
7	rs7796798	T	A	0.671968	1006
7	rs149057447	A	G	0.0149105	1006
7	rs2023968	C	T	0.67495	1006
7	rs4721695	G	C	0.127237	1006
7	rs4719530	C	T	0.127237	1006
7	rs2270005	T	G	0.127237	1006
7	rs10239877	T	C	0.127237	1006
7	rs142998028	G	A	0.0228628	1006
7	rs10280923	T	C	0.177932	1006
7	rs151089696	T	G	0.00795229	1006
7	rs10232546	G	A	0.176938	1006
7	rs4721697	A	T	0.177932	1006
7	rs4721698	G	A	0.177932	1006
7	rs10227362	A	G	0.805169	1006
7	rs12534223	G	A	0.124254	1006
7	rs6972852	T	C	0.807157	1006
7	rs62444199	C	T	0.176938	1006
7	rs10245377	G	C	0.176938	1006
7	rs12533091	T	C	0.176938	1006
7	rs150091615	C	T	0.00894632	1006
7	rs1946119	G	T	0.175944	1006
7	rs150615426	G	A	0.0178926	1006
7	rs2906182	A	G	0.175944	1006
7	rs11762300	C	T	0.0397614	1006
7	rs9791681	A	C	0.684891	1006
7	rs2906181	A	C	0.810139	1006
7	rs60383982	T	G	0.680915	1006
7	rs142298775	G	A	0.0298211	1006
7	rs2969073	A	C	0.127237	1006
7	rs2906180	T	G	0.810139	1006
7	rs117805339	G	A	0.0228628	1006
7	rs80023700	C	T	0.0119284	1006
7	rs79503311	C	T	0.0377734	1006
7	rs142624861	C	T	0.0198807	1006
7	rs62444202	C	T	0.0497018	1006
7	rs147138909	C	T	0.026839	1006
7	rs10215412	C	G	0.127237	1006
7	rs73045295	A	G	0.00894632	1006
7	rs3735099	C	A	0.0397614	1006
7	rs3735100	A	T	0.0397614	1006
7	rs17793768	C	T	0.0238569	1006
7	rs2969077	G	T	0.126243	1006
7	rs118012183	C	T	0.0129225	1006
7	rs4721709	G	A	0.0506958	1006
7	rs2906179	A	T	0.126243	1006
7	rs145999729	C	T	0.0178926	1006
7	rs2398633	T	G	0.972167	1006
7	rs2398634	C	T	0.124254	1006
7	rs17132410	G	A	0.0377734	1006
7	rs146817114	G	A	0.0139165	1006
7	rs2969078	T	C	0.254473	1006
7	rs146040733	C	T	0.0308151	1006
7	rs10267898	C	T	0.106362	1006
7	rs74453229	C	T	0.00795229	1006
7	rs78744147	C	T	0.0437376	1006
7	rs79500308	C	G	0.0198807	1006
7	rs117162459	G	A	0.0477137	1006
7	rs117546185	G	A	0.00397614	1006
7	rs117883639	C	G	0.146123	1006
7	rs117257155	A	G	0.17992	1006
7	rs55695235	G	A	0.0506958	1006
7	rs141011969	G	A	0.0208748	1006
7	rs144972260	A	G	0.0387674	1006
7	rs6461379	G	C	0.310139	1006
7	rs11772554	C	A	0.180915	1006
7	rs78216979	C	T	0.17992	1006
7	rs79606759	A	G	0.181909	1006
7	rs76150572	T	A	0.181909	1006
7	rs11772900	A	T	0.148111	1006
7	rs2906176	T	C	0.664016	1006
7	rs2906175	C	T	0.33499	1006
7	rs10226762	T	C	0.316103	1006
7	rs189567704	C	G	0.0139165	1006
7	rs10240036	G	C	0.32505	1006
7	rs2906174	A	G	0.984095	1006
7	rs2969058	A	T	0.324056	1006
7	rs2906173	G	A	0.663022	1006
7	rs80146221	T	C	0.180915	1006
7	rs73047204	G	A	0.208748	1006
7	rs117090088	A	C	0.181909	1006
7	rs118092134	C	G	0.145129	1006
7	rs77792692	G	T	0.17992	1006
7	rs2906172	A	G	0.336978	1006
7	rs2906171	C	G	0.514911	1006
7	rs79568461	G	A	0.17992	1006
7	rs78972208	C	T	0.17992	1006
7	rs2097873	G	T	0.17992	1006
7	rs56145652	C	T	0.16004	1006
7	rs11773261	C	G	0.180915	1006
7	rs11763749	A	G	0.180915	1006
7	rs2969059	G	C	0.302187	1006
7	rs140146376	C	T	0.181909	1006
7	rs62444218	C	G	0.166998	1006
7	rs146686415	A	G	0.181909	1006
7	rs2969060	C	A	0.66501	1006
7	rs2969061	G	A	0.318091	1006
7	rs78195920	C	T	0.181909	1006
7	rs117758272	T	A	0.181909	1006
7	rs74599788	C	T	0.0298211	1006
7	rs147820142	G	A	0.0198807	1006
7	rs117652337	T	G	0.181909	1006
7	rs872243	A	G	0.671968	1006
7	rs117501546	G	A	0.181909	1006
7	rs886625	T	C	0.667992	1006
7	rs11486794	C	T	0.150099	1006
7	rs11768989	G	A	0.181909	1006
7	rs35882675	A	G	0.333002	1006
7	rs146366665	T	C	0.0129225	1006
7	rs139088028	C	T	0.180915	1006
7	rs147842997	C	T	0.180915	1006
7	rs112935032	C	T	0.0417495	1006
7	rs138226325	C	T	0.0198807	1006
7	rs116842151	G	C	0.135189	1006
7	rs117956215	G	A	0.134195	1006
7	rs2969034	T	C	0.666004	1006
7	rs144987953	A	G	0.150099	1006
7	rs13234280	A	C	0.0238569	1006
7	rs6461380	A	G	0.248509	1006
7	rs11773843	C	T	0.202783	1006
7	rs11760223	C	T	0.22664	1006
7	rs2969080	C	T	0.286282	1006
7	rs10950701	A	G	0.336978	1006
7	rs2906170	A	G	0.67992	1006
7	rs34747233	G	A	0.150099	1006
7	rs7458163	C	T	0.242545	1006
7	rs71525383	C	T	0.152087	1006
7	rs71525384	T	C	0.152087	1006
7	rs71525385	A	G	0.152087	1006
7	rs66825458	A	G	0.152087	1006
7	rs76071584	C	T	0.245527	1006
7	rs886626	A	C	0.680915	1006
7	rs142774336	C	T	0.0357853	1006
7	rs4721714	G	A	0.678926	1006
7	rs11767507	A	C	0.244533	1006
7	rs73047215	G	A	0.0924453	1006
7	rs117467625	T	C	0.0228628	1006
7	rs139622470	A	C	0.00397614	1006
7	rs11768384	A	G	0.397614	1006
7	rs62444219	A	T	0.00795229	1006
7	rs35847516	G	A	0.149105	1006
7	rs2906168	G	A	0.2833	1006
7	rs2906167	A	G	0.435388	1006
7	rs74598806	G	A	0.0457256	1006
7	rs2969063	T	C	0.285288	1006
7	rs7810043	A	G	0.286282	1006
7	rs9648243	A	G	0.150099	1006
7	rs75716847	G	T	0.206759	1006
7	rs186138534	G	A	0.0198807	1006
7	rs180774389	C	T	0.0188867	1006
7	rs10279360	T	C	0.680915	1006
7	rs11772390	A	G	0.252485	1006
7	rs76982664	G	A	0.0188867	1006
7	rs79500935	A	C	0.0467197	1006
7	rs2969064	C	A	0.272366	1006
7	rs11764189	T	C	0.254473	1006
7	rs1362136	G	A	0.27336	1006
7	rs74459853	G	T	0.242545	1006
7	rs17794229	C	T	0.242545	1006
7	rs7778848	A	C	0.287276	1006
7	rs7778854	A	G	0.287276	1006
7	rs7799266	G	A	0.67992	1006
7	rs2969065	G	A	0.264414	1006
7	rs2969066	A	G	0.284294	1006
7	rs75836971	G	A	0.0377734	1006
7	rs151031105	C	G	0.0129225	1006
7	rs149776794	T	A	0.00497018	1006
7	rs2969067	C	T	0.272366	1006
7	rs12112077	C	T	0.254473	1006
7	rs2906166	T	C	0.67992	1006
7	rs2906165	T	C	0.67992	1006
7	rs141865417	G	A	0.00497018	1006
7	rs34623776	A	G	0.150099	1006
7	rs9691234	A	G	0.67992	1006
7	rs143096614	C	T	0.0228628	1006
7	rs34701082	C	T	0.149105	1006
7	rs10950702	C	A	0.204771	1006
7	rs11764837	C	T	0.204771	1006
7	rs71525387	T	C	0.0188867	1006
7	rs60840198	T	G	0.286282	1006
7	rs57933235	T	G	0.286282	1006
7	rs118023379	G	T	0.2167	1006
7	rs13233428	A	G	0.204771	1006
7	rs2969070	G	A	0.639165	1006
7	rs12699980	T	C	0.147117	1006
7	rs11760689	G	A	0.203777	1006
7	rs1548594	G	C	0.639165	1006
7	rs2969071	G	A	0.290258	1006
7	rs34751039	G	A	0.147117	1006
7	rs73047237	G	A	0.0159046	1006
7	rs61742185	C	T	0.0666004	1006
7	rs146419451	G	A	0.0228628	1006
7	rs140755712	G	A	0.00298211	1006
7	rs144605099	G	A	0.0367793	1006
7	rs2906163	C	T	0.648111	1006
7	rs886628	C	A	0.284294	1006
7	rs75052760	C	A	0.0357853	1006
7	rs75840254	G	T	0.0139165	1006
7	rs11767162	C	T	0.213718	1006
7	rs13221130	G	C	0.148111	1006
7	rs75285866	C	T	0.0407555	1006
7	rs2906162	T	C	0.648111	1006
7	rs2906161	T	C	0.500994	1006
7	rs12155306	A	G	0.153082	1006
7	rs144784223	C	T	0.0119284	1006
7	rs35891222	T	C	0.153082	1006
7	rs35069969	G	C	0.359841	1006
7	rs2906160	T	C	0.439364	1006
7	rs2906159	T	C	0.647117	1006
7	rs75306502	G	A	0.152087	1006
7	rs34016486	C	G	0.151093	1006
7	rs2906157	A	G	0.648111	1006
7	rs143126587	G	A	0.0208748	1006
7	rs34530291	C	T	0.151093	1006
7	rs2906156	A	C	0.439364	1006
7	rs34599097	A	G	0.151093	1006
7	rs73283443	T	C	0.21173	1006
7	rs117054853	C	T	0.0188867	1006
7	rs55859865	G	C	0.150099	1006
7	rs10488611	G	A	0.196819	1006
7	rs2023970	C	T	0.282306	1006
7	rs117777395	C	A	0.0218688	1006
7	rs74437708	G	A	0.0168986	1006
7	rs2969075	G	T	0.491054	1006
7	rs55772818	A	T	0.151093	1006
7	rs76021854	G	C	0.0218688	1006
7	rs2906155	A	G	0.645129	1006
7	rs2906154	A	G	0.645129	1006
7	rs17794559	C	T	0.208748	1006
7	rs2906153	C	T	0.264414	1006
7	rs56375103	G	A	0.153082	1006
7	rs12055928	A	G	0.229622	1006
7	rs2906152	G	A	0.626243	1006
7	rs11765273	G	A	0.206759	1006
7	rs144438050	A	G	0.0248509	1006
7	rs34603945	C	T	0.144135	1006
7	rs11973621	A	G	0.156064	1006
7	rs2906151	A	G	0.305169	1006
7	rs11976803	G	C	0.16998	1006
7	rs73047259	G	T	0.153082	1006
7	rs2906150	G	A	0.301193	1006
7	rs2906149	A	G	0.688867	1006
7	rs2906148	A	G	0.455268	1006
7	rs34782714	A	T	0.153082	1006
7	rs2906146	A	G	0.687873	1006
7	rs78671244	G	A	0.145129	1006
7	rs62444221	C	T	0.306163	1006
7	rs12700008	A	G	0.153082	1006
7	rs34690742	T	A	0.365805	1006
7	rs2906145	T	G	0.688867	1006
7	rs2906143	A	G	0.323062	1006
7	rs11770940	C	A	0.209742	1006
7	rs11760914	A	G	0.366799	1006
7	rs117014048	G	A	0.0238569	1006
7	rs62444222	A	C	0.0298211	1006
7	rs886629	A	C	0.689861	1006
7	rs886630	G	T	0.688867	1006
7	rs2906142	G	T	0.302187	1006
7	rs2906141	G	A	0.306163	1006
7	rs2906140	G	A	0.687873	1006
7	rs10282122	C	T	0.668986	1006
```
