## Supplementary material for "Characterization of shared and ancestry-specific signals driving complex traits using multi-ancestry fine-mapping": s1_ref.bim

```
7	rs6463854	0	1530436	T	C
7	rs6463855	0	1530465	T	C
7	rs7812194	0	1530489	A	G
7	rs7812196	0	1530494	A	G
7	rs4339536	0	1531152	A	G
7	rs4436031	0	1531260	G	A
7	rs4436032	0	1531261	G	C
7	rs112267206	0	1531683	C	T
7	rs56318509	0	1532217	G	A
7	rs56315048	0	1532401	G	A
7	rs56279771	0	1532470	C	T
7	rs10229645	0	1532631	G	A
7	rs2251226	0	1533513	A	G
7	rs2251231	0	1533556	T	C
7	rs2251232	0	1533566	A	G
7	rs2304356	0	1533610	G	A
7	rs2251235	0	1533788	A	C
7	rs146465815	0	1533789	T	C
7	rs732492	0	1533866	C	T
7	rs892527	0	1533964	G	A
7	rs732491	0	1534045	T	C
7	rs892528	0	1534146	C	T
7	rs892529	0	1534155	T	C
7	rs752791	0	1534425	A	G
7	rs752792	0	1534593	C	A
7	rs892530	0	1535051	A	G
7	rs6971387	0	1535632	C	T
7	rs6946025	0	1536436	A	G
7	rs6946028	0	1536448	A	C
7	rs6950990	0	1536566	T	C
7	rs6976875	0	1536630	C	G
7	rs3735660	0	1536717	T	C
7	rs3735662	0	1537075	T	C
7	rs7795749	0	1537230	G	A
7	rs7789285	0	1537413	T	G
7	rs7789292	0	1537417	T	C
7	rs7789410	0	1537439	T	C
7	rs7778207	0	1537704	C	T
7	rs11761394	0	1538021	G	A
7	rs57092311	0	1538539	A	G
7	rs2289035	0	1538614	G	A
7	rs750005	0	1538877	A	G
7	rs2304357	0	1539799	C	T
7	rs2304358	0	1540049	A	G
7	rs55738771	0	1540502	T	C
7	rs13236469	0	1540505	G	A
7	rs56173921	0	1540535	A	C
7	rs12537304	0	1541002	T	C
7	rs10256386	0	1541483	C	A
7	rs112599390	0	1541838	C	T
7	rs3752712	0	1542124	G	A
7	rs7806171	0	1542125	A	G
7	rs144711642	0	1542316	G	A
7	rs73040943	0	1542490	G	A
7	rs3752714	0	1542697	G	A
7	rs56141745	0	1543435	C	T
7	rs1369011	0	1543981	C	A
7	rs2278460	0	1544128	G	T
7	rs7799232	0	1545177	T	C
7	rs116850718	0	1545786	G	T
7	rs745563	0	1545854	G	A
7	rs67490389	0	1547058	C	T
7	rs66856989	0	1547215	C	T
7	rs67780721	0	1547220	G	A
7	rs6976713	0	1547447	A	G
7	rs56217612	0	1548842	C	T
7	rs118172506	0	1549058	C	T
7	rs143734967	0	1550769	C	G
7	rs56400710	0	1550830	C	T
7	rs572248028	0	1550847	C	T
7	rs184972493	0	1551238	C	T
7	rs67049052	0	1551262	A	G
7	rs10282181	0	1551716	A	G
7	rs10277127	0	1552298	C	A
7	rs6942930	0	1552420	G	A
7	rs6965558	0	1552438	A	G
7	rs7777834	0	1552970	G	A
7	rs10952143	0	1553373	A	G
7	rs12673103	0	1553788	G	A
7	rs117731637	0	1553789	T	A
7	rs116984111	0	1553790	C	A
7	rs3943775	0	1553908	T	C
7	rs2117346	0	1554315	T	A
7	rs6978756	0	1554674	C	G
7	rs181715962	0	1555920	G	A
7	rs4720827	0	1556078	T	C
7	rs4725176	0	1556121	G	A
7	rs6951678	0	1556765	C	T
7	rs2164078	0	1557620	C	T
7	rs34913421	0	1557633	T	C
7	rs2164079	0	1557646	T	C
7	rs2117347	0	1557967	T	C
7	rs6947915	0	1559144	G	C
7	rs10237910	0	1559452	T	G
7	rs10237934	0	1559524	T	C
7	rs6463891	0	1559898	G	T
7	rs186368121	0	1560125	T	C
7	rs1434336	0	1560160	A	G
7	rs10242329	0	1560679	T	C
7	rs10242343	0	1560714	T	C
7	rs10280144	0	1560722	G	A
7	rs10280798	0	1561198	G	A
7	rs35683430	0	1561224	C	G
7	rs10215442	0	1561454	T	C
7	rs10215243	0	1561504	C	T
7	rs10214972	0	1561537	G	T
7	rs11973946	0	1561660	C	T
7	rs11973950	0	1561702	C	T
7	rs10214976	0	1561735	G	A
7	rs112347572	0	1561970	G	A
7	rs56675300	0	1562163	G	A
7	rs28526203	0	1562293	T	C
7	rs73042742	0	1562468	C	T
7	rs67771371	0	1562518	A	G
7	rs113441957	0	1562519	C	A
7	rs73042747	0	1562593	G	A
7	rs67895171	0	1562631	T	C
7	rs67573033	0	1562648	C	A
7	rs66729249	0	1562666	G	T
7	rs66833358	0	1562686	T	C
7	rs66508086	0	1562707	G	A
7	rs35937737	0	1562784	G	A
7	rs34710514	0	1562789	T	C
7	rs6463892	0	1562873	A	G
7	rs6953649	0	1562882	A	G
7	rs6463893	0	1562997	T	A
7	rs6463894	0	1563025	C	T
7	rs6463896	0	1563114	A	G
7	rs6463897	0	1563168	G	A
7	rs6463898	0	1563272	C	G
7	rs6463899	0	1563284	T	C
7	rs6463900	0	1563401	T	C
7	rs4725180	0	1563732	C	T
7	rs4725181	0	1564095	C	T
7	rs147075274	0	1564170	C	T
7	rs4720830	0	1564380	A	G
7	rs4725182	0	1564810	C	T
7	rs7784926	0	1564931	G	A
7	rs7806521	0	1565185	A	G
7	rs10215326	0	1565345	T	C
7	rs6978445	0	1565409	A	G
7	rs12667910	0	1565710	A	C
7	rs4720831	0	1566207	G	A
7	rs10215520	0	1567375	T	C
7	rs111603112	0	1568048	G	C
7	rs28856905	0	1568251	G	A
7	rs147684839	0	1568707	G	A
7	rs7794842	0	1568785	T	C
7	rs7805230	0	1568930	G	A
7	rs3829898	0	1569211	G	A
7	rs3814477	0	1569418	C	T
7	rs3814478	0	1569449	C	T
7	rs3814479	0	1569520	C	T
7	rs10254597	0	1570093	A	G
7	rs11763285	0	1570120	G	C
7	rs73042767	0	1571238	G	A
7	rs34488888	0	1573091	G	A
7	rs3824069	0	1574016	C	T
7	rs145176413	0	1574183	C	T
7	rs116844385	0	1574402	C	T
7	rs4720833	0	1574403	A	G
7	rs4720834	0	1574562	T	C
7	rs4720835	0	1574777	G	A
7	rs4720836	0	1574812	C	T
7	rs4720837	0	1574817	C	A
7	rs61423551	0	1575089	G	A
7	rs58943706	0	1575234	T	C
7	rs3824070	0	1575377	A	G
7	rs4725190	0	1575414	A	G
7	rs3735654	0	1575611	G	A
7	rs3808335	0	1575972	A	G
7	rs141736632	0	1576054	C	T
7	rs3808336	0	1576217	A	G
7	rs3808337	0	1576454	C	T
7	rs3808338	0	1576704	C	A
7	rs13239333	0	1576729	G	A
7	rs62435359	0	1577359	G	A
7	rs148974495	0	1577796	G	A
7	rs4725197	0	1578489	C	T
7	rs181032349	0	1578920	G	A
7	rs892522	0	1579274	G	A
7	rs73042781	0	1579349	C	T
7	rs3824071	0	1579371	C	T
7	rs144019796	0	1579397	C	A
7	rs3735655	0	1579480	G	A
7	rs117730393	0	1580879	G	A
7	rs116976138	0	1580904	T	C
7	rs3735656	0	1580921	C	T
7	rs111764525	0	1581400	C	T
7	rs10226620	0	1581517	T	C
7	rs150069281	0	1581583	C	T
7	rs113587702	0	1581609	G	A
7	rs142578618	0	1581972	A	G
7	rs1550007	0	1582875	A	G
7	rs62436860	0	1582879	C	A
7	rs892523	0	1583288	A	G
7	rs112718544	0	1583606	A	C
7	rs4268033	0	1583673	A	G
7	rs11760769	0	1583941	C	T
7	rs118081424	0	1584013	C	A
7	rs73042784	0	1584078	C	T
7	rs1550008	0	1584481	T	C
7	rs117538882	0	1584561	A	G
7	rs1550009	0	1584674	C	T
7	rs1550010	0	1584735	G	A
7	rs7782070	0	1584911	A	G
7	rs71523241	0	1584922	T	G
7	rs117871217	0	1585106	G	A
7	rs117257204	0	1585169	C	T
7	rs4725207	0	1585243	C	T
7	rs10280178	0	1585603	T	C
7	rs1124669	0	1586239	A	G
7	rs3779607	0	1586662	T	C
7	rs3824072	0	1586866	T	C
7	rs57984014	0	1587043	G	A
7	rs3814480	0	1587687	A	G
7	rs59001762	0	1588007	G	A
7	rs3814481	0	1588391	A	G
7	rs3814482	0	1588549	G	A
7	rs1124871	0	1588768	G	A
7	rs3890492	0	1588912	C	A
7	rs4294092	0	1589056	G	A
7	rs1865348	0	1589083	G	A
7	rs10237660	0	1589417	T	G
7	rs2304359	0	1590280	A	G
7	rs6463921	0	1590368	A	G
7	rs2304360	0	1590376	T	C
7	rs2304361	0	1590443	T	C
7	rs7781047	0	1591434	A	G
7	rs4461805	0	1591894	A	G
7	rs4257937	0	1591997	G	C
7	rs4285398	0	1592413	A	G
7	rs10952167	0	1593658	G	A
7	rs10155977	0	1593963	A	G
7	rs6959291	0	1594141	A	G
7	rs10952168	0	1594428	G	A
7	rs17852421	0	1595068	G	A
7	rs3735657	0	1595296	C	T
7	rs117183824	0	1595374	C	G
7	rs6463928	0	1595839	A	G
7	rs7811444	0	1596196	A	G
7	rs143375597	0	1596384	G	A
7	rs145210379	0	1596765	G	T
7	rs10236421	0	1597285	C	T
7	rs192225504	0	1597362	C	T
7	rs7799217	0	1597380	G	A
7	rs62436863	0	1597497	G	A
7	rs12702926	0	1597834	C	T
7	rs11764101	0	1598314	C	G
7	rs116841089	0	1598536	C	T
7	rs755507	0	1598744	G	A
7	rs112411182	0	1599067	T	C
7	rs117278645	0	1599743	G	A
7	rs55861403	0	1600414	G	C
7	rs6972838	0	1601072	T	C
7	rs186105565	0	1601312	C	T
7	rs118059028	0	1602210	C	T
7	rs112646343	0	1602455	C	T
7	rs114512904	0	1602518	G	T
7	rs116505052	0	1602519	G	T
7	rs2033572	0	1602673	G	A
7	rs73044708	0	1602703	G	A
7	rs189280471	0	1602918	C	A
7	rs62436864	0	1602935	A	T
7	rs112857923	0	1603341	A	C
7	rs148182741	0	1603409	T	G
7	rs116922268	0	1603718	G	A
7	rs62436869	0	1604071	G	T
7	rs113046579	0	1604146	G	C
7	rs12702933	0	1604320	G	A
7	rs79500208	0	1604379	C	T
7	rs12702934	0	1604549	C	G
7	rs117014852	0	1604905	C	T
7	rs62436870	0	1605115	G	A
7	rs7798348	0	1605289	C	A
7	rs13438692	0	1605875	G	T
7	rs1865347	0	1606615	T	C
7	rs10244477	0	1606847	T	C
7	rs12664	0	1607259	T	C
7	rs62436871	0	1607630	A	G
7	rs73044711	0	1607690	C	T
7	rs55905784	0	1608166	A	G
7	rs10239460	0	1608204	C	T
7	rs11765898	0	1608450	A	G
7	rs7788760	0	1608591	A	C
7	rs74832662	0	1608634	G	A
7	rs113197428	0	1609390	G	C
7	rs116441785	0	1609528	C	T
7	rs12702939	0	1609688	G	A
7	rs62436872	0	1609993	C	G
7	rs62436873	0	1610149	G	A
7	rs62436874	0	1610601	C	G
7	rs28412216	0	1610848	A	C
7	rs62436875	0	1611108	C	G
7	rs60363469	0	1611478	G	A
7	rs117984479	0	1611750	G	A
7	rs141927568	0	1612439	C	G
7	rs28625953	0	1613666	C	A
7	rs11770962	0	1614082	A	G
7	rs10274145	0	1614261	T	C
7	rs62436900	0	1614353	A	C
7	rs60961513	0	1614367	T	C
7	rs62436901	0	1614407	G	A
7	rs11766797	0	1615208	A	T
7	rs11763740	0	1616146	G	A
7	rs4725228	0	1616229	C	T
7	rs111606716	0	1616674	G	A
7	rs62436902	0	1616800	G	C
7	rs117594825	0	1617309	C	G
7	rs112620984	0	1617310	G	A
7	rs114179113	0	1618456	T	C
7	rs111812602	0	1618494	G	A
7	rs4720855	0	1618854	A	G
7	rs117489060	0	1619272	C	T
7	rs4725230	0	1619911	G	A
7	rs4725231	0	1619976	G	C
7	rs35000274	0	1620304	G	A
7	rs4725234	0	1620592	T	C
7	rs4725235	0	1620854	C	T
7	rs12672891	0	1621247	C	T
7	rs12673322	0	1621412	C	T
7	rs111667948	0	1621911	C	T
7	rs149054366	0	1622210	C	T
7	rs62436907	0	1622271	T	C
7	rs35825246	0	1622363	C	G
7	rs139365103	0	1622699	T	C
7	rs4725236	0	1622775	C	G
7	rs62436910	0	1622837	C	T
7	rs117068209	0	1623410	G	A
7	rs62436911	0	1623723	C	T
7	rs73050578	0	1624795	G	A
7	rs149996929	0	1625263	G	A
7	rs73289425	0	1625892	G	A
7	rs73050580	0	1626571	C	T
7	rs35666979	0	1626600	C	T
7	rs73289427	0	1626835	G	A
7	rs111684857	0	1626917	G	A
7	rs112952099	0	1627224	C	A
7	rs7800178	0	1627632	T	C
7	rs62436912	0	1627726	C	G
7	rs75003015	0	1627879	C	G
7	rs34990622	0	1627983	C	T
7	rs144768711	0	1628133	C	T
7	rs4725240	0	1628183	T	C
7	rs7458089	0	1628951	A	G
7	rs1275	0	1629188	T	C
7	rs4518570	0	1629376	T	C
7	rs4368888	0	1629385	A	G
7	rs6463946	0	1629417	G	A
7	rs4725242	0	1629781	T	C
7	rs60778103	0	1629871	T	C
7	rs4720857	0	1630047	A	G
7	rs62436913	0	1630293	G	T
7	rs1434335	0	1630321	T	C
7	rs117399988	0	1631206	G	A
7	rs2077421	0	1631227	T	C
7	rs753114	0	1631379	C	T
7	rs753113	0	1631471	G	C
7	rs753112	0	1631580	A	G
7	rs892526	0	1631665	T	G
7	rs11760415	0	1632026	G	A
7	rs113210207	0	1632376	G	A
7	rs13235561	0	1632513	C	A
7	rs12533374	0	1632529	C	G
7	rs4725250	0	1633229	C	T
7	rs1897793	0	1633368	A	G
7	rs4725251	0	1633546	A	G
7	rs61067111	0	1634992	C	T
7	rs56102178	0	1635047	C	T
7	rs73289446	0	1635072	C	G
7	rs62436916	0	1635514	C	T
7	rs753550	0	1635634	G	A
7	rs892525	0	1635756	A	T
7	rs755908	0	1636396	G	T
7	rs1030739	0	1636574	C	G
7	rs34149340	0	1636704	G	A
7	rs113147352	0	1637024	T	C
7	rs12702960	0	1637074	C	T
7	rs141970573	0	1637092	A	G
7	rs13247883	0	1637280	G	C
7	rs117308820	0	1637310	C	T
7	rs13234433	0	1637473	C	T
7	rs145339095	0	1637620	C	T
7	rs12702961	0	1637625	G	A
7	rs13234642	0	1637672	C	T
7	rs10248301	0	1637713	T	C
7	rs146925561	0	1638163	G	A
7	rs12531242	0	1638227	G	A
7	rs10248501	0	1638446	A	G
7	rs35879376	0	1638780	A	G
7	rs11766049	0	1639109	A	G
7	rs10253103	0	1639234	T	C
7	rs11767656	0	1639331	T	C
7	rs4725254	0	1639436	C	G
7	rs6976130	0	1639557	G	T
7	rs10247351	0	1639872	C	T
7	rs62436917	0	1639905	C	T
7	rs4720865	0	1639972	C	T
7	rs114695013	0	1640033	G	C
7	rs10251061	0	1640538	C	G
7	rs10239695	0	1640742	G	A
7	rs10257085	0	1640749	A	G
7	rs10239711	0	1640772	G	A
7	rs10257217	0	1640842	A	G
7	rs139845641	0	1641033	G	A
7	rs62436918	0	1641039	G	A
7	rs67143684	0	1641447	A	T
7	rs192174305	0	1641838	G	A
7	rs11767554	0	1641909	C	T
7	rs113772882	0	1642196	G	T
7	rs112074219	0	1642203	A	G
7	rs11768560	0	1643041	C	T
7	rs66872864	0	1643055	G	A
7	rs28425496	0	1643579	C	G
7	rs112653360	0	1643847	C	T
7	rs117975899	0	1644045	C	T
7	rs62436920	0	1644891	T	C
7	rs183851370	0	1645209	G	A
7	rs10259427	0	1645651	T	A
7	rs13245145	0	1645843	C	T
7	rs10238589	0	1645882	G	A
7	rs4725257	0	1648737	T	G
7	rs138456973	0	1649120	G	A
7	rs4725258	0	1649907	C	T
7	rs117716853	0	1649969	C	T
7	rs892524	0	1650065	G	A
7	rs146523556	0	1650183	C	T
7	rs4720869	0	1650511	G	A
7	rs151236349	0	1651365	T	G
7	rs73052620	0	1651476	G	A
7	rs118111375	0	1651625	G	T
7	rs12539603	0	1651900	C	T
7	rs11980056	0	1652093	G	A
7	rs12539677	0	1652164	C	T
7	rs6975322	0	1652282	G	T
7	rs150243793	0	1652529	C	T
7	rs188000989	0	1653873	G	A
7	rs6970313	0	1654146	A	G
7	rs10429166	0	1655601	C	T
7	rs10429241	0	1655662	T	C
7	rs117205838	0	1656223	A	G
7	rs118070737	0	1656639	C	T
7	rs10429121	0	1656967	G	A
7	rs150314660	0	1657219	C	T
7	rs10266105	0	1657543	G	C
7	rs117760763	0	1657678	G	A
7	rs4720871	0	1657733	G	A
7	rs10225166	0	1657844	A	C
7	rs12702990	0	1657923	T	G
7	rs4720872	0	1659565	T	G
7	rs4725261	0	1659747	A	C
7	rs73052635	0	1660285	C	T
7	rs12532974	0	1660310	T	G
7	rs151255584	0	1661475	G	A
7	rs140598730	0	1661603	C	T
7	rs141360649	0	1661778	C	T
7	rs6463979	0	1661810	T	C
7	rs62436945	0	1662125	A	G
7	rs62436946	0	1662327	G	C
7	rs138799662	0	1662793	G	C
7	rs62436947	0	1662818	T	G
7	rs79387398	0	1662959	G	C
7	rs149389732	0	1663243	G	C
7	rs67388036	0	1663473	T	A
7	rs58720737	0	1663572	T	C
7	rs73040506	0	1663600	C	T
7	rs10253718	0	1663838	T	C
7	rs7804981	0	1663886	G	C
7	rs56412661	0	1664107	A	C
7	rs59553524	0	1664344	G	A
7	rs13239071	0	1664350	G	A
7	rs57697690	0	1664419	C	T
7	rs58462665	0	1664569	T	C
7	rs141983595	0	1665165	A	T
7	rs10952198	0	1665289	T	C
7	rs10952199	0	1665339	C	T
7	rs66598417	0	1665552	C	G
7	rs10239756	0	1665666	T	C
7	rs10277643	0	1665692	G	A
7	rs34165624	0	1666394	A	G
7	rs4725267	0	1667238	T	A
7	rs28883686	0	1667284	C	A
7	rs10247783	0	1667380	T	C
7	rs28833283	0	1667664	T	C
7	rs111549775	0	1668377	C	T
7	rs1989571	0	1668392	A	G
7	rs147784058	0	1668589	G	A
7	rs11764677	0	1668813	C	T
7	rs10243076	0	1668921	C	T
7	rs35303290	0	1669295	C	T
7	rs28656056	0	1670131	C	T
7	rs77791627	0	1670353	C	T
7	rs35340276	0	1670964	A	G
7	rs73277057	0	1671767	A	C
7	rs4725272	0	1671825	C	T
7	rs10807969	0	1672540	C	T
7	rs62436952	0	1673348	T	C
7	rs62436953	0	1673502	T	C
7	rs10251968	0	1674981	A	C
7	rs2037890	0	1675117	T	C
7	rs892520	0	1675353	T	C
7	rs117395747	0	1675496	C	T
7	rs10255516	0	1675621	A	G
7	rs1807146	0	1676036	C	T
7	rs1807147	0	1676038	T	C
7	rs181332023	0	1676096	C	T
7	rs117171750	0	1676386	G	A
7	rs2398738	0	1676535	A	T
7	rs118087108	0	1676829	A	G
7	rs9886201	0	1677026	C	T
7	rs4464874	0	1677399	G	A
7	rs4587234	0	1677538	C	T
7	rs4720882	0	1677696	G	A
7	rs4720883	0	1677860	G	C
7	rs181840730	0	1678543	G	A
7	rs10952209	0	1679827	T	C
7	rs12703010	0	1680165	C	T
7	rs111242783	0	1680246	G	A
7	rs7786528	0	1680603	A	G
7	rs71523255	0	1681123	C	T
7	rs12703011	0	1681408	G	A
7	rs146500523	0	1681951	C	T
7	rs2398737	0	1682057	T	G
7	rs7807151	0	1682162	G	C
7	rs12703014	0	1682595	T	G
7	rs6956683	0	1682690	C	T
7	rs111820040	0	1682837	T	C
7	rs192372846	0	1682974	G	C
7	rs72575915	0	1683151	G	C
7	rs13245232	0	1683275	C	A
7	rs35237300	0	1683705	G	C
7	rs184263532	0	1684131	A	C
7	rs34911566	0	1684180	C	T
7	rs4720885	0	1684275	G	T
7	rs113474179	0	1684773	A	G
7	rs34133308	0	1684832	G	A
7	rs7785046	0	1685010	T	C
7	rs2012136	0	1685790	T	C
7	rs118144902	0	1687332	C	T
7	rs17235762	0	1687370	G	T
7	rs6464022	0	1687702	C	T
7	rs6464023	0	1687838	A	G
7	rs4720886	0	1688329	C	T
7	rs6464024	0	1688369	C	T
7	rs117934431	0	1688807	A	T
7	rs10274735	0	1689761	G	A
7	rs117775965	0	1689931	G	A
7	rs79373649	0	1690507	C	T
7	rs6464025	0	1690562	T	C
7	rs56140636	0	1690624	C	T
7	rs7810616	0	1690695	A	C
7	rs4991292	0	1691024	C	T
7	rs1107198	0	1691307	A	G
7	rs1107199	0	1691375	G	A
7	rs10282734	0	1691604	G	A
7	rs1107610	0	1691937	T	A
7	rs1976991	0	1692448	A	G
7	rs7784500	0	1692476	A	G
7	rs12703036	0	1692870	A	G
7	rs6944308	0	1693023	C	T
7	rs12703038	0	1693288	C	T
7	rs12703039	0	1693301	G	A
7	rs4725295	0	1693407	A	G
7	rs191413476	0	1693555	G	A
7	rs4725296	0	1693582	A	G
7	rs10232295	0	1693732	G	C
7	rs4725299	0	1695215	A	T
7	rs143614258	0	1696933	A	C
7	rs6960596	0	1697082	G	A
7	rs4725302	0	1698086	C	T
7	rs146883263	0	1698159	G	A
7	rs62435461	0	1698311	T	C
7	rs77164466	0	1699326	T	A
7	rs72575924	0	1700373	G	A
7	rs9886072	0	1700381	G	T
7	rs62435462	0	1700504	C	T
7	rs73040516	0	1701056	C	T
7	rs4725308	0	1701128	G	A
7	rs10255004	0	1701592	C	T
7	rs56280558	0	1701691	C	T
7	rs9886253	0	1701717	A	G
7	rs6948843	0	1701824	G	A
7	rs6464033	0	1702344	A	T
7	rs7787321	0	1702606	G	A
7	rs118111305	0	1702668	A	T
7	rs10272990	0	1703675	T	C
7	rs10252002	0	1703730	G	A
7	rs10273779	0	1704297	T	C
7	rs148881206	0	1704415	G	A
7	rs6952435	0	1704673	A	G
7	rs10215581	0	1704834	T	C
7	rs10256087	0	1706527	A	G
7	rs62435466	0	1706636	G	C
7	rs67106788	0	1706796	C	A
7	rs192426139	0	1707500	G	A
7	rs4320443	0	1707977	G	A
7	rs4236259	0	1708080	T	G
7	rs4298396	0	1708196	C	T
7	rs146290552	0	1708635	C	T
7	rs34447324	0	1709387	T	A
7	rs192206400	0	1710031	T	G
7	rs140021617	0	1710324	C	T
7	rs12113798	0	1711039	T	G
7	rs148427235	0	1711042	A	G
7	rs12113799	0	1711062	T	G
7	rs62435468	0	1711594	T	G
7	rs11984088	0	1712486	A	G
7	rs4720902	0	1712559	C	T
7	rs1881865	0	1712820	G	T
7	rs117051541	0	1713275	C	T
7	rs6942630	0	1714075	G	C
7	rs4073785	0	1714448	G	C
7	rs117319125	0	1714480	G	A
7	rs117843554	0	1714498	C	T
7	rs10270726	0	1714703	T	C
7	rs10252526	0	1714730	C	G
7	rs7383874	0	1714844	T	A
7	rs10950315	0	1714962	T	C
7	rs142744629	0	1715605	C	T
7	rs12671352	0	1716661	C	A
7	rs138727563	0	1719117	C	A
7	rs117204995	0	1719287	C	G
7	rs55749304	0	1719733	G	A
7	rs55898015	0	1720252	T	G
7	rs12539909	0	1720342	C	T
7	rs2178378	0	1720814	G	T
7	rs117774410	0	1720858	G	A
7	rs141277978	0	1723205	A	G
7	rs62435470	0	1723389	G	A
7	rs6950626	0	1724090	A	G
7	rs12667167	0	1725656	A	G
7	rs12667647	0	1725751	T	C
7	rs117064254	0	1726663	C	T
7	rs147678447	0	1726796	A	C
7	rs117997666	0	1727101	C	T
7	rs192897487	0	1727243	T	C
7	rs117663466	0	1728579	T	C
7	rs12669525	0	1728891	T	C
7	rs1919910	0	1729682	T	C
7	rs10950331	0	1729853	T	A
7	rs10950332	0	1730131	A	G
7	rs10237672	0	1730362	C	T
7	rs12670854	0	1731866	A	G
7	rs12536482	0	1732010	A	G
7	rs6965308	0	1732145	A	G
7	rs4720922	0	1733102	G	T
7	rs79496824	0	1733182	C	T
7	rs56130225	0	1733192	C	T
7	rs117250982	0	1733474	G	A
7	rs118137629	0	1733946	C	A
7	rs7789732	0	1734195	C	T
7	rs118015415	0	1734360	G	A
7	rs10215242	0	1735606	C	A
7	rs56181349	0	1735855	A	C
7	rs76175635	0	1736658	G	A
7	rs147417189	0	1737485	A	G
7	rs7780984	0	1737497	G	T
7	rs74472841	0	1737867	T	A
7	rs117145312	0	1738891	C	T
7	rs140268094	0	1739566	G	C
7	rs75378012	0	1739829	C	T
7	rs76429146	0	1739859	G	A
7	rs74665615	0	1739916	A	G
7	rs79055096	0	1739934	A	G
7	rs12670365	0	1740124	C	G
7	rs62435472	0	1740375	C	T
7	rs12670820	0	1740463	C	G
7	rs116908709	0	1740728	C	T
7	rs76516415	0	1740743	A	G
7	rs62435473	0	1740790	G	A
7	rs116737962	0	1740970	C	T
7	rs6952841	0	1742249	A	G
7	rs11760614	0	1742691	T	C
7	rs11762989	0	1742914	G	C
7	rs73040536	0	1743217	C	G
7	rs10807747	0	1743332	T	C
7	rs75467157	0	1744293	G	T
7	rs79848511	0	1744421	G	A
7	rs77184524	0	1744573	G	A
7	rs7783310	0	1746132	T	C
7	rs12699171	0	1746349	A	G
7	rs145571288	0	1746533	G	A
7	rs111835361	0	1747186	G	A
7	rs75993785	0	1747205	C	A
7	rs1534790	0	1747662	C	G
7	rs78409012	0	1747971	G	A
7	rs117210430	0	1748025	G	A
7	rs76209641	0	1748154	A	C
7	rs62435474	0	1748851	G	A
7	rs74523977	0	1750178	C	T
7	rs7780342	0	1750265	G	A
7	rs4720940	0	1750797	C	T
7	rs117444102	0	1751464	C	T
7	rs113474638	0	1751897	A	G
7	rs10281936	0	1752044	C	T
7	rs10950335	0	1752347	T	C
7	rs143535781	0	1752546	G	T
7	rs118158007	0	1752900	A	G
7	rs10950336	0	1753083	C	T
7	rs6963851	0	1753241	C	G
7	rs12671076	0	1753390	G	A
7	rs76230336	0	1753467	C	T
7	rs4720942	0	1753674	T	C
7	rs116318051	0	1753944	G	A
7	rs11765505	0	1754118	A	C
7	rs10227916	0	1754509	A	G
7	rs140565754	0	1754511	C	T
7	rs12531839	0	1754553	T	C
7	rs143496929	0	1756006	C	T
7	rs112488380	0	1756284	G	A
7	rs78395187	0	1757126	G	A
7	rs6942534	0	1757236	T	C
7	rs6955859	0	1757251	G	A
7	rs62435490	0	1757605	A	C
7	rs118159937	0	1758648	C	G
7	rs4997844	0	1758672	T	C
7	rs12671525	0	1759389	G	A
7	rs6972238	0	1759891	C	T
7	rs6958253	0	1759970	T	C
7	rs73040552	0	1760564	C	G
7	rs11768091	0	1762247	A	C
7	rs183251249	0	1762500	G	C
7	rs56113861	0	1763164	G	A
7	rs117733760	0	1763513	A	C
7	rs117867780	0	1763582	A	G
7	rs9886168	0	1763735	C	G
7	rs117707637	0	1763768	C	T
7	rs56169829	0	1764029	T	C
7	rs6951734	0	1764443	A	G
7	rs6968884	0	1764472	G	C
7	rs6460799	0	1764585	G	C
7	rs12670145	0	1766082	A	G
7	rs4720965	0	1766670	C	T
7	rs12699184	0	1767625	C	T
7	rs56055450	0	1769473	A	T
7	rs190438667	0	1769655	C	T
7	rs62435492	0	1770948	A	G
7	rs12666498	0	1771272	G	A
7	rs148976950	0	1771475	G	A
7	rs7788846	0	1771528	T	C
7	rs4720973	0	1772779	C	T
7	rs12699185	0	1773380	T	C
7	rs76073580	0	1775961	G	A
7	rs55939167	0	1776432	G	A
7	rs139435009	0	1776744	C	A
7	rs117356590	0	1778225	C	T
7	rs12699191	0	1778604	C	T
7	rs3735664	0	1778741	C	T
7	rs3735663	0	1778953	T	G
7	rs12672562	0	1779109	C	T
7	rs111964933	0	1779393	G	C
7	rs10429037	0	1781299	G	A
7	rs4720987	0	1781422	T	C
7	rs118043742	0	1781585	C	G
7	rs10281826	0	1782032	C	G
7	rs12670548	0	1782773	G	A
7	rs1107200	0	1783373	G	A
7	rs34170521	0	1783781	G	A
7	rs2895213	0	1783851	G	C
7	rs115530409	0	1784126	C	A
7	rs61236605	0	1785738	G	A
7	rs76371074	0	1786818	T	C
7	rs1534789	0	1786845	G	A
7	rs1534788	0	1787003	G	C
7	rs9177	0	1787236	A	G
7	rs3829824	0	1787574	C	A
7	rs62435496	0	1787842	C	T
7	rs115289415	0	1787846	C	T
7	rs10950352	0	1788280	G	C
7	rs28634488	0	1788351	G	A
7	rs12699195	0	1788402	A	C
7	rs11975865	0	1789243	A	G
7	rs12699199	0	1789313	C	T
7	rs73670628	0	1790525	A	G
7	rs11770039	0	1790617	G	A
7	rs141320063	0	1790619	G	A
7	rs4719277	0	1790624	C	T
7	rs2398718	0	1791017	A	G
7	rs75962580	0	1791028	C	G
7	rs60397723	0	1791348	C	T
7	rs7455264	0	1791443	C	T
7	rs117894127	0	1791461	G	T
7	rs11975046	0	1791641	C	T
7	rs11981606	0	1791678	G	C
7	rs34846337	0	1791695	C	T
7	rs11979306	0	1791770	T	A
7	rs2895214	0	1791913	C	G
7	rs3857702	0	1791972	T	C
7	rs2031047	0	1792201	G	A
7	rs76720445	0	1792396	T	C
7	rs4720993	0	1792546	G	A
7	rs6949979	0	1792688	C	T
7	rs4719278	0	1792804	C	T
7	rs113832715	0	1792851	C	T
7	rs6974065	0	1792950	T	G
7	rs146664758	0	1793080	T	C
7	rs139266077	0	1793100	G	A
7	rs28488970	0	1793111	A	G
7	rs6460822	0	1793235	C	G
7	rs11773062	0	1793768	G	A
7	rs62435498	0	1794263	A	C
7	rs10950354	0	1794634	T	C
7	rs1881866	0	1795063	C	T
7	rs117490182	0	1795097	G	A
7	rs12537167	0	1795154	G	A
7	rs35677507	0	1795595	G	A
7	rs11766652	0	1795701	A	G
7	rs12537784	0	1795706	G	A
7	rs34959876	0	1796466	T	A
7	rs10950356	0	1796562	T	C
7	rs12533498	0	1796625	C	A
7	rs56097943	0	1797118	G	A
7	rs67959267	0	1797192	C	T
7	rs12540003	0	1798594	G	A
7	rs10950357	0	1798931	C	T
7	rs10950358	0	1798952	G	C
7	rs73042617	0	1799284	T	C
7	rs62435502	0	1799799	G	A
7	rs55682486	0	1799838	T	C
7	rs62435504	0	1799925	A	G
7	rs60491075	0	1800064	A	G
7	rs61259157	0	1800234	T	C
7	rs10275833	0	1800696	T	C
7	rs10950359	0	1800967	A	G
7	rs10950360	0	1801294	G	T
7	rs10950361	0	1801305	C	T
7	rs10258103	0	1801321	C	T
7	rs11761898	0	1801623	G	A
7	rs11768936	0	1801707	C	T
7	rs11769007	0	1801914	C	G
7	rs11769049	0	1802023	C	G
7	rs137894600	0	1802069	A	G
7	rs150826708	0	1802076	C	T
7	rs34250162	0	1802121	C	A
7	rs55835113	0	1802422	G	A
7	rs7790092	0	1802677	A	G
7	rs139100205	0	1802981	C	T
7	rs189979450	0	1803737	G	A
7	rs34122874	0	1803950	A	G
7	rs34616685	0	1804067	C	T
7	rs35660570	0	1804632	G	A
7	rs7800904	0	1804909	G	T
7	rs56404040	0	1805519	C	A
7	rs56246328	0	1805622	C	G
7	rs11769612	0	1805917	G	A
7	rs11763008	0	1805927	C	T
7	rs12532765	0	1806293	C	T
7	rs12535951	0	1806591	A	T
7	rs12538366	0	1806723	G	T
7	rs62435506	0	1806967	G	A
7	rs144236940	0	1807221	C	T
7	rs10950363	0	1807602	A	C
7	rs56122302	0	1807944	C	T
7	rs2222813	0	1808592	C	G
7	rs10248201	0	1808628	C	G
7	rs10277267	0	1809120	G	A
7	rs62435527	0	1809245	G	A
7	rs1113831	0	1809385	T	G
7	rs62435528	0	1809409	G	A
7	rs3857705	0	1809530	C	G
7	rs1919908	0	1809618	G	A
7	rs117760197	0	1810281	A	T
7	rs73042649	0	1810650	T	G
7	rs73042652	0	1810666	G	C
7	rs62435529	0	1810768	T	C
7	rs118154933	0	1810957	T	C
7	rs73042655	0	1811089	T	C
7	rs56171262	0	1811562	G	A
7	rs10230245	0	1811628	G	C
7	rs11768705	0	1811708	C	T
7	rs34668096	0	1811710	C	T
7	rs56353081	0	1811867	A	G
7	rs55781164	0	1811883	G	A
7	rs56271307	0	1811928	T	G
7	rs13227985	0	1811976	C	T
7	rs55722302	0	1812024	C	T
7	rs56293803	0	1812128	C	G
7	rs4634524	0	1812267	T	C
7	rs4255033	0	1812295	G	A
7	rs4475382	0	1812311	C	T
7	rs13221022	0	1812494	T	C
7	rs13231311	0	1812548	C	T
7	rs13221159	0	1812576	T	C
7	rs13245370	0	1812676	A	G
7	rs13230722	0	1812726	G	T
7	rs12532459	0	1812743	G	T
7	rs12540491	0	1812860	A	G
7	rs12540494	0	1812909	A	G
7	rs12530625	0	1812972	T	G
7	rs66491680	0	1813056	A	G
7	rs67486596	0	1813062	C	T
7	rs79244400	0	1813125	C	T
7	rs10280601	0	1813150	A	G
7	rs13245980	0	1813198	A	G
7	rs10235174	0	1813258	G	A
7	rs10238227	0	1813406	G	A
7	rs10268666	0	1813498	C	T
7	rs10225055	0	1813525	A	G
7	rs10238448	0	1813576	G	A
7	rs10238449	0	1813580	G	A
7	rs55634111	0	1813776	A	T
7	rs35267398	0	1813959	A	G
7	rs10239047	0	1814063	G	T
7	rs10225815	0	1814082	A	C
7	rs10228960	0	1814164	T	G
7	rs5028881	0	1814448	C	G
7	rs4535615	0	1814867	A	G
7	rs11770842	0	1814967	T	A
7	rs6955820	0	1815002	G	A
7	rs10950368	0	1815304	C	G
7	rs74573274	0	1815496	C	T
7	rs74760239	0	1815497	A	G
7	rs34411311	0	1815501	G	A
7	rs73042683	0	1815665	T	C
7	rs10270415	0	1815716	A	G
7	rs10270538	0	1815791	A	G
7	rs10270654	0	1815851	A	G
7	rs12539381	0	1816112	T	C
7	rs10271168	0	1816229	A	G
7	rs4577861	0	1816322	C	T
7	rs4436012	0	1816397	G	A
7	rs61600402	0	1816627	G	C
7	rs10277923	0	1816742	T	C
7	rs10277924	0	1816743	T	C
7	rs10259574	0	1816831	C	G
7	rs10259592	0	1816893	C	G
7	rs10259699	0	1816966	C	T
7	rs10275253	0	1817141	A	G
7	rs10260077	0	1817310	C	T
7	rs13229113	0	1817375	G	A
7	rs10263066	0	1817409	C	T
7	rs1112898	0	1817997	C	T
7	rs73042690	0	1818739	C	T
7	rs10267930	0	1818907	C	A
7	rs10227806	0	1819139	T	G
7	rs7810648	0	1819179	C	T
7	rs28430626	0	1819185	G	A
7	rs184154880	0	1819552	G	A
7	rs62435643	0	1819584	G	A
7	rs28754361	0	1820029	T	A
7	rs6965555	0	1820158	A	G
7	rs2103342	0	1820538	C	T
7	rs2091640	0	1820702	A	C
7	rs2091639	0	1820852	A	G
7	rs2091638	0	1821008	A	G
7	rs1881858	0	1821278	G	T
7	rs11766178	0	1821564	G	A
7	rs1106396	0	1821635	T	C
7	rs11766215	0	1821725	G	A
7	rs62435645	0	1821981	G	A
7	rs35531597	0	1822160	A	G
7	rs62435647	0	1822234	T	C
7	rs62435648	0	1822303	A	G
7	rs11760634	0	1822667	C	G
7	rs13236682	0	1822891	A	G
7	rs36020539	0	1823203	A	T
7	rs62435650	0	1823265	A	G
7	rs13225824	0	1824027	G	A
7	rs7800019	0	1824028	C	T
7	rs67845389	0	1824534	A	C
7	rs73042701	0	1824758	T	C
7	rs112374272	0	1825232	G	A
7	rs10950371	0	1825304	T	C
7	rs10230862	0	1825321	T	G
7	rs7801640	0	1825946	A	G
7	rs12669620	0	1826878	G	C
7	rs6954989	0	1827002	C	T
7	rs113406765	0	1827427	G	A
7	rs11760284	0	1827569	C	T
7	rs11764562	0	1827577	T	C
7	rs9648141	0	1827717	A	G
7	rs13221665	0	1827986	C	T
7	rs13238613	0	1828038	T	C
7	rs34400421	0	1828761	C	T
7	rs34590341	0	1828774	G	A
7	rs11761457	0	1829228	C	T
7	rs7802621	0	1829495	C	G
7	rs60291312	0	1829530	C	T
7	rs7803164	0	1829835	C	T
7	rs7789703	0	1829899	T	C
7	rs10232901	0	1830011	C	G
7	rs11765833	0	1830116	A	C
7	rs116930819	0	1830740	A	C
7	rs111603498	0	1831645	G	C
7	rs7777233	0	1831671	C	T
7	rs13223867	0	1832091	A	G
7	rs12669133	0	1833009	C	T
7	rs11765289	0	1833097	C	G
7	rs113083062	0	1833341	C	T
7	rs117470703	0	1833558	A	T
7	rs112447439	0	1833890	G	T
7	rs7806265	0	1834022	A	T
7	rs10085710	0	1834533	G	A
7	rs112985927	0	1834878	G	A
7	rs10950377	0	1835894	C	G
7	rs143673129	0	1836384	C	T
7	rs117947279	0	1836443	C	A
7	rs140500429	0	1836630	C	T
7	rs9655092	0	1837226	A	C
7	rs2398735	0	1837439	C	T
7	rs2895215	0	1837636	C	T
7	rs113902397	0	1838302	A	C
7	rs139623485	0	1838458	C	T
7	rs7804761	0	1839009	A	G
7	rs7785471	0	1839151	G	A
7	rs12535468	0	1839531	C	T
7	rs9654923	0	1839581	A	G
7	rs9654924	0	1839588	G	A
7	rs9655093	0	1839652	C	A
7	rs9655094	0	1839758	C	G
7	rs9654925	0	1839787	C	G
7	rs111272321	0	1839791	G	A
7	rs10252681	0	1840118	C	G
7	rs10252682	0	1840122	C	T
7	rs10281410	0	1840212	G	C
7	rs10271282	0	1840300	T	C
7	rs13223291	0	1840356	C	T
7	rs10271165	0	1840406	A	C
7	rs10274477	0	1840451	T	A
7	rs11767667	0	1840557	C	T
7	rs112178597	0	1840573	C	T
7	rs66461929	0	1840583	C	T
7	rs7783210	0	1841180	T	C
7	rs6949478	0	1841342	A	G
7	rs9648146	0	1841703	G	T
7	rs9648147	0	1841733	C	T
7	rs9648148	0	1841891	C	T
7	rs34635929	0	1841944	G	A
7	rs12666855	0	1842019	G	T
7	rs56216201	0	1842086	A	G
7	rs12673973	0	1842090	T	C
7	rs12699299	0	1842407	A	G
7	rs116853388	0	1842433	C	A
7	rs6959430	0	1842620	T	A
7	rs6959701	0	1842745	T	C
7	rs6955733	0	1842754	A	G
7	rs575028939	0	1842946	G	A
7	rs6460870	0	1843200	C	G
7	rs113529047	0	1843294	G	C
7	rs7809679	0	1843348	G	A
7	rs7811019	0	1843541	C	G
7	rs75649291	0	1843708	C	T
7	rs7810323	0	1843794	G	T
7	rs111861713	0	1843861	T	C
7	rs10950380	0	1843966	T	C
7	rs57809775	0	1844097	C	T
7	rs62436961	0	1844156	C	G
7	rs6955485	0	1844882	G	T
7	rs35109831	0	1844893	A	G
7	rs35702780	0	1844933	T	C
7	rs112426919	0	1845368	G	A
7	rs13221450	0	1845373	G	A
7	rs6943624	0	1846024	A	G
7	rs6943754	0	1846069	A	G
7	rs13237323	0	1846257	A	G
7	rs6962590	0	1846286	C	T
7	rs35938635	0	1846775	C	T
7	rs111938863	0	1846851	G	T
7	rs12699308	0	1847390	A	G
7	rs62434660	0	1847623	G	C
7	rs12540834	0	1847913	T	C
7	rs12532324	0	1848156	G	A
7	rs6460880	0	1848484	T	C
7	rs111702000	0	1848616	G	T
7	rs6976684	0	1848795	G	A
7	rs35467549	0	1848851	G	A
7	rs117483869	0	1849112	G	A
7	rs4540313	0	1849127	C	T
7	rs4351332	0	1849272	T	C
7	rs4346905	0	1849413	C	T
7	rs6944052	0	1849790	G	A
7	rs6944063	0	1849810	G	T
7	rs6944188	0	1849856	G	A
7	rs148178976	0	1849983	A	G
7	rs139851214	0	1850108	C	G
7	rs74724615	0	1850251	T	C
7	rs149891465	0	1850441	C	G
7	rs111585969	0	1851163	T	C
7	rs35273555	0	1851205	A	G
7	rs7807190	0	1851461	A	G
7	rs6955410	0	1852063	G	A
7	rs4385369	0	1852166	G	A
7	rs4588735	0	1852193	A	G
7	rs4370428	0	1852269	T	C
7	rs12535719	0	1852413	G	T
7	rs11760633	0	1852753	C	T
7	rs11767176	0	1852823	G	A
7	rs191986424	0	1853238	G	C
7	rs117340230	0	1853506	G	C
7	rs11768191	0	1853964	G	A
7	rs117114921	0	1854133	C	T
7	rs73046311	0	1854159	C	G
7	rs6948971	0	1854263	A	G
7	rs6942941	0	1854348	C	T
7	rs140578519	0	1854531	A	T
7	rs114947312	0	1854807	G	A
7	rs116850045	0	1855523	G	A
7	rs7680	0	1855531	G	A
7	rs117675468	0	1855870	G	A
7	rs11772232	0	1856273	C	T
7	rs6973700	0	1856669	A	G
7	rs117005255	0	1858037	T	A
7	rs117413518	0	1858099	G	A
7	rs10253324	0	1858209	G	C
7	rs11765458	0	1858467	T	C
7	rs11765459	0	1858475	T	G
7	rs114748972	0	1858563	G	A
7	rs139769963	0	1858588	C	T
7	rs6950455	0	1858618	T	C
7	rs11761254	0	1858651	C	T
7	rs6963853	0	1858725	G	A
7	rs181899898	0	1858892	G	A
7	rs6965294	0	1858898	C	T
7	rs6965428	0	1858991	C	G
7	rs6951276	0	1859059	T	C
7	rs6951456	0	1859194	T	G
7	rs13228407	0	1859327	C	T
7	rs74978173	0	1859501	C	T
7	rs142671630	0	1860282	G	A
7	rs58802890	0	1860455	C	T
7	rs11769866	0	1860980	G	A
7	rs34256344	0	1861460	G	C
7	rs11764159	0	1861695	C	T
7	rs34120092	0	1861952	A	C
7	rs55995895	0	1862183	C	T
7	rs57193069	0	1862417	A	G
7	rs117553548	0	1862435	A	G
7	rs58582974	0	1862533	G	A
7	rs10260276	0	1862858	A	T
7	rs9770241	0	1863164	T	C
7	rs56053419	0	1863463	T	C
7	rs57641962	0	1863573	G	A
7	rs7786059	0	1863657	G	C
7	rs118025257	0	1863685	C	T
7	rs147935613	0	1863697	G	C
7	rs112681788	0	1863798	C	A
7	rs7786367	0	1863828	G	A
7	rs149020949	0	1864058	G	A
7	rs7806394	0	1864129	A	G
7	rs4631355	0	1864245	C	A
7	rs73286622	0	1864273	A	G
7	rs141373345	0	1864333	C	A
7	rs4455739	0	1864356	T	G
7	rs4379359	0	1864415	A	T
7	rs4255035	0	1864444	C	T
7	rs73286624	0	1864475	G	C
7	rs111376532	0	1864986	G	A
7	rs35091011	0	1865174	A	T
7	rs34074471	0	1865249	C	T
7	rs62434666	0	1865260	G	A
7	rs35406566	0	1865527	C	T
7	rs6955652	0	1865583	A	G
7	rs34957940	0	1865736	G	T
7	rs6974455	0	1865921	C	T
7	rs28661143	0	1866395	T	C
7	rs62434668	0	1866901	G	A
7	rs13225346	0	1866916	T	C
7	rs13234909	0	1866931	G	A
7	rs62434669	0	1866946	G	A
7	rs55948146	0	1866953	G	C
7	rs7799782	0	1868039	A	G
7	rs7799807	0	1868092	A	G
7	rs117850389	0	1868108	G	T
7	rs12537387	0	1868582	A	G
7	rs12534763	0	1868711	C	T
7	rs56758848	0	1868727	A	G
7	rs12537430	0	1868761	A	G
7	rs57116830	0	1868851	G	A
7	rs138576161	0	1868872	C	T
7	rs12537479	0	1868995	A	G
7	rs117159629	0	1869057	G	A
7	rs13242649	0	1869102	G	A
7	rs35935754	0	1869242	T	C
7	rs34373690	0	1869473	T	A
7	rs34411636	0	1870068	C	T
7	rs35641411	0	1870242	T	C
7	rs111337159	0	1870730	A	G
7	rs6948707	0	1870794	T	G
7	rs62435120	0	1871102	C	A
7	rs6962703	0	1871182	G	C
7	rs112767801	0	1872899	G	A
7	rs62435122	0	1872904	A	T
7	rs4721089	0	1872921	C	T
7	rs4721090	0	1873084	T	C
7	rs10237989	0	1873343	G	A
7	rs73286641	0	1873608	G	A
7	rs10268797	0	1873756	C	G
7	rs13222183	0	1873879	A	G
7	rs13235380	0	1873894	C	T
7	rs192208792	0	1874262	G	C
7	rs61164094	0	1874264	T	C
7	rs185164488	0	1874533	T	C
7	rs6976097	0	1874979	A	G
7	rs4458759	0	1876081	T	C
7	rs6460944	0	1876199	C	T
7	rs6947937	0	1876503	A	G
7	rs6948403	0	1876768	A	G
7	rs6965935	0	1876895	G	A
7	rs55772680	0	1876938	T	G
7	rs4721096	0	1877311	T	C
7	rs3889797	0	1877924	A	C
7	rs117616482	0	1878227	C	T
7	rs112764806	0	1878228	C	T
7	rs112364479	0	1878229	G	A
7	rs1078112	0	1878453	T	A
7	rs1078111	0	1878572	G	A
7	rs13233509	0	1878965	G	T
7	rs145891091	0	1879082	C	T
7	rs62435124	0	1879188	A	G
7	rs13237891	0	1879687	C	T
7	rs10228057	0	1879779	A	T
7	rs10228189	0	1879843	A	G
7	rs35610003	0	1881265	C	T
7	rs60481999	0	1881283	G	C
7	rs4236271	0	1881369	C	T
7	rs34043991	0	1881433	T	C
7	rs4721098	0	1881527	G	C
7	rs35375366	0	1881564	A	T
7	rs4719311	0	1881813	C	T
7	rs79698194	0	1882229	C	G
7	rs10950400	0	1882470	C	T
7	rs73046323	0	1882795	G	A
7	rs11767177	0	1882914	G	T
7	rs148702565	0	1883130	G	A
7	rs58169303	0	1883274	T	C
7	rs60078905	0	1883429	G	A
7	rs10807751	0	1883476	G	C
7	rs10807752	0	1883486	T	C
7	rs113710684	0	1883789	A	T
7	rs12666769	0	1884077	C	G
7	rs12666773	0	1884099	C	T
7	rs117845922	0	1884298	G	A
7	rs4449693	0	1884630	G	C
7	rs11764040	0	1884830	G	C
7	rs62435127	0	1884937	A	G
7	rs72503892	0	1885400	G	A
7	rs10233560	0	1885415	T	C
7	rs58673065	0	1885600	A	G
7	rs62435129	0	1885644	C	T
7	rs73286665	0	1886075	G	A
7	rs10231456	0	1886174	A	G
7	rs10234557	0	1886333	A	G
7	rs6953693	0	1886388	C	G
7	rs6952808	0	1886535	G	C
7	rs6977733	0	1886725	T	A
7	rs11762803	0	1886805	A	G
7	rs6954521	0	1886865	C	A
7	rs6978048	0	1886872	T	G
7	rs6954673	0	1886937	C	T
7	rs73046334	0	1887037	T	C
7	rs6957894	0	1887362	G	A
7	rs112747351	0	1887421	G	T
7	rs6959164	0	1887442	C	G
7	rs6978725	0	1887523	A	G
7	rs4719317	0	1887871	T	C
7	rs4719318	0	1887930	G	A
7	rs11766944	0	1888051	G	A
7	rs11766945	0	1888054	G	A
7	rs4721110	0	1888063	T	C
7	rs4719319	0	1888094	G	A
7	rs73286668	0	1888200	G	T
7	rs4719320	0	1888294	C	G
7	rs36194378	0	1888593	C	T
7	rs73286670	0	1889011	T	C
7	rs73671095	0	1889048	G	A
7	rs73671096	0	1889049	C	A
7	rs73046339	0	1889300	G	A
7	rs4721112	0	1889466	T	C
7	rs10260585	0	1889521	G	A
7	rs10250550	0	1889599	T	C
7	rs10247428	0	1889622	A	G
7	rs73286673	0	1889746	C	A
7	rs10260968	0	1889773	G	A
7	rs62435130	0	1890002	C	T
7	rs6974035	0	1890504	G	T
7	rs6961398	0	1890747	T	C
7	rs4236272	0	1890751	T	C
7	rs4256490	0	1890764	G	A
7	rs4601204	0	1890925	C	T
7	rs56070303	0	1891015	C	T
7	rs4721118	0	1891303	A	G
7	rs62435132	0	1891315	C	T
7	rs12672508	0	1891385	G	A
7	rs4719322	0	1891403	A	T
7	rs4719323	0	1891483	A	G
7	rs11764124	0	1891723	C	G
7	rs11764337	0	1892309	C	T
7	rs117314494	0	1892445	G	A
7	rs56256289	0	1892529	C	T
7	rs4721121	0	1892565	T	C
7	rs117287790	0	1893063	C	T
7	rs113688624	0	1893157	G	A
7	rs4721122	0	1893311	C	G
7	rs60719967	0	1893339	A	T
7	rs112058788	0	1893649	G	A
7	rs112988176	0	1893710	C	T
7	rs12699404	0	1894022	A	T
7	rs7810038	0	1894116	T	C
7	rs149115854	0	1894736	C	A
7	rs11768541	0	1894884	G	A
7	rs10263703	0	1895629	G	C
7	rs11762834	0	1895641	C	T
7	rs10950407	0	1895666	T	G
7	rs12667600	0	1895755	C	A
7	rs4262234	0	1896331	T	C
7	rs4236273	0	1896341	G	A
7	rs4236274	0	1896413	A	G
7	rs4073079	0	1896571	T	G
7	rs11763813	0	1896690	C	T
7	rs139477877	0	1896691	G	A
7	rs12672975	0	1897703	G	A
7	rs28432248	0	1897761	T	C
7	rs116716197	0	1897790	G	A
7	rs113074864	0	1898041	T	C
7	rs4602777	0	1898075	C	T
7	rs112589933	0	1898336	G	A
7	rs56137415	0	1899322	C	T
7	rs11770148	0	1899447	A	G
7	rs12155225	0	1899479	T	C
7	rs4644136	0	1900208	C	T
7	rs73046356	0	1901780	C	T
7	rs117324428	0	1902531	C	T
7	rs147228851	0	1902917	G	T
7	rs116236056	0	1903003	G	A
7	rs4610628	0	1903100	C	T
7	rs139794269	0	1903591	G	A
7	rs73046359	0	1904251	C	A
7	rs11761670	0	1904709	C	T
7	rs56300387	0	1905525	T	C
7	rs62435157	0	1906231	G	A
7	rs11980012	0	1906241	G	A
7	rs57234495	0	1906466	G	A
7	rs12672286	0	1907009	G	A
7	rs59690573	0	1907418	C	T
7	rs55827829	0	1907981	G	A
7	rs73046366	0	1908249	G	A
7	rs6949118	0	1908413	G	C
7	rs6949794	0	1908727	G	A
7	rs116904927	0	1908746	G	A
7	rs73046369	0	1908967	C	T
7	rs73046370	0	1908987	C	T
7	rs73046372	0	1908994	C	A
7	rs10950410	0	1909086	C	G
7	rs10950411	0	1909153	A	G
7	rs12699415	0	1909479	A	G
7	rs71523265	0	1909865	G	A
7	rs35349665	0	1911166	C	T
7	rs4721134	0	1912057	G	A
7	rs4721135	0	1912222	A	G
7	rs73046375	0	1912554	G	A
7	rs10950413	0	1912988	A	G
7	rs11973114	0	1913270	G	A
7	rs117328189	0	1913394	C	T
7	rs56770872	0	1913784	G	A
7	rs13221208	0	1913856	A	G
7	rs13224015	0	1913869	T	C
7	rs55934553	0	1914059	T	C
7	rs112425367	0	1914140	T	A
7	rs73046378	0	1914418	C	T
7	rs10950415	0	1914477	A	G
7	rs117661380	0	1914612	C	T
7	rs4719330	0	1914613	A	G
7	rs4719331	0	1914679	A	C
7	rs4719332	0	1914681	G	A
7	rs12669758	0	1914757	C	T
7	rs7787341	0	1914997	G	C
7	rs4265091	0	1915187	C	T
7	rs7788921	0	1915282	C	A
7	rs7791637	0	1915423	G	A
7	rs11770612	0	1915493	A	C
7	rs10269191	0	1915731	A	G
7	rs60346318	0	1915824	C	G
7	rs190999143	0	1916079	A	T
7	rs28705934	0	1916116	T	A
7	rs4719335	0	1916360	A	G
7	rs4719336	0	1916397	T	C
7	rs4721139	0	1917337	T	C
7	rs4721140	0	1917635	A	T
7	rs4639400	0	1917806	G	T
7	rs4721142	0	1918079	T	C
7	rs4721143	0	1918179	T	G
7	rs10265944	0	1918337	C	T
7	rs10266703	0	1918941	C	A
7	rs4721146	0	1919539	C	T
7	rs35487994	0	1920171	G	A
7	rs34040190	0	1920356	G	A
7	rs10275045	0	1920826	C	T
7	rs10244946	0	1921068	G	A
7	rs10278591	0	1921362	C	T
7	rs12669518	0	1921429	G	C
7	rs117504009	0	1921730	C	T
7	rs139786718	0	1921843	G	A
7	rs116904298	0	1921891	G	A
7	rs7783715	0	1923385	T	C
7	rs11761270	0	1923695	C	T
7	rs141503359	0	1924215	C	T
7	rs73046392	0	1924233	C	T
7	rs12538674	0	1925166	C	G
7	rs113599450	0	1925199	G	A
7	rs57871170	0	1925273	G	A
7	rs13438597	0	1925356	C	T
7	rs73046395	0	1925380	G	A
7	rs112042509	0	1925396	G	A
7	rs73288728	0	1925837	G	C
7	rs6967442	0	1926090	A	G
7	rs34145223	0	1926237	G	A
7	rs10233586	0	1926244	T	C
7	rs10950422	0	1926577	T	C
7	rs62436669	0	1926636	G	A
7	rs10950423	0	1926639	A	G
7	rs12534679	0	1926745	G	A
7	rs12532392	0	1926799	A	G
7	rs10950425	0	1926964	C	G
7	rs12667946	0	1927126	T	C
7	rs13437894	0	1927668	A	G
7	rs73288743	0	1927804	A	G
7	rs4513875	0	1928159	C	T
7	rs111066265	0	1928196	G	A
7	rs75924025	0	1928242	A	G
7	rs73288747	0	1928350	C	T
7	rs4994764	0	1928662	C	G
7	rs4994763	0	1928823	C	T
7	rs73048106	0	1929019	G	T
7	rs113862945	0	1929089	C	T
7	rs73288749	0	1929255	C	T
7	rs35521857	0	1929443	C	T
7	rs4721162	0	1930350	A	G
7	rs56406856	0	1930856	T	C
7	rs12667688	0	1931030	C	T
7	rs12669956	0	1931113	A	C
7	rs117053846	0	1931277	G	A
7	rs6978209	0	1931544	G	A
7	rs10255204	0	1932092	A	C
7	rs11768206	0	1932151	T	G
7	rs117829095	0	1932374	C	A
7	rs4721164	0	1932629	C	G
7	rs12699435	0	1932630	G	A
7	rs6945719	0	1932688	G	A
7	rs12113633	0	1932936	G	A
7	rs113698965	0	1932947	T	C
7	rs4721167	0	1933224	C	T
7	rs6951956	0	1934131	G	A
7	rs34296663	0	1935245	C	T
7	rs11761818	0	1935273	C	T
7	rs7791299	0	1935598	T	C
7	rs7791899	0	1935988	T	C
7	rs4721170	0	1936272	A	G
7	rs62442895	0	1936938	G	A
7	rs10267593	0	1937261	G	A
7	rs10260386	0	1937407	T	C
7	rs10257349	0	1937500	A	G
7	rs143161534	0	1937688	C	T
7	rs61751744	0	1938001	G	A
7	rs73048122	0	1938457	C	T
7	rs34922657	0	1938655	C	T
7	rs117201337	0	1938759	G	A
7	rs7807014	0	1939021	T	C
7	rs193248040	0	1939185	G	A
7	rs4721175	0	1939202	T	C
7	rs73048124	0	1939216	G	C
7	rs73048126	0	1939252	G	C
7	rs4721176	0	1939564	T	C
7	rs12669937	0	1939765	C	T
7	rs117859612	0	1939928	C	T
7	rs73048131	0	1940287	A	G
7	rs73048132	0	1940648	C	G
7	rs185841068	0	1940748	C	T
7	rs11771828	0	1941003	T	C
7	rs11767515	0	1941051	C	T
7	rs55913423	0	1941052	C	T
7	rs55666359	0	1942105	C	T
7	rs4236277	0	1942270	C	T
7	rs10950429	0	1942499	C	A
7	rs73048138	0	1942687	T	C
7	rs12699439	0	1942866	T	C
7	rs10264573	0	1944591	A	G
7	rs12540201	0	1945050	G	A
7	rs10807761	0	1945428	G	A
7	rs11767036	0	1945442	C	G
7	rs11767040	0	1945468	C	T
7	rs192416547	0	1945563	G	A
7	rs73048140	0	1945871	C	G
7	rs73048143	0	1945998	C	T
7	rs4618595	0	1946106	A	G
7	rs56403963	0	1946130	C	G
7	rs73048145	0	1946529	T	C
7	rs117190197	0	1947194	C	T
7	rs34302027	0	1947342	G	A
7	rs13242597	0	1947392	A	C
7	rs6461005	0	1947687	A	G
7	rs140595673	0	1947864	G	A
7	rs6970796	0	1947895	C	T
7	rs6952727	0	1947958	A	G
7	rs113523218	0	1948079	G	A
7	rs10232234	0	1948110	G	T
7	rs10278002	0	1948144	A	G
7	rs12537348	0	1948172	C	G
7	rs117097421	0	1948292	G	A
7	rs12537914	0	1948359	C	T
7	rs62442899	0	1948454	C	T
7	rs34961072	0	1948620	G	C
7	rs34269264	0	1948712	C	T
7	rs35582663	0	1948756	G	A
7	rs111867697	0	1948895	C	T
7	rs112093341	0	1948898	G	A
7	rs34074205	0	1948948	G	A
7	rs60605830	0	1949198	A	G
7	rs73048162	0	1949328	T	C
7	rs116983556	0	1949640	T	G
7	rs10230383	0	1950113	T	C
7	rs10227517	0	1950292	A	T
7	rs10243920	0	1950385	G	A
7	rs10274300	0	1950405	C	G
7	rs11771973	0	1950440	C	G
7	rs11764960	0	1950532	G	A
7	rs62442900	0	1950613	G	A
7	rs4721184	0	1950784	T	C
7	rs4332037	0	1950809	C	T
7	rs4721185	0	1951109	T	C
7	rs12699449	0	1951227	G	C
7	rs11772205	0	1951236	C	T
7	rs34290436	0	1951260	G	C
7	rs6974083	0	1951968	A	G
7	rs7810386	0	1952031	T	A
7	rs6461009	0	1952139	T	C
7	rs150851884	0	1952578	G	A
7	rs6944877	0	1952582	T	G
7	rs35327420	0	1952799	C	A
7	rs12699453	0	1953056	C	T
7	rs62442903	0	1953416	G	A
7	rs6950151	0	1953521	T	C
7	rs6964522	0	1953523	C	T
7	rs12536261	0	1953571	G	A
7	rs6950330	0	1953606	T	C
7	rs4721188	0	1953615	G	A
7	rs13224989	0	1953766	C	G
7	rs145742886	0	1953799	C	A
7	rs118009319	0	1953802	G	T
7	rs2056478	0	1953897	C	T
7	rs2056479	0	1954273	G	A
7	rs2056480	0	1954301	G	A
7	rs4721190	0	1954732	G	A
7	rs35797753	0	1954914	G	A
7	rs73048199	0	1954938	C	A
7	rs116178418	0	1955071	C	T
7	rs4421257	0	1955152	T	C
7	rs117802289	0	1955237	G	A
7	rs2056481	0	1955435	A	G
7	rs73048201	0	1955547	G	A
7	rs36054673	0	1956056	G	T
7	rs56229402	0	1956157	T	C
7	rs191679617	0	1956436	G	A
7	rs56106757	0	1956665	A	G
7	rs55703253	0	1956790	G	A
7	rs7789767	0	1957554	G	C
7	rs73050109	0	1958082	C	T
7	rs12536062	0	1958672	G	A
7	rs11971646	0	1958931	C	T
7	rs117014804	0	1959046	G	C
7	rs11978253	0	1959050	G	T
7	rs11976042	0	1959255	T	A
7	rs55726805	0	1959746	G	T
7	rs71523284	0	1959876	G	A
7	rs55754118	0	1959967	G	A
7	rs34008721	0	1959975	T	C
7	rs6951210	0	1960304	A	G
7	rs56362945	0	1960346	G	A
7	rs34647879	0	1960646	G	A
7	rs73050119	0	1960780	G	A
7	rs73050121	0	1960801	A	C
7	rs112539405	0	1960816	G	A
7	rs73050123	0	1960825	G	A
7	rs1464541	0	1960887	A	G
7	rs55989740	0	1961161	G	A
7	rs144908211	0	1961255	G	A
7	rs73050125	0	1961771	A	G
7	rs28728306	0	1961814	C	A
7	rs73050128	0	1961882	C	A
7	rs10268609	0	1962163	G	T
7	rs34587377	0	1962238	G	A
7	rs58924006	0	1962258	T	C
7	rs145635987	0	1962476	C	T
7	rs55877249	0	1962531	A	T
7	rs56244108	0	1964222	A	G
7	rs1403175	0	1964357	A	T
7	rs56187401	0	1964500	C	T
7	rs73671930	0	1964536	G	A
7	rs62442906	0	1964675	C	T
7	rs73050136	0	1964695	C	A
7	rs34869273	0	1965154	A	C
7	rs12671113	0	1965255	G	A
7	rs73050137	0	1965457	T	C
7	rs73050139	0	1966477	C	G
7	rs10950448	0	1966492	G	C
7	rs6959688	0	1966831	A	G
7	rs6978112	0	1966841	C	T
7	rs55737428	0	1966911	G	A
7	rs55730230	0	1967034	A	G
7	rs117239019	0	1967086	T	C
7	rs60595248	0	1967731	G	A
7	rs61150432	0	1967887	C	T
7	rs112519082	0	1967905	A	C
7	rs34976285	0	1968226	C	T
7	rs12699476	0	1968245	A	C
7	rs73050147	0	1968317	T	C
7	rs34419870	0	1968851	C	T
7	rs12699477	0	1968953	T	C
7	rs62442910	0	1969133	T	A
7	rs78443464	0	1970229	C	T
7	rs73050155	0	1970419	G	A
7	rs62442913	0	1970649	G	A
7	rs61409925	0	1971226	G	A
7	rs62442915	0	1971553	C	T
7	rs73050157	0	1971635	T	G
7	rs73050159	0	1971916	G	A
7	rs55786379	0	1972416	G	C
7	rs73050163	0	1972496	T	C
7	rs71523287	0	1972539	T	A
7	rs73050165	0	1972581	C	T
7	rs13244345	0	1973004	A	G
7	rs4721217	0	1973579	C	T
7	rs73050174	0	1973956	C	T
7	rs56093134	0	1973970	C	T
7	rs73050177	0	1974168	A	G
7	rs141510126	0	1974647	A	G
7	rs151044488	0	1975092	G	A
7	rs113517754	0	1975236	C	A
7	rs12699483	0	1975624	C	G
7	rs4719364	0	1975849	T	C
7	rs2280552	0	1976263	C	T
7	rs1801550	0	1976432	C	T
7	rs1801368	0	1976457	C	T
7	rs2280550	0	1976556	G	A
7	rs2280549	0	1976635	G	A
7	rs2280548	0	1976667	G	T
7	rs117875104	0	1976705	G	T
7	rs2067948	0	1976749	G	A
7	rs2280546	0	1976863	G	A
7	rs117012176	0	1977218	G	A
7	rs11978836	0	1977262	C	A
7	rs4719366	0	1977906	G	A
7	rs56259105	0	1978002	T	C
7	rs117100204	0	1978183	C	T
7	rs138356578	0	1978906	G	A
7	rs149247906	0	1979017	C	T
7	rs73051854	0	1979379	G	A
7	rs11770899	0	1979425	C	T
7	rs11557347	0	1979741	G	A
7	rs10950456	0	1979750	G	A
7	rs73051857	0	1980006	T	C
7	rs55871234	0	1980113	C	T
7	rs150642962	0	1980766	G	T
7	rs73051862	0	1980989	G	C
7	rs55678474	0	1981254	C	T
7	rs116953282	0	1981299	T	G
7	rs73051864	0	1981325	G	A
7	rs73051865	0	1981326	T	C
7	rs7809140	0	1981386	T	C
7	rs4273749	0	1981673	C	T
7	rs12154473	0	1982181	A	G
7	rs112576143	0	1982421	T	G
7	rs7792631	0	1982779	C	T
7	rs3996333	0	1983216	G	A
7	rs1554505	0	1983929	G	A
7	rs73051876	0	1983944	C	T
7	rs76421927	0	1984038	C	T
7	rs13225225	0	1984066	C	T
7	rs1554506	0	1984122	A	G
7	rs142037266	0	1984880	G	A
7	rs10228977	0	1985039	T	G
7	rs10239186	0	1985063	G	A
7	rs12699490	0	1985072	A	G
7	rs12699491	0	1985198	T	C
7	rs12699492	0	1985199	G	A
7	rs12699493	0	1985272	T	G
7	rs12699494	0	1985282	G	A
7	rs12699495	0	1985366	A	G
7	rs12699496	0	1985402	G	A
7	rs55684109	0	1985486	G	A
7	rs55864895	0	1985644	G	T
7	rs117802435	0	1985895	G	A
7	rs10950458	0	1985981	C	T
7	rs11765639	0	1986738	G	A
7	rs7804387	0	1986770	A	G
7	rs10237340	0	1987092	T	C
7	rs56188628	0	1987367	C	T
7	rs7789484	0	1987458	G	A
7	rs7791124	0	1987776	C	A
7	rs7789967	0	1987803	G	A
7	rs10950461	0	1987902	G	A
7	rs10950464	0	1988065	A	G
7	rs10950466	0	1988260	G	A
7	rs11760932	0	1988617	C	A
7	rs11760946	0	1988646	C	G
7	rs73035914	0	1988666	G	A
7	rs73035916	0	1988986	G	A
7	rs7799855	0	1989569	G	A
7	rs7801421	0	1989888	C	G
7	rs62442924	0	1989976	C	T
7	rs62442925	0	1990682	T	C
7	rs10253879	0	1990992	T	C
7	rs6977735	0	1991440	G	A
7	rs6961018	0	1991796	A	G
7	rs6965059	0	1991811	T	C
7	rs118105651	0	1992022	T	G
7	rs7798407	0	1992390	A	G
7	rs113514437	0	1992417	C	T
7	rs11768212	0	1992582	A	C
7	rs147296048	0	1992799	A	G
7	rs1316716	0	1992822	G	A
7	rs1113736	0	1992992	T	C
7	rs1113737	0	1993078	G	A
7	rs148393653	0	1993308	G	A
7	rs7807248	0	1993359	T	C
7	rs7803415	0	1993374	A	G
7	rs2140123	0	1993384	G	A
7	rs73047969	0	1993399	C	G
7	rs7785679	0	1993867	C	T
7	rs7804190	0	1993899	A	C
7	rs143526741	0	1993917	G	A
7	rs73047973	0	1994303	A	G
7	rs6952085	0	1994335	T	C
7	rs6947892	0	1994404	A	C
7	rs138334474	0	1994581	C	G
7	rs11972209	0	1994689	C	T
7	rs190867828	0	1994953	C	T
7	rs939936	0	1995502	G	A
7	rs1815054	0	1995571	C	T
7	rs939935	0	1995668	T	C
7	rs939934	0	1995693	T	C
7	rs882948	0	1995864	C	T
7	rs113206075	0	1997479	A	G
7	rs11979459	0	1998032	T	C
7	rs55696955	0	1998085	C	T
7	rs4236279	0	1998384	A	G
7	rs6949306	0	1998815	G	T
7	rs6974807	0	1999160	T	A
7	rs10950473	0	1999453	G	A
7	rs6979477	0	1999694	T	C
7	rs4721248	0	2000388	A	T
7	rs117644708	0	2000677	G	A
7	rs2140121	0	2000702	G	A
7	rs78394551	0	2000944	T	C
7	rs111324263	0	2001168	A	C
7	rs144597631	0	2002455	A	T
7	rs140599604	0	2002701	C	A
7	rs11773627	0	2002733	T	C
7	rs6972374	0	2003043	C	T
7	rs117998432	0	2003132	C	T
7	rs7795303	0	2003332	T	C
7	rs6946691	0	2004393	A	T
7	rs12666575	0	2004421	C	T
7	rs61467855	0	2004504	G	A
7	rs12669018	0	2005132	A	G
7	rs11766575	0	2005747	T	C
7	rs1105641	0	2006623	A	G
7	rs55669070	0	2006625	C	T
7	rs117546874	0	2006764	G	A
7	rs1105639	0	2007110	G	A
7	rs10256644	0	2007852	A	G
7	rs117190769	0	2009765	G	A
7	rs116868020	0	2009808	C	T
7	rs67059662	0	2010271	T	C
7	rs67271841	0	2010513	T	C
7	rs117106123	0	2011427	C	T
7	rs118045173	0	2012067	T	C
7	rs117663441	0	2012586	G	C
7	rs55790414	0	2012824	A	G
7	rs4721264	0	2012997	G	A
7	rs117837113	0	2013174	G	A
7	rs1533828	0	2013823	C	A
7	rs73047989	0	2014253	A	C
7	rs73047990	0	2014342	G	A
7	rs4721267	0	2014390	G	A
7	rs62442944	0	2015047	T	G
7	rs12699547	0	2015970	C	T
7	rs147648203	0	2016407	T	C
7	rs56297951	0	2016565	G	A
7	rs112351220	0	2016779	C	G
7	rs145078370	0	2016807	G	A
7	rs6964314	0	2017054	C	T
7	rs6461049	0	2017445	C	T
7	rs139930338	0	2017714	G	A
7	rs6969587	0	2018037	C	T
7	rs73047997	0	2018380	G	A
7	rs12699561	0	2018418	G	T
7	rs113794170	0	2018805	C	T
7	rs3996330	0	2018823	C	A
7	rs3996329	0	2018870	G	A
7	rs35344169	0	2019229	G	A
7	rs111402248	0	2019422	G	C
7	rs66979794	0	2019561	T	C
7	rs12668156	0	2019875	G	A
7	rs117395188	0	2020026	G	A
7	rs73049803	0	2020423	G	A
7	rs11764780	0	2020904	G	C
7	rs12668848	0	2020995	G	A
7	rs55790766	0	2021248	C	T
7	rs112054057	0	2021939	G	T
7	rs79950306	0	2022063	C	G
7	rs118013978	0	2022719	G	A
7	rs57148375	0	2025001	G	C
7	rs4721282	0	2025040	A	G
7	rs73041780	0	2025122	G	A
7	rs117653448	0	2026191	C	T
7	rs117151516	0	2026823	G	A
7	rs146040447	0	2027305	G	A
7	rs11765549	0	2027311	G	T
7	rs11765550	0	2027324	G	A
7	rs11773316	0	2027354	C	T
7	rs11763870	0	2027448	T	C
7	rs56362140	0	2027942	C	T
7	rs4721287	0	2028663	A	C
7	rs34809719	0	2028968	G	T
7	rs60432611	0	2029629	G	C
7	rs58120505	0	2029867	T	C
7	rs56727870	0	2029940	T	C
7	rs60995052	0	2030007	G	C
7	rs60755037	0	2030104	G	A
7	rs57216949	0	2030287	G	T
7	rs11764590	0	2032803	C	T
7	rs1403174	0	2032865	A	T
7	rs150283295	0	2033127	C	A
7	rs868754	0	2033780	G	C
7	rs3957488	0	2033923	G	C
7	rs3996328	0	2034017	C	T
7	rs77026842	0	2034109	C	G
7	rs3857706	0	2034193	A	G
7	rs872465	0	2034349	G	A
7	rs872464	0	2034562	A	G
7	rs6953187	0	2036099	A	G
7	rs4721294	0	2036550	T	C
7	rs4721295	0	2036669	T	G
7	rs55689856	0	2037215	G	A
7	rs34021847	0	2037761	G	A
7	rs144718353	0	2037830	C	T
7	rs55692801	0	2038003	T	C
7	rs73043506	0	2038345	G	A
7	rs73043509	0	2039109	G	A
7	rs79206451	0	2039256	G	C
7	rs10950503	0	2039594	A	C
7	rs73043511	0	2040283	T	G
7	rs73043514	0	2040555	C	T
7	rs1107592	0	2041432	A	G
7	rs1107591	0	2041638	G	A
7	rs57460298	0	2042448	C	T
7	rs57633152	0	2042547	C	G
7	rs139562583	0	2043843	C	T
7	rs6975354	0	2044096	G	C
7	rs56220145	0	2044196	C	T
7	rs10479762	0	2045351	T	C
7	rs73672006	0	2045611	C	T
7	rs73043526	0	2046131	A	G
7	rs13246996	0	2046188	G	C
7	rs58227534	0	2046328	A	G
7	rs12670737	0	2046830	C	T
7	rs55828714	0	2047083	G	A
7	rs111543129	0	2047808	G	A
7	rs871924	0	2047845	A	G
7	rs871925	0	2047875	G	A
7	rs113724348	0	2047897	T	A
7	rs117302256	0	2048017	G	A
7	rs4719391	0	2048136	T	C
7	rs13227554	0	2048220	G	C
7	rs2008263	0	2048335	A	G
7	rs549188081	0	2048635	C	T
7	rs56305291	0	2048706	A	G
7	rs73045466	0	2049375	G	A
7	rs4721302	0	2049854	A	G
7	rs4721303	0	2049880	G	A
7	rs11771625	0	2050401	C	T
7	rs56180486	0	2050747	C	T
7	rs11514731	0	2051503	C	G
7	rs12699570	0	2051543	G	A
7	rs62444881	0	2052318	C	T
7	rs35622755	0	2053223	A	G
7	rs35745518	0	2053538	G	A
7	rs3996325	0	2053747	T	C
7	rs59822957	0	2053749	G	C
7	rs4623312	0	2053803	C	A
7	rs55832849	0	2054998	C	T
7	rs143535020	0	2056140	G	A
7	rs939946	0	2056253	C	G
7	rs1317138	0	2056378	C	T
7	rs939947	0	2056472	A	C
7	rs939948	0	2056800	G	T
7	rs4721308	0	2056868	G	A
7	rs4721309	0	2056924	G	A
7	rs939949	0	2057372	A	G
7	rs883445	0	2057685	A	G
7	rs73277191	0	2057891	C	T
7	rs883444	0	2057934	C	T
7	rs10254204	0	2058634	G	A
7	rs146281494	0	2059142	C	T
7	rs73281311	0	2059247	G	A
7	rs4719395	0	2059463	A	C
7	rs4721312	0	2059547	T	C
7	rs73045493	0	2059734	G	A
7	rs55988458	0	2059761	G	A
7	rs56016347	0	2060126	C	T
7	rs11762545	0	2060775	C	T
7	rs11762636	0	2061111	C	A
7	rs67408806	0	2061321	A	C
7	rs73281316	0	2061783	G	T
7	rs56016843	0	2062621	C	T
7	rs73047003	0	2062986	A	G
7	rs10258126	0	2063281	A	C
7	rs6973622	0	2063476	T	C
7	rs4721314	0	2063750	A	T
7	rs55874937	0	2063751	A	T
7	rs73047007	0	2065807	C	T
7	rs12699596	0	2065828	A	G
7	rs10251332	0	2065914	T	G
7	rs79447549	0	2066443	A	G
7	rs11764212	0	2067593	C	A
7	rs10269764	0	2067760	G	C
7	rs188395993	0	2067952	C	T
7	rs61096774	0	2067976	C	T
7	rs4721320	0	2068224	C	T
7	rs62444886	0	2068330	C	T
7	rs4721321	0	2068470	A	G
7	rs4721322	0	2068550	G	A
7	rs4721323	0	2068580	T	C
7	rs59619245	0	2068630	C	T
7	rs73672014	0	2069194	G	T
7	rs3735210	0	2069588	T	C
7	rs3735211	0	2069779	T	C
7	rs3735212	0	2069802	A	C
7	rs4721324	0	2069819	T	C
7	rs4721325	0	2069846	A	G
7	rs73047021	0	2069856	C	T
7	rs4721326	0	2069888	C	T
7	rs55695483	0	2070145	G	A
7	rs28406048	0	2070396	C	A
7	rs28537163	0	2070397	A	G
7	rs7778752	0	2070517	T	C
7	rs55773130	0	2070554	T	C
7	rs55952733	0	2070680	G	A
7	rs144239111	0	2071013	C	T
7	rs55993248	0	2071132	A	G
7	rs3934792	0	2071260	T	C
7	rs4719399	0	2071368	T	C
7	rs4719401	0	2071518	C	T
7	rs4721327	0	2071713	A	G
7	rs4470910	0	2071723	C	T
7	rs73047031	0	2072459	G	A
7	rs4719402	0	2072571	C	A
7	rs62444889	0	2072762	C	T
7	rs7803147	0	2072935	C	G
7	rs7802187	0	2072978	G	T
7	rs7803310	0	2073027	C	A
7	rs10225174	0	2073344	T	C
7	rs10280870	0	2073362	A	G
7	rs10225180	0	2073364	T	C
7	rs73047040	0	2073467	C	T
7	rs79625046	0	2073592	G	A
7	rs10215961	0	2074084	C	T
7	rs28528997	0	2074122	A	G
7	rs56269126	0	2074127	A	G
7	rs1533827	0	2074290	C	T
7	rs6976645	0	2074303	C	T
7	rs6975908	0	2074435	T	C
7	rs56068044	0	2074755	T	C
7	rs73047046	0	2074842	G	C
7	rs58775644	0	2074847	C	T
7	rs56074241	0	2074865	G	A
7	rs112578690	0	2074889	C	T
7	rs73047048	0	2076384	G	T
7	rs10214987	0	2076434	G	A
7	rs7795126	0	2076626	G	A
7	rs6948902	0	2076673	T	C
7	rs6948912	0	2076701	T	C
7	rs55683212	0	2078855	G	C
7	rs56226325	0	2078981	C	T
7	rs34001382	0	2079164	G	T
7	rs3996323	0	2079428	G	T
7	rs11763750	0	2080114	G	A
7	rs117624174	0	2081425	C	T
7	rs11766468	0	2082604	G	A
7	rs56720835	0	2082745	A	C
7	rs1533829	0	2082841	A	G
7	rs62444906	0	2083161	G	T
7	rs62444907	0	2083267	C	T
7	rs10241537	0	2083358	A	G
7	rs60137119	0	2083664	A	G
7	rs6944660	0	2083782	A	G
7	rs73047060	0	2084351	C	T
7	rs79024151	0	2084914	G	A
7	rs56087309	0	2085071	A	G
7	rs7797112	0	2085165	T	C
7	rs183232966	0	2085448	C	A
7	rs7801349	0	2085553	T	C
7	rs73672021	0	2086301	G	A
7	rs6950627	0	2086672	C	T
7	rs10235664	0	2086814	T	C
7	rs10276536	0	2086960	C	T
7	rs9639202	0	2087315	G	A
7	rs7807520	0	2087545	A	C
7	rs4721341	0	2087625	C	T
7	rs55770986	0	2087823	T	C
7	rs56265641	0	2087923	C	G
7	rs9969125	0	2088460	C	T
7	rs6943102	0	2088813	A	G
7	rs73672023	0	2089004	A	C
7	rs10257899	0	2089482	G	A
7	rs55669426	0	2090129	G	C
7	rs77016717	0	2090202	A	G
7	rs7787359	0	2090849	A	G
7	rs34329930	0	2091097	G	A
7	rs56289396	0	2091415	G	A
7	rs73281402	0	2091527	A	G
7	rs117785294	0	2091895	G	A
7	rs117845816	0	2092857	G	A
7	rs4721347	0	2092885	G	A
7	rs12699646	0	2093162	T	G
7	rs73283510	0	2093265	G	A
7	rs11765426	0	2093581	C	G
7	rs6461108	0	2094340	A	G
7	rs116872964	0	2095084	G	T
7	rs138727958	0	2095222	C	T
7	rs78173333	0	2095904	G	T
7	rs61154218	0	2095999	C	T
7	rs56278483	0	2096026	G	A
7	rs56190614	0	2096244	G	A
7	rs55893771	0	2096255	C	T
7	rs55775061	0	2096977	T	C
7	rs74726782	0	2097200	G	A
7	rs17132109	0	2097502	A	G
7	rs4719412	0	2099193	G	A
7	rs4719413	0	2099196	G	T
7	rs138100773	0	2099271	G	A
7	rs6972969	0	2099331	A	G
7	rs6977161	0	2099361	T	C
7	rs6972987	0	2099370	A	G
7	rs6953670	0	2099404	C	T
7	rs60626033	0	2099719	A	G
7	rs73047093	0	2099747	A	T
7	rs67922140	0	2099767	G	A
7	rs73047097	0	2099846	C	G
7	rs73047102	0	2100009	G	A
7	rs140888048	0	2100248	G	A
7	rs17132111	0	2100281	C	A
7	rs58693389	0	2100437	G	A
7	rs112239528	0	2100940	C	G
7	rs57907973	0	2101033	C	G
7	rs4721353	0	2101075	G	A
7	rs73048910	0	2101207	A	G
7	rs67830812	0	2101335	A	G
7	rs4719414	0	2101414	T	C
7	rs111243376	0	2101782	C	T
7	rs111656740	0	2101803	A	G
7	rs10261796	0	2102726	C	T
7	rs17132114	0	2102783	T	C
7	rs7785626	0	2103005	A	G
7	rs114216570	0	2103324	C	T
7	rs73048919	0	2103637	C	A
7	rs6461115	0	2103668	A	G
7	rs55810445	0	2103739	C	T
7	rs11760737	0	2104055	T	C
7	rs11773643	0	2104063	A	G
7	rs56072378	0	2104364	A	G
7	rs4721359	0	2104951	A	G
7	rs55801877	0	2105554	C	T
7	rs55860148	0	2105594	G	A
7	rs4719415	0	2105760	A	G
7	rs56085961	0	2106018	G	A
7	rs4719416	0	2106608	G	A
7	rs111575077	0	2106920	G	A
7	rs34731055	0	2106928	C	T
7	rs62444917	0	2107262	A	C
7	rs56013888	0	2107476	C	T
7	rs55789728	0	2107649	A	G
7	rs73048938	0	2107944	G	A
7	rs73048939	0	2108009	C	A
7	rs17132130	0	2108036	G	C
7	rs12333585	0	2108144	C	T
7	rs73048940	0	2108982	G	C
7	rs57429877	0	2109428	C	T
7	rs62444919	0	2109499	C	T
7	rs11772627	0	2109821	G	C
7	rs3800869	0	2109933	C	T
7	rs3800870	0	2110043	G	A
7	rs3800871	0	2110236	C	T
7	rs3800872	0	2110272	C	G
7	rs3823624	0	2110346	T	C
7	rs17734969	0	2110517	T	C
7	rs191445650	0	2110649	G	A
7	rs10270935	0	2110771	T	A
7	rs10253087	0	2111168	C	A
7	rs11771283	0	2111184	T	C
7	rs145315186	0	2111522	C	T
7	rs12699659	0	2111533	T	C
7	rs12530949	0	2111553	G	C
7	rs12536235	0	2111555	C	A
7	rs111825190	0	2111566	C	T
7	rs12536239	0	2111580	C	T
7	rs56320659	0	2111622	C	T
7	rs10950536	0	2111636	G	A
7	rs56918704	0	2111666	A	G
7	rs56140501	0	2111722	G	A
7	rs147609326	0	2111915	C	T
7	rs9632587	0	2111924	A	G
7	rs17132133	0	2111996	C	T
7	rs3800873	0	2112174	C	G
7	rs68182881	0	2112405	A	G
7	rs73048954	0	2112467	G	A
7	rs1860826	0	2112506	G	A
7	rs2398709	0	2112548	C	T
7	rs35145970	0	2112549	G	A
7	rs13227446	0	2113062	G	A
7	rs141926533	0	2113074	A	T
7	rs1860827	0	2113327	T	C
7	rs2398708	0	2113375	A	C
7	rs2398707	0	2113429	A	G
7	rs3778937	0	2113455	T	C
7	rs181676109	0	2113485	C	T
7	rs10280529	0	2113941	A	G
7	rs113694148	0	2114617	T	G
7	rs3778938	0	2114785	A	G
7	rs3778939	0	2114924	A	C
7	rs73048967	0	2115121	T	C
7	rs3729620	0	2115163	C	T
7	rs3800874	0	2115215	A	G
7	rs10251391	0	2115794	C	T
7	rs10254998	0	2116333	C	A
7	rs73048969	0	2116539	T	C
7	rs73048970	0	2116651	C	G
7	rs3778940	0	2116690	G	A
7	rs3778943	0	2116877	C	T
7	rs34564512	0	2117146	C	G
7	rs4721372	0	2117206	C	G
7	rs3800875	0	2117261	C	T
7	rs3800876	0	2117309	T	C
7	rs3778944	0	2117752	G	A
7	rs73048980	0	2117780	G	A
7	rs3778945	0	2117912	A	C
7	rs56024083	0	2118242	G	A
7	rs3778946	0	2118448	G	A
7	rs3800877	0	2118772	T	C
7	rs7805774	0	2119174	C	T
7	rs7796547	0	2119657	T	C
7	rs34903893	0	2119869	C	T
7	rs3800878	0	2120364	T	G
7	rs3800879	0	2120378	A	G
7	rs3800880	0	2120616	A	G
7	rs3800881	0	2120635	T	C
7	rs3800882	0	2120758	G	A
7	rs3800883	0	2120894	A	G
7	rs73032309	0	2121066	G	A
7	rs3800884	0	2121113	C	A
7	rs3800885	0	2121114	C	A
7	rs1558461	0	2121156	G	A
7	rs1558462	0	2121196	G	A
7	rs3800887	0	2121274	C	G
7	rs73032312	0	2121311	C	T
7	rs3800888	0	2121616	T	C
7	rs141851113	0	2121856	T	C
7	rs3778947	0	2122183	T	C
7	rs117523767	0	2122292	G	A
7	rs73032315	0	2122449	G	A
7	rs3800889	0	2122454	C	T
7	rs3800890	0	2122643	G	A
7	rs55954288	0	2123047	G	A
7	rs3778948	0	2123291	G	A
7	rs3778949	0	2123409	G	A
7	rs3800891	0	2123772	C	T
7	rs3800893	0	2123963	C	T
7	rs9654938	0	2124250	A	G
7	rs9654939	0	2124355	G	T
7	rs73032321	0	2124503	G	A
7	rs11773669	0	2124584	A	G
7	rs73032323	0	2124728	G	C
7	rs4721384	0	2124801	C	T
7	rs73032324	0	2125055	C	T
7	rs3778950	0	2125131	G	T
7	rs3778951	0	2125320	C	T
7	rs73032327	0	2125566	G	A
7	rs73032330	0	2125587	C	T
7	rs3823626	0	2125673	C	G
7	rs3800894	0	2125805	C	A
7	rs79386012	0	2125899	G	C
7	rs3800895	0	2125942	G	A
7	rs73032334	0	2126098	G	A
7	rs3778953	0	2126219	G	A
7	rs55854338	0	2126338	C	T
7	rs3778954	0	2126453	T	G
7	rs112694628	0	2126479	C	A
7	rs3778955	0	2126480	G	A
7	rs73032337	0	2126540	G	A
7	rs73032339	0	2126657	G	C
7	rs73032340	0	2126733	G	A
7	rs11973308	0	2126815	T	C
7	rs11982791	0	2127194	C	A
7	rs3823627	0	2127276	A	G
7	rs73032342	0	2127449	T	A
7	rs3778956	0	2127515	C	G
7	rs3778957	0	2127711	G	A
7	rs3778958	0	2127795	G	A
7	rs73032344	0	2127929	A	C
7	rs73032345	0	2127978	T	C
7	rs3778959	0	2127990	G	A
7	rs3778960	0	2128041	C	T
7	rs3778961	0	2128048	C	T
7	rs3778962	0	2128115	C	T
7	rs62442989	0	2128211	G	C
7	rs10242757	0	2128648	T	C
7	rs118128057	0	2128929	G	A
7	rs73285726	0	2129142	T	C
7	rs73032347	0	2129220	T	G
7	rs56344650	0	2129324	G	A
7	rs56143050	0	2129640	G	A
7	rs13242473	0	2130014	T	C
7	rs73032350	0	2130426	C	T
7	rs56291341	0	2130600	A	G
7	rs73034410	0	2130903	T	C
7	rs10950541	0	2130960	T	C
7	rs10950542	0	2131141	T	C
7	rs113928748	0	2131177	G	A
7	rs55742222	0	2131215	A	C
7	rs56115522	0	2131451	G	A
7	rs2895202	0	2131829	T	C
7	rs73034411	0	2132040	T	G
7	rs4721390	0	2132126	T	C
7	rs73034414	0	2132443	A	T
7	rs183213258	0	2132674	C	A
7	rs56409553	0	2132749	A	G
7	rs184894605	0	2132811	C	T
7	rs73034415	0	2132927	A	G
7	rs73671837	0	2132992	T	C
7	rs56922345	0	2133000	T	C
7	rs10256690	0	2133088	A	C
7	rs3800896	0	2133443	C	T
7	rs73034419	0	2133491	A	C
7	rs73034420	0	2133732	G	A
7	rs745528	0	2133814	A	G
7	rs73034423	0	2134350	G	A
7	rs3888009	0	2134368	G	A
7	rs1075762	0	2134457	A	G
7	rs10242452	0	2134616	A	G
7	rs34592519	0	2134717	G	A
7	rs35143793	0	2134728	A	G
7	rs4721392	0	2134971	G	T
7	rs4721393	0	2135015	G	A
7	rs3800897	0	2135170	T	C
7	rs73034427	0	2135188	C	T
7	rs73034430	0	2135203	G	A
7	rs114867273	0	2135593	C	T
7	rs73034433	0	2136254	C	T
7	rs73034434	0	2136298	A	C
7	rs3823628	0	2136421	G	C
7	rs3800898	0	2136468	T	C
7	rs116845355	0	2136540	G	A
7	rs73034436	0	2136683	G	A
7	rs73034437	0	2136782	G	C
7	rs3800900	0	2137195	T	A
7	rs73034443	0	2137582	G	C
7	rs113889661	0	2137611	C	T
7	rs73034445	0	2137731	A	G
7	rs73034446	0	2137746	G	A
7	rs3778963	0	2137903	A	G
7	rs73034451	0	2138008	C	T
7	rs73034453	0	2138090	T	C
7	rs3778964	0	2138109	C	T
7	rs73034458	0	2138166	A	G
7	rs3778965	0	2138296	G	A
7	rs73034460	0	2138372	G	A
7	rs3800901	0	2138761	G	A
7	rs111476631	0	2138845	C	T
7	rs73034464	0	2138993	G	A
7	rs73038440	0	2139274	A	G
7	rs73038441	0	2139286	T	C
7	rs73038442	0	2139457	C	T
7	rs56159855	0	2139863	A	G
7	rs3778968	0	2139904	C	A
7	rs55889027	0	2139952	G	A
7	rs55636534	0	2139963	G	A
7	rs3778969	0	2139990	G	A
7	rs55651222	0	2140105	C	T
7	rs55836070	0	2140276	G	A
7	rs4719431	0	2140312	T	C
7	rs4719432	0	2140330	A	G
7	rs73038445	0	2140346	C	G
7	rs79544783	0	2140402	T	C
7	rs117038973	0	2140497	G	A
7	rs73038446	0	2140532	C	A
7	rs62442993	0	2140704	C	T
7	rs55998156	0	2140907	G	A
7	rs4380817	0	2140938	T	C
7	rs73038449	0	2141227	C	T
7	rs4719436	0	2141239	G	A
7	rs6944886	0	2141670	A	G
7	rs73038458	0	2142403	C	T
7	rs143734793	0	2142790	C	G
7	rs73038461	0	2143025	G	A
7	rs4721405	0	2143165	T	G
7	rs3778970	0	2143208	C	A
7	rs55949534	0	2143256	C	T
7	rs55690798	0	2143409	A	G
7	rs56236532	0	2143483	T	C
7	rs56085180	0	2143594	G	A
7	rs55805893	0	2143598	C	T
7	rs56055755	0	2143712	G	C
7	rs73038464	0	2143957	G	A
7	rs3800902	0	2144378	C	T
7	rs55807033	0	2144537	C	G
7	rs56171232	0	2144702	A	G
7	rs35876604	0	2145406	G	A
7	rs1860829	0	2145425	A	C
7	rs735932	0	2145469	C	G
7	rs55732509	0	2145705	T	C
7	rs73038472	0	2146191	G	T
7	rs3778971	0	2146254	C	A
7	rs117375491	0	2146584	C	A
7	rs3800904	0	2146751	G	A
7	rs73038477	0	2147262	G	A
7	rs4721407	0	2147301	A	G
7	rs73038479	0	2147451	T	A
7	rs3800905	0	2147596	A	G
7	rs73038481	0	2147653	A	G
7	rs3800906	0	2148059	T	A
7	rs55942951	0	2148324	G	T
7	rs56248405	0	2148617	C	T
7	rs118068766	0	2149118	G	A
7	rs2159783	0	2149220	A	G
7	rs7809796	0	2149550	C	T
7	rs73038485	0	2149835	C	T
7	rs7809320	0	2149947	G	A
7	rs10224497	0	2149967	A	G
7	rs150034256	0	2150009	G	A
7	rs4721410	0	2150343	A	G
7	rs55832838	0	2150367	T	C
7	rs55675295	0	2150377	T	A
7	rs113003165	0	2150450	G	A
7	rs73038493	0	2150956	C	G
7	rs3778973	0	2151178	C	T
7	rs1558464	0	2151369	T	C
7	rs1558465	0	2151398	G	C
7	rs1558466	0	2151432	A	C
7	rs1476887	0	2151633	T	C
7	rs73035480	0	2151972	G	T
7	rs731140	0	2152001	G	A
7	rs73035483	0	2152033	A	G
7	rs142994800	0	2152226	G	A
7	rs73035485	0	2152263	A	G
7	rs1860830	0	2152344	A	G
7	rs78365436	0	2152350	G	A
7	rs73035488	0	2152608	C	A
7	rs186033939	0	2152839	A	C
7	rs4721411	0	2153071	C	T
7	rs4721412	0	2153084	A	G
7	rs113147711	0	2153202	G	A
7	rs6461158	0	2153541	G	A
7	rs149106053	0	2153762	C	T
7	rs117365244	0	2154286	C	G
7	rs147453828	0	2155068	C	G
7	rs138326215	0	2155145	G	A
7	rs112996667	0	2155169	C	T
7	rs11770254	0	2155250	C	G
7	rs11770255	0	2155251	C	G
7	rs146378678	0	2155812	A	G
7	rs73035490	0	2155926	G	A
7	rs2398706	0	2156338	A	T
7	rs13240499	0	2157186	G	A
7	rs138146547	0	2157435	G	A
7	rs73035498	0	2157664	G	T
7	rs73035501	0	2157922	G	A
7	rs10239050	0	2158390	A	G
7	rs117230269	0	2159065	C	T
7	rs11767038	0	2159214	G	A
7	rs3800907	0	2159430	C	T
7	rs3800908	0	2159437	C	T
7	rs3800909	0	2159594	C	G
7	rs3778977	0	2159746	C	T
7	rs73037206	0	2159755	C	A
7	rs71525361	0	2159777	T	C
7	rs3778978	0	2159817	A	G
7	rs4721418	0	2159987	T	C
7	rs75870429	0	2160539	G	A
7	rs1860831	0	2160931	T	C
7	rs73037214	0	2160997	G	C
7	rs4719443	0	2161099	A	G
7	rs3778980	0	2161447	G	A
7	rs191360710	0	2161455	G	A
7	rs3778981	0	2161545	C	T
7	rs1860832	0	2161849	G	A
7	rs879672	0	2161978	C	A
7	rs150211784	0	2162410	A	C
7	rs73285786	0	2162553	G	A
7	rs55831995	0	2163023	G	A
7	rs3800913	0	2163237	A	G
7	rs3800914	0	2163254	G	C
7	rs3800915	0	2163800	A	C
7	rs111349283	0	2163976	G	A
7	rs113585093	0	2164390	G	A
7	rs148446325	0	2164819	C	T
7	rs2398705	0	2164995	G	A
7	rs55784840	0	2165062	T	C
7	rs73037225	0	2165080	C	T
7	rs3800916	0	2166072	C	T
7	rs3778982	0	2166233	T	C
7	rs73037230	0	2166259	G	C
7	rs3778983	0	2166319	T	G
7	rs3778984	0	2166514	T	C
7	rs73037293	0	2166580	C	T
7	rs3778985	0	2167273	G	C
7	rs3778986	0	2167383	T	G
7	rs3800917	0	2167939	G	A
7	rs3800918	0	2167978	T	C
7	rs3778987	0	2168495	C	T
7	rs34111510	0	2169815	C	T
7	rs4721428	0	2170606	G	A
7	rs6461168	0	2170759	A	G
7	rs3778988	0	2171115	C	G
7	rs3778989	0	2171151	G	A
7	rs3778990	0	2171155	C	T
7	rs73039204	0	2171413	G	C
7	rs4721429	0	2171704	T	C
7	rs7795360	0	2171891	G	A
7	rs3778991	0	2172455	G	A
7	rs113799903	0	2172716	G	A
7	rs146257504	0	2172758	C	T
7	rs113586902	0	2172890	C	T
7	rs7801547	0	2172924	C	T
7	rs7800909	0	2173167	G	A
7	rs56289380	0	2173398	G	A
7	rs7804788	0	2173488	G	A
7	rs73039212	0	2174071	A	C
7	rs76007632	0	2174242	G	A
7	rs73039214	0	2174920	G	A
7	rs3778992	0	2175313	C	G
7	rs112616656	0	2175530	A	G
7	rs3778994	0	2175855	C	A
7	rs3778995	0	2175871	T	C
7	rs78296763	0	2176297	C	T
7	rs1107351	0	2177093	G	A
7	rs3778996	0	2177190	G	A
7	rs117188459	0	2177377	C	T
7	rs56136134	0	2177731	G	A
7	rs17132239	0	2177783	C	A
7	rs7803122	0	2178338	G	T
7	rs73039217	0	2178731	G	A
7	rs7803910	0	2178871	G	A
7	rs73039218	0	2179378	C	T
7	rs17132242	0	2179462	G	A
7	rs139002663	0	2179490	T	G
7	rs76016791	0	2179569	C	A
7	rs73039221	0	2179781	G	A
7	rs73039222	0	2179972	C	A
7	rs73039225	0	2180048	G	A
7	rs3800920	0	2180461	A	T
7	rs34357420	0	2180678	G	A
7	rs3778998	0	2180753	C	A
7	rs3778999	0	2180885	G	A
7	rs3779000	0	2181628	G	A
7	rs78417783	0	2181882	C	T
7	rs28710964	0	2183051	G	A
7	rs3779002	0	2183219	C	T
7	rs1859993	0	2183702	A	G
7	rs4721441	0	2184060	T	C
7	rs55792121	0	2184109	T	C
7	rs3800922	0	2184505	A	G
7	rs3800923	0	2184673	A	G
7	rs3779003	0	2184902	C	T
7	rs111572045	0	2184924	C	T
7	rs1004643	0	2185324	G	C
7	rs7811807	0	2185357	G	T
7	rs1614599	0	2186013	A	C
7	rs35578480	0	2186499	C	T
7	rs73039232	0	2187693	G	A
7	rs79768670	0	2187976	G	A
7	rs3800924	0	2188249	C	T
7	rs73039233	0	2189216	C	T
7	rs1637771	0	2189371	C	T
7	rs3823631	0	2190100	A	G
7	rs1637770	0	2190385	T	C
7	rs6461188	0	2190452	C	T
7	rs73039236	0	2190710	G	C
7	rs34739081	0	2191428	A	C
7	rs1620530	0	2191884	T	C
7	rs113544747	0	2192028	C	T
7	rs10237191	0	2192070	C	T
7	rs1639895	0	2192093	C	T
7	rs4721446	0	2192540	G	A
7	rs10240891	0	2192654	C	T
7	rs4721447	0	2193433	C	T
7	rs35256954	0	2193891	G	A
7	rs13240401	0	2194396	T	C
7	rs3800925	0	2194607	T	C
7	rs13238385	0	2195062	A	C
7	rs34782622	0	2195132	A	G
7	rs73039241	0	2195226	G	A
7	rs58835785	0	2195442	C	T
7	rs59134428	0	2195445	G	A
7	rs113970756	0	2196140	C	T
7	rs7788620	0	2196349	A	G
7	rs6972752	0	2196551	G	A
7	rs73039245	0	2197445	T	C
7	rs35666814	0	2197554	T	C
7	rs34045509	0	2198421	G	A
7	rs35076297	0	2198777	C	A
7	rs62443025	0	2199541	T	C
7	rs113331604	0	2199788	C	T
7	rs34513550	0	2200291	A	G
7	rs73039250	0	2200410	G	A
7	rs62443026	0	2200698	T	G
7	rs75340993	0	2200864	G	T
7	rs142930614	0	2201080	C	T
7	rs190725359	0	2201134	G	A
7	rs150084146	0	2201299	G	A
7	rs62443035	0	2202297	G	A
7	rs34129678	0	2203162	C	A
7	rs13230911	0	2203369	C	T
7	rs3779009	0	2203692	G	C
7	rs34198643	0	2203808	C	T
7	rs33959324	0	2203895	C	T
7	rs1637766	0	2204400	G	A
7	rs35536620	0	2204448	G	T
7	rs1639898	0	2204473	A	G
7	rs76301350	0	2205285	A	G
7	rs55639323	0	2205565	G	A
7	rs6967713	0	2205803	C	T
7	rs6967879	0	2205909	C	A
7	rs3800926	0	2205956	G	A
7	rs13226690	0	2206318	G	A
7	rs13229741	0	2206581	G	A
7	rs13244625	0	2206690	A	G
7	rs2159045	0	2207401	T	C
7	rs34255795	0	2207416	A	G
7	rs143898709	0	2207649	G	A
7	rs73039261	0	2208371	G	A
7	rs35324681	0	2209085	G	A
7	rs62443039	0	2209354	C	T
7	rs1637762	0	2209563	T	C
7	rs73039263	0	2210191	C	T
7	rs139791998	0	2210530	C	G
7	rs3779013	0	2210844	G	A
7	rs74545244	0	2211592	C	A
7	rs12699750	0	2211937	G	A
7	rs6967286	0	2212758	C	A
7	rs1637761	0	2212923	G	T
7	rs35038526	0	2213106	A	G
7	rs73039268	0	2213168	T	C
7	rs62443041	0	2213287	A	G
7	rs34875122	0	2213543	C	T
7	rs34853711	0	2214187	G	C
7	rs13240130	0	2214602	G	T
7	rs62443044	0	2215884	G	A
7	rs17186327	0	2216549	G	A
7	rs112457035	0	2216585	G	A
7	rs73039275	0	2217806	A	C
7	rs73039277	0	2218725	T	C
7	rs149788966	0	2219345	C	A
7	rs145765896	0	2219386	C	T
7	rs13233029	0	2219528	C	A
7	rs56278027	0	2219851	G	A
7	rs35413321	0	2219954	G	A
7	rs1639906	0	2219966	T	C
7	rs1637759	0	2220053	C	T
7	rs17790410	0	2220092	A	G
7	rs79172705	0	2220305	G	A
7	rs13224212	0	2221032	A	G
7	rs73039282	0	2221413	C	A
7	rs77488374	0	2221423	G	A
7	rs73039284	0	2221583	C	G
7	rs62442470	0	2222575	C	T
7	rs4721458	0	2223624	G	A
7	rs35239146	0	2223696	C	T
7	rs188561043	0	2223819	G	A
7	rs74766679	0	2223951	T	C
7	rs62442472	0	2223997	A	C
7	rs75475922	0	2224103	T	G
7	rs1625543	0	2224637	C	T
7	rs1625464	0	2224667	G	A
7	rs1637752	0	2225387	G	A
7	rs1637751	0	2225707	A	G
7	rs73039288	0	2226108	A	C
7	rs10226475	0	2226162	A	G
7	rs73039293	0	2226433	T	C
7	rs111711634	0	2226531	T	G
7	rs113744205	0	2226812	A	G
7	rs62442473	0	2227289	A	T
7	rs56086308	0	2227511	G	A
7	rs13233298	0	2227707	T	C
7	rs1637750	0	2227811	G	A
7	rs55742819	0	2227897	G	A
7	rs56247048	0	2228379	G	A
7	rs4719456	0	2228704	G	C
7	rs1637749	0	2228848	A	G
7	rs73039301	0	2229377	T	C
7	rs13222849	0	2229378	G	A
7	rs1632674	0	2229701	C	G
7	rs73039302	0	2229950	T	C
7	rs117355637	0	2230076	A	G
7	rs4719457	0	2230225	A	G
7	rs73041305	0	2230411	G	A
7	rs1639908	0	2230644	C	G
7	rs74673975	0	2230689	G	A
7	rs17186614	0	2231002	G	A
7	rs73041308	0	2231270	G	A
7	rs1637748	0	2231344	C	T
7	rs1637747	0	2231974	C	T
7	rs10257990	0	2232671	T	C
7	rs73041310	0	2232798	G	C
7	rs73041312	0	2232877	C	T
7	rs12112306	0	2232946	C	T
7	rs1639909	0	2233045	A	C
7	rs76265157	0	2233087	G	A
7	rs17790613	0	2233457	G	A
7	rs62442476	0	2233528	G	A
7	rs1637746	0	2233871	G	A
7	rs1637745	0	2234211	C	G
7	rs56120722	0	2234387	A	G
7	rs1637744	0	2235521	A	G
7	rs147937999	0	2235928	A	G
7	rs1558458	0	2235931	C	G
7	rs55653949	0	2236103	A	G
7	rs55831522	0	2236165	C	T
7	rs1637742	0	2236432	G	A
7	rs1637741	0	2236460	G	A
7	rs3800929	0	2237198	C	G
7	rs1637740	0	2237322	C	T
7	rs35865023	0	2237661	C	T
7	rs2079566	0	2238139	G	A
7	rs73041323	0	2238468	A	G
7	rs73041325	0	2238635	C	T
7	rs76785191	0	2238747	G	C
7	rs1558460	0	2239080	C	T
7	rs73041326	0	2239489	A	G
7	rs1637738	0	2239569	T	C
7	rs73041329	0	2239606	C	T
7	rs144947164	0	2239633	A	C
7	rs73041331	0	2239773	A	G
7	rs6950269	0	2239971	G	T
7	rs11976342	0	2240094	C	T
7	rs151135250	0	2241057	C	T
7	rs117482721	0	2241077	C	T
7	rs140241700	0	2241196	G	A
7	rs56075204	0	2241428	C	T
7	rs73041335	0	2241780	G	C
7	rs749991	0	2241862	G	C
7	rs1637737	0	2242802	A	G
7	rs73041336	0	2243612	G	A
7	rs1639910	0	2243983	T	C
7	rs73041340	0	2244807	G	A
7	rs34033546	0	2245885	G	C
7	rs1637736	0	2246454	T	C
7	rs142998513	0	2246456	C	T
7	rs73041344	0	2246853	A	G
7	rs57007970	0	2246864	G	A
7	rs73041345	0	2247403	G	A
7	rs56086108	0	2247496	T	A
7	rs144398516	0	2247725	G	C
7	rs17187301	0	2247730	T	G
7	rs112165360	0	2248209	C	T
7	rs55971358	0	2248369	G	A
7	rs1612548	0	2248472	G	A
7	rs73041349	0	2248561	G	A
7	rs1637735	0	2248690	T	C
7	rs3800932	0	2248836	C	T
7	rs4721473	0	2248953	C	T
7	rs3800933	0	2248959	C	T
7	rs76922925	0	2249130	C	G
7	rs73041352	0	2249225	C	T
7	rs74981847	0	2249528	A	G
7	rs1639911	0	2249894	G	A
7	rs74449241	0	2249906	G	A
7	rs112702513	0	2249955	G	T
7	rs113218142	0	2250051	G	A
7	rs149401019	0	2250057	G	A
7	rs1639912	0	2250208	C	T
7	rs35173522	0	2250293	A	C
7	rs73041353	0	2250333	C	T
7	rs73041355	0	2250437	G	A
7	rs73041356	0	2251622	C	T
7	rs1002170	0	2252986	G	A
7	rs1002169	0	2253173	G	A
7	rs10252533	0	2253426	G	C
7	rs55947430	0	2253714	G	A
7	rs117206014	0	2254428	C	T
7	rs73041362	0	2255974	C	T
7	rs745566	0	2256406	T	C
7	rs62442481	0	2256418	T	G
7	rs745565	0	2256689	G	C
7	rs733611	0	2256779	G	A
7	rs1637732	0	2256802	T	C
7	rs55848703	0	2256852	C	T
7	rs35629140	0	2257171	G	C
7	rs7781856	0	2257199	C	T
7	rs1859991	0	2257200	G	A
7	rs73041368	0	2257216	T	C
7	rs1639914	0	2257467	A	G
7	rs6951493	0	2257612	G	A
7	rs75713008	0	2257921	C	T
7	rs62442483	0	2257939	C	G
7	rs1639915	0	2258084	C	G
7	rs1624785	0	2258139	T	C
7	rs181761487	0	2258369	G	A
7	rs6957871	0	2258435	C	T
7	rs1639916	0	2258899	G	A
7	rs73041377	0	2259134	C	T
7	rs73041378	0	2260034	G	C
7	rs1637731	0	2260499	C	T
7	rs1639917	0	2260715	G	T
7	rs1637730	0	2260928	T	C
7	rs6461233	0	2261468	G	A
7	rs144195184	0	2262429	C	G
7	rs1639918	0	2262524	G	A
7	rs75094777	0	2262622	A	G
7	rs1639919	0	2262934	C	G
7	rs2159044	0	2262941	C	A
7	rs1639920	0	2263246	G	A
7	rs1108036	0	2263354	A	G
7	rs74628132	0	2263406	C	T
7	rs3800937	0	2264269	A	G
7	rs13222228	0	2264892	G	A
7	rs74431414	0	2265020	C	A
7	rs73041386	0	2265980	C	A
7	rs73041387	0	2266139	T	G
7	rs4719462	0	2266384	A	G
7	rs113048161	0	2266389	C	T
7	rs113080800	0	2266680	G	A
7	rs1639922	0	2267122	G	A
7	rs3800938	0	2267442	C	G
7	rs55995779	0	2267666	G	A
7	rs62442501	0	2268036	G	A
7	rs56040124	0	2268050	C	T
7	rs71525363	0	2268792	G	A
7	rs1626670	0	2268970	A	G
7	rs35791351	0	2269248	C	T
7	rs35268261	0	2269317	A	C
7	rs62442502	0	2269501	T	C
7	rs1637728	0	2269552	G	T
7	rs17791802	0	2269947	A	G
7	rs144065877	0	2270815	C	T
7	rs111958031	0	2271246	A	C
7	rs73041396	0	2271275	T	C
7	rs3757436	0	2271720	A	G
7	rs3757437	0	2271980	C	T
7	rs3757438	0	2271982	A	G
7	rs148436240	0	2271985	G	A
7	rs3757439	0	2272122	C	T
7	rs142501392	0	2272185	G	T
7	rs558903695	0	2272210	C	T
7	rs62442503	0	2272683	C	A
7	rs3757440	0	2272936	A	G
7	rs62442504	0	2273301	A	G
7	rs143844352	0	2274114	C	T
7	rs11547271	0	2274490	C	T
7	rs149896875	0	2275693	C	T
7	rs7787274	0	2275993	G	A
7	rs7810970	0	2276385	A	G
7	rs73041400	0	2276503	G	A
7	rs73041401	0	2276696	G	A
7	rs73041402	0	2276823	G	A
7	rs62442506	0	2276917	G	A
7	rs73043204	0	2277293	G	A
7	rs73043205	0	2277301	C	A
7	rs6963660	0	2277326	G	A
7	rs11547270	0	2278103	C	G
7	rs34418140	0	2278183	C	T
7	rs7799006	0	2278226	C	T
7	rs6951825	0	2278399	A	G
7	rs11984133	0	2279482	A	C
7	rs62442507	0	2279645	C	T
7	rs6962067	0	2279851	T	C
7	rs62442508	0	2280105	G	A
7	rs146427483	0	2281033	A	G
7	rs139052325	0	2281424	C	T
7	rs150588075	0	2281548	C	A
7	rs117572262	0	2281754	C	T
7	rs35675198	0	2281993	G	C
7	rs34996498	0	2282107	A	G
7	rs35913626	0	2282206	G	A
7	rs35773002	0	2282416	G	A
7	rs6978317	0	2282964	T	G
7	rs35468746	0	2283683	C	T
7	rs34185397	0	2284416	C	G
7	rs34054418	0	2284586	C	T
7	rs4719468	0	2285019	G	C
7	rs33922585	0	2285178	C	T
7	rs77713358	0	2285945	G	T
7	rs10232413	0	2286347	T	C
7	rs12673108	0	2286487	C	A
7	rs4719469	0	2286778	T	C
7	rs4719470	0	2286810	C	G
7	rs34413455	0	2287023	T	C
7	rs3807428	0	2287094	A	G
7	rs3807429	0	2287127	G	A
7	rs34023260	0	2287143	G	A
7	rs4721505	0	2287560	A	G
7	rs36008969	0	2287579	C	T
7	rs3735092	0	2287835	C	T
7	rs3735093	0	2287856	G	T
7	rs34248704	0	2288000	G	A
7	rs34829180	0	2288423	G	A
7	rs34002396	0	2288588	C	G
7	rs34412874	0	2288654	A	G
7	rs33981648	0	2288669	T	C
7	rs10281945	0	2288820	C	A
7	rs35094664	0	2288907	A	C
7	rs28514741	0	2288916	T	C
7	rs79462193	0	2289004	G	A
7	rs79943740	0	2289151	C	T
7	rs35932242	0	2289636	C	T
7	rs2240576	0	2289865	A	C
7	rs12531150	0	2289888	C	T
7	rs6962576	0	2289903	G	A
7	rs35544211	0	2290116	G	A
7	rs35817339	0	2290125	C	G
7	rs35110413	0	2290389	G	A
7	rs10230928	0	2290433	C	T
7	rs1799832	0	2290522	C	T
7	rs1062492	0	2290685	C	T
7	rs34375796	0	2290706	G	A
7	rs35012732	0	2290927	C	T
7	rs35422250	0	2291073	G	A
7	rs34236280	0	2291102	G	A
7	rs2270052	0	2291399	G	A
7	rs62442512	0	2291910	G	A
7	rs2256545	0	2291943	G	A
7	rs113874332	0	2292220	C	T
7	rs188855839	0	2292927	A	G
7	rs6945323	0	2293509	G	A
7	rs186859236	0	2293606	T	C
7	rs4719471	0	2293609	A	G
7	rs12534131	0	2294123	C	T
7	rs117064592	0	2294401	A	G
7	rs118040378	0	2294607	C	T
7	rs111758446	0	2294994	C	A
7	rs2302070	0	2296493	A	G
7	rs2302071	0	2296696	C	A
7	rs3815313	0	2296722	A	T
7	rs6888	0	2297006	A	G
7	rs62442513	0	2297212	C	T
7	rs4721516	0	2297697	A	G
7	rs148804022	0	2297707	A	G
7	rs2398669	0	2298071	A	G
7	rs73043225	0	2298226	C	G
7	rs2398668	0	2298227	C	T
7	rs145090960	0	2298362	G	A
7	rs114192792	0	2298846	C	T
7	rs73043226	0	2298998	C	A
7	rs73043228	0	2299010	C	G
7	rs73043231	0	2299062	T	C
7	rs77610730	0	2299301	G	A
7	rs11772177	0	2299700	G	C
7	rs12537790	0	2299900	T	A
7	rs7803189	0	2300030	A	G
7	rs73043235	0	2300135	C	T
7	rs184414402	0	2300975	G	A
7	rs10447540	0	2301484	A	G
7	rs145606867	0	2301553	G	T
7	rs10447541	0	2301578	T	G
7	rs12699807	0	2301980	A	T
7	rs4721524	0	2301989	C	T
7	rs62442514	0	2302131	G	C
7	rs113747184	0	2302381	C	T
7	rs9639264	0	2302414	T	C
7	rs35605848	0	2302471	G	A
7	rs36026497	0	2302527	C	T
7	rs116898687	0	2302707	T	C
7	rs2286207	0	2303109	G	A
7	rs2286206	0	2303986	T	C
7	rs2286205	0	2304191	A	C
7	rs34262822	0	2304275	C	T
7	rs10950627	0	2304643	T	C
7	rs147290252	0	2304649	G	A
7	rs148400229	0	2305371	C	T
7	rs112204648	0	2305372	G	A
7	rs113183986	0	2305924	G	A
7	rs112280206	0	2306021	G	A
7	rs113987903	0	2306210	G	C
7	rs111593882	0	2306278	C	A
7	rs6970973	0	2306597	C	G
7	rs4721527	0	2306655	G	A
7	rs6971143	0	2306708	C	T
7	rs62442515	0	2306794	C	T
7	rs4721528	0	2306846	G	A
7	rs111948334	0	2306891	G	T
7	rs61753092	0	2309209	C	T
7	rs6947645	0	2309355	G	A
7	rs112383096	0	2309802	A	C
7	rs113018972	0	2309890	C	G
7	rs145668438	0	2310043	C	T
7	rs111598788	0	2310101	A	G
7	rs7802283	0	2310193	A	G
7	rs113429509	0	2310623	C	T
7	rs12535174	0	2310974	C	T
7	rs112436320	0	2311246	G	A
7	rs34502289	0	2311266	G	A
7	rs112895870	0	2311842	A	G
7	rs112271773	0	2311959	A	G
7	rs111494155	0	2312164	A	C
7	rs144802870	0	2312326	C	T
7	rs4721533	0	2312507	C	T
7	rs4721534	0	2312568	A	G
7	rs7456643	0	2313607	T	C
7	rs73043244	0	2313649	C	T
7	rs79229963	0	2313844	C	G
7	rs111881583	0	2313926	G	T
7	rs78792969	0	2314154	A	G
7	rs186451309	0	2314587	C	G
7	rs878534	0	2314652	G	A
7	rs2398667	0	2315008	G	C
7	rs4549678	0	2315056	C	T
7	rs34417375	0	2315105	C	T
7	rs62442525	0	2315324	G	A
7	rs112287914	0	2315400	G	A
7	rs113629216	0	2315589	C	T
7	rs12673658	0	2315798	G	C
7	rs12669625	0	2315950	C	T
7	rs111256954	0	2316638	C	G
7	rs7792045	0	2316852	C	T
7	rs6945061	0	2317429	A	G
7	rs62442529	0	2319129	G	A
7	rs34228260	0	2320736	A	G
7	rs113017110	0	2321247	A	G
7	rs75509395	0	2322076	A	T
7	rs111346648	0	2322104	A	G
7	rs62442530	0	2322338	G	A
7	rs62442531	0	2322403	G	A
7	rs187463678	0	2322739	A	G
7	rs192652258	0	2322741	A	G
7	rs374251875	0	2322765	A	C
7	rs112282546	0	2322812	G	A
7	rs147431451	0	2322889	G	A
7	rs58921703	0	2322943	T	C
7	rs10278242	0	2323019	C	G
7	rs71525371	0	2323046	C	T
7	rs112023656	0	2323161	T	C
7	rs6952527	0	2323167	G	C
7	rs6943446	0	2323488	T	C
7	rs6957272	0	2323756	G	T
7	rs574881341	0	2324242	C	T
7	rs148068310	0	2324643	C	G
7	rs61491879	0	2324644	G	A
7	rs76080135	0	2324748	G	A
7	rs9690444	0	2324783	G	C
7	rs13220928	0	2324976	T	A
7	rs34196856	0	2326286	C	T
7	rs34219261	0	2326816	C	T
7	rs112610365	0	2327558	G	A
7	rs62442535	0	2328295	A	G
7	rs4719486	0	2329497	G	A
7	rs4721548	0	2330496	A	G
7	rs75537891	0	2332880	G	T
7	rs12699820	0	2332968	G	T
7	rs34974704	0	2333057	A	G
7	rs7797577	0	2333542	A	G
7	rs11520750	0	2334025	G	C
7	rs10950641	0	2334386	G	A
7	rs141019233	0	2334637	A	C
7	rs191871587	0	2336831	A	G
7	rs113815381	0	2337160	G	A
7	rs34320540	0	2337282	G	A
7	rs75343543	0	2337474	G	A
7	rs13233723	0	2338087	C	A
7	rs7781284	0	2339405	G	T
7	rs4721561	0	2340117	A	G
7	rs117144060	0	2340298	A	C
7	rs191580602	0	2341054	G	T
7	rs13245097	0	2341055	C	T
7	rs6971396	0	2344203	C	T
7	rs4318967	0	2345091	T	C
7	rs10249052	0	2346115	C	T
7	rs77108261	0	2346219	C	T
7	rs13247196	0	2347192	G	A
7	rs6963924	0	2347753	C	T
7	rs6962946	0	2347854	G	C
7	rs35879307	0	2348547	C	T
7	rs62442536	0	2348890	A	C
7	rs117482081	0	2349419	G	A
7	rs10479970	0	2349470	T	C
7	rs7805462	0	2349608	G	A
7	rs62442538	0	2350148	A	G
7	rs4721571	0	2350184	T	C
7	rs4721572	0	2350368	T	C
7	rs4721573	0	2350433	G	A
7	rs4721574	0	2350451	G	A
7	rs4721575	0	2350515	T	C
7	rs4442022	0	2351981	T	C
7	rs62442539	0	2352594	G	C
7	rs62442541	0	2352811	A	C
7	rs2398666	0	2353600	A	G
7	rs34519622	0	2354342	A	G
7	rs55871547	0	2354352	C	G
7	rs111162086	0	2355281	G	T
7	rs35642219	0	2356038	A	C
7	rs10232355	0	2357284	T	C
7	rs10236582	0	2358244	T	C
7	rs138815464	0	2359033	G	A
7	rs9768897	0	2359918	A	G
7	rs59973093	0	2360110	G	C
7	rs10950654	0	2360604	A	G
7	rs4721590	0	2361011	C	A
7	rs118039463	0	2361036	G	A
7	rs59455908	0	2361253	A	G
7	rs55739293	0	2361284	T	C
7	rs149956955	0	2361285	G	A
7	rs12699833	0	2361452	A	G
7	rs55940829	0	2361462	A	G
7	rs12699834	0	2361483	C	T
7	rs59702609	0	2361530	C	T
7	rs2398665	0	2362186	T	C
7	rs12670248	0	2362369	A	G
7	rs12672260	0	2362940	G	C
7	rs12670380	0	2363129	A	C
7	rs73043282	0	2363438	T	C
7	rs117227268	0	2363465	G	A
7	rs59917907	0	2363860	A	G
7	rs73043286	0	2364783	A	G
7	rs6965699	0	2365747	C	G
7	rs4314559	0	2365892	T	C
7	rs11766676	0	2367358	A	T
7	rs34355737	0	2367378	C	T
7	rs62442558	0	2367386	C	T
7	rs2398664	0	2367445	G	A
7	rs2398663	0	2367460	G	C
7	rs117988274	0	2367889	C	A
7	rs145155065	0	2368082	C	T
7	rs12699838	0	2369596	T	A
7	rs10264281	0	2370412	A	G
7	rs12699839	0	2370956	G	A
7	rs12538376	0	2371106	T	C
7	rs12535689	0	2371329	C	G
7	rs6945864	0	2371943	T	C
7	rs4721592	0	2372876	C	G
7	rs73043288	0	2373155	C	G
7	rs188401684	0	2375348	G	T
7	rs7784694	0	2375396	G	C
7	rs10264072	0	2376204	A	G
7	rs10252176	0	2376369	C	G
7	rs12699843	0	2376434	A	G
7	rs2895183	0	2377332	G	A
7	rs188608269	0	2377401	T	C
7	rs185261924	0	2378678	C	T
7	rs12699846	0	2378786	A	G
7	rs12699847	0	2378880	G	A
7	rs7807013	0	2379991	C	G
7	rs12699850	0	2380731	A	G
7	rs6461318	0	2380823	A	G
7	rs12699855	0	2382358	C	T
7	rs116605978	0	2383010	C	T
7	rs9638744	0	2383175	T	C
7	rs2398662	0	2383436	T	C
7	rs113161767	0	2383711	C	T
7	rs7791306	0	2384460	T	C
7	rs7804905	0	2384599	C	T
7	rs75680634	0	2385639	C	T
7	rs62444161	0	2386419	G	A
7	rs10447599	0	2386522	G	T
7	rs73275098	0	2387095	G	A
7	rs6974490	0	2387642	T	C
7	rs111282797	0	2388161	A	G
7	rs11767378	0	2390135	G	T
7	rs11760846	0	2390174	C	T
7	rs57053689	0	2391196	A	G
7	rs7805570	0	2392233	C	T
7	rs74934372	0	2392748	G	A
7	rs62444162	0	2392860	T	C
7	rs7792934	0	2393016	A	G
7	rs6944584	0	2393381	C	T
7	rs2398661	0	2393632	C	A
7	rs7801817	0	2393947	T	G
7	rs2301942	0	2394296	C	T
7	rs2301943	0	2394316	C	G
7	rs77477547	0	2394332	A	T
7	rs9690787	0	2394746	T	C
7	rs11551167	0	2394991	C	T
7	rs78680793	0	2395043	G	C
7	rs3807430	0	2395509	T	C
7	rs73043300	0	2395884	C	T
7	rs147124146	0	2396054	G	A
7	rs6952433	0	2396638	A	G
7	rs6461332	0	2397907	T	C
7	rs118186649	0	2398680	C	A
7	rs13236428	0	2399008	G	T
7	rs12533699	0	2399161	C	G
7	rs12533700	0	2399179	C	T
7	rs78913246	0	2399270	A	C
7	rs73045203	0	2399485	G	C
7	rs953770	0	2400306	T	C
7	rs12699880	0	2401252	C	T
7	rs12699881	0	2401569	G	A
7	rs3778895	0	2403063	G	A
7	rs116940910	0	2403911	T	A
7	rs4609106	0	2404455	G	T
7	rs76560341	0	2404539	C	T
7	rs10252112	0	2404657	G	A
7	rs7810812	0	2404952	A	C
7	rs7810944	0	2405028	A	G
7	rs7791679	0	2405127	G	A
7	rs72569139	0	2405260	G	A
7	rs73045207	0	2405683	A	G
7	rs2286204	0	2405885	C	A
7	rs10260603	0	2406925	G	C
7	rs75471483	0	2408538	C	G
7	rs2301944	0	2409035	C	T
7	rs4721650	0	2410151	A	G
7	rs141469161	0	2410296	C	T
7	rs4721651	0	2410482	G	A
7	rs7804900	0	2410677	A	G
7	rs6958478	0	2411644	C	T
7	rs6978000	0	2411685	A	T
7	rs4719519	0	2411768	G	A
7	rs1010303	0	2412032	G	A
7	rs1548595	0	2412493	C	T
7	rs1548596	0	2412566	C	G
7	rs7779134	0	2412638	A	G
7	rs7783775	0	2413135	T	C
7	rs1419722	0	2413258	T	C
7	rs3807432	0	2413329	G	T
7	rs147772063	0	2413404	C	T
7	rs883667	0	2413948	C	T
7	rs886632	0	2414142	A	G
7	rs884565	0	2414365	A	G
7	rs884564	0	2414487	T	C
7	rs884566	0	2414550	C	A
7	rs1010302	0	2414567	G	A
7	rs1010301	0	2414587	T	C
7	rs1010300	0	2414757	C	T
7	rs1548597	0	2414825	A	G
7	rs11765655	0	2415667	C	T
7	rs4721656	0	2415771	T	C
7	rs1054058	0	2415797	T	C
7	rs4721657	0	2415905	A	G
7	rs4721658	0	2415948	A	G
7	rs12669470	0	2416203	C	T
7	rs150672383	0	2416386	C	A
7	rs2240347	0	2416822	A	G
7	rs145130793	0	2417112	A	G
7	rs113033132	0	2417765	C	T
7	rs62444177	0	2417803	A	T
7	rs112501635	0	2418021	T	A
7	rs6461351	0	2418645	A	G
7	rs10233271	0	2419515	G	C
7	rs10950686	0	2421199	G	A
7	rs6461352	0	2421292	G	A
7	rs3735095	0	2421453	G	A
7	rs3735096	0	2421659	G	C
7	rs10232384	0	2422520	A	G
7	rs146038252	0	2422988	C	T
7	rs10239862	0	2423574	T	C
7	rs10280755	0	2423803	C	T
7	rs111824586	0	2423865	T	A
7	rs10950688	0	2423886	C	G
7	rs4721663	0	2423951	C	T
7	rs4719524	0	2424266	A	G
7	rs148265047	0	2425437	C	G
7	rs35419677	0	2425504	C	T
7	rs7808948	0	2425741	C	T
7	rs182125664	0	2426096	G	A
7	rs111523603	0	2426730	G	C
7	rs886634	0	2426867	G	A
7	rs1362137	0	2426868	C	A
7	rs78283957	0	2426889	C	T
7	rs4721667	0	2427528	G	A
7	rs10275146	0	2427599	C	G
7	rs10245195	0	2427925	G	A
7	rs73045247	0	2427954	A	G
7	rs7782956	0	2428271	G	A
7	rs62444185	0	2429250	G	A
7	rs28663449	0	2429304	C	T
7	rs184565506	0	2429584	C	T
7	rs6942749	0	2430231	A	G
7	rs55756073	0	2430529	G	A
7	rs6956223	0	2431331	T	C
7	rs7803015	0	2432143	G	A
7	rs6461361	0	2432167	A	G
7	rs1468337	0	2432211	C	T
7	rs2057840	0	2432797	G	C
7	rs6962495	0	2432931	T	G
7	rs11974910	0	2433729	C	A
7	rs78687971	0	2434469	G	A
7	rs79797574	0	2434994	G	A
7	rs79181751	0	2435018	G	T
7	rs1476614	0	2436186	G	A
7	rs118115001	0	2436334	G	A
7	rs58638919	0	2437998	C	T
7	rs144939628	0	2438501	C	G
7	rs7811831	0	2438526	C	A
7	rs1548598	0	2438912	T	C
7	rs1972518	0	2438977	C	T
7	rs10272548	0	2439467	G	A
7	rs10244138	0	2439587	C	A
7	rs10259587	0	2439896	A	T
7	rs113249213	0	2440320	T	A
7	rs4721687	0	2440382	A	G
7	rs4721688	0	2440476	T	C
7	rs6952959	0	2440722	C	T
7	rs117128943	0	2440798	C	T
7	rs6953297	0	2440874	C	G
7	rs6952152	0	2440912	G	A
7	rs6972968	0	2441075	A	G
7	rs55970742	0	2441337	C	T
7	rs12538383	0	2442246	A	G
7	rs12535685	0	2442319	C	T
7	rs1004642	0	2443829	G	T
7	rs7802518	0	2444948	T	G
7	rs17793630	0	2445320	A	G
7	rs7808353	0	2446680	A	T
7	rs7789095	0	2446834	G	C
7	rs141685697	0	2447780	G	A
7	rs74529428	0	2448182	G	T
7	rs6944568	0	2448317	A	C
7	rs6952809	0	2448493	T	C
7	rs79297732	0	2448624	T	C
7	rs12536888	0	2448989	C	T
7	rs7350030	0	2449157	G	A
7	rs28712717	0	2449590	T	C
7	rs10215904	0	2449733	C	T
7	rs12671804	0	2449740	C	T
7	rs2023969	0	2449980	T	C
7	rs117543642	0	2450697	T	A
7	rs7796798	0	2450794	T	A
7	rs149057447	0	2451228	A	G
7	rs2023968	0	2451461	C	T
7	rs4721695	0	2452373	G	C
7	rs4719530	0	2452624	C	T
7	rs2270005	0	2452661	T	G
7	rs10239877	0	2453699	T	C
7	rs142998028	0	2454585	G	A
7	rs10280923	0	2454635	T	C
7	rs151089696	0	2454757	T	G
7	rs10232546	0	2454949	G	A
7	rs4721697	0	2456066	A	T
7	rs4721698	0	2456068	G	A
7	rs10227362	0	2456799	A	G
7	rs12534223	0	2457682	G	A
7	rs6972852	0	2457709	T	C
7	rs62444199	0	2458103	C	T
7	rs10245377	0	2458129	G	C
7	rs12533091	0	2458399	T	C
7	rs150091615	0	2459769	C	T
7	rs1946119	0	2460625	G	T
7	rs150615426	0	2460632	G	A
7	rs2906182	0	2461211	A	G
7	rs11762300	0	2461762	C	T
7	rs9791681	0	2462068	A	C
7	rs2906181	0	2462708	A	C
7	rs60383982	0	2464394	T	G
7	rs142298775	0	2464613	G	A
7	rs2969073	0	2465087	A	C
7	rs2906180	0	2466346	T	G
7	rs117805339	0	2466944	G	A
7	rs80023700	0	2466998	C	T
7	rs79503311	0	2467974	C	T
7	rs142624861	0	2467978	C	T
7	rs62444202	0	2469520	C	T
7	rs147138909	0	2470152	C	T
7	rs10215412	0	2470320	C	G
7	rs73045295	0	2470532	A	G
7	rs3735099	0	2472429	C	A
7	rs3735100	0	2472455	A	T
7	rs17793768	0	2472517	C	T
7	rs2969077	0	2473804	G	T
7	rs118012183	0	2475645	C	T
7	rs4721709	0	2475756	G	A
7	rs2906179	0	2476023	A	T
7	rs145999729	0	2476646	C	T
7	rs2398633	0	2477999	T	G
7	rs2398634	0	2478020	C	T
7	rs17132410	0	2478273	G	A
7	rs146817114	0	2478609	G	A
7	rs2969078	0	2479029	T	C
7	rs146040733	0	2479588	C	T
7	rs10267898	0	2480729	C	T
7	rs74453229	0	2481061	C	T
7	rs78744147	0	2481697	C	T
7	rs79500308	0	2481941	C	G
7	rs117162459	0	2482290	G	A
7	rs117546185	0	2482295	G	A
7	rs117883639	0	2482304	C	G
7	rs117257155	0	2482355	A	G
7	rs55695235	0	2482455	G	A
7	rs141011969	0	2482626	G	A
7	rs144972260	0	2482712	A	G
7	rs6461379	0	2482781	G	C
7	rs11772554	0	2483135	C	A
7	rs78216979	0	2483442	C	T
7	rs79606759	0	2484298	A	G
7	rs76150572	0	2484554	T	A
7	rs11772900	0	2485223	A	T
7	rs2906176	0	2485933	T	C
7	rs2906175	0	2486004	C	T
7	rs10226762	0	2486187	T	C
7	rs189567704	0	2486249	C	G
7	rs10240036	0	2486368	G	C
7	rs2906174	0	2486592	A	G
7	rs2969058	0	2486719	A	T
7	rs2906173	0	2486810	G	A
7	rs80146221	0	2486863	T	C
7	rs73047204	0	2487344	G	A
7	rs117090088	0	2487463	A	C
7	rs118092134	0	2487535	C	G
7	rs77792692	0	2487708	G	T
7	rs2906172	0	2488229	A	G
7	rs2906171	0	2488261	C	G
7	rs79568461	0	2488295	G	A
7	rs78972208	0	2488415	C	T
7	rs2097873	0	2488425	G	T
7	rs56145652	0	2489067	C	T
7	rs11773261	0	2489311	C	G
7	rs11763749	0	2489382	A	G
7	rs2969059	0	2489700	G	C
7	rs140146376	0	2489729	C	T
7	rs62444218	0	2489738	C	G
7	rs146686415	0	2489826	A	G
7	rs2969060	0	2489873	C	A
7	rs2969061	0	2490048	G	A
7	rs78195920	0	2490064	C	T
7	rs117758272	0	2490138	T	A
7	rs74599788	0	2490259	C	T
7	rs147820142	0	2490529	G	A
7	rs117652337	0	2490611	T	G
7	rs872243	0	2490871	A	G
7	rs117501546	0	2491454	G	A
7	rs886625	0	2491621	T	C
7	rs11486794	0	2491918	C	T
7	rs11768989	0	2492064	G	A
7	rs35882675	0	2492492	A	G
7	rs146366665	0	2492851	T	C
7	rs139088028	0	2493067	C	T
7	rs147842997	0	2493619	C	T
7	rs112935032	0	2494190	C	T
7	rs138226325	0	2494234	C	T
7	rs116842151	0	2494243	G	C
7	rs117956215	0	2494249	G	A
7	rs2969034	0	2494372	T	C
7	rs144987953	0	2494410	A	G
7	rs13234280	0	2494700	A	C
7	rs6461380	0	2494797	A	G
7	rs11773843	0	2495008	C	T
7	rs11760223	0	2495235	C	T
7	rs2969080	0	2495271	C	T
7	rs10950701	0	2495390	A	G
7	rs2906170	0	2495724	A	G
7	rs34747233	0	2496001	G	A
7	rs7458163	0	2496918	C	T
7	rs71525383	0	2496989	C	T
7	rs71525384	0	2497050	T	C
7	rs71525385	0	2497060	A	G
7	rs66825458	0	2497105	A	G
7	rs76071584	0	2497930	C	T
7	rs886626	0	2498052	A	C
7	rs142774336	0	2498229	C	T
7	rs4721714	0	2498467	G	A
7	rs11767507	0	2499068	A	C
7	rs73047215	0	2499191	G	A
7	rs117467625	0	2499577	T	C
7	rs139622470	0	2499649	A	C
7	rs11768384	0	2499770	A	G
7	rs62444219	0	2500014	A	T
7	rs35847516	0	2500542	G	A
7	rs2906168	0	2500936	G	A
7	rs2906167	0	2501296	A	G
7	rs74598806	0	2501400	G	A
7	rs2969063	0	2501452	T	C
7	rs7810043	0	2501952	A	G
7	rs9648243	0	2502577	A	G
7	rs75716847	0	2502708	G	T
7	rs186138534	0	2503110	G	A
7	rs180774389	0	2503208	C	T
7	rs10279360	0	2503998	T	C
7	rs11772390	0	2504021	A	G
7	rs76982664	0	2504396	G	A
7	rs79500935	0	2504523	A	C
7	rs2969064	0	2504770	C	A
7	rs11764189	0	2504956	T	C
7	rs1362136	0	2505567	G	A
7	rs74459853	0	2505763	G	T
7	rs17794229	0	2505927	C	T
7	rs7778848	0	2506275	A	C
7	rs7778854	0	2506281	A	G
7	rs7799266	0	2506595	G	A
7	rs2969065	0	2507083	G	A
7	rs2969066	0	2507246	A	G
7	rs75836971	0	2507469	G	A
7	rs151031105	0	2507692	C	G
7	rs149776794	0	2507883	T	A
7	rs2969067	0	2507907	C	T
7	rs12112077	0	2507912	C	T
7	rs2906166	0	2508072	T	C
7	rs2906165	0	2508177	T	C
7	rs141865417	0	2508257	G	A
7	rs34623776	0	2508341	A	G
7	rs9691234	0	2508415	A	G
7	rs143096614	0	2508936	C	T
7	rs34701082	0	2509143	C	T
7	rs10950702	0	2509770	C	A
7	rs11764837	0	2510094	C	T
7	rs71525387	0	2510903	T	C
7	rs60840198	0	2511844	T	G
7	rs57933235	0	2511848	T	G
7	rs118023379	0	2511852	G	T
7	rs13233428	0	2511960	A	G
7	rs2969070	0	2512545	G	A
7	rs12699980	0	2513002	T	C
7	rs11760689	0	2513100	G	A
7	rs1548594	0	2513281	G	C
7	rs2969071	0	2513442	G	A
7	rs34751039	0	2514439	G	A
7	rs73047237	0	2514699	G	A
7	rs61742185	0	2514788	C	T
7	rs146419451	0	2515539	G	A
7	rs140755712	0	2515548	G	A
7	rs144605099	0	2515613	G	A
7	rs2906163	0	2516594	C	T
7	rs886628	0	2516790	C	A
7	rs75052760	0	2517113	C	A
7	rs75840254	0	2517323	G	T
7	rs11767162	0	2517473	C	T
7	rs13221130	0	2517729	G	C
7	rs75285866	0	2517916	C	T
7	rs2906162	0	2518104	T	C
7	rs2906161	0	2518119	T	C
7	rs12155306	0	2518478	A	G
7	rs144784223	0	2518501	C	T
7	rs35891222	0	2518558	T	C
7	rs35069969	0	2518689	G	C
7	rs2906160	0	2518902	T	C
7	rs2906159	0	2518907	T	C
7	rs75306502	0	2518933	G	A
7	rs34016486	0	2518985	C	G
7	rs2906157	0	2519003	A	G
7	rs143126587	0	2519007	G	A
7	rs34530291	0	2519014	C	T
7	rs2906156	0	2519075	A	C
7	rs34599097	0	2519096	A	G
7	rs73283443	0	2519231	T	C
7	rs117054853	0	2519517	C	T
7	rs55859865	0	2519633	G	C
7	rs10488611	0	2519809	G	A
7	rs2023970	0	2519887	C	T
7	rs117777395	0	2520288	C	A
7	rs74437708	0	2520729	G	A
7	rs2969075	0	2520866	G	T
7	rs55772818	0	2520924	A	T
7	rs76021854	0	2520966	G	C
7	rs2906155	0	2521090	A	G
7	rs2906154	0	2521374	A	G
7	rs17794559	0	2521389	C	T
7	rs2906153	0	2521858	C	T
7	rs56375103	0	2522164	G	A
7	rs12055928	0	2522782	A	G
7	rs2906152	0	2523003	G	A
7	rs11765273	0	2523308	G	A
7	rs144438050	0	2523364	A	G
7	rs34603945	0	2523599	C	T
7	rs11973621	0	2523851	A	G
7	rs2906151	0	2524034	A	G
7	rs11976803	0	2524133	G	C
7	rs73047259	0	2524151	G	T
7	rs2906150	0	2524162	G	A
7	rs2906149	0	2524359	A	G
7	rs2906148	0	2524379	A	G
7	rs34782714	0	2524702	A	T
7	rs2906146	0	2524939	A	G
7	rs78671244	0	2525116	G	A
7	rs62444221	0	2525227	C	T
7	rs12700008	0	2526107	A	G
7	rs34690742	0	2526135	T	A
7	rs2906145	0	2526511	T	G
7	rs2906143	0	2526844	A	G
7	rs11770940	0	2526942	C	A
7	rs11760914	0	2527210	A	G
7	rs117014048	0	2527706	G	A
7	rs62444222	0	2527933	A	C
7	rs886629	0	2528060	A	C
7	rs886630	0	2528126	G	T
7	rs2906142	0	2528599	G	T
7	rs2906141	0	2529327	G	A
7	rs2906140	0	2529410	G	A
7	rs10282122	0	2529623	C	T
```
