## Supplementary material for "Characterization of shared and ancestry-specific signals driving complex traits using multi-ancestry fine-mapping": s1_snps.txt

```
rs6463854
rs6463855
rs7812194
rs7812196
rs4339536
rs4436031
rs4436032
rs112267206
rs56318509
rs56315048
rs56279771
rs10229645
rs2251226
rs2251231
rs2251232
rs2304356
rs2251235
rs146465815
rs732492
rs892527
rs732491
rs892528
rs892529
rs752791
rs752792
rs892530
rs6971387
rs6946025
rs6946028
rs6950990
rs6976875
rs3735660
rs3735662
rs7795749
rs7789285
rs7789292
rs7789410
rs7778207
rs11761394
rs57092311
rs2289035
rs750005
rs2304357
rs2304358
rs55738771
rs13236469
rs56173921
rs12537304
rs10256386
rs112599390
rs3752712
rs7806171
rs144711642
rs73040943
rs3752714
rs56141745
rs1369011
rs2278460
rs7799232
rs116850718
rs745563
rs67490389
rs66856989
rs67780721
rs6976713
rs56217612
rs118172506
rs143734967
rs56400710
rs572248028
rs184972493
rs67049052
rs10282181
rs10277127
rs6942930
rs6965558
rs7777834
rs10952143
rs12673103
rs117731637
rs116984111
rs3943775
rs2117346
rs6978756
rs181715962
rs4720827
rs4725176
rs6951678
rs2164078
rs34913421
rs2164079
rs2117347
rs6947915
rs10237910
rs10237934
rs6463891
rs186368121
rs1434336
rs10242329
rs10242343
rs10280144
rs10280798
rs35683430
rs10215442
rs10215243
rs10214972
rs11973946
rs11973950
rs10214976
rs112347572
rs56675300
rs28526203
rs73042742
rs67771371
rs113441957
rs73042747
rs67895171
rs67573033
rs66729249
rs66833358
rs66508086
rs35937737
rs34710514
rs6463892
rs6953649
rs6463893
rs6463894
rs6463896
rs6463897
rs6463898
rs6463899
rs6463900
rs4725180
rs4725181
rs147075274
rs4720830
rs4725182
rs7784926
rs7806521
rs10215326
rs6978445
rs12667910
rs4720831
rs10215520
rs111603112
rs28856905
rs147684839
rs7794842
rs7805230
rs3829898
rs3814477
rs3814478
rs3814479
rs10254597
rs11763285
rs73042767
rs34488888
rs3824069
rs145176413
rs116844385
rs4720833
rs4720834
rs4720835
rs4720836
rs4720837
rs61423551
rs58943706
rs3824070
rs4725190
rs3735654
rs3808335
rs141736632
rs3808336
rs3808337
rs3808338
rs13239333
rs62435359
rs148974495
rs4725197
rs181032349
rs892522
rs73042781
rs3824071
rs144019796
rs3735655
rs117730393
rs116976138
rs3735656
rs111764525
rs10226620
rs150069281
rs113587702
rs142578618
rs1550007
rs62436860
rs892523
rs112718544
rs4268033
rs11760769
rs118081424
rs73042784
rs1550008
rs117538882
rs1550009
rs1550010
rs7782070
rs71523241
rs117871217
rs117257204
rs4725207
rs10280178
rs1124669
rs3779607
rs3824072
rs57984014
rs3814480
rs59001762
rs3814481
rs3814482
rs1124871
rs3890492
rs4294092
rs1865348
rs10237660
rs2304359
rs6463921
rs2304360
rs2304361
rs7781047
rs4461805
rs4257937
rs4285398
rs10952167
rs10155977
rs6959291
rs10952168
rs17852421
rs3735657
rs117183824
rs6463928
rs7811444
rs143375597
rs145210379
rs10236421
rs192225504
rs7799217
rs62436863
rs12702926
rs11764101
rs116841089
rs755507
rs112411182
rs117278645
rs55861403
rs6972838
rs186105565
rs118059028
rs112646343
rs114512904
rs116505052
rs2033572
rs73044708
rs189280471
rs62436864
rs112857923
rs148182741
rs116922268
rs62436869
rs113046579
rs12702933
rs79500208
rs12702934
rs117014852
rs62436870
rs7798348
rs13438692
rs1865347
rs10244477
rs12664
rs62436871
rs73044711
rs55905784
rs10239460
rs11765898
rs7788760
rs74832662
rs113197428
rs116441785
rs12702939
rs62436872
rs62436873
rs62436874
rs28412216
rs62436875
rs60363469
rs117984479
rs141927568
rs28625953
rs11770962
rs10274145
rs62436900
rs60961513
rs62436901
rs11766797
rs11763740
rs4725228
rs111606716
rs62436902
rs117594825
rs112620984
rs114179113
rs111812602
rs4720855
rs117489060
rs4725230
rs4725231
rs35000274
rs4725234
rs4725235
rs12672891
rs12673322
rs111667948
rs149054366
rs62436907
rs35825246
rs139365103
rs4725236
rs62436910
rs117068209
rs62436911
rs73050578
rs149996929
rs73289425
rs73050580
rs35666979
rs73289427
rs111684857
rs112952099
rs7800178
rs62436912
rs75003015
rs34990622
rs144768711
rs4725240
rs7458089
rs1275
rs4518570
rs4368888
rs6463946
rs4725242
rs60778103
rs4720857
rs62436913
rs1434335
rs117399988
rs2077421
rs753114
rs753113
rs753112
rs892526
rs11760415
rs113210207
rs13235561
rs12533374
rs4725250
rs1897793
rs4725251
rs61067111
rs56102178
rs73289446
rs62436916
rs753550
rs892525
rs755908
rs1030739
rs34149340
rs113147352
rs12702960
rs141970573
rs13247883
rs117308820
rs13234433
rs145339095
rs12702961
rs13234642
rs10248301
rs146925561
rs12531242
rs10248501
rs35879376
rs11766049
rs10253103
rs11767656
rs4725254
rs6976130
rs10247351
rs62436917
rs4720865
rs114695013
rs10251061
rs10239695
rs10257085
rs10239711
rs10257217
rs139845641
rs62436918
rs67143684
rs192174305
rs11767554
rs113772882
rs112074219
rs11768560
rs66872864
rs28425496
rs112653360
rs117975899
rs62436920
rs183851370
rs10259427
rs13245145
rs10238589
rs4725257
rs138456973
rs4725258
rs117716853
rs892524
rs146523556
rs4720869
rs151236349
rs73052620
rs118111375
rs12539603
rs11980056
rs12539677
rs6975322
rs150243793
rs188000989
rs6970313
rs10429166
rs10429241
rs117205838
rs118070737
rs10429121
rs150314660
rs10266105
rs117760763
rs4720871
rs10225166
rs12702990
rs4720872
rs4725261
rs73052635
rs12532974
rs151255584
rs140598730
rs141360649
rs6463979
rs62436945
rs62436946
rs138799662
rs62436947
rs79387398
rs149389732
rs67388036
rs58720737
rs73040506
rs10253718
rs7804981
rs56412661
rs59553524
rs13239071
rs57697690
rs58462665
rs141983595
rs10952198
rs10952199
rs66598417
rs10239756
rs10277643
rs34165624
rs4725267
rs28883686
rs10247783
rs28833283
rs111549775
rs1989571
rs147784058
rs11764677
rs10243076
rs35303290
rs28656056
rs77791627
rs35340276
rs73277057
rs4725272
rs10807969
rs62436952
rs62436953
rs10251968
rs2037890
rs892520
rs117395747
rs10255516
rs1807146
rs1807147
rs181332023
rs117171750
rs2398738
rs118087108
rs9886201
rs4464874
rs4587234
rs4720882
rs4720883
rs181840730
rs10952209
rs12703010
rs111242783
rs7786528
rs71523255
rs12703011
rs146500523
rs2398737
rs7807151
rs12703014
rs6956683
rs111820040
rs192372846
rs72575915
rs13245232
rs35237300
rs184263532
rs34911566
rs4720885
rs113474179
rs34133308
rs7785046
rs2012136
rs118144902
rs17235762
rs6464022
rs6464023
rs4720886
rs6464024
rs117934431
rs10274735
rs117775965
rs79373649
rs6464025
rs56140636
rs7810616
rs4991292
rs1107198
rs1107199
rs10282734
rs1107610
rs1976991
rs7784500
rs12703036
rs6944308
rs12703038
rs12703039
rs4725295
rs191413476
rs4725296
rs10232295
rs4725299
rs143614258
rs6960596
rs4725302
rs146883263
rs62435461
rs77164466
rs72575924
rs9886072
rs62435462
rs73040516
rs4725308
rs10255004
rs56280558
rs9886253
rs6948843
rs6464033
rs7787321
rs118111305
rs10272990
rs10252002
rs10273779
rs148881206
rs6952435
rs10215581
rs10256087
rs62435466
rs67106788
rs192426139
rs4320443
rs4236259
rs4298396
rs146290552
rs34447324
rs192206400
rs140021617
rs12113798
rs148427235
rs12113799
rs62435468
rs11984088
rs4720902
rs1881865
rs117051541
rs6942630
rs4073785
rs117319125
rs117843554
rs10270726
rs10252526
rs7383874
rs10950315
rs142744629
rs12671352
rs138727563
rs117204995
rs55749304
rs55898015
rs12539909
rs2178378
rs117774410
rs141277978
rs62435470
rs6950626
rs12667167
rs12667647
rs117064254
rs147678447
rs117997666
rs192897487
rs117663466
rs12669525
rs1919910
rs10950331
rs10950332
rs10237672
rs12670854
rs12536482
rs6965308
rs4720922
rs79496824
rs56130225
rs117250982
rs118137629
rs7789732
rs118015415
rs10215242
rs56181349
rs76175635
rs147417189
rs7780984
rs74472841
rs117145312
rs140268094
rs75378012
rs76429146
rs74665615
rs79055096
rs12670365
rs62435472
rs12670820
rs116908709
rs76516415
rs62435473
rs116737962
rs6952841
rs11760614
rs11762989
rs73040536
rs10807747
rs75467157
rs79848511
rs77184524
rs7783310
rs12699171
rs145571288
rs111835361
rs75993785
rs1534790
rs78409012
rs117210430
rs76209641
rs62435474
rs74523977
rs7780342
rs4720940
rs117444102
rs113474638
rs10281936
rs10950335
rs143535781
rs118158007
rs10950336
rs6963851
rs12671076
rs76230336
rs4720942
rs116318051
rs11765505
rs10227916
rs140565754
rs12531839
rs143496929
rs112488380
rs78395187
rs6942534
rs6955859
rs62435490
rs118159937
rs4997844
rs12671525
rs6972238
rs6958253
rs73040552
rs11768091
rs183251249
rs56113861
rs117733760
rs117867780
rs9886168
rs117707637
rs56169829
rs6951734
rs6968884
rs6460799
rs12670145
rs4720965
rs12699184
rs56055450
rs190438667
rs62435492
rs12666498
rs148976950
rs7788846
rs4720973
rs12699185
rs76073580
rs55939167
rs139435009
rs117356590
rs12699191
rs3735664
rs3735663
rs12672562
rs111964933
rs10429037
rs4720987
rs118043742
rs10281826
rs12670548
rs1107200
rs34170521
rs2895213
rs115530409
rs61236605
rs76371074
rs1534789
rs1534788
rs9177
rs3829824
rs62435496
rs115289415
rs10950352
rs28634488
rs12699195
rs11975865
rs12699199
rs73670628
rs11770039
rs141320063
rs4719277
rs2398718
rs75962580
rs60397723
rs7455264
rs117894127
rs11975046
rs11981606
rs34846337
rs11979306
rs2895214
rs3857702
rs2031047
rs76720445
rs4720993
rs6949979
rs4719278
rs113832715
rs6974065
rs146664758
rs139266077
rs28488970
rs6460822
rs11773062
rs62435498
rs10950354
rs1881866
rs117490182
rs12537167
rs35677507
rs11766652
rs12537784
rs34959876
rs10950356
rs12533498
rs56097943
rs67959267
rs12540003
rs10950357
rs10950358
rs73042617
rs62435502
rs55682486
rs62435504
rs60491075
rs61259157
rs10275833
rs10950359
rs10950360
rs10950361
rs10258103
rs11761898
rs11768936
rs11769007
rs11769049
rs137894600
rs150826708
rs34250162
rs55835113
rs7790092
rs139100205
rs189979450
rs34122874
rs34616685
rs35660570
rs7800904
rs56404040
rs56246328
rs11769612
rs11763008
rs12532765
rs12535951
rs12538366
rs62435506
rs144236940
rs10950363
rs56122302
rs2222813
rs10248201
rs10277267
rs62435527
rs1113831
rs62435528
rs3857705
rs1919908
rs117760197
rs73042649
rs73042652
rs62435529
rs118154933
rs73042655
rs56171262
rs10230245
rs11768705
rs34668096
rs56353081
rs55781164
rs56271307
rs13227985
rs55722302
rs56293803
rs4634524
rs4255033
rs4475382
rs13221022
rs13231311
rs13221159
rs13245370
rs13230722
rs12532459
rs12540491
rs12540494
rs12530625
rs66491680
rs67486596
rs79244400
rs10280601
rs13245980
rs10235174
rs10238227
rs10268666
rs10225055
rs10238448
rs10238449
rs55634111
rs35267398
rs10239047
rs10225815
rs10228960
rs5028881
rs4535615
rs11770842
rs6955820
rs10950368
rs74573274
rs74760239
rs34411311
rs73042683
rs10270415
rs10270538
rs10270654
rs12539381
rs10271168
rs4577861
rs4436012
rs61600402
rs10277923
rs10277924
rs10259574
rs10259592
rs10259699
rs10275253
rs10260077
rs13229113
rs10263066
rs1112898
rs73042690
rs10267930
rs10227806
rs7810648
rs28430626
rs184154880
rs62435643
rs28754361
rs6965555
rs2103342
rs2091640
rs2091639
rs2091638
rs1881858
rs11766178
rs1106396
rs11766215
rs62435645
rs35531597
rs62435647
rs62435648
rs11760634
rs13236682
rs36020539
rs62435650
rs13225824
rs7800019
rs67845389
rs73042701
rs112374272
rs10950371
rs10230862
rs7801640
rs12669620
rs6954989
rs113406765
rs11760284
rs11764562
rs9648141
rs13221665
rs13238613
rs34400421
rs34590341
rs11761457
rs7802621
rs60291312
rs7803164
rs7789703
rs10232901
rs11765833
rs116930819
rs111603498
rs7777233
rs13223867
rs12669133
rs11765289
rs113083062
rs117470703
rs112447439
rs7806265
rs10085710
rs112985927
rs10950377
rs143673129
rs117947279
rs140500429
rs9655092
rs2398735
rs2895215
rs113902397
rs139623485
rs7804761
rs7785471
rs12535468
rs9654923
rs9654924
rs9655093
rs9655094
rs9654925
rs111272321
rs10252681
rs10252682
rs10281410
rs10271282
rs13223291
rs10271165
rs10274477
rs11767667
rs112178597
rs66461929
rs7783210
rs6949478
rs9648146
rs9648147
rs9648148
rs34635929
rs12666855
rs56216201
rs12673973
rs12699299
rs116853388
rs6959430
rs6959701
rs6955733
rs575028939
rs6460870
rs113529047
rs7809679
rs7811019
rs75649291
rs7810323
rs111861713
rs10950380
rs57809775
rs62436961
rs6955485
rs35109831
rs35702780
rs112426919
rs13221450
rs6943624
rs6943754
rs13237323
rs6962590
rs35938635
rs111938863
rs12699308
rs62434660
rs12540834
rs12532324
rs6460880
rs111702000
rs6976684
rs35467549
rs117483869
rs4540313
rs4351332
rs4346905
rs6944052
rs6944063
rs6944188
rs148178976
rs139851214
rs74724615
rs149891465
rs111585969
rs35273555
rs7807190
rs6955410
rs4385369
rs4588735
rs4370428
rs12535719
rs11760633
rs11767176
rs191986424
rs117340230
rs11768191
rs117114921
rs73046311
rs6948971
rs6942941
rs140578519
rs114947312
rs116850045
rs7680
rs117675468
rs11772232
rs6973700
rs117005255
rs117413518
rs10253324
rs11765458
rs11765459
rs114748972
rs139769963
rs6950455
rs11761254
rs6963853
rs181899898
rs6965294
rs6965428
rs6951276
rs6951456
rs13228407
rs74978173
rs142671630
rs58802890
rs11769866
rs34256344
rs11764159
rs34120092
rs55995895
rs57193069
rs117553548
rs58582974
rs10260276
rs9770241
rs56053419
rs57641962
rs7786059
rs118025257
rs147935613
rs112681788
rs7786367
rs149020949
rs7806394
rs4631355
rs73286622
rs141373345
rs4455739
rs4379359
rs4255035
rs73286624
rs111376532
rs35091011
rs34074471
rs62434666
rs35406566
rs6955652
rs34957940
rs6974455
rs28661143
rs62434668
rs13225346
rs13234909
rs62434669
rs55948146
rs7799782
rs7799807
rs117850389
rs12537387
rs12534763
rs56758848
rs12537430
rs57116830
rs138576161
rs12537479
rs117159629
rs13242649
rs35935754
rs34373690
rs34411636
rs35641411
rs111337159
rs6948707
rs62435120
rs6962703
rs112767801
rs62435122
rs4721089
rs4721090
rs10237989
rs73286641
rs10268797
rs13222183
rs13235380
rs192208792
rs61164094
rs185164488
rs6976097
rs4458759
rs6460944
rs6947937
rs6948403
rs6965935
rs55772680
rs4721096
rs3889797
rs117616482
rs112764806
rs112364479
rs1078112
rs1078111
rs13233509
rs145891091
rs62435124
rs13237891
rs10228057
rs10228189
rs35610003
rs60481999
rs4236271
rs34043991
rs4721098
rs35375366
rs4719311
rs79698194
rs10950400
rs73046323
rs11767177
rs148702565
rs58169303
rs60078905
rs10807751
rs10807752
rs113710684
rs12666769
rs12666773
rs117845922
rs4449693
rs11764040
rs62435127
rs72503892
rs10233560
rs58673065
rs62435129
rs73286665
rs10231456
rs10234557
rs6953693
rs6952808
rs6977733
rs11762803
rs6954521
rs6978048
rs6954673
rs73046334
rs6957894
rs112747351
rs6959164
rs6978725
rs4719317
rs4719318
rs11766944
rs11766945
rs4721110
rs4719319
rs73286668
rs4719320
rs36194378
rs73286670
rs73671095
rs73671096
rs73046339
rs4721112
rs10260585
rs10250550
rs10247428
rs73286673
rs10260968
rs62435130
rs6974035
rs6961398
rs4236272
rs4256490
rs4601204
rs56070303
rs4721118
rs62435132
rs12672508
rs4719322
rs4719323
rs11764124
rs11764337
rs117314494
rs56256289
rs4721121
rs117287790
rs113688624
rs4721122
rs60719967
rs112058788
rs112988176
rs12699404
rs7810038
rs149115854
rs11768541
rs10263703
rs11762834
rs10950407
rs12667600
rs4262234
rs4236273
rs4236274
rs4073079
rs11763813
rs139477877
rs12672975
rs28432248
rs116716197
rs113074864
rs4602777
rs112589933
rs56137415
rs11770148
rs12155225
rs4644136
rs73046356
rs117324428
rs147228851
rs116236056
rs4610628
rs139794269
rs73046359
rs11761670
rs56300387
rs62435157
rs11980012
rs57234495
rs12672286
rs59690573
rs55827829
rs73046366
rs6949118
rs6949794
rs116904927
rs73046369
rs73046370
rs73046372
rs10950410
rs10950411
rs12699415
rs71523265
rs35349665
rs4721134
rs4721135
rs73046375
rs10950413
rs11973114
rs117328189
rs56770872
rs13221208
rs13224015
rs55934553
rs112425367
rs73046378
rs10950415
rs117661380
rs4719330
rs4719331
rs4719332
rs12669758
rs7787341
rs4265091
rs7788921
rs7791637
rs11770612
rs10269191
rs60346318
rs190999143
rs28705934
rs4719335
rs4719336
rs4721139
rs4721140
rs4639400
rs4721142
rs4721143
rs10265944
rs10266703
rs4721146
rs35487994
rs34040190
rs10275045
rs10244946
rs10278591
rs12669518
rs117504009
rs139786718
rs116904298
rs7783715
rs11761270
rs141503359
rs73046392
rs12538674
rs113599450
rs57871170
rs13438597
rs73046395
rs112042509
rs73288728
rs6967442
rs34145223
rs10233586
rs10950422
rs62436669
rs10950423
rs12534679
rs12532392
rs10950425
rs12667946
rs13437894
rs73288743
rs4513875
rs111066265
rs75924025
rs73288747
rs4994764
rs4994763
rs73048106
rs113862945
rs73288749
rs35521857
rs4721162
rs56406856
rs12667688
rs12669956
rs117053846
rs6978209
rs10255204
rs11768206
rs117829095
rs4721164
rs12699435
rs6945719
rs12113633
rs113698965
rs4721167
rs6951956
rs34296663
rs11761818
rs7791299
rs7791899
rs4721170
rs62442895
rs10267593
rs10260386
rs10257349
rs143161534
rs61751744
rs73048122
rs34922657
rs117201337
rs7807014
rs193248040
rs4721175
rs73048124
rs73048126
rs4721176
rs12669937
rs117859612
rs73048131
rs73048132
rs185841068
rs11771828
rs11767515
rs55913423
rs55666359
rs4236277
rs10950429
rs73048138
rs12699439
rs10264573
rs12540201
rs10807761
rs11767036
rs11767040
rs192416547
rs73048140
rs73048143
rs4618595
rs56403963
rs73048145
rs117190197
rs34302027
rs13242597
rs6461005
rs140595673
rs6970796
rs6952727
rs113523218
rs10232234
rs10278002
rs12537348
rs117097421
rs12537914
rs62442899
rs34961072
rs34269264
rs35582663
rs111867697
rs112093341
rs34074205
rs60605830
rs73048162
rs116983556
rs10230383
rs10227517
rs10243920
rs10274300
rs11771973
rs11764960
rs62442900
rs4721184
rs4332037
rs4721185
rs12699449
rs11772205
rs34290436
rs6974083
rs7810386
rs6461009
rs150851884
rs6944877
rs35327420
rs12699453
rs62442903
rs6950151
rs6964522
rs12536261
rs6950330
rs4721188
rs13224989
rs145742886
rs118009319
rs2056478
rs2056479
rs2056480
rs4721190
rs35797753
rs73048199
rs116178418
rs4421257
rs117802289
rs2056481
rs73048201
rs36054673
rs56229402
rs191679617
rs56106757
rs55703253
rs7789767
rs73050109
rs12536062
rs11971646
rs117014804
rs11978253
rs11976042
rs55726805
rs71523284
rs55754118
rs34008721
rs6951210
rs56362945
rs34647879
rs73050119
rs73050121
rs112539405
rs73050123
rs1464541
rs55989740
rs144908211
rs73050125
rs28728306
rs73050128
rs10268609
rs34587377
rs58924006
rs145635987
rs55877249
rs56244108
rs1403175
rs56187401
rs73671930
rs62442906
rs73050136
rs34869273
rs12671113
rs73050137
rs73050139
rs10950448
rs6959688
rs6978112
rs55737428
rs55730230
rs117239019
rs60595248
rs61150432
rs112519082
rs34976285
rs12699476
rs73050147
rs34419870
rs12699477
rs62442910
rs78443464
rs73050155
rs62442913
rs61409925
rs62442915
rs73050157
rs73050159
rs55786379
rs73050163
rs71523287
rs73050165
rs13244345
rs4721217
rs73050174
rs56093134
rs73050177
rs141510126
rs151044488
rs113517754
rs12699483
rs4719364
rs2280552
rs1801550
rs1801368
rs2280550
rs2280549
rs2280548
rs117875104
rs2067948
rs2280546
rs117012176
rs11978836
rs4719366
rs56259105
rs117100204
rs138356578
rs149247906
rs73051854
rs11770899
rs11557347
rs10950456
rs73051857
rs55871234
rs150642962
rs73051862
rs55678474
rs116953282
rs73051864
rs73051865
rs7809140
rs4273749
rs12154473
rs112576143
rs7792631
rs3996333
rs1554505
rs73051876
rs76421927
rs13225225
rs1554506
rs142037266
rs10228977
rs10239186
rs12699490
rs12699491
rs12699492
rs12699493
rs12699494
rs12699495
rs12699496
rs55684109
rs55864895
rs117802435
rs10950458
rs11765639
rs7804387
rs10237340
rs56188628
rs7789484
rs7791124
rs7789967
rs10950461
rs10950464
rs10950466
rs11760932
rs11760946
rs73035914
rs73035916
rs7799855
rs7801421
rs62442924
rs62442925
rs10253879
rs6977735
rs6961018
rs6965059
rs118105651
rs7798407
rs113514437
rs11768212
rs147296048
rs1316716
rs1113736
rs1113737
rs148393653
rs7807248
rs7803415
rs2140123
rs73047969
rs7785679
rs7804190
rs143526741
rs73047973
rs6952085
rs6947892
rs138334474
rs11972209
rs190867828
rs939936
rs1815054
rs939935
rs939934
rs882948
rs113206075
rs11979459
rs55696955
rs4236279
rs6949306
rs6974807
rs10950473
rs6979477
rs4721248
rs117644708
rs2140121
rs78394551
rs111324263
rs144597631
rs140599604
rs11773627
rs6972374
rs117998432
rs7795303
rs6946691
rs12666575
rs61467855
rs12669018
rs11766575
rs1105641
rs55669070
rs117546874
rs1105639
rs10256644
rs117190769
rs116868020
rs67059662
rs67271841
rs117106123
rs118045173
rs117663441
rs55790414
rs4721264
rs117837113
rs1533828
rs73047989
rs73047990
rs4721267
rs62442944
rs12699547
rs147648203
rs56297951
rs112351220
rs145078370
rs6964314
rs6461049
rs139930338
rs6969587
rs73047997
rs12699561
rs113794170
rs3996330
rs3996329
rs35344169
rs111402248
rs66979794
rs12668156
rs117395188
rs73049803
rs11764780
rs12668848
rs55790766
rs112054057
rs79950306
rs118013978
rs57148375
rs4721282
rs73041780
rs117653448
rs117151516
rs146040447
rs11765549
rs11765550
rs11773316
rs11763870
rs56362140
rs4721287
rs34809719
rs60432611
rs58120505
rs56727870
rs60995052
rs60755037
rs57216949
rs11764590
rs1403174
rs150283295
rs868754
rs3957488
rs3996328
rs77026842
rs3857706
rs872465
rs872464
rs6953187
rs4721294
rs4721295
rs55689856
rs34021847
rs144718353
rs55692801
rs73043506
rs73043509
rs79206451
rs10950503
rs73043511
rs73043514
rs1107592
rs1107591
rs57460298
rs57633152
rs139562583
rs6975354
rs56220145
rs10479762
rs73672006
rs73043526
rs13246996
rs58227534
rs12670737
rs55828714
rs111543129
rs871924
rs871925
rs113724348
rs117302256
rs4719391
rs13227554
rs2008263
rs549188081
rs56305291
rs73045466
rs4721302
rs4721303
rs11771625
rs56180486
rs11514731
rs12699570
rs62444881
rs35622755
rs35745518
rs3996325
rs59822957
rs4623312
rs55832849
rs143535020
rs939946
rs1317138
rs939947
rs939948
rs4721308
rs4721309
rs939949
rs883445
rs73277191
rs883444
rs10254204
rs146281494
rs73281311
rs4719395
rs4721312
rs73045493
rs55988458
rs56016347
rs11762545
rs11762636
rs67408806
rs73281316
rs56016843
rs73047003
rs10258126
rs6973622
rs4721314
rs55874937
rs73047007
rs12699596
rs10251332
rs79447549
rs11764212
rs10269764
rs188395993
rs61096774
rs4721320
rs62444886
rs4721321
rs4721322
rs4721323
rs59619245
rs73672014
rs3735210
rs3735211
rs3735212
rs4721324
rs4721325
rs73047021
rs4721326
rs55695483
rs28406048
rs28537163
rs7778752
rs55773130
rs55952733
rs144239111
rs55993248
rs3934792
rs4719399
rs4719401
rs4721327
rs4470910
rs73047031
rs4719402
rs62444889
rs7803147
rs7802187
rs7803310
rs10225174
rs10280870
rs10225180
rs73047040
rs79625046
rs10215961
rs28528997
rs56269126
rs1533827
rs6976645
rs6975908
rs56068044
rs73047046
rs58775644
rs56074241
rs112578690
rs73047048
rs10214987
rs7795126
rs6948902
rs6948912
rs55683212
rs56226325
rs34001382
rs3996323
rs11763750
rs117624174
rs11766468
rs56720835
rs1533829
rs62444906
rs62444907
rs10241537
rs60137119
rs6944660
rs73047060
rs79024151
rs56087309
rs7797112
rs183232966
rs7801349
rs73672021
rs6950627
rs10235664
rs10276536
rs9639202
rs7807520
rs4721341
rs55770986
rs56265641
rs9969125
rs6943102
rs73672023
rs10257899
rs55669426
rs77016717
rs7787359
rs34329930
rs56289396
rs73281402
rs117785294
rs117845816
rs4721347
rs12699646
rs73283510
rs11765426
rs6461108
rs116872964
rs138727958
rs78173333
rs61154218
rs56278483
rs56190614
rs55893771
rs55775061
rs74726782
rs17132109
rs4719412
rs4719413
rs138100773
rs6972969
rs6977161
rs6972987
rs6953670
rs60626033
rs73047093
rs67922140
rs73047097
rs73047102
rs140888048
rs17132111
rs58693389
rs112239528
rs57907973
rs4721353
rs73048910
rs67830812
rs4719414
rs111243376
rs111656740
rs10261796
rs17132114
rs7785626
rs114216570
rs73048919
rs6461115
rs55810445
rs11760737
rs11773643
rs56072378
rs4721359
rs55801877
rs55860148
rs4719415
rs56085961
rs4719416
rs111575077
rs34731055
rs62444917
rs56013888
rs55789728
rs73048938
rs73048939
rs17132130
rs12333585
rs73048940
rs57429877
rs62444919
rs11772627
rs3800869
rs3800870
rs3800871
rs3800872
rs3823624
rs17734969
rs191445650
rs10270935
rs10253087
rs11771283
rs145315186
rs12699659
rs12530949
rs12536235
rs111825190
rs12536239
rs56320659
rs10950536
rs56918704
rs56140501
rs147609326
rs9632587
rs17132133
rs3800873
rs68182881
rs73048954
rs1860826
rs2398709
rs35145970
rs13227446
rs141926533
rs1860827
rs2398708
rs2398707
rs3778937
rs181676109
rs10280529
rs113694148
rs3778938
rs3778939
rs73048967
rs3729620
rs3800874
rs10251391
rs10254998
rs73048969
rs73048970
rs3778940
rs3778943
rs34564512
rs4721372
rs3800875
rs3800876
rs3778944
rs73048980
rs3778945
rs56024083
rs3778946
rs3800877
rs7805774
rs7796547
rs34903893
rs3800878
rs3800879
rs3800880
rs3800881
rs3800882
rs3800883
rs73032309
rs3800884
rs3800885
rs1558461
rs1558462
rs3800887
rs73032312
rs3800888
rs141851113
rs3778947
rs117523767
rs73032315
rs3800889
rs3800890
rs55954288
rs3778948
rs3778949
rs3800891
rs3800893
rs9654938
rs9654939
rs73032321
rs11773669
rs73032323
rs4721384
rs73032324
rs3778950
rs3778951
rs73032327
rs73032330
rs3823626
rs3800894
rs79386012
rs3800895
rs73032334
rs3778953
rs55854338
rs3778954
rs112694628
rs3778955
rs73032337
rs73032339
rs73032340
rs11973308
rs11982791
rs3823627
rs73032342
rs3778956
rs3778957
rs3778958
rs73032344
rs73032345
rs3778959
rs3778960
rs3778961
rs3778962
rs62442989
rs10242757
rs118128057
rs73285726
rs73032347
rs56344650
rs56143050
rs13242473
rs73032350
rs56291341
rs73034410
rs10950541
rs10950542
rs113928748
rs55742222
rs56115522
rs2895202
rs73034411
rs4721390
rs73034414
rs183213258
rs56409553
rs184894605
rs73034415
rs73671837
rs56922345
rs10256690
rs3800896
rs73034419
rs73034420
rs745528
rs73034423
rs3888009
rs1075762
rs10242452
rs34592519
rs35143793
rs4721392
rs4721393
rs3800897
rs73034427
rs73034430
rs114867273
rs73034433
rs73034434
rs3823628
rs3800898
rs116845355
rs73034436
rs73034437
rs3800900
rs73034443
rs113889661
rs73034445
rs73034446
rs3778963
rs73034451
rs73034453
rs3778964
rs73034458
rs3778965
rs73034460
rs3800901
rs111476631
rs73034464
rs73038440
rs73038441
rs73038442
rs56159855
rs3778968
rs55889027
rs55636534
rs3778969
rs55651222
rs55836070
rs4719431
rs4719432
rs73038445
rs79544783
rs117038973
rs73038446
rs62442993
rs55998156
rs4380817
rs73038449
rs4719436
rs6944886
rs73038458
rs143734793
rs73038461
rs4721405
rs3778970
rs55949534
rs55690798
rs56236532
rs56085180
rs55805893
rs56055755
rs73038464
rs3800902
rs55807033
rs56171232
rs35876604
rs1860829
rs735932
rs55732509
rs73038472
rs3778971
rs117375491
rs3800904
rs73038477
rs4721407
rs73038479
rs3800905
rs73038481
rs3800906
rs55942951
rs56248405
rs118068766
rs2159783
rs7809796
rs73038485
rs7809320
rs10224497
rs150034256
rs4721410
rs55832838
rs55675295
rs113003165
rs73038493
rs3778973
rs1558464
rs1558465
rs1558466
rs1476887
rs73035480
rs731140
rs73035483
rs142994800
rs73035485
rs1860830
rs78365436
rs73035488
rs186033939
rs4721411
rs4721412
rs113147711
rs6461158
rs149106053
rs117365244
rs147453828
rs138326215
rs112996667
rs11770254
rs11770255
rs146378678
rs73035490
rs2398706
rs13240499
rs138146547
rs73035498
rs73035501
rs10239050
rs117230269
rs11767038
rs3800907
rs3800908
rs3800909
rs3778977
rs73037206
rs71525361
rs3778978
rs4721418
rs75870429
rs1860831
rs73037214
rs4719443
rs3778980
rs191360710
rs3778981
rs1860832
rs879672
rs150211784
rs73285786
rs55831995
rs3800913
rs3800914
rs3800915
rs111349283
rs113585093
rs148446325
rs2398705
rs55784840
rs73037225
rs3800916
rs3778982
rs73037230
rs3778983
rs3778984
rs73037293
rs3778985
rs3778986
rs3800917
rs3800918
rs3778987
rs34111510
rs4721428
rs6461168
rs3778988
rs3778989
rs3778990
rs73039204
rs4721429
rs7795360
rs3778991
rs113799903
rs146257504
rs113586902
rs7801547
rs7800909
rs56289380
rs7804788
rs73039212
rs76007632
rs73039214
rs3778992
rs112616656
rs3778994
rs3778995
rs78296763
rs1107351
rs3778996
rs117188459
rs56136134
rs17132239
rs7803122
rs73039217
rs7803910
rs73039218
rs17132242
rs139002663
rs76016791
rs73039221
rs73039222
rs73039225
rs3800920
rs34357420
rs3778998
rs3778999
rs3779000
rs78417783
rs28710964
rs3779002
rs1859993
rs4721441
rs55792121
rs3800922
rs3800923
rs3779003
rs111572045
rs1004643
rs7811807
rs1614599
rs35578480
rs73039232
rs79768670
rs3800924
rs73039233
rs1637771
rs3823631
rs1637770
rs6461188
rs73039236
rs34739081
rs1620530
rs113544747
rs10237191
rs1639895
rs4721446
rs10240891
rs4721447
rs35256954
rs13240401
rs3800925
rs13238385
rs34782622
rs73039241
rs58835785
rs59134428
rs113970756
rs7788620
rs6972752
rs73039245
rs35666814
rs34045509
rs35076297
rs62443025
rs113331604
rs34513550
rs73039250
rs62443026
rs75340993
rs142930614
rs190725359
rs150084146
rs62443035
rs34129678
rs13230911
rs3779009
rs34198643
rs33959324
rs1637766
rs35536620
rs1639898
rs76301350
rs55639323
rs6967713
rs6967879
rs3800926
rs13226690
rs13229741
rs13244625
rs2159045
rs34255795
rs143898709
rs73039261
rs35324681
rs62443039
rs1637762
rs73039263
rs139791998
rs3779013
rs74545244
rs12699750
rs6967286
rs1637761
rs35038526
rs73039268
rs62443041
rs34875122
rs34853711
rs13240130
rs62443044
rs17186327
rs112457035
rs73039275
rs73039277
rs149788966
rs145765896
rs13233029
rs56278027
rs35413321
rs1639906
rs1637759
rs17790410
rs79172705
rs13224212
rs73039282
rs77488374
rs73039284
rs62442470
rs4721458
rs35239146
rs188561043
rs74766679
rs62442472
rs75475922
rs1625543
rs1625464
rs1637752
rs1637751
rs73039288
rs10226475
rs73039293
rs111711634
rs113744205
rs62442473
rs56086308
rs13233298
rs1637750
rs55742819
rs56247048
rs4719456
rs1637749
rs73039301
rs13222849
rs1632674
rs73039302
rs117355637
rs4719457
rs73041305
rs1639908
rs74673975
rs17186614
rs73041308
rs1637748
rs1637747
rs10257990
rs73041310
rs73041312
rs12112306
rs1639909
rs76265157
rs17790613
rs62442476
rs1637746
rs1637745
rs56120722
rs1637744
rs147937999
rs1558458
rs55653949
rs55831522
rs1637742
rs1637741
rs3800929
rs1637740
rs35865023
rs2079566
rs73041323
rs73041325
rs76785191
rs1558460
rs73041326
rs1637738
rs73041329
rs144947164
rs73041331
rs6950269
rs11976342
rs151135250
rs117482721
rs140241700
rs56075204
rs73041335
rs749991
rs1637737
rs73041336
rs1639910
rs73041340
rs34033546
rs1637736
rs142998513
rs73041344
rs57007970
rs73041345
rs56086108
rs144398516
rs17187301
rs112165360
rs55971358
rs1612548
rs73041349
rs1637735
rs3800932
rs4721473
rs3800933
rs76922925
rs73041352
rs74981847
rs1639911
rs74449241
rs112702513
rs113218142
rs149401019
rs1639912
rs35173522
rs73041353
rs73041355
rs73041356
rs1002170
rs1002169
rs10252533
rs55947430
rs117206014
rs73041362
rs745566
rs62442481
rs745565
rs733611
rs1637732
rs55848703
rs35629140
rs7781856
rs1859991
rs73041368
rs1639914
rs6951493
rs75713008
rs62442483
rs1639915
rs1624785
rs181761487
rs6957871
rs1639916
rs73041377
rs73041378
rs1637731
rs1639917
rs1637730
rs6461233
rs144195184
rs1639918
rs75094777
rs1639919
rs2159044
rs1639920
rs1108036
rs74628132
rs3800937
rs13222228
rs74431414
rs73041386
rs73041387
rs4719462
rs113048161
rs113080800
rs1639922
rs3800938
rs55995779
rs62442501
rs56040124
rs71525363
rs1626670
rs35791351
rs35268261
rs62442502
rs1637728
rs17791802
rs144065877
rs111958031
rs73041396
rs3757436
rs3757437
rs3757438
rs148436240
rs3757439
rs142501392
rs558903695
rs62442503
rs3757440
rs62442504
rs143844352
rs11547271
rs149896875
rs7787274
rs7810970
rs73041400
rs73041401
rs73041402
rs62442506
rs73043204
rs73043205
rs6963660
rs11547270
rs34418140
rs7799006
rs6951825
rs11984133
rs62442507
rs6962067
rs62442508
rs146427483
rs139052325
rs150588075
rs117572262
rs35675198
rs34996498
rs35913626
rs35773002
rs6978317
rs35468746
rs34185397
rs34054418
rs4719468
rs33922585
rs77713358
rs10232413
rs12673108
rs4719469
rs4719470
rs34413455
rs3807428
rs3807429
rs34023260
rs4721505
rs36008969
rs3735092
rs3735093
rs34248704
rs34829180
rs34002396
rs34412874
rs33981648
rs10281945
rs35094664
rs28514741
rs79462193
rs79943740
rs35932242
rs2240576
rs12531150
rs6962576
rs35544211
rs35817339
rs35110413
rs10230928
rs1799832
rs1062492
rs34375796
rs35012732
rs35422250
rs34236280
rs2270052
rs62442512
rs2256545
rs113874332
rs188855839
rs6945323
rs186859236
rs4719471
rs12534131
rs117064592
rs118040378
rs111758446
rs2302070
rs2302071
rs3815313
rs6888
rs62442513
rs4721516
rs148804022
rs2398669
rs73043225
rs2398668
rs145090960
rs114192792
rs73043226
rs73043228
rs73043231
rs77610730
rs11772177
rs12537790
rs7803189
rs73043235
rs184414402
rs10447540
rs145606867
rs10447541
rs12699807
rs4721524
rs62442514
rs113747184
rs9639264
rs35605848
rs36026497
rs116898687
rs2286207
rs2286206
rs2286205
rs34262822
rs10950627
rs147290252
rs148400229
rs112204648
rs113183986
rs112280206
rs113987903
rs111593882
rs6970973
rs4721527
rs6971143
rs62442515
rs4721528
rs111948334
rs61753092
rs6947645
rs112383096
rs113018972
rs145668438
rs111598788
rs7802283
rs113429509
rs12535174
rs112436320
rs34502289
rs112895870
rs112271773
rs111494155
rs144802870
rs4721533
rs4721534
rs7456643
rs73043244
rs79229963
rs111881583
rs78792969
rs186451309
rs878534
rs2398667
rs4549678
rs34417375
rs62442525
rs112287914
rs113629216
rs12673658
rs12669625
rs111256954
rs7792045
rs6945061
rs62442529
rs34228260
rs113017110
rs75509395
rs111346648
rs62442530
rs62442531
rs187463678
rs192652258
rs374251875
rs112282546
rs147431451
rs58921703
rs10278242
rs71525371
rs112023656
rs6952527
rs6943446
rs6957272
rs574881341
rs148068310
rs61491879
rs76080135
rs9690444
rs13220928
rs34196856
rs34219261
rs112610365
rs62442535
rs4719486
rs4721548
rs75537891
rs12699820
rs34974704
rs7797577
rs11520750
rs10950641
rs141019233
rs191871587
rs113815381
rs34320540
rs75343543
rs13233723
rs7781284
rs4721561
rs117144060
rs191580602
rs13245097
rs6971396
rs4318967
rs10249052
rs77108261
rs13247196
rs6963924
rs6962946
rs35879307
rs62442536
rs117482081
rs10479970
rs7805462
rs62442538
rs4721571
rs4721572
rs4721573
rs4721574
rs4721575
rs4442022
rs62442539
rs62442541
rs2398666
rs34519622
rs55871547
rs111162086
rs35642219
rs10232355
rs10236582
rs138815464
rs9768897
rs59973093
rs10950654
rs4721590
rs118039463
rs59455908
rs55739293
rs149956955
rs12699833
rs55940829
rs12699834
rs59702609
rs2398665
rs12670248
rs12672260
rs12670380
rs73043282
rs117227268
rs59917907
rs73043286
rs6965699
rs4314559
rs11766676
rs34355737
rs62442558
rs2398664
rs2398663
rs117988274
rs145155065
rs12699838
rs10264281
rs12699839
rs12538376
rs12535689
rs6945864
rs4721592
rs73043288
rs188401684
rs7784694
rs10264072
rs10252176
rs12699843
rs2895183
rs188608269
rs185261924
rs12699846
rs12699847
rs7807013
rs12699850
rs6461318
rs12699855
rs116605978
rs9638744
rs2398662
rs113161767
rs7791306
rs7804905
rs75680634
rs62444161
rs10447599
rs73275098
rs6974490
rs111282797
rs11767378
rs11760846
rs57053689
rs7805570
rs74934372
rs62444162
rs7792934
rs6944584
rs2398661
rs7801817
rs2301942
rs2301943
rs77477547
rs9690787
rs11551167
rs78680793
rs3807430
rs73043300
rs147124146
rs6952433
rs6461332
rs118186649
rs13236428
rs12533699
rs12533700
rs78913246
rs73045203
rs953770
rs12699880
rs12699881
rs3778895
rs116940910
rs4609106
rs76560341
rs10252112
rs7810812
rs7810944
rs7791679
rs72569139
rs73045207
rs2286204
rs10260603
rs75471483
rs2301944
rs4721650
rs141469161
rs4721651
rs7804900
rs6958478
rs6978000
rs4719519
rs1010303
rs1548595
rs1548596
rs7779134
rs7783775
rs1419722
rs3807432
rs147772063
rs883667
rs886632
rs884565
rs884564
rs884566
rs1010302
rs1010301
rs1010300
rs1548597
rs11765655
rs4721656
rs1054058
rs4721657
rs4721658
rs12669470
rs150672383
rs2240347
rs145130793
rs113033132
rs62444177
rs112501635
rs6461351
rs10233271
rs10950686
rs6461352
rs3735095
rs3735096
rs10232384
rs146038252
rs10239862
rs10280755
rs111824586
rs10950688
rs4721663
rs4719524
rs148265047
rs35419677
rs7808948
rs182125664
rs111523603
rs886634
rs1362137
rs78283957
rs4721667
rs10275146
rs10245195
rs73045247
rs7782956
rs62444185
rs28663449
rs184565506
rs6942749
rs55756073
rs6956223
rs7803015
rs6461361
rs1468337
rs2057840
rs6962495
rs11974910
rs78687971
rs79797574
rs79181751
rs1476614
rs118115001
rs58638919
rs144939628
rs7811831
rs1548598
rs1972518
rs10272548
rs10244138
rs10259587
rs113249213
rs4721687
rs4721688
rs6952959
rs117128943
rs6953297
rs6952152
rs6972968
rs55970742
rs12538383
rs12535685
rs1004642
rs7802518
rs17793630
rs7808353
rs7789095
rs141685697
rs74529428
rs6944568
rs6952809
rs79297732
rs12536888
rs7350030
rs28712717
rs10215904
rs12671804
rs2023969
rs117543642
rs7796798
rs149057447
rs2023968
rs4721695
rs4719530
rs2270005
rs10239877
rs142998028
rs10280923
rs151089696
rs10232546
rs4721697
rs4721698
rs10227362
rs12534223
rs6972852
rs62444199
rs10245377
rs12533091
rs150091615
rs1946119
rs150615426
rs2906182
rs11762300
rs9791681
rs2906181
rs60383982
rs142298775
rs2969073
rs2906180
rs117805339
rs80023700
rs79503311
rs142624861
rs62444202
rs147138909
rs10215412
rs73045295
rs3735099
rs3735100
rs17793768
rs2969077
rs118012183
rs4721709
rs2906179
rs145999729
rs2398633
rs2398634
rs17132410
rs146817114
rs2969078
rs146040733
rs10267898
rs74453229
rs78744147
rs79500308
rs117162459
rs117546185
rs117883639
rs117257155
rs55695235
rs141011969
rs144972260
rs6461379
rs11772554
rs78216979
rs79606759
rs76150572
rs11772900
rs2906176
rs2906175
rs10226762
rs189567704
rs10240036
rs2906174
rs2969058
rs2906173
rs80146221
rs73047204
rs117090088
rs118092134
rs77792692
rs2906172
rs2906171
rs79568461
rs78972208
rs2097873
rs56145652
rs11773261
rs11763749
rs2969059
rs140146376
rs62444218
rs146686415
rs2969060
rs2969061
rs78195920
rs117758272
rs74599788
rs147820142
rs117652337
rs872243
rs117501546
rs886625
rs11486794
rs11768989
rs35882675
rs146366665
rs139088028
rs147842997
rs112935032
rs138226325
rs116842151
rs117956215
rs2969034
rs144987953
rs13234280
rs6461380
rs11773843
rs11760223
rs2969080
rs10950701
rs2906170
rs34747233
rs7458163
rs71525383
rs71525384
rs71525385
rs66825458
rs76071584
rs886626
rs142774336
rs4721714
rs11767507
rs73047215
rs117467625
rs139622470
rs11768384
rs62444219
rs35847516
rs2906168
rs2906167
rs74598806
rs2969063
rs7810043
rs9648243
rs75716847
rs186138534
rs180774389
rs10279360
rs11772390
rs76982664
rs79500935
rs2969064
rs11764189
rs1362136
rs74459853
rs17794229
rs7778848
rs7778854
rs7799266
rs2969065
rs2969066
rs75836971
rs151031105
rs149776794
rs2969067
rs12112077
rs2906166
rs2906165
rs141865417
rs34623776
rs9691234
rs143096614
rs34701082
rs10950702
rs11764837
rs71525387
rs60840198
rs57933235
rs118023379
rs13233428
rs2969070
rs12699980
rs11760689
rs1548594
rs2969071
rs34751039
rs73047237
rs61742185
rs146419451
rs140755712
rs144605099
rs2906163
rs886628
rs75052760
rs75840254
rs11767162
rs13221130
rs75285866
rs2906162
rs2906161
rs12155306
rs144784223
rs35891222
rs35069969
rs2906160
rs2906159
rs75306502
rs34016486
rs2906157
rs143126587
rs34530291
rs2906156
rs34599097
rs73283443
rs117054853
rs55859865
rs10488611
rs2023970
rs117777395
rs74437708
rs2969075
rs55772818
rs76021854
rs2906155
rs2906154
rs17794559
rs2906153
rs56375103
rs12055928
rs2906152
rs11765273
rs144438050
rs34603945
rs11973621
rs2906151
rs11976803
rs73047259
rs2906150
rs2906149
rs2906148
rs34782714
rs2906146
rs78671244
rs62444221
rs12700008
rs34690742
rs2906145
rs2906143
rs11770940
rs11760914
rs117014048
rs62444222
rs886629
rs886630
rs2906142
rs2906141
rs2906140
rs10282122
```
