## Supplementary material for "Characterization of shared and ancestry-specific signals driving complex traits using multi-ancestry fine-mapping": s2.afreq

```
#CHROM	ID	REF	ALT	ALT_FREQS	OBS_CT
7	rs6463854	T	C	0.712302	1008
7	rs6463855	T	C	0.712302	1008
7	rs7812194	A	G	0.712302	1008
7	rs7812196	A	G	0.712302	1008
7	rs4339536	A	G	0.712302	1008
7	rs4436031	G	A	0.713294	1008
7	rs4436032	G	C	0.713294	1008
7	rs56318509	G	A	0.712302	1008
7	rs56315048	G	A	0.713294	1008
7	rs56279771	C	T	0.712302	1008
7	rs10229645	G	A	0.712302	1008
7	rs188106603	G	A	0.0505952	1008
7	rs2251226	A	G	0.712302	1008
7	rs2251231	T	C	0.712302	1008
7	rs2251232	A	G	0.71131	1008
7	rs2304356	G	A	0.174603	1008
7	rs2251235	A	C	0.713294	1008
7	rs732492	C	T	0.713294	1008
7	rs892527	G	A	0.713294	1008
7	rs732491	T	C	0.713294	1008
7	rs892528	C	T	0.713294	1008
7	rs892529	T	C	0.712302	1008
7	rs752791	A	G	0.71131	1008
7	rs752792	C	A	0.713294	1008
7	rs892530	A	G	0.713294	1008
7	rs6971387	C	T	0.713294	1008
7	rs6946025	A	G	0.713294	1008
7	rs6946028	A	C	0.713294	1008
7	rs6950990	T	C	0.713294	1008
7	rs6976875	C	G	0.713294	1008
7	rs3735660	T	C	0.713294	1008
7	rs3735662	T	C	0.713294	1008
7	rs7795749	G	A	0.713294	1008
7	rs7789285	T	G	0.717262	1008
7	rs7789292	T	C	0.717262	1008
7	rs7789410	T	C	0.717262	1008
7	rs7778207	C	T	0.713294	1008
7	rs57092311	A	G	0.713294	1008
7	rs2289035	G	A	0.712302	1008
7	rs750005	A	G	0.713294	1008
7	rs2304357	C	T	0.701389	1008
7	rs2304358	A	G	0.713294	1008
7	rs55738771	T	C	0.713294	1008
7	rs56173921	A	C	0.713294	1008
7	rs12537304	T	C	0.713294	1008
7	rs10256386	C	A	0.71131	1008
7	rs3752712	G	A	0.676587	1008
7	rs7806171	A	G	0.712302	1008
7	rs3752714	G	A	0.712302	1008
7	rs1369011	C	A	0.714286	1008
7	rs2278460	G	T	0.715278	1008
7	rs7799232	T	C	0.714286	1008
7	rs151029994	C	T	0.0396825	1008
7	rs745563	G	A	0.714286	1008
7	rs535105674	C	T	0.0386905	1008
7	rs67490389	C	T	0.714286	1008
7	rs66856989	C	T	0.714286	1008
7	rs67780721	G	A	0.714286	1008
7	rs6976713	A	G	0.714286	1008
7	rs56217612	C	T	0.714286	1008
7	rs67049052	A	G	0.672619	1008
7	rs117130777	C	T	0.0218254	1008
7	rs10282181	A	G	0.671627	1008
7	rs10277127	C	A	0.662698	1008
7	rs6942930	G	A	0.660714	1008
7	rs6965558	A	G	0.662698	1008
7	rs7777834	G	A	0.662698	1008
7	rs10952143	A	G	0.661706	1008
7	rs12673103	G	A	0.662698	1008
7	rs117731637	T	A	0.0267857	1008
7	rs116984111	C	A	0.0267857	1008
7	rs3943775	T	C	0.662698	1008
7	rs2117346	T	A	0.662698	1008
7	rs6978756	C	G	0.662698	1008
7	rs58952281	C	T	0.077381	1008
7	rs4720827	T	C	0.657738	1008
7	rs4725176	G	A	0.655754	1008
7	rs6951678	C	T	0.66369	1008
7	rs2164078	C	T	0.668651	1008
7	rs2164079	T	C	0.697421	1008
7	rs2117347	T	C	0.666667	1008
7	rs6947915	G	C	0.697421	1008
7	rs10237910	T	G	0.669643	1008
7	rs10237934	T	C	0.669643	1008
7	rs6463891	G	T	0.669643	1008
7	rs1434336	A	G	0.669643	1008
7	rs10242329	T	C	0.669643	1008
7	rs10242343	T	C	0.668651	1008
7	rs10280144	G	A	0.669643	1008
7	rs10280798	G	A	0.669643	1008
7	rs35683430	C	G	0.668651	1008
7	rs10215442	T	C	0.667659	1008
7	rs10215243	C	T	0.667659	1008
7	rs10214972	G	T	0.667659	1008
7	rs11973946	C	T	0.666667	1008
7	rs11973950	C	T	0.667659	1008
7	rs10214976	G	A	0.667659	1008
7	rs112347572	G	A	0.0287698	1008
7	rs56675300	G	A	0.666667	1008
7	rs28526203	T	C	0.667659	1008
7	rs73042742	C	T	0.0277778	1008
7	rs67771371	A	G	0.667659	1008
7	rs113441957	C	A	0.0277778	1008
7	rs73042747	G	A	0.0277778	1008
7	rs67895171	T	C	0.668651	1008
7	rs67573033	C	A	0.668651	1008
7	rs66729249	G	T	0.668651	1008
7	rs66833358	T	C	0.668651	1008
7	rs66508086	G	A	0.668651	1008
7	rs35937737	G	A	0.668651	1008
7	rs34710514	T	C	0.668651	1008
7	rs6463892	A	G	0.667659	1008
7	rs6953649	A	G	0.667659	1008
7	rs6463893	T	A	0.695437	1008
7	rs6463894	C	T	0.667659	1008
7	rs6463896	A	G	0.667659	1008
7	rs6463897	G	A	0.666667	1008
7	rs6463898	C	G	0.667659	1008
7	rs6463899	T	C	0.667659	1008
7	rs6463900	T	C	0.667659	1008
7	rs4725180	C	T	0.666667	1008
7	rs4725181	C	T	0.666667	1008
7	rs4725182	C	T	0.667659	1008
7	rs7784926	G	A	0.667659	1008
7	rs7806521	A	G	0.667659	1008
7	rs10215326	T	C	0.695437	1008
7	rs6978445	A	G	0.695437	1008
7	rs12667910	A	C	0.490079	1008
7	rs4720831	G	A	0.674603	1008
7	rs10215520	T	C	0.686508	1008
7	rs111603112	G	C	0.0277778	1008
7	rs28856905	G	A	0.686508	1008
7	rs7794842	T	C	0.65873	1008
7	rs7805230	G	A	0.647817	1008
7	rs3829898	G	A	0.656746	1008
7	rs3814477	C	T	0.657738	1008
7	rs3814478	C	T	0.65873	1008
7	rs3814479	C	T	0.657738	1008
7	rs10254597	A	G	0.65873	1008
7	rs11763285	G	C	0.650794	1008
7	rs73042767	G	A	0.656746	1008
7	rs3824069	C	T	0.0277778	1008
7	rs4720833	A	G	0.685516	1008
7	rs4720834	T	C	0.685516	1008
7	rs4720835	G	A	0.657738	1008
7	rs4720836	C	T	0.656746	1008
7	rs4720837	C	A	0.657738	1008
7	rs61423551	G	A	0.657738	1008
7	rs58943706	T	C	0.685516	1008
7	rs3824070	A	G	0.685516	1008
7	rs4725190	A	G	0.685516	1008
7	rs3735654	G	A	0.657738	1008
7	rs3808335	A	G	0.657738	1008
7	rs3808336	A	G	0.656746	1008
7	rs3808337	C	T	0.655754	1008
7	rs3808338	C	A	0.649802	1008
7	rs3757851	C	T	0.0863095	1008
7	rs4725197	C	T	0.0277778	1008
7	rs892522	G	A	0.652778	1008
7	rs73042781	C	T	0.0277778	1008
7	rs3824071	C	T	0.652778	1008
7	rs3735655	G	A	0.0277778	1008
7	rs3735656	C	T	0.656746	1008
7	rs117548665	G	A	0.0347222	1008
7	rs10226620	T	C	0.686508	1008
7	rs187801093	G	A	0.0188492	1008
7	rs1550007	A	G	0.686508	1008
7	rs892523	A	G	0.686508	1008
7	rs4268033	A	G	0.686508	1008
7	rs11760769	C	T	0.686508	1008
7	rs73042784	C	T	0.65873	1008
7	rs1550008	T	C	0.6875	1008
7	rs1550009	C	T	0.6875	1008
7	rs1550010	G	A	0.6875	1008
7	rs7782070	A	G	0.656746	1008
7	rs4725207	C	T	0.688492	1008
7	rs10280178	T	C	0.690476	1008
7	rs1124669	A	G	0.689484	1008
7	rs751413	C	T	0.0277778	1008
7	rs3779607	T	C	0.689484	1008
7	rs3824072	T	C	0.689484	1008
7	rs57984014	G	A	0.684524	1008
7	rs3814480	A	G	0.689484	1008
7	rs59001762	G	A	0.0277778	1008
7	rs150440402	C	T	0.0119048	1008
7	rs3814481	A	G	0.689484	1008
7	rs3814482	G	A	0.683532	1008
7	rs1124871	G	A	0.645833	1008
7	rs3890492	C	A	0.690476	1008
7	rs4294092	G	A	0.690476	1008
7	rs1865348	G	A	0.690476	1008
7	rs10237660	T	G	0.690476	1008
7	rs2304359	A	G	0.69246	1008
7	rs2304360	T	C	0.689484	1008
7	rs2304361	T	C	0.691468	1008
7	rs7781047	A	G	0.700397	1008
7	rs4461805	A	G	0.700397	1008
7	rs4257937	G	C	0.699405	1008
7	rs4285398	A	G	0.699405	1008
7	rs10952167	G	A	0.506944	1008
7	rs10155977	A	G	0.698413	1008
7	rs6959291	A	G	0.698413	1008
7	rs10952168	G	A	0.698413	1008
7	rs17852421	G	A	0.191468	1008
7	rs545233062	C	A	0.0228175	1008
7	rs3735657	C	T	0.50496	1008
7	rs6463928	A	G	0.694444	1008
7	rs7811444	A	G	0.106151	1008
7	rs10236421	C	T	0.49504	1008
7	rs7799217	G	A	0.485119	1008
7	rs76476693	C	T	0.0615079	1008
7	rs12702926	C	T	0.488095	1008
7	rs55861403	G	C	0.603175	1008
7	rs6972838	T	C	0.892857	1008
7	rs114512904	G	T	0.0456349	1008
7	rs116505052	G	T	0.0456349	1008
7	rs2033572	G	A	0.84127	1008
7	rs112857923	A	C	0.0486111	1008
7	rs113046579	G	C	0.0486111	1008
7	rs117125620	T	C	0.0654762	1008
7	rs12702933	G	A	0.875	1008
7	rs12702934	C	G	0.886905	1008
7	rs7798348	C	A	0.831349	1008
7	rs143722032	C	T	0.0257937	1008
7	rs1865347	T	C	0.885913	1008
7	rs7788760	A	C	0.880952	1008
7	rs144535577	G	A	0.0436508	1008
7	rs12702939	G	A	0.84127	1008
7	rs10253208	A	G	0.0376984	1008
7	rs73672649	C	A	0.0386905	1008
7	rs28625953	C	A	0.0386905	1008
7	rs11770962	A	G	0.0386905	1008
7	rs10274145	T	C	0.878968	1008
7	rs60961513	T	C	0.0386905	1008
7	rs6463939	A	G	0.0406746	1008
7	rs73672652	C	G	0.0386905	1008
7	rs4725228	C	T	0.877976	1008
7	rs150221686	A	C	0.0396825	1008
7	rs141091266	C	T	0.0912698	1008
7	rs73672653	C	A	0.0386905	1008
7	rs4720855	A	G	0.877976	1008
7	rs4725230	G	A	0.880952	1008
7	rs4725231	G	C	0.885913	1008
7	rs80044186	C	T	0.0386905	1008
7	rs74396691	C	T	0.093254	1008
7	rs4725234	T	C	0.876984	1008
7	rs4725235	C	T	0.877976	1008
7	rs12672891	C	T	0.874008	1008
7	rs12673322	C	T	0.376984	1008
7	rs79297976	T	C	0.0396825	1008
7	rs111667948	C	T	0.046627	1008
7	rs149054366	C	T	0.0565476	1008
7	rs35825246	C	G	0.205357	1008
7	rs4725236	C	G	0.530754	1008
7	rs62436910	C	T	0.381944	1008
7	rs62436911	C	T	0.381944	1008
7	rs73050578	G	A	0.140873	1008
7	rs35666979	C	T	0.143849	1008
7	rs73289427	G	A	0.380952	1008
7	rs7800178	T	C	0.677579	1008
7	rs62436912	C	G	0.385913	1008
7	rs117961608	C	T	0.115079	1008
7	rs34990622	C	T	0.00694444	1008
7	rs4725240	T	C	0.53373	1008
7	rs7458089	A	G	0.385913	1008
7	rs1275	T	C	0.532738	1008
7	rs4518570	T	C	0.53373	1008
7	rs4368888	A	G	0.679563	1008
7	rs6463946	G	A	0.144841	1008
7	rs4725242	T	C	0.677579	1008
7	rs118050046	C	T	0.0496032	1008
7	rs4720857	A	G	0.678571	1008
7	rs1434335	T	C	0.677579	1008
7	rs2077421	T	C	0.142857	1008
7	rs753114	C	T	0.385913	1008
7	rs753113	G	C	0.139881	1008
7	rs753112	A	G	0.144841	1008
7	rs113210207	G	A	0.00198413	1008
7	rs13235561	C	A	0.140873	1008
7	rs12533374	C	G	0.125992	1008
7	rs4725250	C	T	0.122024	1008
7	rs1897793	A	G	0.25496	1008
7	rs4725251	A	G	0.25496	1008
7	rs753550	G	A	0.118056	1008
7	rs892525	A	T	0.118056	1008
7	rs755908	G	T	0.50496	1008
7	rs1030739	C	G	0.116071	1008
7	rs34149340	G	A	0.117063	1008
7	rs12702960	C	T	0.117063	1008
7	rs13247883	G	C	0.117063	1008
7	rs13234433	C	T	0.118056	1008
7	rs12702961	G	A	0.118056	1008
7	rs13234642	C	T	0.118056	1008
7	rs10248301	T	C	0.516865	1008
7	rs12531242	G	A	0.119048	1008
7	rs10248501	A	G	0.399802	1008
7	rs35879376	A	G	0.118056	1008
7	rs11766049	A	G	0.119048	1008
7	rs10253103	T	C	0.510913	1008
7	rs11767656	T	C	0.513889	1008
7	rs4725254	C	G	0.119048	1008
7	rs6976130	G	T	0.388889	1008
7	rs10247351	C	T	0.389881	1008
7	rs10251061	C	G	0.655754	1008
7	rs10239695	G	A	0.507937	1008
7	rs10257085	A	G	0.531746	1008
7	rs10239711	G	A	0.65873	1008
7	rs10257217	A	G	0.657738	1008
7	rs117034276	G	C	0.0218254	1008
7	rs113772882	G	T	0.151786	1008
7	rs112074219	A	G	0.151786	1008
7	rs66872864	G	A	0.127976	1008
7	rs28425496	C	G	0.389881	1008
7	rs62436920	T	C	0.126984	1008
7	rs10259427	T	A	0.376984	1008
7	rs13245145	C	T	0.130952	1008
7	rs10238589	G	A	0.371032	1008
7	rs4725257	T	G	0.133929	1008
7	rs4725258	C	T	0.124008	1008
7	rs4720869	G	A	0.123016	1008
7	rs12539603	C	T	0.134921	1008
7	rs11980056	G	A	0.383929	1008
7	rs12539677	C	T	0.136905	1008
7	rs6975322	G	T	0.383929	1008
7	rs6970313	A	G	0.535714	1008
7	rs10429166	C	T	0.202381	1008
7	rs10429241	T	C	0.150794	1008
7	rs79212014	A	G	0.436508	1008
7	rs10429121	G	A	0.614087	1008
7	rs10464250	G	C	0.384921	1008
7	rs77113859	A	G	0.219246	1008
7	rs10266105	G	C	0.240079	1008
7	rs10225166	A	C	0.241071	1008
7	rs12702990	T	G	0.241071	1008
7	rs149844562	G	A	0.0287698	1008
7	rs56715409	G	A	0.0952381	1008
7	rs4720872	T	G	0.242063	1008
7	rs4725261	A	C	0.24504	1008
7	rs73052635	C	T	0.321429	1008
7	rs12532974	T	G	0.184524	1008
7	rs6463979	T	C	0.0555556	1008
7	rs62436945	A	G	0.0555556	1008
7	rs62436946	G	C	0.183532	1008
7	rs62436947	T	G	0.0555556	1008
7	rs67388036	T	A	0.0555556	1008
7	rs58720737	T	C	0.0555556	1008
7	rs10253718	T	C	0.0555556	1008
7	rs7804981	G	C	0.239087	1008
7	rs144474867	C	T	0.0595238	1008
7	rs59553524	G	A	0.0555556	1008
7	rs13239071	G	A	0.185516	1008
7	rs57697690	C	T	0.0555556	1008
7	rs58462665	T	C	0.0555556	1008
7	rs10952198	T	C	0.239087	1008
7	rs10952199	C	T	0.238095	1008
7	rs66598417	C	G	0.0545635	1008
7	rs10239756	T	C	0.0545635	1008
7	rs10277643	G	A	0.0545635	1008
7	rs4725267	T	A	0.183532	1008
7	rs28883686	C	A	0.0545635	1008
7	rs28833283	T	C	0.0545635	1008
7	rs11764677	C	T	0.184524	1008
7	rs35303290	C	T	0.184524	1008
7	rs6463989	G	C	0.365079	1008
7	rs28656056	C	T	0.0545635	1008
7	rs77791627	C	T	0.550595	1008
7	rs73277057	A	C	0.0545635	1008
7	rs4725272	C	T	0.606151	1008
7	rs10807969	C	T	0.208333	1008
7	rs62436952	T	C	0.0545635	1008
7	rs62436953	T	C	0.0545635	1008
7	rs10251968	A	C	0.0545635	1008
7	rs2037890	T	C	0.1875	1008
7	rs892520	T	C	0.614087	1008
7	rs60114543	G	A	0.364087	1008
7	rs56184332	C	G	0.372024	1008
7	rs10255516	A	G	0.616071	1008
7	rs1807146	C	T	0.1875	1008
7	rs1807147	T	C	0.0545635	1008
7	rs2398738	A	T	0.609127	1008
7	rs9886201	C	T	0.422619	1008
7	rs4464874	G	A	0.614087	1008
7	rs117870886	G	A	0.37004	1008
7	rs75040976	G	A	0.37004	1008
7	rs4587234	C	T	0.1875	1008
7	rs4720882	G	A	0.1875	1008
7	rs4720883	G	C	0.614087	1008
7	rs76069179	G	A	0.372024	1008
7	rs117044562	A	C	0.372024	1008
7	rs143192189	C	T	0.0267857	1008
7	rs10952209	T	C	0.928571	1008
7	rs12703010	C	T	0.559524	1008
7	rs7786528	A	G	0.621032	1008
7	rs73670609	G	A	0.369048	1008
7	rs2398737	T	G	0.612103	1008
7	rs7807151	G	C	0.613095	1008
7	rs7807291	G	T	0.369048	1008
7	rs6956683	C	T	0.186508	1008
7	rs111820040	T	C	0.271825	1008
7	rs72575915	G	C	0.0535714	1008
7	rs117864416	C	A	0.030754	1008
7	rs4720885	G	T	0.186508	1008
7	rs7785046	T	C	0.614087	1008
7	rs2012136	T	C	0.615079	1008
7	rs755174	C	G	0.374008	1008
7	rs17235762	G	T	0.185516	1008
7	rs6464022	C	T	0.188492	1008
7	rs6464023	A	G	0.617063	1008
7	rs191183509	C	T	0.0138889	1008
7	rs4720886	C	T	0.186508	1008
7	rs6464024	C	T	0.240079	1008
7	rs74490380	G	T	0.372024	1008
7	rs6464025	T	C	0.619048	1008
7	rs7810616	A	C	0.619048	1008
7	rs4991292	C	T	0.188492	1008
7	rs1107198	A	G	0.619048	1008
7	rs1107199	G	A	0.186508	1008
7	rs16870435	T	C	0.376984	1008
7	rs1107610	T	A	0.0535714	1008
7	rs1976991	A	G	0.619048	1008
7	rs7784500	A	G	0.619048	1008
7	rs6944308	C	T	0.646825	1008
7	rs4725295	A	G	0.695437	1008
7	rs77266978	G	A	0.374008	1008
7	rs147486937	C	T	0.0486111	1008
7	rs139980216	G	A	0.0277778	1008
7	rs4725299	A	T	0.173611	1008
7	rs74608192	G	A	0.374008	1008
7	rs6960596	G	A	0.0565476	1008
7	rs79657390	G	A	0.372024	1008
7	rs75988103	G	A	0.373016	1008
7	rs4725302	C	T	0.193452	1008
7	rs146883263	G	A	0.0694444	1008
7	rs62435461	T	C	0.0585317	1008
7	rs117828547	T	C	0.0535714	1008
7	rs144394970	C	T	0.0277778	1008
7	rs7789377	A	T	0.372024	1008
7	rs77164466	T	A	0.195437	1008
7	rs79421203	G	A	0.369048	1008
7	rs77588198	A	T	0.37004	1008
7	rs72575924	G	A	0.0595238	1008
7	rs62435462	C	T	0.0595238	1008
7	rs4725308	G	A	0.619048	1008
7	rs10255004	C	T	0.248016	1008
7	rs76259626	G	T	0.371032	1008
7	rs9886253	A	G	0.621032	1008
7	rs6948843	G	A	0.1875	1008
7	rs74529049	T	C	0.372024	1008
7	rs6464033	A	T	0.247024	1008
7	rs7787321	G	A	0.619048	1008
7	rs118111305	A	T	0.154762	1008
7	rs10272990	T	C	0.560516	1008
7	rs10252002	G	A	0.1875	1008
7	rs117040144	C	G	0.376984	1008
7	rs79680010	A	C	0.377976	1008
7	rs10273779	T	C	0.626984	1008
7	rs138571839	C	T	0.377976	1008
7	rs6952435	A	G	0.623016	1008
7	rs10256087	A	G	0.624008	1008
7	rs67106788	C	A	0.0605159	1008
7	rs4236259	T	G	0.62004	1008
7	rs74723303	C	A	0.363095	1008
7	rs12113798	T	G	0.209325	1008
7	rs12113799	T	G	0.209325	1008
7	rs62435468	T	G	0.0664683	1008
7	rs1881865	G	T	0.584325	1008
7	rs117051541	C	T	0.00396825	1008
7	rs6942630	G	C	0.553571	1008
7	rs4073785	G	C	0.565476	1008
7	rs10270726	T	C	0.563492	1008
7	rs10252526	C	G	0.5625	1008
7	rs7383874	T	A	0.130952	1008
7	rs12671352	C	A	0.0644841	1008
7	rs7806507	C	G	0.362103	1008
7	rs80340382	G	A	0.0238095	1008
7	rs55749304	G	A	0.0644841	1008
7	rs55898015	T	G	0.0644841	1008
7	rs12539909	C	T	0.170635	1008
7	rs6950626	A	G	0.0634921	1008
7	rs12667167	A	G	0.0615079	1008
7	rs12667647	T	C	0.0615079	1008
7	rs12669525	T	C	0.0634921	1008
7	rs117122841	C	T	0.0575397	1008
7	rs1919910	T	C	0.0634921	1008
7	rs10950331	T	A	0.236111	1008
7	rs10950332	A	G	0.915675	1008
7	rs10237672	C	T	0.0634921	1008
7	rs12670854	A	G	0.0625	1008
7	rs12536482	A	G	0.175595	1008
7	rs4720922	G	T	0.162698	1008
7	rs79496824	C	T	0.0615079	1008
7	rs56130225	C	T	0.0615079	1008
7	rs7789732	C	T	0.0625	1008
7	rs139388709	C	T	0.00793651	1008
7	rs10215242	C	A	0.0615079	1008
7	rs79617852	G	A	0.360119	1008
7	rs56181349	A	C	0.0615079	1008
7	rs76175635	G	A	0.0615079	1008
7	rs7780984	G	T	0.0644841	1008
7	rs74472841	T	A	0.0644841	1008
7	rs140268094	G	C	0.0644841	1008
7	rs75378012	C	T	0.0634921	1008
7	rs76429146	G	A	0.0634921	1008
7	rs74665615	A	G	0.0634921	1008
7	rs79055096	A	G	0.0644841	1008
7	rs12670365	C	G	0.0654762	1008
7	rs62435472	C	T	0.167659	1008
7	rs12670820	C	G	0.0644841	1008
7	rs76516415	A	G	0.0644841	1008
7	rs116737962	C	T	0.0644841	1008
7	rs6952841	A	G	0.0664683	1008
7	rs11760614	T	C	0.0664683	1008
7	rs11762989	G	C	0.0664683	1008
7	rs10807747	T	C	0.0694444	1008
7	rs75467157	G	T	0.0634921	1008
7	rs79848511	G	A	0.0634921	1008
7	rs77184524	G	A	0.0634921	1008
7	rs7783310	T	C	0.484127	1008
7	rs111835361	G	A	0.0634921	1008
7	rs75993785	C	A	0.0634921	1008
7	rs1534790	C	G	0.227183	1008
7	rs78409012	G	A	0.0634921	1008
7	rs76209641	A	C	0.0684524	1008
7	rs74523977	C	T	0.0644841	1008
7	rs7780342	G	A	0.0644841	1008
7	rs4720940	C	T	0.0644841	1008
7	rs113474638	A	G	0.224206	1008
7	rs10281936	C	T	0.224206	1008
7	rs10950335	T	C	0.0634921	1008
7	rs10950336	C	T	0.0634921	1008
7	rs6963851	C	G	0.0634921	1008
7	rs12671076	G	A	0.0644841	1008
7	rs76230336	C	T	0.144841	1008
7	rs76944180	C	T	0.218254	1008
7	rs116318051	G	A	0.0644841	1008
7	rs11765505	A	C	0.0644841	1008
7	rs10227916	A	G	0.510913	1008
7	rs12531839	T	C	0.0634921	1008
7	rs112488380	G	A	0.0644841	1008
7	rs78395187	G	A	0.213294	1008
7	rs6942534	T	C	0.0634921	1008
7	rs6955859	G	A	0.0634921	1008
7	rs62435490	A	C	0.219246	1008
7	rs4997844	T	C	0.305556	1008
7	rs12671525	G	A	0.452381	1008
7	rs6972238	C	T	0.0644841	1008
7	rs6958253	T	C	0.0644841	1008
7	rs73040552	C	G	0.0644841	1008
7	rs11768091	A	C	0.0644841	1008
7	rs56113861	G	A	0.297619	1008
7	rs9886168	C	G	0.0535714	1008
7	rs74464967	C	G	0.0565476	1008
7	rs6951734	A	G	0.0644841	1008
7	rs6968884	G	C	0.0644841	1008
7	rs6460799	G	C	0.497024	1008
7	rs12671926	G	A	0.0634921	1008
7	rs12670145	A	G	0.22619	1008
7	rs4720965	C	T	0.198413	1008
7	rs56055450	A	T	0.204365	1008
7	rs9639086	T	G	0.0426587	1008
7	rs62435492	A	G	0.213294	1008
7	rs12666498	G	A	0.204365	1008
7	rs148976950	G	A	0.0545635	1008
7	rs78292088	T	A	0.22619	1008
7	rs57817654	A	G	0.22619	1008
7	rs147205643	G	A	0.0228175	1008
7	rs76073580	G	A	0.0535714	1008
7	rs55939167	G	A	0.202381	1008
7	rs146609695	C	T	0.0228175	1008
7	rs79214629	C	T	0.077381	1008
7	rs3735664	C	T	0.252976	1008
7	rs148060329	C	A	0.0218254	1008
7	rs3735663	T	G	0.200397	1008
7	rs12672562	C	T	0.252976	1008
7	rs117446094	C	T	0.0218254	1008
7	rs183630637	G	A	0.0386905	1008
7	rs73278908	T	C	0.0952381	1008
7	rs10429037	G	A	0.572421	1008
7	rs10281826	C	G	0.162698	1008
7	rs12670548	G	A	0.402778	1008
7	rs1107200	G	A	0.499008	1008
7	rs34170521	G	A	0.171627	1008
7	rs181154443	C	T	0.0248016	1008
7	rs61236605	G	A	0.104167	1008
7	rs76371074	T	C	0.0664683	1008
7	rs1534789	G	A	0.0664683	1008
7	rs79870618	C	T	0.0287698	1008
7	rs1534788	G	C	0.5	1008
7	rs145027156	G	A	0.0297619	1008
7	rs9177	A	G	0.503968	1008
7	rs3829824	C	A	0.737103	1008
7	rs62435496	C	T	0.257937	1008
7	rs80055850	G	A	0.0208333	1008
7	rs150869753	C	A	0.0327381	1008
7	rs10950352	G	C	0.844246	1008
7	rs28634488	G	A	0.159722	1008
7	rs11975865	A	G	0.0674603	1008
7	rs73670628	A	G	0.511905	1008
7	rs11770039	G	A	0.496032	1008
7	rs4719277	C	T	0.104167	1008
7	rs2398718	A	G	0.587302	1008
7	rs75962580	C	G	0.0625	1008
7	rs60397723	C	T	0.00992063	1008
7	rs7455264	C	T	0.237103	1008
7	rs11975046	C	T	0.503968	1008
7	rs11981606	G	C	0.156746	1008
7	rs34846337	C	T	0.297619	1008
7	rs11979306	T	A	0.191468	1008
7	rs2895214	C	G	0.496032	1008
7	rs3857702	T	C	0.47123	1008
7	rs2031047	G	A	0.183532	1008
7	rs76720445	T	C	0.0178571	1008
7	rs117279622	T	A	0.0505952	1008
7	rs4720993	G	A	0.477183	1008
7	rs6949979	C	T	0.270833	1008
7	rs4719278	C	T	0.180556	1008
7	rs118108161	G	A	0.10119	1008
7	rs6974065	T	G	0.326389	1008
7	rs6460822	C	G	0.299603	1008
7	rs11773062	G	A	0.121032	1008
7	rs10950354	T	C	0.306548	1008
7	rs12537167	G	A	0.306548	1008
7	rs11766652	A	G	0.30754	1008
7	rs12537784	G	A	0.179563	1008
7	rs77134388	C	T	0.0793651	1008
7	rs10950356	T	C	0.323413	1008
7	rs12533498	C	A	0.322421	1008
7	rs67959267	C	T	0.311508	1008
7	rs12540003	G	A	0.310516	1008
7	rs10950357	C	T	0.326389	1008
7	rs10950358	G	C	0.324405	1008
7	rs73042617	T	C	0.00396825	1008
7	rs62435502	G	A	0.00396825	1008
7	rs55682486	T	C	0.327381	1008
7	rs62435504	A	G	0.315476	1008
7	rs60491075	A	G	0.323413	1008
7	rs61259157	T	C	0.323413	1008
7	rs79902589	A	G	0.0257937	1008
7	rs10275833	T	C	0.171627	1008
7	rs10950359	A	G	0.326389	1008
7	rs10950360	G	T	0.320437	1008
7	rs10950361	C	T	0.322421	1008
7	rs10258103	C	T	0.00198413	1008
7	rs11761898	G	A	0.323413	1008
7	rs11768936	C	T	0.326389	1008
7	rs11769007	C	G	0.316468	1008
7	rs11769049	C	G	0.316468	1008
7	rs55835113	G	A	0.316468	1008
7	rs7790092	A	G	0.31746	1008
7	rs7800904	G	T	0.318452	1008
7	rs56404040	C	A	0.342262	1008
7	rs56246328	C	G	0.326389	1008
7	rs11769612	G	A	0.320437	1008
7	rs11763008	C	T	0.326389	1008
7	rs117512127	A	C	0.0218254	1008
7	rs12532765	C	T	0.328373	1008
7	rs12535951	A	T	0.503968	1008
7	rs12538366	G	T	0.325397	1008
7	rs62435506	G	A	0.320437	1008
7	rs10950363	A	C	0.342262	1008
7	rs75795879	T	C	0.0515873	1008
7	rs56122302	C	T	0.00198413	1008
7	rs2222813	C	G	0.342262	1008
7	rs10248201	C	G	0.326389	1008
7	rs10277267	G	A	0.344246	1008
7	rs1113831	T	G	0.343254	1008
7	rs3857705	C	G	0.315476	1008
7	rs1919908	G	A	0.314484	1008
7	rs73042652	G	C	0.00198413	1008
7	rs62435529	T	C	0.00198413	1008
7	rs73042655	T	C	0.00198413	1008
7	rs56171262	G	A	0.00198413	1008
7	rs10230245	G	C	0.507937	1008
7	rs11768705	C	T	0.00396825	1008
7	rs56353081	A	G	0.00198413	1008
7	rs55781164	G	A	0.00198413	1008
7	rs56271307	T	G	0.00198413	1008
7	rs13227985	C	T	0.360119	1008
7	rs55722302	C	T	0.00198413	1008
7	rs56293803	C	G	0.00694444	1008
7	rs4634524	T	C	0.364087	1008
7	rs4255033	G	A	0.364087	1008
7	rs4475382	C	T	0.364087	1008
7	rs13221022	T	C	0.362103	1008
7	rs13231311	C	T	0.362103	1008
7	rs13221159	T	C	0.356151	1008
7	rs13245370	A	G	0.363095	1008
7	rs13230722	G	T	0.366071	1008
7	rs12532459	G	T	0.366071	1008
7	rs12540491	A	G	0.364087	1008
7	rs12540494	A	G	0.364087	1008
7	rs12530625	T	G	0.364087	1008
7	rs66491680	A	G	0.363095	1008
7	rs67486596	C	T	0.364087	1008
7	rs10280601	A	G	0.361111	1008
7	rs13245980	A	G	0.364087	1008
7	rs10235174	G	A	0.364087	1008
7	rs10238227	G	A	0.364087	1008
7	rs10268666	C	T	0.364087	1008
7	rs10225055	A	G	0.364087	1008
7	rs10238448	G	A	0.364087	1008
7	rs10238449	G	A	0.364087	1008
7	rs150879587	C	A	0.0218254	1008
7	rs55634111	A	T	0.364087	1008
7	rs35267398	A	G	0.364087	1008
7	rs10239047	G	T	0.365079	1008
7	rs10225815	A	C	0.365079	1008
7	rs10228960	T	G	0.365079	1008
7	rs5028881	C	G	0.365079	1008
7	rs11770842	T	A	0.364087	1008
7	rs6955820	G	A	0.365079	1008
7	rs10950368	C	G	0.365079	1008
7	rs74573274	C	T	0.368056	1008
7	rs74760239	A	G	0.368056	1008
7	rs34411311	G	A	0.368056	1008
7	rs73042683	T	C	0.00595238	1008
7	rs10270415	A	G	0.364087	1008
7	rs10270538	A	G	0.365079	1008
7	rs10270654	A	G	0.365079	1008
7	rs12539381	T	C	0.365079	1008
7	rs10271168	A	G	0.372024	1008
7	rs4577861	C	T	0.365079	1008
7	rs4436012	G	A	0.365079	1008
7	rs10277923	T	C	0.365079	1008
7	rs10277924	T	C	0.365079	1008
7	rs10259574	C	G	0.365079	1008
7	rs10259592	C	G	0.365079	1008
7	rs10259699	C	T	0.366071	1008
7	rs10275253	A	G	0.365079	1008
7	rs10260077	C	T	0.365079	1008
7	rs13229113	G	A	0.365079	1008
7	rs10263066	C	T	0.365079	1008
7	rs1112898	C	T	0.358135	1008
7	rs73042690	C	T	0.00297619	1008
7	rs10267930	C	A	0.353175	1008
7	rs10227806	T	G	0.00694444	1008
7	rs7810648	C	T	0.189484	1008
7	rs28430626	G	A	0.358135	1008
7	rs62435643	G	A	0.00595238	1008
7	rs28754361	T	A	0.00694444	1008
7	rs6965555	A	G	0.365079	1008
7	rs2103342	C	T	0.365079	1008
7	rs2091640	A	C	0.365079	1008
7	rs2091639	A	G	0.365079	1008
7	rs2091638	A	G	0.365079	1008
7	rs1881858	G	T	0.365079	1008
7	rs150849003	G	C	0.00793651	1008
7	rs11766178	G	A	0.358135	1008
7	rs1106396	T	C	0.366071	1008
7	rs11766215	G	A	0.366071	1008
7	rs62435645	G	A	0.00694444	1008
7	rs35531597	A	G	0.00694444	1008
7	rs62435647	T	C	0.00595238	1008
7	rs62435648	A	G	0.00694444	1008
7	rs11760634	C	G	0.350198	1008
7	rs13236682	A	G	0.357143	1008
7	rs36020539	A	T	0.355159	1008
7	rs62435650	A	G	0.356151	1008
7	rs7800019	C	T	0.357143	1008
7	rs80052435	G	A	0.0228175	1008
7	rs67845389	A	C	0.357143	1008
7	rs73042701	T	C	0.357143	1008
7	rs10950371	T	C	0.357143	1008
7	rs10230862	T	G	0.357143	1008
7	rs144901857	G	A	0.0525794	1008
7	rs12669620	G	C	0.356151	1008
7	rs6954989	C	T	0.164683	1008
7	rs78211483	C	T	0.0208333	1008
7	rs11760284	C	T	0.348214	1008
7	rs11764562	T	C	0.355159	1008
7	rs9648141	A	G	0.522817	1008
7	rs13238613	T	C	0.355159	1008
7	rs77038490	G	A	0.0525794	1008
7	rs34400421	C	T	0.355159	1008
7	rs34590341	G	A	0.355159	1008
7	rs11761457	C	T	0.348214	1008
7	rs7802621	C	G	0.348214	1008
7	rs60291312	C	T	0.348214	1008
7	rs7803164	C	T	0.355159	1008
7	rs7789703	T	C	0.348214	1008
7	rs10232901	C	G	0.348214	1008
7	rs11765833	A	C	0.348214	1008
7	rs7777233	C	T	0.348214	1008
7	rs77151876	G	A	0.0575397	1008
7	rs13223867	A	G	0.357143	1008
7	rs12669133	C	T	0.16369	1008
7	rs11765289	C	G	0.357143	1008
7	rs7806265	A	T	0.358135	1008
7	rs77755070	A	C	0.225198	1008
7	rs10950377	C	G	0.356151	1008
7	rs9655092	A	C	0.166667	1008
7	rs2398735	C	T	0.358135	1008
7	rs2895215	C	T	0.359127	1008
7	rs76187069	C	T	0.0714286	1008
7	rs7804761	A	G	0.16369	1008
7	rs7785471	G	A	0.16369	1008
7	rs12535468	C	T	0.164683	1008
7	rs9654923	A	G	0.16369	1008
7	rs9654924	G	A	0.16369	1008
7	rs9655093	C	A	0.16369	1008
7	rs9655094	C	G	0.16369	1008
7	rs9654925	C	G	0.164683	1008
7	rs10252681	C	G	0.165675	1008
7	rs10252682	C	T	0.165675	1008
7	rs10281410	G	C	0.165675	1008
7	rs10271282	T	C	0.174603	1008
7	rs13223291	C	T	0.165675	1008
7	rs10271165	A	C	0.165675	1008
7	rs10274477	T	A	0.165675	1008
7	rs11767667	C	T	0.344246	1008
7	rs66461929	C	T	0.160714	1008
7	rs7783210	T	C	0.165675	1008
7	rs6949478	A	G	0.518849	1008
7	rs9648146	G	T	0.165675	1008
7	rs9648147	C	T	0.165675	1008
7	rs9648148	C	T	0.166667	1008
7	rs12666855	G	T	0.165675	1008
7	rs56216201	A	G	0.165675	1008
7	rs12673973	T	C	0.164683	1008
7	rs12699299	A	G	0.165675	1008
7	rs6959430	T	A	0.165675	1008
7	rs6959701	T	C	0.165675	1008
7	rs6955733	A	G	0.165675	1008
7	rs6460870	C	G	0.34623	1008
7	rs7809679	G	A	0.165675	1008
7	rs7811019	C	G	0.34623	1008
7	rs7810323	G	T	0.165675	1008
7	rs10950380	T	C	0.52381	1008
7	rs62436961	C	G	0.293651	1008
7	rs6955485	G	T	0.517857	1008
7	rs35109831	A	G	0.229167	1008
7	rs35702780	T	C	0.326389	1008
7	rs145821174	G	A	0.117063	1008
7	rs112426919	G	A	0.00297619	1008
7	rs13221450	G	A	0.269841	1008
7	rs189468716	G	A	0.0843254	1008
7	rs6943624	A	G	0.561508	1008
7	rs6943754	A	G	0.559524	1008
7	rs13237323	A	G	0.0109127	1008
7	rs6962590	C	T	0.281746	1008
7	rs35938635	C	T	0.275794	1008
7	rs12699308	A	G	0.558532	1008
7	rs62434660	G	C	0.27877	1008
7	rs12540834	T	C	0.55754	1008
7	rs12532324	G	A	0.272817	1008
7	rs4721032	G	A	0.0168651	1008
7	rs6460880	T	C	0.5625	1008
7	rs6976684	G	A	0.277778	1008
7	rs35467549	G	A	0.284722	1008
7	rs4540313	C	T	0.284722	1008
7	rs4351332	T	C	0.563492	1008
7	rs4346905	C	T	0.277778	1008
7	rs6944063	G	T	0.285714	1008
7	rs80086352	G	A	0.0982143	1008
7	rs74724615	T	C	0.559524	1008
7	rs78885957	G	A	0.0128968	1008
7	rs35273555	A	G	0.270833	1008
7	rs7807190	A	G	0.291667	1008
7	rs75339939	C	G	0.137897	1008
7	rs6955410	G	A	0.292659	1008
7	rs4385369	G	A	0.279762	1008
7	rs4588735	A	G	0.574405	1008
7	rs4370428	T	C	0.573413	1008
7	rs12535719	G	T	0.316468	1008
7	rs11760633	C	T	0.133929	1008
7	rs78414262	G	A	0.0128968	1008
7	rs11767176	G	A	0.279762	1008
7	rs11768191	G	A	0.142857	1008
7	rs73046311	C	G	0.144841	1008
7	rs6948971	A	G	0.371032	1008
7	rs6942941	C	T	0.323413	1008
7	rs7680	G	A	0.141865	1008
7	rs11772232	C	T	0.141865	1008
7	rs191346352	G	A	0.030754	1008
7	rs6973700	A	G	0.24504	1008
7	rs147430278	T	G	0.00694444	1008
7	rs11765458	T	C	0.240079	1008
7	rs11765459	T	G	0.240079	1008
7	rs6950455	T	C	0.496032	1008
7	rs11761254	C	T	0.140873	1008
7	rs6963853	G	A	0.350198	1008
7	rs6965294	C	T	0.493056	1008
7	rs6965428	C	G	0.580357	1008
7	rs6951276	T	C	0.584325	1008
7	rs6951456	T	G	0.585317	1008
7	rs13228407	C	T	0.352183	1008
7	rs74978173	C	T	0.159722	1008
7	rs58802890	C	T	0.347222	1008
7	rs113624960	G	A	0.0634921	1008
7	rs11769866	G	A	0.135913	1008
7	rs34256344	G	C	0.352183	1008
7	rs11764159	C	T	0.135913	1008
7	rs34120092	A	C	0.577381	1008
7	rs55995895	C	T	0.138889	1008
7	rs57193069	A	G	0.439484	1008
7	rs58582974	G	A	0.345238	1008
7	rs9770241	T	C	0.578373	1008
7	rs117389567	G	C	0.0555556	1008
7	rs56053419	T	C	0.578373	1008
7	rs57641962	G	A	0.0873016	1008
7	rs7786059	G	C	0.0873016	1008
7	rs7786367	G	A	0.353175	1008
7	rs7806394	A	G	0.440476	1008
7	rs4631355	C	A	0.440476	1008
7	rs73286622	A	G	0.0873016	1008
7	rs4455739	T	G	0.440476	1008
7	rs4379359	A	T	0.440476	1008
7	rs4255035	C	T	0.440476	1008
7	rs73286624	G	C	0.0873016	1008
7	rs35091011	A	T	0.440476	1008
7	rs34074471	C	T	0.440476	1008
7	rs62434666	G	A	0.135913	1008
7	rs35406566	C	T	0.439484	1008
7	rs6955652	A	G	0.440476	1008
7	rs6974455	C	T	0.440476	1008
7	rs116940055	G	A	0.0277778	1008
7	rs28661143	T	C	0.446429	1008
7	rs183704346	C	T	0.0248016	1008
7	rs62434668	G	A	0.141865	1008
7	rs13225346	T	C	0.446429	1008
7	rs13234909	G	A	0.350198	1008
7	rs62434669	G	A	0.141865	1008
7	rs55948146	G	C	0.585317	1008
7	rs150648220	G	A	0.0843254	1008
7	rs7799782	A	G	0.588294	1008
7	rs7799807	A	G	0.588294	1008
7	rs12537387	A	G	0.444444	1008
7	rs12534763	C	T	0.444444	1008
7	rs56758848	A	G	0.137897	1008
7	rs12537430	A	G	0.589286	1008
7	rs80014465	G	A	0.0843254	1008
7	rs57116830	G	A	0.0873016	1008
7	rs12537479	A	G	0.589286	1008
7	rs13242649	G	A	0.357143	1008
7	rs35935754	T	C	0.589286	1008
7	rs34373690	T	A	0.450397	1008
7	rs34411636	C	T	0.356151	1008
7	rs35641411	T	C	0.451389	1008
7	rs6948707	T	G	0.44246	1008
7	rs62435120	C	A	0.35119	1008
7	rs6962703	G	C	0.0873016	1008
7	rs62435122	A	T	0.344246	1008
7	rs4721089	C	T	0.848214	1008
7	rs4721090	T	C	0.418651	1008
7	rs10237989	G	A	0.418651	1008
7	rs73286641	G	A	0.0853175	1008
7	rs10268797	C	G	0.861111	1008
7	rs13222183	A	G	0.418651	1008
7	rs13235380	C	T	0.418651	1008
7	rs61164094	T	C	0.44246	1008
7	rs185164488	T	C	0.0982143	1008
7	rs6976097	A	G	0.429563	1008
7	rs4458759	T	C	0.428571	1008
7	rs6460944	C	T	0.428571	1008
7	rs6947937	A	G	0.343254	1008
7	rs6948403	A	G	0.428571	1008
7	rs6965935	G	A	0.428571	1008
7	rs55772680	T	G	0.0853175	1008
7	rs4721096	T	C	0.863095	1008
7	rs3889797	A	C	0.428571	1008
7	rs1078112	T	A	0.433532	1008
7	rs1078111	G	A	0.0853175	1008
7	rs13233509	G	T	0.433532	1008
7	rs62435124	A	G	0.428571	1008
7	rs13237891	C	T	0.342262	1008
7	rs10228057	A	T	0.433532	1008
7	rs10228189	A	G	0.862103	1008
7	rs35610003	C	T	0.345238	1008
7	rs60481999	G	C	0.0853175	1008
7	rs4236271	C	T	0.431548	1008
7	rs34043991	T	C	0.430556	1008
7	rs4721098	G	C	0.862103	1008
7	rs35375366	A	T	0.349206	1008
7	rs4719311	C	T	0.431548	1008
7	rs10950400	C	T	0.417659	1008
7	rs76309819	G	A	0.0496032	1008
7	rs73046323	G	A	0.137897	1008
7	rs11767177	G	T	0.268849	1008
7	rs58169303	T	C	0.137897	1008
7	rs60078905	G	A	0.0843254	1008
7	rs10807751	G	C	0.558532	1008
7	rs10807752	T	C	0.563492	1008
7	rs78996026	C	T	0.0277778	1008
7	rs12666769	C	G	0.0853175	1008
7	rs12666773	C	T	0.0853175	1008
7	rs76093871	G	A	0.0744048	1008
7	rs4449693	G	C	0.419643	1008
7	rs11764040	G	C	0.230159	1008
7	rs62435127	A	G	0.137897	1008
7	rs72503892	G	A	0.0922619	1008
7	rs10233560	T	C	0.418651	1008
7	rs58673065	A	G	0.229167	1008
7	rs73286665	G	A	0.0922619	1008
7	rs10231456	A	G	0.647817	1008
7	rs10234557	A	G	0.647817	1008
7	rs6953693	C	G	0.418651	1008
7	rs6952808	G	C	0.418651	1008
7	rs6977733	T	A	0.418651	1008
7	rs11762803	A	G	0.228175	1008
7	rs6954521	C	A	0.418651	1008
7	rs6978048	T	G	0.418651	1008
7	rs6954673	C	T	0.418651	1008
7	rs73046334	T	C	0.136905	1008
7	rs6957894	G	A	0.418651	1008
7	rs6959164	C	G	0.0922619	1008
7	rs6978725	A	G	0.0922619	1008
7	rs4719317	T	C	0.647817	1008
7	rs4719318	G	A	0.418651	1008
7	rs11766944	G	A	0.136905	1008
7	rs11766945	G	A	0.228175	1008
7	rs4721110	T	C	0.647817	1008
7	rs4719319	G	A	0.418651	1008
7	rs73286668	G	T	0.0922619	1008
7	rs4719320	C	G	0.647817	1008
7	rs73286670	T	C	0.0853175	1008
7	rs73671095	G	A	0.0922619	1008
7	rs73671096	C	A	0.0922619	1008
7	rs73046339	G	A	0.136905	1008
7	rs4721112	T	C	0.64881	1008
7	rs10260585	G	A	0.418651	1008
7	rs10250550	T	C	0.64881	1008
7	rs10247428	A	G	0.64881	1008
7	rs73286673	C	A	0.093254	1008
7	rs10260968	G	A	0.64881	1008
7	rs62435130	C	T	0.136905	1008
7	rs6974035	G	T	0.093254	1008
7	rs6961398	T	C	0.093254	1008
7	rs4236272	T	C	0.64881	1008
7	rs4256490	G	A	0.418651	1008
7	rs4601204	C	T	0.418651	1008
7	rs56070303	C	T	0.136905	1008
7	rs4721118	A	G	0.64881	1008
7	rs62435132	C	T	0.136905	1008
7	rs12672508	G	A	0.093254	1008
7	rs4719322	A	T	0.64881	1008
7	rs4719323	A	G	0.64881	1008
7	rs11764124	C	G	0.136905	1008
7	rs11764337	C	T	0.137897	1008
7	rs56256289	C	T	0.136905	1008
7	rs4721121	T	C	0.420635	1008
7	rs4721122	C	G	0.420635	1008
7	rs60719967	A	T	0.0863095	1008
7	rs80068588	C	T	0.0833333	1008
7	rs12699404	A	T	0.422619	1008
7	rs189181036	A	G	0.0119048	1008
7	rs7810038	T	C	0.420635	1008
7	rs11768541	G	A	0.420635	1008
7	rs10263703	G	C	0.514881	1008
7	rs11762834	C	T	0.428571	1008
7	rs10950407	T	G	0.422619	1008
7	rs12667600	C	A	0.427579	1008
7	rs12671856	G	T	0.00694444	1008
7	rs4236273	G	A	0.651786	1008
7	rs4236274	A	G	0.514881	1008
7	rs4073079	T	G	0.0863095	1008
7	rs11763813	C	T	0.135913	1008
7	rs12672975	G	A	0.0833333	1008
7	rs28432248	T	C	0.131944	1008
7	rs4602777	C	T	0.72619	1008
7	rs11770148	A	G	0.130952	1008
7	rs12155225	T	C	0.521825	1008
7	rs34712493	G	C	0.00694444	1008
7	rs4644136	C	T	0.524802	1008
7	rs117242441	G	A	0.00595238	1008
7	rs80110226	A	G	0.014881	1008
7	rs4610628	C	T	0.433532	1008
7	rs11761670	C	T	0.433532	1008
7	rs57234495	G	A	0.213294	1008
7	rs12672286	G	A	0.431548	1008
7	rs6949118	G	C	0.0853175	1008
7	rs6949794	G	A	0.434524	1008
7	rs10950410	C	G	0.659722	1008
7	rs10950411	A	G	0.659722	1008
7	rs12699415	A	G	0.654762	1008
7	rs71523265	G	A	0.433532	1008
7	rs35349665	C	T	0.659722	1008
7	rs4721134	G	A	0.436508	1008
7	rs4721135	A	G	0.441468	1008
7	rs10950413	A	G	0.445437	1008
7	rs11973114	G	A	0.0347222	1008
7	rs13221208	A	G	0.661706	1008
7	rs13224015	T	C	0.661706	1008
7	rs55934553	T	C	0.219246	1008
7	rs10950415	A	G	0.441468	1008
7	rs4719330	A	G	0.660714	1008
7	rs4719331	A	C	0.219246	1008
7	rs4719332	G	A	0.219246	1008
7	rs12669758	C	T	0.424603	1008
7	rs7787341	G	C	0.219246	1008
7	rs7788921	C	A	0.219246	1008
7	rs7791637	G	A	0.219246	1008
7	rs11770612	A	C	0.219246	1008
7	rs10269191	A	G	0.424603	1008
7	rs60346318	C	G	0.220238	1008
7	rs28705934	T	A	0.219246	1008
7	rs4719336	T	C	0.421627	1008
7	rs4721139	T	C	0.644841	1008
7	rs4721140	A	T	0.220238	1008
7	rs4639400	G	T	0.641865	1008
7	rs74301198	C	T	0.0396825	1008
7	rs4721142	T	C	0.220238	1008
7	rs4721143	T	G	0.642857	1008
7	rs10265944	C	T	0.422619	1008
7	rs10266703	C	A	0.422619	1008
7	rs4721146	C	T	0.431548	1008
7	rs35487994	G	A	0.433532	1008
7	rs34040190	G	A	0.134921	1008
7	rs10275045	C	T	0.436508	1008
7	rs10244946	G	A	0.4375	1008
7	rs10278591	C	T	0.223214	1008
7	rs12669518	G	C	0.433532	1008
7	rs118010557	G	A	0.0238095	1008
7	rs7783715	T	C	0.660714	1008
7	rs11761270	C	T	0.435516	1008
7	rs151245354	G	A	0.0238095	1008
7	rs75660033	G	A	0.0694444	1008
7	rs12538674	C	G	0.65377	1008
7	rs57871170	G	A	0.0892857	1008
7	rs73288728	G	C	0.0873016	1008
7	rs6967442	A	G	0.524802	1008
7	rs34145223	G	A	0.430556	1008
7	rs10233586	T	C	0.0873016	1008
7	rs10950422	T	C	0.524802	1008
7	rs62436669	G	A	0.134921	1008
7	rs10950423	A	G	0.659722	1008
7	rs118015041	G	C	0.0446429	1008
7	rs12534679	G	A	0.524802	1008
7	rs12532392	A	G	0.912698	1008
7	rs10950425	C	G	0.659722	1008
7	rs12667946	T	C	0.659722	1008
7	rs13437894	A	G	0.659722	1008
7	rs73288743	A	G	0.0882937	1008
7	rs4513875	C	T	0.43254	1008
7	rs111066265	G	A	0.0843254	1008
7	rs75924025	A	G	0.0843254	1008
7	rs73288747	C	T	0.0853175	1008
7	rs4994764	C	G	0.65873	1008
7	rs4994763	C	T	0.573413	1008
7	rs73048106	G	T	0.135913	1008
7	rs73288749	C	T	0.0843254	1008
7	rs4721162	A	G	0.659722	1008
7	rs56406856	T	C	0.0873016	1008
7	rs55657939	A	C	0.0873016	1008
7	rs12667688	C	T	0.423611	1008
7	rs12669956	A	C	0.423611	1008
7	rs6978209	G	A	0.652778	1008
7	rs10255204	A	C	0.656746	1008
7	rs11768206	T	G	0.422619	1008
7	rs118052512	G	A	0.0396825	1008
7	rs60603996	G	A	0.0515873	1008
7	rs117829095	C	A	0.00198413	1008
7	rs4721164	C	G	0.227183	1008
7	rs6945719	G	A	0.422619	1008
7	rs12113633	G	A	0.132937	1008
7	rs4721167	C	T	0.423611	1008
7	rs73288762	G	T	0.0882937	1008
7	rs6951956	G	A	0.138889	1008
7	rs60587725	C	A	0.0863095	1008
7	rs34296663	C	T	0.425595	1008
7	rs76427102	G	A	0.104167	1008
7	rs11761818	C	T	0.425595	1008
7	rs7791299	T	C	0.133929	1008
7	rs7791899	T	C	0.133929	1008
7	rs4721170	A	G	0.6875	1008
7	rs4721171	T	C	0.0962302	1008
7	rs4721174	G	A	0.0962302	1008
7	rs59542886	G	A	0.0962302	1008
7	rs62442895	G	A	0.133929	1008
7	rs60831894	A	G	0.0962302	1008
7	rs60487426	A	G	0.0962302	1008
7	rs57196042	C	T	0.0962302	1008
7	rs10267593	G	A	0.133929	1008
7	rs73288768	T	C	0.0962302	1008
7	rs12672758	G	A	0.0962302	1008
7	rs10260386	T	C	0.66369	1008
7	rs10257349	A	G	0.66369	1008
7	rs12672795	G	A	0.0962302	1008
7	rs12670835	A	G	0.0992063	1008
7	rs12670837	A	G	0.0992063	1008
7	rs12670878	A	G	0.0992063	1008
7	rs73288773	G	A	0.0992063	1008
7	rs57851791	T	C	0.0992063	1008
7	rs56376420	C	A	0.0992063	1008
7	rs57939460	A	G	0.0992063	1008
7	rs60317449	A	G	0.0992063	1008
7	rs34922657	C	T	0.423611	1008
7	rs61592117	C	T	0.0992063	1008
7	rs7807014	T	C	0.132937	1008
7	rs60041882	G	A	0.0992063	1008
7	rs4721175	T	C	0.661706	1008
7	rs147505697	C	T	0.00396825	1008
7	rs4721176	T	C	0.661706	1008
7	rs12669937	C	T	0.422619	1008
7	rs73288780	T	G	0.0992063	1008
7	rs73671908	T	C	0.0992063	1008
7	rs73288781	G	A	0.0992063	1008
7	rs12672693	A	C	0.0992063	1008
7	rs12672694	A	G	0.0992063	1008
7	rs150959060	G	C	0.0436508	1008
7	rs11771828	T	C	0.132937	1008
7	rs11767515	C	T	0.132937	1008
7	rs4721178	G	T	0.0992063	1008
7	rs4236277	C	T	0.428571	1008
7	rs150608571	C	T	0.105159	1008
7	rs10950429	C	A	0.660714	1008
7	rs143304643	T	G	0.0297619	1008
7	rs12671697	C	T	0.0972222	1008
7	rs12667229	G	A	0.0982143	1008
7	rs28410138	G	A	0.0992063	1008
7	rs139136912	G	A	0.105159	1008
7	rs12667258	G	A	0.0972222	1008
7	rs12671744	C	A	0.104167	1008
7	rs56062924	G	A	0.0962302	1008
7	rs12699439	T	C	0.431548	1008
7	rs10264573	A	G	0.1875	1008
7	rs12540201	G	A	0.455357	1008
7	rs10807761	G	A	0.423611	1008
7	rs11767036	C	G	0.133929	1008
7	rs11767040	C	T	0.133929	1008
7	rs4504537	A	G	0.0882937	1008
7	rs4618595	A	G	0.657738	1008
7	rs56403963	C	G	0.132937	1008
7	rs4721182	C	T	0.0892857	1008
7	rs34302027	G	A	0.390873	1008
7	rs13242597	A	C	0.420635	1008
7	rs6461005	A	G	0.439484	1008
7	rs6952727	A	G	0.439484	1008
7	rs141350537	C	T	0.0208333	1008
7	rs10232234	G	T	0.439484	1008
7	rs12537348	C	G	0.439484	1008
7	rs12537914	C	T	0.433532	1008
7	rs62442899	C	T	0.133929	1008
7	rs34961072	G	C	0.433532	1008
7	rs34269264	C	T	0.433532	1008
7	rs35582663	G	A	0.433532	1008
7	rs34074205	G	A	0.425595	1008
7	rs56378552	C	T	0.0882937	1008
7	rs60605830	A	G	0.439484	1008
7	rs73048162	T	C	0.439484	1008
7	rs10230383	T	C	0.446429	1008
7	rs79716033	C	G	0.0853175	1008
7	rs10227517	A	T	0.446429	1008
7	rs10243920	G	A	0.446429	1008
7	rs10274300	C	G	0.446429	1008
7	rs11771973	C	G	0.440476	1008
7	rs117589803	G	A	0.0555556	1008
7	rs11764960	G	A	0.439484	1008
7	rs62442900	G	A	0.419643	1008
7	rs4721184	T	C	0.439484	1008
7	rs4332037	C	T	0.133929	1008
7	rs4721185	T	C	0.446429	1008
7	rs12699449	G	C	0.445437	1008
7	rs11772205	C	T	0.444444	1008
7	rs34290436	G	C	0.331349	1008
7	rs7810386	T	A	0.332341	1008
7	rs6461009	T	C	0.866071	1008
7	rs59729366	G	A	0.0962302	1008
7	rs6944877	T	G	0.450397	1008
7	rs35327420	C	A	0.331349	1008
7	rs12699453	C	T	0.444444	1008
7	rs192634416	G	A	0.00992063	1008
7	rs62442903	G	A	0.132937	1008
7	rs6950151	T	C	0.445437	1008
7	rs6964522	C	T	0.446429	1008
7	rs12536261	G	A	0.439484	1008
7	rs6950330	T	C	0.445437	1008
7	rs4721188	G	A	0.866071	1008
7	rs13224989	C	G	0.439484	1008
7	rs2056478	C	T	0.423611	1008
7	rs117545938	C	T	0.0406746	1008
7	rs2056479	G	A	0.429563	1008
7	rs2056480	G	A	0.439484	1008
7	rs4721190	G	A	0.444444	1008
7	rs73288801	T	C	0.0902778	1008
7	rs35797753	G	A	0.438492	1008
7	rs4421257	T	C	0.439484	1008
7	rs2056481	A	G	0.448413	1008
7	rs36054673	G	T	0.318452	1008
7	rs12536062	G	A	0.428571	1008
7	rs34008721	T	C	0.347222	1008
7	rs34647879	G	A	0.34127	1008
7	rs1464541	A	G	0.344246	1008
7	rs28728306	C	A	0.132937	1008
7	rs73050128	C	A	0.132937	1008
7	rs10268609	G	T	0.866071	1008
7	rs73290508	T	G	0.0922619	1008
7	rs142582525	C	A	0.0128968	1008
7	rs1403175	A	T	0.867063	1008
7	rs62442906	C	T	0.325397	1008
7	rs4721203	C	T	0.0863095	1008
7	rs4721204	G	A	0.0863095	1008
7	rs12671113	G	A	0.433532	1008
7	rs12667513	C	T	0.0863095	1008
7	rs10950448	G	C	0.444444	1008
7	rs6959688	A	G	0.333333	1008
7	rs6978112	C	T	0.422619	1008
7	rs73671932	G	T	0.0892857	1008
7	rs60595248	G	A	0.131944	1008
7	rs61150432	C	T	0.324405	1008
7	rs4721211	C	T	0.0882937	1008
7	rs34976285	C	T	0.327381	1008
7	rs12699476	A	C	0.771825	1008
7	rs34419870	C	T	0.328373	1008
7	rs12699477	T	C	0.445437	1008
7	rs62442910	T	A	0.131944	1008
7	rs78443464	C	T	0.131944	1008
7	rs62442913	G	A	0.132937	1008
7	rs61409925	G	A	0.130952	1008
7	rs73290512	G	A	0.0853175	1008
7	rs13244345	A	G	0.454365	1008
7	rs4721217	C	T	0.446429	1008
7	rs117164281	C	T	0.232143	1008
7	rs56093134	C	T	0.132937	1008
7	rs68124157	C	T	0.0853175	1008
7	rs60326976	C	T	0.0873016	1008
7	rs12699483	C	G	0.444444	1008
7	rs76965842	C	T	0.0843254	1008
7	rs4719364	T	C	0.672619	1008
7	rs2280552	C	T	0.325397	1008
7	rs1801368	C	T	0.445437	1008
7	rs2280550	G	A	0.443452	1008
7	rs2280549	G	A	0.335317	1008
7	rs2280548	G	T	0.444444	1008
7	rs2067948	G	A	0.327381	1008
7	rs2280546	G	A	0.441468	1008
7	rs4719366	G	A	0.429563	1008
7	rs56259105	T	C	0.133929	1008
7	rs74911074	C	G	0.0505952	1008
7	rs11770899	C	T	0.668651	1008
7	rs11557347	G	A	0.410714	1008
7	rs10950456	G	A	0.46627	1008
7	rs55678474	C	T	0.0912698	1008
7	rs7809140	T	C	0.90377	1008
7	rs4590322	C	G	0.910714	1008
7	rs4273749	C	T	0.90377	1008
7	rs59559380	G	A	0.0882937	1008
7	rs74358916	C	T	0.0218254	1008
7	rs12699486	A	C	0.910714	1008
7	rs77330879	G	A	0.123016	1008
7	rs12154473	A	G	0.458333	1008
7	rs7792631	C	T	0.445437	1008
7	rs75002441	A	T	0.0257937	1008
7	rs3996333	G	A	0.904762	1008
7	rs1554505	G	A	0.792659	1008
7	rs76421927	C	T	0.0873016	1008
7	rs13225225	C	T	0.326389	1008
7	rs1554506	A	G	0.91369	1008
7	rs10228977	T	G	0.904762	1008
7	rs10239186	G	A	0.904762	1008
7	rs12699490	A	G	0.904762	1008
7	rs12699491	T	C	0.904762	1008
7	rs12699492	G	A	0.904762	1008
7	rs12699493	T	G	0.904762	1008
7	rs12699494	G	A	0.904762	1008
7	rs12699495	A	G	0.904762	1008
7	rs12699496	G	A	0.904762	1008
7	rs10950458	C	T	0.904762	1008
7	rs11765639	G	A	0.426587	1008
7	rs7804387	A	G	0.904762	1008
7	rs10237340	T	C	0.904762	1008
7	rs73671967	C	A	0.0882937	1008
7	rs374419160	C	A	0.0882937	1008
7	rs147592088	G	A	0.0882937	1008
7	rs7789484	G	A	0.904762	1008
7	rs7791124	C	A	0.907738	1008
7	rs7789967	G	A	0.907738	1008
7	rs10950461	G	A	0.904762	1008
7	rs76089203	C	A	0.0833333	1008
7	rs10950464	A	G	0.905754	1008
7	rs10950466	G	A	0.905754	1008
7	rs73290589	G	A	0.00595238	1008
7	rs11760932	C	A	0.905754	1008
7	rs11760946	C	G	0.905754	1008
7	rs7799855	G	A	0.905754	1008
7	rs7801421	C	G	0.325397	1008
7	rs62442924	C	T	0.125	1008
7	rs10253879	T	C	0.904762	1008
7	rs191307828	T	C	0.0446429	1008
7	rs6977735	G	A	0.904762	1008
7	rs117193812	T	C	0.00496032	1008
7	rs73290595	C	T	0.0882937	1008
7	rs6961018	A	G	0.904762	1008
7	rs6965059	T	C	0.904762	1008
7	rs7798407	A	G	0.904762	1008
7	rs11768212	A	C	0.123016	1008
7	rs12671026	A	G	0.910714	1008
7	rs1316716	G	A	0.326389	1008
7	rs73290597	C	A	0.0882937	1008
7	rs1113736	T	C	0.453373	1008
7	rs1113737	G	A	0.327381	1008
7	rs73290598	C	T	0.0882937	1008
7	rs7807248	T	C	0.904762	1008
7	rs7803415	A	G	0.904762	1008
7	rs2140123	G	A	0.904762	1008
7	rs7785679	C	T	0.904762	1008
7	rs7804190	A	C	0.587302	1008
7	rs6952085	T	C	0.904762	1008
7	rs140301474	A	T	0.0228175	1008
7	rs6947892	A	C	0.904762	1008
7	rs11972209	C	T	0.094246	1008
7	rs939936	G	A	0.904762	1008
7	rs1815054	C	T	0.904762	1008
7	rs939935	T	C	0.904762	1008
7	rs939934	T	C	0.904762	1008
7	rs882948	C	T	0.326389	1008
7	rs6954935	A	G	0.910714	1008
7	rs57254361	G	C	0.094246	1008
7	rs11979459	T	C	0.904762	1008
7	rs6949306	G	T	0.904762	1008
7	rs6974807	T	A	0.904762	1008
7	rs10950473	G	A	0.449405	1008
7	rs4721248	A	T	0.904762	1008
7	rs74443332	T	C	0.142857	1008
7	rs2140121	G	A	0.904762	1008
7	rs4719372	G	C	0.0882937	1008
7	rs11773627	T	C	0.125	1008
7	rs6972374	C	T	0.412698	1008
7	rs117998432	C	T	0.00793651	1008
7	rs7795303	T	C	0.904762	1008
7	rs73292420	C	T	0.0873016	1008
7	rs6946691	A	T	0.904762	1008
7	rs12666575	C	T	0.452381	1008
7	rs61467855	G	A	0.094246	1008
7	rs12669018	A	G	0.0873016	1008
7	rs12666698	C	G	0.0873016	1008
7	rs75507705	C	T	0.047619	1008
7	rs73292431	C	G	0.0873016	1008
7	rs11766575	T	C	0.452381	1008
7	rs870157	T	C	0.0873016	1008
7	rs1105641	A	G	0.094246	1008
7	rs1105640	G	A	0.0873016	1008
7	rs1105639	G	A	0.90377	1008
7	rs4721258	G	C	0.0873016	1008
7	rs10256644	A	G	0.89881	1008
7	rs72503898	G	A	0.0873016	1008
7	rs137862076	C	T	0.0238095	1008
7	rs73292439	A	T	0.0873016	1008
7	rs75747526	C	T	0.0992063	1008
7	rs4719378	G	A	0.0813492	1008
7	rs73292443	G	C	0.0843254	1008
7	rs12671506	C	T	0.0823413	1008
7	rs4721264	G	A	0.53869	1008
7	rs4721266	T	C	0.0833333	1008
7	rs73275230	C	T	0.0833333	1008
7	rs1533828	C	A	0.90873	1008
7	rs141898393	G	C	0.00793651	1008
7	rs4721267	G	A	0.905754	1008
7	rs117192362	T	C	0.0267857	1008
7	rs62442944	T	G	0.117063	1008
7	rs77976108	G	A	0.0714286	1008
7	rs191419218	C	G	0.0109127	1008
7	rs12699547	C	T	0.337302	1008
7	rs75050820	C	T	0.0843254	1008
7	rs59005941	C	G	0.0853175	1008
7	rs58510814	A	G	0.0853175	1008
7	rs6964314	C	T	0.906746	1008
7	rs6461049	C	T	0.452381	1008
7	rs73275240	C	A	0.0853175	1008
7	rs6969587	C	T	0.329365	1008
7	rs12699561	G	T	0.329365	1008
7	rs73275246	C	G	0.0853175	1008
7	rs3996330	C	A	0.570437	1008
7	rs3996329	G	A	0.116071	1008
7	rs73275252	G	A	0.0853175	1008
7	rs66979794	T	C	0.093254	1008
7	rs12668156	G	A	0.44246	1008
7	rs11764780	G	C	0.124008	1008
7	rs12668848	G	A	0.545635	1008
7	rs55790766	C	T	0.124008	1008
7	rs73275258	C	T	0.0853175	1008
7	rs79950306	C	G	0.451389	1008
7	rs4721278	G	C	0.0863095	1008
7	rs60865755	T	C	0.0873016	1008
7	rs117465943	C	G	0.0128968	1008
7	rs144151761	T	C	0.0119048	1008
7	rs57148375	G	C	0.124008	1008
7	rs4721282	A	G	0.53869	1008
7	rs4721284	C	T	0.0823413	1008
7	rs11765549	G	T	0.53869	1008
7	rs11765550	G	A	0.539683	1008
7	rs11773316	C	T	0.540675	1008
7	rs11763870	T	C	0.451389	1008
7	rs116966153	T	C	0.235119	1008
7	rs4721287	A	C	0.539683	1008
7	rs34809719	G	T	0.123016	1008
7	rs60432611	G	C	0.539683	1008
7	rs58120505	T	C	0.547619	1008
7	rs56727870	T	C	0.539683	1008
7	rs60995052	G	C	0.539683	1008
7	rs60755037	G	A	0.539683	1008
7	rs57216949	G	T	0.536706	1008
7	rs79000520	G	C	0.0228175	1008
7	rs11764590	C	T	0.123016	1008
7	rs1403174	A	T	0.662698	1008
7	rs868754	G	C	0.123016	1008
7	rs3996328	C	T	0.327381	1008
7	rs3857706	A	G	0.664683	1008
7	rs117826718	C	T	0.031746	1008
7	rs872465	G	A	0.327381	1008
7	rs872464	A	G	0.664683	1008
7	rs4721294	T	C	0.540675	1008
7	rs4721295	T	G	0.540675	1008
7	rs55689856	G	A	0.540675	1008
7	rs34021847	G	A	0.272817	1008
7	rs10950503	A	C	0.718254	1008
7	rs1107592	A	G	0.541667	1008
7	rs1107591	G	A	0.539683	1008
7	rs57460298	C	T	0.267857	1008
7	rs57633152	C	G	0.463294	1008
7	rs6975354	G	C	0.323413	1008
7	rs56220145	C	T	0.0853175	1008
7	rs10479762	T	C	0.444444	1008
7	rs73672006	C	T	0.0853175	1008
7	rs13246996	G	C	0.320437	1008
7	rs58227534	A	G	0.549603	1008
7	rs12670737	C	T	0.549603	1008
7	rs871924	A	G	0.587302	1008
7	rs871925	G	A	0.404762	1008
7	rs4719391	T	C	0.587302	1008
7	rs13227554	G	C	0.40377	1008
7	rs2008263	A	G	0.587302	1008
7	rs56305291	A	G	0.175595	1008
7	rs4721302	A	G	0.768849	1008
7	rs4721303	G	A	0.0853175	1008
7	rs11771625	C	T	0.584325	1008
7	rs56180486	C	T	0.175595	1008
7	rs75850556	G	T	0.0912698	1008
7	rs11514731	C	G	0.175595	1008
7	rs12699570	G	A	0.232143	1008
7	rs62444881	C	T	0.176587	1008
7	rs35745518	G	A	0.269841	1008
7	rs3996325	T	C	0.267857	1008
7	rs59822957	G	C	0.0853175	1008
7	rs4623312	C	A	0.0853175	1008
7	rs939946	C	G	0.396825	1008
7	rs1317138	C	T	0.0833333	1008
7	rs939947	A	C	0.90873	1008
7	rs939948	G	T	0.90873	1008
7	rs4721308	G	A	0.906746	1008
7	rs4721309	G	A	0.906746	1008
7	rs939949	A	G	0.906746	1008
7	rs883445	A	G	0.906746	1008
7	rs73277191	C	T	0.0853175	1008
7	rs883444	C	T	0.906746	1008
7	rs10254204	G	A	0.906746	1008
7	rs73281311	G	A	0.0843254	1008
7	rs4719395	A	C	0.093254	1008
7	rs4721312	T	C	0.0922619	1008
7	rs55988458	G	A	0.18254	1008
7	rs56016347	C	T	0.18254	1008
7	rs11762545	C	T	0.18254	1008
7	rs11762636	C	A	0.18254	1008
7	rs67408806	A	C	0.0922619	1008
7	rs73281316	G	T	0.0853175	1008
7	rs56016843	C	T	0.0843254	1008
7	rs10258126	A	C	0.0863095	1008
7	rs6973622	T	C	0.771825	1008
7	rs4721314	A	T	0.0843254	1008
7	rs78235638	A	G	0.139881	1008
7	rs12699596	A	G	0.258929	1008
7	rs76420412	T	C	0.0228175	1008
7	rs11764212	C	A	0.465278	1008
7	rs10269764	G	C	0.0922619	1008
7	rs61096774	C	T	0.0843254	1008
7	rs4721320	C	T	0.0843254	1008
7	rs4721321	A	G	0.275794	1008
7	rs4721322	G	A	0.0843254	1008
7	rs4721323	T	C	0.0843254	1008
7	rs59619245	C	T	0.465278	1008
7	rs73672014	G	T	0.0843254	1008
7	rs3735210	T	C	0.0853175	1008
7	rs3735211	T	C	0.0922619	1008
7	rs3735212	A	C	0.0922619	1008
7	rs4721324	T	C	0.0922619	1008
7	rs4721325	A	G	0.0922619	1008
7	rs4721326	C	T	0.0922619	1008
7	rs28406048	C	A	0.0853175	1008
7	rs28537163	A	G	0.0853175	1008
7	rs7778752	T	C	0.767857	1008
7	rs55773130	T	C	0.183532	1008
7	rs55952733	G	A	0.183532	1008
7	rs55993248	A	G	0.183532	1008
7	rs3934792	T	C	0.0922619	1008
7	rs4719399	T	C	0.0922619	1008
7	rs4719401	C	T	0.0843254	1008
7	rs4721327	A	G	0.0922619	1008
7	rs4470910	C	T	0.184524	1008
7	rs146445424	C	T	0.0406746	1008
7	rs4719402	C	A	0.0922619	1008
7	rs7802187	G	T	0.0922619	1008
7	rs7803310	C	A	0.0922619	1008
7	rs10225174	T	C	0.0922619	1008
7	rs10280870	A	G	0.0922619	1008
7	rs10225180	T	C	0.0922619	1008
7	rs10215961	C	T	0.0853175	1008
7	rs28528997	A	G	0.18254	1008
7	rs1533827	C	T	0.181548	1008
7	rs6976645	C	T	0.0922619	1008
7	rs28539348	G	A	0.0972222	1008
7	rs6975908	T	C	0.0922619	1008
7	rs117375954	A	C	0.0188492	1008
7	rs56068044	T	C	0.0853175	1008
7	rs58775644	C	T	0.0922619	1008
7	rs56074241	G	A	0.0873016	1008
7	rs10214987	G	A	0.0853175	1008
7	rs7795126	G	A	0.661706	1008
7	rs147633108	C	T	0.0109127	1008
7	rs6948902	T	C	0.0922619	1008
7	rs6948912	T	C	0.282738	1008
7	rs117827230	T	C	0.0178571	1008
7	rs55683212	G	C	0.183532	1008
7	rs56226325	C	T	0.18254	1008
7	rs3996323	G	T	0.276786	1008
7	rs11763750	G	A	0.183532	1008
7	rs150355075	C	T	0.0228175	1008
7	rs11766468	G	A	0.183532	1008
7	rs56720835	A	C	0.0853175	1008
7	rs1533829	A	G	0.275794	1008
7	rs62444906	G	T	0.18254	1008
7	rs62444907	C	T	0.180556	1008
7	rs10241537	A	G	0.274802	1008
7	rs60137119	A	G	0.49504	1008
7	rs6944660	A	G	0.771825	1008
7	rs7797112	T	C	0.274802	1008
7	rs149432530	G	A	0.0257937	1008
7	rs7801349	T	C	0.274802	1008
7	rs73672021	G	A	0.0853175	1008
7	rs6950627	C	T	0.493056	1008
7	rs10235664	T	C	0.274802	1008
7	rs10276536	C	T	0.272817	1008
7	rs9639201	G	T	0.102183	1008
7	rs9639202	G	A	0.18254	1008
7	rs4721341	C	T	0.0863095	1008
7	rs55770986	T	C	0.18254	1008
7	rs9969125	C	T	0.18254	1008
7	rs73672023	A	C	0.0853175	1008
7	rs117927199	G	A	0.0238095	1008
7	rs10257899	G	A	0.0853175	1008
7	rs55669426	G	C	0.274802	1008
7	rs7787359	A	G	0.274802	1008
7	rs56289396	G	A	0.18254	1008
7	rs73281402	A	G	0.0853175	1008
7	rs76781142	G	C	0.0833333	1008
7	rs4721347	G	A	0.776786	1008
7	rs12699646	T	G	0.505952	1008
7	rs73283510	G	A	0.0853175	1008
7	rs6461108	A	G	0.0922619	1008
7	rs116860885	G	A	0.0287698	1008
7	rs61154218	C	T	0.0853175	1008
7	rs55893771	C	T	0.181548	1008
7	rs4719412	G	A	0.0853175	1008
7	rs4719413	G	T	0.0853175	1008
7	rs6972969	A	G	0.274802	1008
7	rs6977161	T	C	0.274802	1008
7	rs60626033	A	G	0.274802	1008
7	rs4721353	G	A	0.0853175	1008
7	rs4719414	T	C	0.0853175	1008
7	rs10261796	C	T	0.0853175	1008
7	rs7785626	A	G	0.768849	1008
7	rs73048919	C	A	0.473214	1008
7	rs6461115	A	G	0.189484	1008
7	rs55810445	C	T	0.18254	1008
7	rs11760737	T	C	0.18254	1008
7	rs11773643	A	G	0.189484	1008
7	rs56072378	A	G	0.189484	1008
7	rs4721359	A	G	0.274802	1008
7	rs55860148	G	A	0.189484	1008
7	rs4719415	A	G	0.744048	1008
7	rs4719416	G	A	0.268849	1008
7	rs34731055	C	T	0.18254	1008
7	rs62444917	A	C	0.190476	1008
7	rs55789728	A	G	0.189484	1008
7	rs17132130	G	C	0.189484	1008
7	rs12333585	C	T	0.0863095	1008
7	rs57429877	C	T	0.0863095	1008
7	rs62444919	C	T	0.18254	1008
7	rs11772627	G	C	0.18254	1008
7	rs3800869	C	T	0.227183	1008
7	rs3800870	G	A	0.0853175	1008
7	rs3800871	C	T	0.74504	1008
7	rs3800872	C	G	0.189484	1008
7	rs3823624	T	C	0.18254	1008
7	rs17734969	T	C	0.189484	1008
7	rs10270935	T	A	0.0853175	1008
7	rs10253087	C	A	0.0853175	1008
7	rs11771283	T	C	0.652778	1008
7	rs12699659	T	C	0.0982143	1008
7	rs12530949	G	C	0.763889	1008
7	rs12536235	C	A	0.763889	1008
7	rs12536239	C	T	0.126984	1008
7	rs56320659	C	T	0.093254	1008
7	rs10950536	G	A	0.789683	1008
7	rs56918704	A	G	0.514881	1008
7	rs9632587	A	G	0.106151	1008
7	rs17132133	C	T	0.167659	1008
7	rs3800873	C	G	0.0843254	1008
7	rs1860826	G	A	0.475198	1008
7	rs2398709	C	T	0.5	1008
7	rs35145970	G	A	0.180556	1008
7	rs13227446	G	A	0.180556	1008
7	rs1860827	T	C	0.771825	1008
7	rs2398708	A	C	0.271825	1008
7	rs2398707	A	G	0.0843254	1008
7	rs3778937	T	C	0.271825	1008
7	rs10280529	A	G	0.0912698	1008
7	rs3778938	A	G	0.771825	1008
7	rs3778939	A	C	0.0922619	1008
7	rs3729620	C	T	0.179563	1008
7	rs3800874	A	G	0.0922619	1008
7	rs10251391	C	T	0.0843254	1008
7	rs10254998	C	A	0.0843254	1008
7	rs3778940	G	A	0.0853175	1008
7	rs3778943	C	T	0.0912698	1008
7	rs34564512	C	G	0.180556	1008
7	rs4721372	C	G	0.094246	1008
7	rs3800875	C	T	0.180556	1008
7	rs76545745	C	T	0.0376984	1008
7	rs3800876	T	C	0.175595	1008
7	rs3778944	G	A	0.0853175	1008
7	rs3778945	A	C	0.686508	1008
7	rs3778946	G	A	0.679563	1008
7	rs3800877	T	C	0.679563	1008
7	rs7805774	C	T	0.770833	1008
7	rs7796547	T	C	0.772817	1008
7	rs34903893	C	T	0.180556	1008
7	rs3800878	T	G	0.686508	1008
7	rs3800879	A	G	0.6875	1008
7	rs3800880	A	G	0.6875	1008
7	rs3800881	T	C	0.680556	1008
7	rs3800882	G	A	0.499008	1008
7	rs3800883	A	G	0.772817	1008
7	rs3800884	C	A	0.0853175	1008
7	rs3800885	C	A	0.0853175	1008
7	rs1558461	G	A	0.0753968	1008
7	rs1558462	G	A	0.180556	1008
7	rs3800887	C	G	0.0853175	1008
7	rs3800888	T	C	0.0853175	1008
7	rs3778947	T	C	0.0922619	1008
7	rs3800889	C	T	0.0853175	1008
7	rs3800890	G	A	0.65377	1008
7	rs3778948	G	A	0.0853175	1008
7	rs3778949	G	A	0.0853175	1008
7	rs3800891	C	T	0.0853175	1008
7	rs3800893	C	T	0.178571	1008
7	rs9654938	A	G	0.093254	1008
7	rs9654939	G	T	0.0853175	1008
7	rs4721384	C	T	0.0853175	1008
7	rs3778950	G	T	0.0853175	1008
7	rs3778951	C	T	0.0853175	1008
7	rs3823626	C	G	0.0853175	1008
7	rs3800894	C	A	0.0853175	1008
7	rs3800895	G	A	0.168651	1008
7	rs3778953	G	A	0.0853175	1008
7	rs3778954	T	G	0.0922619	1008
7	rs3778955	G	A	0.0853175	1008
7	rs11973308	T	C	0.0922619	1008
7	rs11982791	C	A	0.0922619	1008
7	rs3823627	A	G	0.0863095	1008
7	rs3778956	C	G	0.077381	1008
7	rs3778957	G	A	0.0853175	1008
7	rs3778958	G	A	0.0853175	1008
7	rs3778959	G	A	0.0853175	1008
7	rs3778960	C	T	0.0853175	1008
7	rs3778961	C	T	0.0853175	1008
7	rs3778962	C	T	0.0853175	1008
7	rs10242757	T	C	0.0922619	1008
7	rs73285726	T	C	0.0853175	1008
7	rs13242473	T	C	0.205357	1008
7	rs56291341	A	G	0.0922619	1008
7	rs12537109	G	A	0.0257937	1008
7	rs150825760	G	A	0.0535714	1008
7	rs10950541	T	C	0.107143	1008
7	rs10950542	T	C	0.0853175	1008
7	rs185743136	G	A	0.0238095	1008
7	rs2895202	T	C	0.496032	1008
7	rs4721390	T	C	0.0922619	1008
7	rs4721391	C	T	0.0724206	1008
7	rs56409553	A	G	0.28373	1008
7	rs73671837	T	C	0.0853175	1008
7	rs56922345	T	C	0.0922619	1008
7	rs10256690	A	C	0.0853175	1008
7	rs3800896	C	T	0.0853175	1008
7	rs745528	A	G	0.28373	1008
7	rs3888009	G	A	0.0863095	1008
7	rs10242452	A	G	0.093254	1008
7	rs35143793	A	G	0.191468	1008
7	rs4721392	G	T	0.0853175	1008
7	rs4721393	G	A	0.0853175	1008
7	rs3800897	T	C	0.363095	1008
7	rs77231637	C	A	0.094246	1008
7	rs3823628	G	C	0.094246	1008
7	rs3800898	T	C	0.780754	1008
7	rs3800900	T	A	0.0863095	1008
7	rs3778963	A	G	0.701389	1008
7	rs3778964	C	T	0.494048	1008
7	rs3778965	G	A	0.496032	1008
7	rs3800901	G	A	0.277778	1008
7	rs73038441	T	C	0.49504	1008
7	rs73038442	C	T	0.494048	1008
7	rs3778968	C	A	0.0873016	1008
7	rs3778969	G	A	0.494048	1008
7	rs4719431	T	C	0.593254	1008
7	rs4719432	A	G	0.589286	1008
7	rs149182500	C	T	0.0188492	1008
7	rs62442993	C	T	0.191468	1008
7	rs4380817	T	C	0.779762	1008
7	rs4719436	G	A	0.493056	1008
7	rs6944886	A	G	0.190476	1008
7	rs4721405	T	G	0.779762	1008
7	rs3778970	C	A	0.492063	1008
7	rs3800902	C	T	0.492063	1008
7	rs35876604	G	A	0.190476	1008
7	rs1860829	A	C	0.77877	1008
7	rs3778971	C	A	0.190476	1008
7	rs3778972	C	T	0.0714286	1008
7	rs3800904	G	A	0.0873016	1008
7	rs4721407	A	G	0.781746	1008
7	rs3800905	A	G	0.781746	1008
7	rs3800906	T	A	0.0873016	1008
7	rs138409280	T	G	0.0128968	1008
7	rs7809320	G	A	0.190476	1008
7	rs10224497	A	G	0.59127	1008
7	rs4721410	A	G	0.779762	1008
7	rs3778973	C	T	0.191468	1008
7	rs1558465	G	C	0.502976	1008
7	rs1558466	A	C	0.694444	1008
7	rs1476887	T	C	0.502976	1008
7	rs731140	G	A	0.691468	1008
7	rs1860830	A	G	0.779762	1008
7	rs60968700	C	T	0.0833333	1008
7	rs4721411	C	T	0.493056	1008
7	rs4721412	A	G	0.779762	1008
7	rs6461158	G	A	0.19246	1008
7	rs190123420	C	T	0.0178571	1008
7	rs11770254	C	G	0.498016	1008
7	rs11770255	C	G	0.498016	1008
7	rs2398706	A	T	0.500992	1008
7	rs73673201	G	C	0.0843254	1008
7	rs13240499	G	A	0.19246	1008
7	rs147055476	C	A	0.0267857	1008
7	rs10239050	A	G	0.583333	1008
7	rs11767038	G	A	0.219246	1008
7	rs3800907	C	T	0.0863095	1008
7	rs3800908	C	T	0.589286	1008
7	rs3800909	C	G	0.502976	1008
7	rs3778977	C	T	0.503968	1008
7	rs3778978	A	G	0.496032	1008
7	rs4721418	T	C	0.0863095	1008
7	rs1860831	T	C	0.572421	1008
7	rs4719443	A	G	0.565476	1008
7	rs3778980	G	A	0.189484	1008
7	rs3778981	C	T	0.0863095	1008
7	rs1860832	G	A	0.492063	1008
7	rs879672	C	A	0.688492	1008
7	rs73285786	G	A	0.0833333	1008
7	rs3800913	A	G	0.506944	1008
7	rs3800914	G	C	0.780754	1008
7	rs3800915	A	C	0.780754	1008
7	rs2398705	G	A	0.490079	1008
7	rs3800916	C	T	0.492063	1008
7	rs3778982	T	C	0.493056	1008
7	rs3778983	T	G	0.582341	1008
7	rs3778984	T	C	0.494048	1008
7	rs147136135	G	A	0.0218254	1008
7	rs3778985	G	C	0.093254	1008
7	rs3778986	T	G	0.100198	1008
7	rs144322886	G	A	0.00793651	1008
7	rs3800917	G	A	0.443452	1008
7	rs3800918	T	C	0.776786	1008
7	rs3778987	C	T	0.424603	1008
7	rs34111510	C	T	0.172619	1008
7	rs4721428	G	A	0.770833	1008
7	rs6461168	A	G	0.267857	1008
7	rs77461871	T	A	0.0446429	1008
7	rs3778988	C	G	0.0892857	1008
7	rs3778989	G	A	0.0902778	1008
7	rs3778990	C	T	0.270833	1008
7	rs4721429	T	C	0.499008	1008
7	rs7795360	G	A	0.0912698	1008
7	rs3778991	G	A	0.486111	1008
7	rs3778992	C	G	0.698413	1008
7	rs3778994	C	A	0.49504	1008
7	rs3778995	T	C	0.204365	1008
7	rs1107351	G	A	0.499008	1008
7	rs3778996	G	A	0.500992	1008
7	rs73039217	G	A	0.488095	1008
7	rs191773053	G	A	0.0396825	1008
7	rs148587146	C	T	0.0248016	1008
7	rs3800920	A	T	0.0902778	1008
7	rs3778998	C	A	0.490079	1008
7	rs3778999	G	A	0.500992	1008
7	rs183123048	C	T	0.00992063	1008
7	rs3800921	G	A	0.015873	1008
7	rs79917275	G	A	0.0178571	1008
7	rs149881241	A	G	0.0376984	1008
7	rs3779000	G	A	0.499008	1008
7	rs3779002	C	T	0.49504	1008
7	rs1859993	A	G	0.513889	1008
7	rs4721441	T	C	0.505952	1008
7	rs3800922	A	G	0.507937	1008
7	rs3800923	A	G	0.511905	1008
7	rs3779003	C	T	0.502976	1008
7	rs1004643	G	C	0.237103	1008
7	rs3779005	C	T	0.0178571	1008
7	rs1614599	A	C	0.941468	1008
7	rs187218823	C	T	0.00595238	1008
7	rs3800924	C	T	0.49504	1008
7	rs1637771	C	T	0.225198	1008
7	rs3823631	A	G	0.59127	1008
7	rs6461188	C	T	0.0575397	1008
7	rs34739081	A	C	0.0138889	1008
7	rs1620530	T	C	0.694444	1008
7	rs1639895	C	T	0.0625	1008
7	rs4721446	G	A	0.34623	1008
7	rs10240891	C	T	0.537698	1008
7	rs4721447	C	T	0.537698	1008
7	rs35256954	G	A	0.0575397	1008
7	rs13240401	T	C	0.0644841	1008
7	rs3800925	T	C	0.0634921	1008
7	rs117696768	G	A	0.0238095	1008
7	rs13238385	A	C	0.0634921	1008
7	rs34782622	A	G	0.0575397	1008
7	rs58835785	C	T	0.53373	1008
7	rs59134428	G	A	0.53373	1008
7	rs7788620	A	G	0.0634921	1008
7	rs6972752	G	A	0.184524	1008
7	rs35666814	T	C	0.0644841	1008
7	rs34045509	G	A	0.0634921	1008
7	rs35076297	C	A	0.0634921	1008
7	rs62443025	T	C	0.0575397	1008
7	rs34513550	A	G	0.0575397	1008
7	rs62443026	T	G	0.0575397	1008
7	rs75340993	G	T	0.19246	1008
7	rs186151683	C	T	0.0109127	1008
7	rs142930614	C	T	0.0585317	1008
7	rs150084146	G	A	0.19246	1008
7	rs62443035	G	A	0.0634921	1008
7	rs34129678	C	A	0.0634921	1008
7	rs13230911	C	T	0.0634921	1008
7	rs3779009	G	C	0.661706	1008
7	rs34198643	C	T	0.0634921	1008
7	rs33959324	C	T	0.0634921	1008
7	rs1637766	G	A	0.246032	1008
7	rs35536620	G	T	0.0634921	1008
7	rs1639898	A	G	0.985119	1008
7	rs3800926	G	A	0.184524	1008
7	rs13226690	G	A	0.0565476	1008
7	rs13229741	G	A	0.0565476	1008
7	rs13244625	A	G	0.0565476	1008
7	rs190651339	T	C	0.047619	1008
7	rs186786649	C	T	0.0753968	1008
7	rs2159045	T	C	0.739087	1008
7	rs34255795	A	G	0.186508	1008
7	rs35324681	G	A	0.0565476	1008
7	rs62443039	C	T	0.184524	1008
7	rs1637762	T	C	0.0565476	1008
7	rs3779013	G	A	0.184524	1008
7	rs74545244	C	A	0.00198413	1008
7	rs12699750	G	A	0.0565476	1008
7	rs6967286	C	A	0.543651	1008
7	rs1637761	G	T	0.290675	1008
7	rs35038526	A	G	0.193452	1008
7	rs62443041	A	G	0.0565476	1008
7	rs142119018	C	G	0.030754	1008
7	rs34875122	C	T	0.0565476	1008
7	rs34853711	G	C	0.0625	1008
7	rs13240130	G	T	0.0565476	1008
7	rs3779014	G	C	0.0496032	1008
7	rs17186327	G	A	0.0575397	1008
7	rs13233029	C	A	0.0575397	1008
7	rs35413321	G	A	0.0575397	1008
7	rs1639906	T	C	0.725198	1008
7	rs1637759	C	T	0.612103	1008
7	rs17790410	A	G	0.0575397	1008
7	rs13224212	A	G	0.0575397	1008
7	rs75665998	A	G	0.077381	1008
7	rs73039284	C	G	0.549603	1008
7	rs62442470	C	T	0.0585317	1008
7	rs4721458	G	A	0.549603	1008
7	rs35239146	C	T	0.0634921	1008
7	rs62442472	A	C	0.0634921	1008
7	rs1625464	G	A	0.793651	1008
7	rs10226475	A	G	0.551587	1008
7	rs62442473	A	T	0.0575397	1008
7	rs13233298	T	C	0.189484	1008
7	rs1637750	G	A	0.612103	1008
7	rs56247048	G	A	0.0575397	1008
7	rs4719456	G	C	0.590278	1008
7	rs1637749	A	G	0.665675	1008
7	rs1632674	C	G	0.0367063	1008
7	rs4719457	A	G	0.732143	1008
7	rs1639908	C	G	0.722222	1008
7	rs17186614	G	A	0.1875	1008
7	rs1637748	C	T	0.0367063	1008
7	rs1637747	C	T	0.0367063	1008
7	rs78699717	T	C	0.0367063	1008
7	rs10257990	T	C	0.697421	1008
7	rs12112306	C	T	0.696429	1008
7	rs1639909	A	C	0.797619	1008
7	rs17790613	G	A	0.0575397	1008
7	rs62442476	G	A	0.18254	1008
7	rs1637746	G	A	0.102183	1008
7	rs1637745	C	G	0.102183	1008
7	rs1558458	C	G	0.0367063	1008
7	rs1637742	G	A	0.608135	1008
7	rs1637741	G	A	0.0367063	1008
7	rs3800929	C	G	0.510913	1008
7	rs1637740	C	T	0.0357143	1008
7	rs35865023	C	T	0.0585317	1008
7	rs1558460	C	T	0.186508	1008
7	rs1637738	T	C	0.724206	1008
7	rs6950269	G	T	0.0605159	1008
7	rs11976342	C	T	0.615079	1008
7	rs77466726	C	T	0.159722	1008
7	rs74372344	C	T	0.047619	1008
7	rs117135484	C	T	0.0496032	1008
7	rs3779021	G	A	0.0505952	1008
7	rs1621778	C	T	0.0367063	1008
7	rs3779023	G	A	0.0248016	1008
7	rs749991	G	C	0.0575397	1008
7	rs1637737	A	G	0.0376984	1008
7	rs1639910	T	C	0.656746	1008
7	rs77417403	G	C	0.0327381	1008
7	rs117728962	G	A	0.0267857	1008
7	rs34033546	G	C	0.0912698	1008
7	rs1637736	T	C	0.730159	1008
7	rs57007970	G	A	0.505952	1008
7	rs56086108	T	A	0.621032	1008
7	rs17187301	T	G	0.0555556	1008
7	rs1612548	G	A	0.0962302	1008
7	rs1637735	T	C	0.810516	1008
7	rs3800932	C	T	0.0357143	1008
7	rs3800933	C	T	0.753968	1008
7	rs1639911	G	A	0.157738	1008
7	rs112702513	G	T	0.00198413	1008
7	rs113137208	C	T	0.0198413	1008
7	rs113218142	G	A	0.0396825	1008
7	rs149401019	G	A	0.125992	1008
7	rs35173522	A	C	0.0625	1008
7	rs1002170	G	A	0.0565476	1008
7	rs1002169	G	A	0.0565476	1008
7	rs10252533	G	C	0.0625	1008
7	rs140526853	C	T	0.078373	1008
7	rs745566	T	C	0.514881	1008
7	rs62442481	T	G	0.0585317	1008
7	rs745565	G	C	0.514881	1008
7	rs733611	G	A	0.513889	1008
7	rs1637732	T	C	0.0406746	1008
7	rs55848703	C	T	0.0575397	1008
7	rs35629140	G	C	0.514881	1008
7	rs7781856	C	T	0.514881	1008
7	rs1859991	G	A	0.0575397	1008
7	rs1639914	A	G	0.614087	1008
7	rs6951493	G	A	0.513889	1008
7	rs62442483	C	G	0.0575397	1008
7	rs1639915	C	G	0.614087	1008
7	rs1624785	T	C	0.614087	1008
7	rs6957871	C	T	0.892857	1008
7	rs1639916	G	A	0.615079	1008
7	rs3800935	C	T	0.0892857	1008
7	rs1637731	C	T	0.0962302	1008
7	rs1639917	G	T	0.506944	1008
7	rs1637730	T	C	0.616071	1008
7	rs6461233	G	A	0.511905	1008
7	rs1639918	G	A	0.0416667	1008
7	rs1639919	C	G	0.617063	1008
7	rs2159044	C	A	0.516865	1008
7	rs1639920	G	A	0.0416667	1008
7	rs1108036	A	G	0.617063	1008
7	rs3800937	A	G	0.0565476	1008
7	rs13222228	G	A	0.386905	1008
7	rs4719462	A	G	0.519841	1008
7	rs116845642	C	T	0.0128968	1008
7	rs1639922	G	A	0.0982143	1008
7	rs3800938	C	G	0.516865	1008
7	rs62442501	G	A	0.0565476	1008
7	rs71525363	G	A	0.509921	1008
7	rs1626670	A	G	0.62004	1008
7	rs35791351	C	T	0.509921	1008
7	rs79073176	G	A	0.0436508	1008
7	rs1637728	G	T	0.62004	1008
7	rs76597217	C	A	0.0595238	1008
7	rs117361490	C	A	0.0595238	1008
7	rs17791802	A	G	0.0674603	1008
7	rs111958031	A	C	0.0367063	1008
7	rs3757436	A	G	0.0367063	1008
7	rs3757437	C	T	0.509921	1008
7	rs3757438	A	G	0.0436508	1008
7	rs3757439	C	T	0.509921	1008
7	rs62442503	C	A	0.0654762	1008
7	rs3757440	A	G	0.508929	1008
7	rs62442504	A	G	0.0654762	1008
7	rs77758405	C	T	0.0525794	1008
7	rs143218469	G	T	0.0456349	1008
7	rs7787274	G	A	0.505952	1008
7	rs7810970	A	G	0.505952	1008
7	rs62442506	G	A	0.0654762	1008
7	rs6963660	G	A	0.0367063	1008
7	rs11547270	C	G	0.102183	1008
7	rs34418140	C	T	0.50496	1008
7	rs7799006	C	T	0.50496	1008
7	rs6951825	A	G	0.797619	1008
7	rs11984133	A	C	0.509921	1008
7	rs62442507	C	T	0.0654762	1008
7	rs6962067	T	C	0.800595	1008
7	rs62442508	G	A	0.0654762	1008
7	rs117468283	G	A	0.0436508	1008
7	rs34996498	A	G	0.0654762	1008
7	rs1139425	T	C	0.0367063	1008
7	rs6978317	T	G	0.614087	1008
7	rs34185397	C	G	0.0615079	1008
7	rs34606695	G	A	0.0376984	1008
7	rs4719468	G	C	0.500992	1008
7	rs34350755	C	G	0.108135	1008
7	rs33922585	C	T	0.539683	1008
7	rs10232413	T	C	0.796627	1008
7	rs12673108	C	A	0.53869	1008
7	rs4719469	T	C	0.537698	1008
7	rs4719470	C	G	0.797619	1008
7	rs3807428	A	G	0.797619	1008
7	rs3807429	G	A	0.798611	1008
7	rs117077349	G	A	0.00892857	1008
7	rs4721505	A	G	0.733135	1008
7	rs3735092	C	T	0.197421	1008
7	rs3735093	G	T	0.733135	1008
7	rs33981648	T	C	0.498016	1008
7	rs10281945	C	A	0.197421	1008
7	rs4866	G	A	0.0367063	1008
7	rs2240576	A	C	0.735119	1008
7	rs12531150	C	T	0.535714	1008
7	rs6962576	G	A	0.732143	1008
7	rs34988901	C	T	0.014881	1008
7	rs10230928	C	T	0.204365	1008
7	rs1799832	C	T	0.0625	1008
7	rs1062492	C	T	0.0605159	1008
7	rs34236280	G	A	0.0625	1008
7	rs2270052	G	A	0.535714	1008
7	rs62442512	G	A	0.0625	1008
7	rs2256545	G	A	0.536706	1008
7	rs6945323	G	A	0.194444	1008
7	rs4719471	A	G	0.797619	1008
7	rs12534131	C	T	0.501984	1008
7	rs2302070	A	G	0.802579	1008
7	rs2302071	C	A	0.190476	1008
7	rs3815313	A	T	0.190476	1008
7	rs79971597	C	T	0.0267857	1008
7	rs6888	A	G	0.799603	1008
7	rs62442513	C	T	0.0585317	1008
7	rs2398669	A	G	0.808532	1008
7	rs2398668	C	T	0.501984	1008
7	rs373874969	G	A	0.0119048	1008
7	rs11772177	G	C	0.195437	1008
7	rs12537790	T	A	0.546627	1008
7	rs7803189	A	G	0.800595	1008
7	rs10447540	A	G	0.549603	1008
7	rs10447541	T	G	0.549603	1008
7	rs12699807	A	T	0.00595238	1008
7	rs4721524	C	T	0.799603	1008
7	rs62442514	G	C	0.0555556	1008
7	rs9639264	T	C	0.799603	1008
7	rs35605848	G	A	0.00595238	1008
7	rs36026497	C	T	0.00595238	1008
7	rs2286207	G	A	0.548611	1008
7	rs2286206	T	C	0.799603	1008
7	rs2286205	A	C	0.799603	1008
7	rs34262822	C	T	0.541667	1008
7	rs10950627	T	C	0.799603	1008
7	rs113234381	G	C	0.0446429	1008
7	rs6970973	C	G	0.798611	1008
7	rs4721527	G	A	0.541667	1008
7	rs6971143	C	T	0.194444	1008
7	rs62442515	C	T	0.0575397	1008
7	rs4721528	G	A	0.794643	1008
7	rs6947645	G	A	0.195437	1008
7	rs7802283	A	G	0.740079	1008
7	rs77059938	G	A	0.0436508	1008
7	rs12535174	C	T	0.541667	1008
7	rs34502289	G	A	0.49504	1008
7	rs4721533	C	T	0.739087	1008
7	rs4721534	A	G	0.499008	1008
7	rs111933608	G	A	0.0436508	1008
7	rs7456643	T	C	0.0496032	1008
7	rs73043244	C	T	0.0555556	1008
7	rs878534	G	A	0.53869	1008
7	rs8180711	G	A	0.047619	1008
7	rs2398667	G	C	0.798611	1008
7	rs4549678	C	T	0.203373	1008
7	rs34417375	C	T	0.537698	1008
7	rs62442525	G	A	0.0545635	1008
7	rs12673658	G	C	0.0446429	1008
7	rs12669625	C	T	0.53869	1008
7	rs79723695	A	G	0.0367063	1008
7	rs7792045	C	T	0.53869	1008
7	rs6945061	A	G	0.743056	1008
7	rs62442529	G	A	0.0555556	1008
7	rs78814402	A	G	0.0446429	1008
7	rs12666845	A	G	0.0456349	1008
7	rs62442530	G	A	0.0555556	1008
7	rs62442531	G	A	0.0555556	1008
7	rs58921703	T	C	0.605159	1008
7	rs10278242	C	G	0.240079	1008
7	rs6952527	G	C	0.740079	1008
7	rs74510194	G	A	0.047619	1008
7	rs6943446	T	C	0.25	1008
7	rs6957272	G	T	0.0446429	1008
7	rs145891962	T	C	0.0178571	1008
7	rs6461282	G	A	0.0446429	1008
7	rs61491879	G	A	0.552579	1008
7	rs76080135	G	A	0.508929	1008
7	rs9690444	G	C	0.639881	1008
7	rs13220928	T	A	0.661706	1008
7	rs79737139	C	T	0.0724206	1008
7	rs148594447	C	G	0.0277778	1008
7	rs34196856	C	T	0.659722	1008
7	rs76018154	A	C	0.0535714	1008
7	rs185472785	C	A	0.0267857	1008
7	rs34219261	C	T	0.581349	1008
7	rs4719486	G	A	0.661706	1008
7	rs150164707	G	A	0.0724206	1008
7	rs4721548	A	G	0.588294	1008
7	rs116774716	C	A	0.0744048	1008
7	rs75537891	G	T	0.58631	1008
7	rs12699820	G	T	0.587302	1008
7	rs116557464	G	A	0.0744048	1008
7	rs34974704	A	G	0.664683	1008
7	rs7797577	A	G	0.589286	1008
7	rs11520750	G	C	0.664683	1008
7	rs80038783	G	A	0.0753968	1008
7	rs79673624	G	A	0.0714286	1008
7	rs116739656	G	A	0.0724206	1008
7	rs138472728	A	G	0.0744048	1008
7	rs76172434	G	A	0.0724206	1008
7	rs76972890	A	G	0.0734127	1008
7	rs13233723	C	A	0.592262	1008
7	rs7781284	G	T	0.664683	1008
7	rs77195741	T	C	0.0734127	1008
7	rs4721561	A	G	0.595238	1008
7	rs115585170	A	T	0.0753968	1008
7	rs117144060	A	C	0.0535714	1008
7	rs77464636	G	A	0.0863095	1008
7	rs13245097	C	T	0.590278	1008
7	rs180959597	T	C	0.0714286	1008
7	rs141081841	G	A	0.117063	1008
7	rs369620433	G	T	0.0853175	1008
7	rs372601225	A	G	0.0347222	1008
7	rs370581141	T	G	0.0347222	1008
7	rs367810074	G	A	0.0188492	1008
7	rs137950815	C	T	0.0902778	1008
7	rs142333651	C	T	0.0902778	1008
7	rs145931740	A	G	0.0912698	1008
7	rs6971396	C	T	0.609127	1008
7	rs57019360	G	A	0.0257937	1008
7	rs79654246	G	A	0.0416667	1008
7	rs4318967	T	C	0.612103	1008
7	rs10249052	C	T	0.608135	1008
7	rs12111694	G	A	0.0753968	1008
7	rs6963924	C	T	0.156746	1008
7	rs6962946	G	C	0.157738	1008
7	rs35879307	C	T	0.531746	1008
7	rs62442536	A	C	0.238095	1008
7	rs148228309	G	C	0.0753968	1008
7	rs116149315	T	C	0.0753968	1008
7	rs10479969	T	C	0.0753968	1008
7	rs10479970	T	C	0.237103	1008
7	rs7805462	G	A	0.237103	1008
7	rs80141290	G	A	0.150794	1008
7	rs62442538	A	G	0.0109127	1008
7	rs4721571	T	C	0.238095	1008
7	rs150816944	G	A	0.0753968	1008
7	rs4721572	T	C	0.156746	1008
7	rs4721573	G	A	0.236111	1008
7	rs4721574	G	A	0.160714	1008
7	rs4721575	T	C	0.53373	1008
7	rs10269658	C	T	0.0753968	1008
7	rs140118794	G	C	0.0753968	1008
7	rs4442022	T	C	0.238095	1008
7	rs62442539	G	C	0.15873	1008
7	rs62442541	A	C	0.162698	1008
7	rs10234453	A	G	0.0753968	1008
7	rs77043202	A	T	0.0386905	1008
7	rs2398666	A	G	0.772817	1008
7	rs34519622	A	G	0.775794	1008
7	rs55871547	C	G	0.15873	1008
7	rs111162086	G	T	0.238095	1008
7	rs35642219	A	C	0.15873	1008
7	rs147775606	T	C	0.157738	1008
7	rs10232355	T	C	0.239087	1008
7	rs10236582	T	C	0.241071	1008
7	rs9768897	A	G	0.164683	1008
7	rs6461309	A	T	0.0664683	1008
7	rs59973093	G	C	0.164683	1008
7	rs10950654	A	G	0.164683	1008
7	rs4721590	C	A	0.763889	1008
7	rs59455908	A	G	0.168651	1008
7	rs55739293	T	C	0.165675	1008
7	rs12699833	A	G	0.762897	1008
7	rs55940829	A	G	0.234127	1008
7	rs12699834	C	T	0.527778	1008
7	rs59702609	C	T	0.168651	1008
7	rs2398665	T	C	0.763889	1008
7	rs12670248	A	G	0.234127	1008
7	rs59100061	C	T	0.0654762	1008
7	rs12672260	G	C	0.164683	1008
7	rs12670380	A	C	0.164683	1008
7	rs6964503	T	G	0.0654762	1008
7	rs59917907	A	G	0.236111	1008
7	rs6965699	C	G	0.165675	1008
7	rs4314559	T	C	0.236111	1008
7	rs11766676	A	T	0.15873	1008
7	rs34355737	C	T	0.496032	1008
7	rs62442558	C	T	0.00198413	1008
7	rs2398664	G	A	0.581349	1008
7	rs2398663	G	C	0.580357	1008
7	rs115749841	G	A	0.0694444	1008
7	rs146898348	A	C	0.0664683	1008
7	rs139385269	T	C	0.0664683	1008
7	rs12699838	T	A	0.60119	1008
7	rs10264281	A	G	0.60119	1008
7	rs12699839	G	A	0.60119	1008
7	rs12538376	T	C	0.60119	1008
7	rs12535689	C	G	0.60119	1008
7	rs6945864	T	C	0.639881	1008
7	rs75203727	G	A	0.0664683	1008
7	rs4721592	C	G	0.625992	1008
7	rs7784694	G	C	0.802579	1008
7	rs10264072	A	G	0.802579	1008
7	rs10252176	C	G	0.802579	1008
7	rs12699843	A	G	0.78869	1008
7	rs144119948	G	A	0.115079	1008
7	rs2895183	G	A	0.78869	1008
7	rs12699846	A	G	0.798611	1008
7	rs12699847	G	A	0.552579	1008
7	rs7807013	C	G	0.710317	1008
7	rs6461318	A	G	0.787698	1008
7	rs147480062	C	T	0.077381	1008
7	rs141902087	C	T	0.077381	1008
7	rs12699855	C	T	0.669643	1008
7	rs9638744	T	C	0.775794	1008
7	rs2398662	T	C	0.684524	1008
7	rs7791306	T	C	0.656746	1008
7	rs7804905	C	T	0.659722	1008
7	rs143085048	A	C	0.0297619	1008
7	rs75680634	C	T	0.5625	1008
7	rs62444161	G	A	0.125992	1008
7	rs10447599	G	T	0.835317	1008
7	rs184215486	A	T	0.0248016	1008
7	rs73275098	G	A	0.641865	1008
7	rs6974490	T	C	0.838294	1008
7	rs11767378	G	T	0.639881	1008
7	rs11760846	C	T	0.638889	1008
7	rs57053689	A	G	0.191468	1008
7	rs7805570	C	T	0.579365	1008
7	rs7792934	A	G	0.862103	1008
7	rs117840640	G	A	0.0267857	1008
7	rs6944584	C	T	0.854167	1008
7	rs2398661	C	A	0.574405	1008
7	rs7801817	T	G	0.856151	1008
7	rs2301942	C	T	0.576389	1008
7	rs2301943	C	G	0.277778	1008
7	rs9690787	T	C	0.862103	1008
7	rs11551167	C	T	0.280754	1008
7	rs78680793	G	C	0.0406746	1008
7	rs3807430	T	C	0.573413	1008
7	rs6952433	A	G	0.859127	1008
7	rs6461332	T	C	0.724206	1008
7	rs13236428	G	T	0.125992	1008
7	rs12533699	C	G	0.722222	1008
7	rs12533700	C	T	0.722222	1008
7	rs953770	T	C	0.724206	1008
7	rs12699880	C	T	0.125	1008
7	rs12699881	G	A	0.125	1008
7	rs79039667	T	C	0.0763889	1008
7	rs3778895	G	A	0.125	1008
7	rs4609106	G	T	0.72123	1008
7	rs10252112	G	A	0.142857	1008
7	rs12540957	C	T	0.0545635	1008
7	rs7810812	A	C	0.142857	1008
7	rs7810944	A	G	0.875	1008
7	rs7791679	G	A	0.875	1008
7	rs72569139	G	A	0.656746	1008
7	rs2286204	C	A	0.723214	1008
7	rs10260603	G	C	0.875	1008
7	rs2301944	C	T	0.874008	1008
7	rs4721650	A	G	0.142857	1008
7	rs4721651	G	A	0.15377	1008
7	rs7804900	A	G	0.142857	1008
7	rs6958478	C	T	0.137897	1008
7	rs6978000	A	T	0.141865	1008
7	rs4719519	G	A	0.137897	1008
7	rs1010303	G	A	0.72123	1008
7	rs1548595	C	T	0.137897	1008
7	rs1548596	C	G	0.874008	1008
7	rs7779134	A	G	0.874008	1008
7	rs7783775	T	C	0.874008	1008
7	rs1419722	T	C	0.141865	1008
7	rs3807432	G	T	0.723214	1008
7	rs883667	C	T	0.727183	1008
7	rs886632	A	G	0.874008	1008
7	rs884565	A	G	0.874008	1008
7	rs884564	T	C	0.874008	1008
7	rs884566	C	A	0.137897	1008
7	rs1010302	G	A	0.137897	1008
7	rs1010301	T	C	0.137897	1008
7	rs1010300	C	T	0.137897	1008
7	rs1548597	A	G	0.874008	1008
7	rs4721656	T	C	0.141865	1008
7	rs1054058	T	C	0.839286	1008
7	rs4721657	A	G	0.141865	1008
7	rs4721658	A	G	0.141865	1008
7	rs12669470	C	T	0.722222	1008
7	rs2240347	A	G	0.650794	1008
7	rs113033132	C	T	0.498016	1008
7	rs62444177	A	T	0.465278	1008
7	rs112501635	T	A	0.0575397	1008
7	rs6461351	A	G	0.875	1008
7	rs17132374	C	T	0.0376984	1008
7	rs10233271	G	C	0.875	1008
7	rs144154548	G	A	0.0367063	1008
7	rs2301945	G	A	0.0456349	1008
7	rs10950686	G	A	0.725198	1008
7	rs6461352	G	A	0.875992	1008
7	rs76418015	C	G	0.0376984	1008
7	rs3735095	G	A	0.725198	1008
7	rs3735096	G	C	0.139881	1008
7	rs3735098	G	C	0.198413	1008
7	rs10232384	A	G	0.151786	1008
7	rs10239862	T	C	0.743056	1008
7	rs10280755	C	T	0.137897	1008
7	rs10950688	C	G	0.606151	1008
7	rs4721663	C	T	0.137897	1008
7	rs4719524	A	G	0.744048	1008
7	rs35419677	C	T	0.593254	1008
7	rs7808948	C	T	0.592262	1008
7	rs75610538	C	G	0.0763889	1008
7	rs886634	G	A	0.138889	1008
7	rs1362137	C	A	0.582341	1008
7	rs12538927	C	T	0.0873016	1008
7	rs4721667	G	A	0.194444	1008
7	rs10275146	C	G	0.768849	1008
7	rs10245195	G	A	0.938492	1008
7	rs7782956	G	A	0.947421	1008
7	rs139949575	T	C	0.00992063	1008
7	rs183730846	C	A	0.0257937	1008
7	rs56922454	A	G	0.0525794	1008
7	rs188842653	C	T	0.0297619	1008
7	rs28663449	C	T	0.929563	1008
7	rs113738429	T	C	0.00992063	1008
7	rs10240005	A	C	0.00992063	1008
7	rs6942749	A	G	0.943452	1008
7	rs75774784	C	A	0.00992063	1008
7	rs6956223	T	C	0.94246	1008
7	rs147563563	C	T	0.00992063	1008
7	rs7803015	G	A	0.93254	1008
7	rs6461361	A	G	0.943452	1008
7	rs1468337	C	T	0.946429	1008
7	rs2057840	G	C	0.93254	1008
7	rs6962495	T	G	0.93254	1008
7	rs149377451	C	T	0.0714286	1008
7	rs80094581	G	A	0.00992063	1008
7	rs11974910	C	A	0.149802	1008
7	rs149907631	C	T	0.0654762	1008
7	rs147841201	C	T	0.0198413	1008
7	rs148907907	C	A	0.00992063	1008
7	rs113373609	G	A	0.00992063	1008
7	rs138195876	C	G	0.0257937	1008
7	rs144765004	G	A	0.0277778	1008
7	rs1476614	G	A	0.597222	1008
7	rs118131345	C	T	0.0248016	1008
7	rs58638919	C	T	0.599206	1008
7	rs7811831	C	A	0.941468	1008
7	rs1548598	T	C	0.931548	1008
7	rs1972518	C	T	0.931548	1008
7	rs10272548	G	A	0.941468	1008
7	rs10244138	C	A	0.940476	1008
7	rs149605517	C	T	0.015873	1008
7	rs147304872	G	A	0.00992063	1008
7	rs10259587	A	T	0.941468	1008
7	rs4721687	A	G	0.941468	1008
7	rs4721688	T	C	0.941468	1008
7	rs6952959	C	T	0.941468	1008
7	rs6953297	C	G	0.938492	1008
7	rs6952152	G	A	0.940476	1008
7	rs6972968	A	G	0.9375	1008
7	rs55970742	C	T	0.775794	1008
7	rs183746232	A	G	0.0119048	1008
7	rs76579199	A	G	0.0714286	1008
7	rs12538383	A	G	0.166667	1008
7	rs12535685	C	T	0.941468	1008
7	rs1004642	G	T	0.151786	1008
7	rs143495911	T	G	0.0416667	1008
7	rs7802518	T	G	0.156746	1008
7	rs7808353	A	T	0.0625	1008
7	rs7789095	G	C	0.222222	1008
7	rs6944568	A	C	0.790675	1008
7	rs6952809	T	C	0.789683	1008
7	rs12536888	C	T	0.150794	1008
7	rs142891739	C	T	0.0188492	1008
7	rs7350030	G	A	0.776786	1008
7	rs28712717	T	C	0.790675	1008
7	rs10215904	C	T	0.150794	1008
7	rs12671804	C	T	0.790675	1008
7	rs2023969	T	C	0.940476	1008
7	rs7796798	T	A	0.776786	1008
7	rs2023968	C	T	0.777778	1008
7	rs4721695	G	C	0.150794	1008
7	rs4719530	C	T	0.149802	1008
7	rs2270005	T	G	0.159722	1008
7	rs10239877	T	C	0.162698	1008
7	rs144592132	C	G	0.0297619	1008
7	rs10280923	T	C	0.162698	1008
7	rs10232546	G	A	0.152778	1008
7	rs74956804	C	T	0.21627	1008
7	rs4721697	A	T	0.151786	1008
7	rs4721698	G	A	0.151786	1008
7	rs10227362	A	G	0.936508	1008
7	rs12534223	G	A	0.0813492	1008
7	rs6972852	T	C	0.940476	1008
7	rs62444199	C	T	0.165675	1008
7	rs10245377	G	C	0.155754	1008
7	rs12533091	T	C	0.165675	1008
7	rs138629513	G	A	0.00992063	1008
7	rs143111065	C	T	0.0267857	1008
7	rs1946119	G	T	0.156746	1008
7	rs146363216	A	G	0.0277778	1008
7	rs2906182	A	G	0.156746	1008
7	rs9791681	A	C	0.775794	1008
7	rs2906181	A	C	0.940476	1008
7	rs60383982	T	G	0.772817	1008
7	rs2969073	A	C	0.157738	1008
7	rs138454155	C	T	0.046627	1008
7	rs2906180	T	G	0.936508	1008
7	rs77819190	G	A	0.031746	1008
7	rs79503311	C	T	0.151786	1008
7	rs79788163	G	A	0.214286	1008
7	rs10215412	C	G	0.156746	1008
7	rs3735099	C	A	0.15377	1008
7	rs3735100	A	T	0.15377	1008
7	rs12536223	C	T	0.0615079	1008
7	rs17132399	G	C	0.215278	1008
7	rs2969077	G	T	0.145833	1008
7	rs2906179	A	T	0.159722	1008
7	rs2398634	C	T	0.103175	1008
7	rs17132410	G	A	0.151786	1008
7	rs2969078	T	C	0.194444	1008
7	rs10267898	C	T	0.0168651	1008
7	rs117883639	C	G	0.0515873	1008
7	rs117257155	A	G	0.0119048	1008
7	rs6461379	G	C	0.698413	1008
7	rs11772900	A	T	0.0585317	1008
7	rs2906176	T	C	0.853175	1008
7	rs2906175	C	T	0.768849	1008
7	rs10226762	T	C	0.769841	1008
7	rs10240036	G	C	0.768849	1008
7	rs2969058	A	T	0.768849	1008
7	rs2906173	G	A	0.847222	1008
7	rs73047204	G	A	0.117063	1008
7	rs118092134	C	G	0.0585317	1008
7	rs2906172	A	G	0.774802	1008
7	rs2906171	C	G	0.789683	1008
7	rs2097873	G	T	0.0208333	1008
7	rs56145652	C	T	0.047619	1008
7	rs11773261	C	G	0.0208333	1008
7	rs11763749	A	G	0.0218254	1008
7	rs75755495	G	C	0.0386905	1008
7	rs2969059	G	C	0.781746	1008
7	rs62444218	C	G	0.047619	1008
7	rs2969060	C	A	0.850198	1008
7	rs2969061	G	A	0.781746	1008
7	rs872243	A	G	0.856151	1008
7	rs118059732	C	G	0.0367063	1008
7	rs886625	T	C	0.852183	1008
7	rs11486794	C	T	0.0555556	1008
7	rs35882675	A	G	0.786706	1008
7	rs189287674	C	T	0.0575397	1008
7	rs2969034	T	C	0.855159	1008
7	rs144987953	A	G	0.0505952	1008
7	rs13234280	A	C	0.0813492	1008
7	rs186403285	A	G	0.0793651	1008
7	rs186560127	C	T	0.0188492	1008
7	rs6461380	A	G	0.746032	1008
7	rs11773843	C	T	0.0456349	1008
7	rs11760223	C	T	0.0456349	1008
7	rs2969080	C	T	0.764881	1008
7	rs10950701	A	G	0.0605159	1008
7	rs2906170	A	G	0.869048	1008
7	rs34747233	G	A	0.014881	1008
7	rs7458163	C	T	0.0456349	1008
7	rs71525383	C	T	0.014881	1008
7	rs71525384	T	C	0.014881	1008
7	rs71525385	A	G	0.014881	1008
7	rs66825458	A	G	0.014881	1008
7	rs138335971	A	G	0.115079	1008
7	rs76071584	C	T	0.0446429	1008
7	rs886626	A	C	0.868056	1008
7	rs4721714	G	A	0.867063	1008
7	rs11767507	A	C	0.0446429	1008
7	rs11768384	A	G	0.0595238	1008
7	rs111295523	A	G	0.0188492	1008
7	rs35847516	G	A	0.014881	1008
7	rs76593180	G	A	0.0178571	1008
7	rs2906168	G	A	0.786706	1008
7	rs2906167	A	G	0.803571	1008
7	rs2969063	T	C	0.791667	1008
7	rs7810043	A	G	0.78869	1008
7	rs78200829	T	G	0.0505952	1008
7	rs79029381	T	C	0.0178571	1008
7	rs9648243	A	G	0.014881	1008
7	rs75716847	G	T	0.0416667	1008
7	rs78547839	G	C	0.0178571	1008
7	rs10279360	T	C	0.865079	1008
7	rs11772390	A	G	0.0436508	1008
7	rs76697079	G	A	0.0267857	1008
7	rs2969064	C	A	0.786706	1008
7	rs11764189	T	C	0.0634921	1008
7	rs1362136	G	A	0.785714	1008
7	rs74459853	G	T	0.0456349	1008
7	rs17794229	C	T	0.0456349	1008
7	rs7778848	A	C	0.786706	1008
7	rs7778854	A	G	0.786706	1008
7	rs7799266	G	A	0.865079	1008
7	rs2969065	G	A	0.786706	1008
7	rs2969066	A	G	0.785714	1008
7	rs2969067	C	T	0.77381	1008
7	rs12112077	C	T	0.046627	1008
7	rs2906166	T	C	0.865079	1008
7	rs2906165	T	C	0.865079	1008
7	rs34623776	A	G	0.014881	1008
7	rs9691234	A	G	0.865079	1008
7	rs9691861	G	A	0.0178571	1008
7	rs34701082	C	T	0.014881	1008
7	rs140064673	C	T	0.0178571	1008
7	rs111482509	G	C	0.0178571	1008
7	rs10950702	C	A	0.0426587	1008
7	rs11764837	C	T	0.0446429	1008
7	rs60840198	T	G	0.811508	1008
7	rs57933235	T	G	0.811508	1008
7	rs118023379	G	T	0.0426587	1008
7	rs13233428	A	G	0.0446429	1008
7	rs7780946	T	C	0.0198413	1008
7	rs74613151	G	C	0.0337302	1008
7	rs2969070	G	A	0.866071	1008
7	rs12699980	T	C	0.0327381	1008
7	rs11760689	G	A	0.0426587	1008
7	rs1548594	G	C	0.867063	1008
7	rs2969071	G	A	0.794643	1008
7	rs117645934	G	A	0.0198413	1008
7	rs142385363	G	A	0.0238095	1008
7	rs34751039	G	A	0.0138889	1008
7	rs77292428	G	A	0.0426587	1008
7	rs61743600	T	C	0.0178571	1008
7	rs76355897	G	A	0.0178571	1008
7	rs78975719	A	G	0.0178571	1008
7	rs2906163	C	T	0.85119	1008
7	rs886628	C	A	0.780754	1008
7	rs11767162	C	T	0.0426587	1008
7	rs113048423	C	T	0.0178571	1008
7	rs13221130	G	C	0.0138889	1008
7	rs117213811	C	T	0.0952381	1008
7	rs2906162	T	C	0.869048	1008
7	rs2906161	T	C	0.855159	1008
7	rs12155306	A	G	0.0138889	1008
7	rs35891222	T	C	0.0138889	1008
7	rs35069969	G	C	0.0863095	1008
7	rs2906160	T	C	0.818452	1008
7	rs2906159	T	C	0.867063	1008
7	rs34016486	C	G	0.0138889	1008
7	rs79913117	A	G	0.0188492	1008
7	rs2906157	A	G	0.885913	1008
7	rs34530291	C	T	0.0128968	1008
7	rs2906156	A	C	0.808532	1008
7	rs34599097	A	G	0.0128968	1008
7	rs73283443	T	C	0.078373	1008
7	rs78707621	G	C	0.3125	1008
7	rs55859865	G	C	0.0128968	1008
7	rs10488611	G	A	0.0595238	1008
7	rs2023970	C	T	0.794643	1008
7	rs113557721	T	C	0.0188492	1008
7	rs2969075	G	T	0.872024	1008
7	rs55772818	A	T	0.0128968	1008
7	rs2906155	A	G	0.884921	1008
7	rs2906154	A	G	0.885913	1008
7	rs17794559	C	T	0.0595238	1008
7	rs2906153	C	T	0.780754	1008
7	rs56375103	G	A	0.0128968	1008
7	rs12055928	A	G	0.0595238	1008
7	rs2906152	G	A	0.884921	1008
7	rs11765273	G	A	0.0595238	1008
7	rs34603945	C	T	0.0128968	1008
7	rs11973621	A	G	0.0297619	1008
7	rs2906151	A	G	0.787698	1008
7	rs11976803	G	C	0.0674603	1008
7	rs73047259	G	T	0.0297619	1008
7	rs2906150	G	A	0.78869	1008
7	rs2906149	A	G	0.889881	1008
7	rs2906148	A	G	0.800595	1008
7	rs34782714	A	T	0.0128968	1008
7	rs2906146	A	G	0.889881	1008
7	rs78671244	G	A	0.0128968	1008
7	rs62444221	C	T	0.78373	1008
7	rs12700008	A	G	0.0128968	1008
7	rs34690742	T	A	0.0793651	1008
7	rs2906145	T	G	0.881944	1008
7	rs2906143	A	G	0.802579	1008
7	rs11770940	C	A	0.0664683	1008
7	rs11760914	A	G	0.0793651	1008
7	rs76045947	G	A	0.0178571	1008
7	rs188203978	C	G	0.0367063	1008
7	rs62444222	A	C	0.310516	1008
7	rs886629	A	C	0.880952	1008
7	rs886630	G	T	0.876984	1008
7	rs886631	C	T	0.328373	1008
7	rs2906142	G	T	0.767857	1008
7	rs2906141	G	A	0.771825	1008
7	rs2906140	G	A	0.880952	1008
7	rs10282122	C	T	0.880952	1008
```
