## Supplementary material for "Characterization of shared and ancestry-specific signals driving complex traits using multi-ancestry fine-mapping": s2_ref.bim

```
7	rs6463854	0	1530436	T	C
7	rs6463855	0	1530465	T	C
7	rs7812194	0	1530489	A	G
7	rs7812196	0	1530494	A	G
7	rs4339536	0	1531152	A	G
7	rs4436031	0	1531260	G	A
7	rs4436032	0	1531261	G	C
7	rs56318509	0	1532217	G	A
7	rs56315048	0	1532401	G	A
7	rs56279771	0	1532470	C	T
7	rs10229645	0	1532631	G	A
7	rs188106603	0	1533308	G	A
7	rs2251226	0	1533513	A	G
7	rs2251231	0	1533556	T	C
7	rs2251232	0	1533566	A	G
7	rs2304356	0	1533610	G	A
7	rs2251235	0	1533788	A	C
7	rs732492	0	1533866	C	T
7	rs892527	0	1533964	G	A
7	rs732491	0	1534045	T	C
7	rs892528	0	1534146	C	T
7	rs892529	0	1534155	T	C
7	rs752791	0	1534425	A	G
7	rs752792	0	1534593	C	A
7	rs892530	0	1535051	A	G
7	rs6971387	0	1535632	C	T
7	rs6946025	0	1536436	A	G
7	rs6946028	0	1536448	A	C
7	rs6950990	0	1536566	T	C
7	rs6976875	0	1536630	C	G
7	rs3735660	0	1536717	T	C
7	rs3735662	0	1537075	T	C
7	rs7795749	0	1537230	G	A
7	rs7789285	0	1537413	T	G
7	rs7789292	0	1537417	T	C
7	rs7789410	0	1537439	T	C
7	rs7778207	0	1537704	C	T
7	rs57092311	0	1538539	A	G
7	rs2289035	0	1538614	G	A
7	rs750005	0	1538877	A	G
7	rs2304357	0	1539799	C	T
7	rs2304358	0	1540049	A	G
7	rs55738771	0	1540502	T	C
7	rs56173921	0	1540535	A	C
7	rs12537304	0	1541002	T	C
7	rs10256386	0	1541483	C	A
7	rs3752712	0	1542124	G	A
7	rs7806171	0	1542125	A	G
7	rs3752714	0	1542697	G	A
7	rs1369011	0	1543981	C	A
7	rs2278460	0	1544128	G	T
7	rs7799232	0	1545177	T	C
7	rs151029994	0	1545799	C	T
7	rs745563	0	1545854	G	A
7	rs535105674	0	1547044	C	T
7	rs67490389	0	1547058	C	T
7	rs66856989	0	1547215	C	T
7	rs67780721	0	1547220	G	A
7	rs6976713	0	1547447	A	G
7	rs56217612	0	1548842	C	T
7	rs67049052	0	1551262	A	G
7	rs117130777	0	1551701	C	T
7	rs10282181	0	1551716	A	G
7	rs10277127	0	1552298	C	A
7	rs6942930	0	1552420	G	A
7	rs6965558	0	1552438	A	G
7	rs7777834	0	1552970	G	A
7	rs10952143	0	1553373	A	G
7	rs12673103	0	1553788	G	A
7	rs117731637	0	1553789	T	A
7	rs116984111	0	1553790	C	A
7	rs3943775	0	1553908	T	C
7	rs2117346	0	1554315	T	A
7	rs6978756	0	1554674	C	G
7	rs58952281	0	1555607	C	T
7	rs4720827	0	1556078	T	C
7	rs4725176	0	1556121	G	A
7	rs6951678	0	1556765	C	T
7	rs2164078	0	1557620	C	T
7	rs2164079	0	1557646	T	C
7	rs2117347	0	1557967	T	C
7	rs6947915	0	1559144	G	C
7	rs10237910	0	1559452	T	G
7	rs10237934	0	1559524	T	C
7	rs6463891	0	1559898	G	T
7	rs1434336	0	1560160	A	G
7	rs10242329	0	1560679	T	C
7	rs10242343	0	1560714	T	C
7	rs10280144	0	1560722	G	A
7	rs10280798	0	1561198	G	A
7	rs35683430	0	1561224	C	G
7	rs10215442	0	1561454	T	C
7	rs10215243	0	1561504	C	T
7	rs10214972	0	1561537	G	T
7	rs11973946	0	1561660	C	T
7	rs11973950	0	1561702	C	T
7	rs10214976	0	1561735	G	A
7	rs112347572	0	1561970	G	A
7	rs56675300	0	1562163	G	A
7	rs28526203	0	1562293	T	C
7	rs73042742	0	1562468	C	T
7	rs67771371	0	1562518	A	G
7	rs113441957	0	1562519	C	A
7	rs73042747	0	1562593	G	A
7	rs67895171	0	1562631	T	C
7	rs67573033	0	1562648	C	A
7	rs66729249	0	1562666	G	T
7	rs66833358	0	1562686	T	C
7	rs66508086	0	1562707	G	A
7	rs35937737	0	1562784	G	A
7	rs34710514	0	1562789	T	C
7	rs6463892	0	1562873	A	G
7	rs6953649	0	1562882	A	G
7	rs6463893	0	1562997	T	A
7	rs6463894	0	1563025	C	T
7	rs6463896	0	1563114	A	G
7	rs6463897	0	1563168	G	A
7	rs6463898	0	1563272	C	G
7	rs6463899	0	1563284	T	C
7	rs6463900	0	1563401	T	C
7	rs4725180	0	1563732	C	T
7	rs4725181	0	1564095	C	T
7	rs4725182	0	1564810	C	T
7	rs7784926	0	1564931	G	A
7	rs7806521	0	1565185	A	G
7	rs10215326	0	1565345	T	C
7	rs6978445	0	1565409	A	G
7	rs12667910	0	1565710	A	C
7	rs4720831	0	1566207	G	A
7	rs10215520	0	1567375	T	C
7	rs111603112	0	1568048	G	C
7	rs28856905	0	1568251	G	A
7	rs7794842	0	1568785	T	C
7	rs7805230	0	1568930	G	A
7	rs3829898	0	1569211	G	A
7	rs3814477	0	1569418	C	T
7	rs3814478	0	1569449	C	T
7	rs3814479	0	1569520	C	T
7	rs10254597	0	1570093	A	G
7	rs11763285	0	1570120	G	C
7	rs73042767	0	1571238	G	A
7	rs3824069	0	1574016	C	T
7	rs4720833	0	1574403	A	G
7	rs4720834	0	1574562	T	C
7	rs4720835	0	1574777	G	A
7	rs4720836	0	1574812	C	T
7	rs4720837	0	1574817	C	A
7	rs61423551	0	1575089	G	A
7	rs58943706	0	1575234	T	C
7	rs3824070	0	1575377	A	G
7	rs4725190	0	1575414	A	G
7	rs3735654	0	1575611	G	A
7	rs3808335	0	1575972	A	G
7	rs3808336	0	1576217	A	G
7	rs3808337	0	1576454	C	T
7	rs3808338	0	1576704	C	A
7	rs3757851	0	1577389	C	T
7	rs4725197	0	1578489	C	T
7	rs892522	0	1579274	G	A
7	rs73042781	0	1579349	C	T
7	rs3824071	0	1579371	C	T
7	rs3735655	0	1579480	G	A
7	rs3735656	0	1580921	C	T
7	rs117548665	0	1581511	G	A
7	rs10226620	0	1581517	T	C
7	rs187801093	0	1582835	G	A
7	rs1550007	0	1582875	A	G
7	rs892523	0	1583288	A	G
7	rs4268033	0	1583673	A	G
7	rs11760769	0	1583941	C	T
7	rs73042784	0	1584078	C	T
7	rs1550008	0	1584481	T	C
7	rs1550009	0	1584674	C	T
7	rs1550010	0	1584735	G	A
7	rs7782070	0	1584911	A	G
7	rs4725207	0	1585243	C	T
7	rs10280178	0	1585603	T	C
7	rs1124669	0	1586239	A	G
7	rs751413	0	1586600	C	T
7	rs3779607	0	1586662	T	C
7	rs3824072	0	1586866	T	C
7	rs57984014	0	1587043	G	A
7	rs3814480	0	1587687	A	G
7	rs59001762	0	1588007	G	A
7	rs150440402	0	1588206	C	T
7	rs3814481	0	1588391	A	G
7	rs3814482	0	1588549	G	A
7	rs1124871	0	1588768	G	A
7	rs3890492	0	1588912	C	A
7	rs4294092	0	1589056	G	A
7	rs1865348	0	1589083	G	A
7	rs10237660	0	1589417	T	G
7	rs2304359	0	1590280	A	G
7	rs2304360	0	1590376	T	C
7	rs2304361	0	1590443	T	C
7	rs7781047	0	1591434	A	G
7	rs4461805	0	1591894	A	G
7	rs4257937	0	1591997	G	C
7	rs4285398	0	1592413	A	G
7	rs10952167	0	1593658	G	A
7	rs10155977	0	1593963	A	G
7	rs6959291	0	1594141	A	G
7	rs10952168	0	1594428	G	A
7	rs17852421	0	1595068	G	A
7	rs545233062	0	1595254	C	A
7	rs3735657	0	1595296	C	T
7	rs6463928	0	1595839	A	G
7	rs7811444	0	1596196	A	G
7	rs10236421	0	1597285	C	T
7	rs7799217	0	1597380	G	A
7	rs76476693	0	1597795	C	T
7	rs12702926	0	1597834	C	T
7	rs55861403	0	1600414	G	C
7	rs6972838	0	1601072	T	C
7	rs114512904	0	1602518	G	T
7	rs116505052	0	1602519	G	T
7	rs2033572	0	1602673	G	A
7	rs112857923	0	1603341	A	C
7	rs113046579	0	1604146	G	C
7	rs117125620	0	1604175	T	C
7	rs12702933	0	1604320	G	A
7	rs12702934	0	1604549	C	G
7	rs7798348	0	1605289	C	A
7	rs143722032	0	1605853	C	T
7	rs1865347	0	1606615	T	C
7	rs7788760	0	1608591	A	C
7	rs144535577	0	1609020	G	A
7	rs12702939	0	1609688	G	A
7	rs10253208	0	1609830	A	G
7	rs73672649	0	1613281	C	A
7	rs28625953	0	1613666	C	A
7	rs11770962	0	1614082	A	G
7	rs10274145	0	1614261	T	C
7	rs60961513	0	1614367	T	C
7	rs6463939	0	1614662	A	G
7	rs73672652	0	1616183	C	G
7	rs4725228	0	1616229	C	T
7	rs150221686	0	1617037	A	C
7	rs141091266	0	1618165	C	T
7	rs73672653	0	1618551	C	A
7	rs4720855	0	1618854	A	G
7	rs4725230	0	1619911	G	A
7	rs4725231	0	1619976	G	C
7	rs80044186	0	1620010	C	T
7	rs74396691	0	1620012	C	T
7	rs4725234	0	1620592	T	C
7	rs4725235	0	1620854	C	T
7	rs12672891	0	1621247	C	T
7	rs12673322	0	1621412	C	T
7	rs79297976	0	1621417	T	C
7	rs111667948	0	1621911	C	T
7	rs149054366	0	1622210	C	T
7	rs35825246	0	1622363	C	G
7	rs4725236	0	1622775	C	G
7	rs62436910	0	1622837	C	T
7	rs62436911	0	1623723	C	T
7	rs73050578	0	1624795	G	A
7	rs35666979	0	1626600	C	T
7	rs73289427	0	1626835	G	A
7	rs7800178	0	1627632	T	C
7	rs62436912	0	1627726	C	G
7	rs117961608	0	1627813	C	T
7	rs34990622	0	1627983	C	T
7	rs4725240	0	1628183	T	C
7	rs7458089	0	1628951	A	G
7	rs1275	0	1629188	T	C
7	rs4518570	0	1629376	T	C
7	rs4368888	0	1629385	A	G
7	rs6463946	0	1629417	G	A
7	rs4725242	0	1629781	T	C
7	rs118050046	0	1629850	C	T
7	rs4720857	0	1630047	A	G
7	rs1434335	0	1630321	T	C
7	rs2077421	0	1631227	T	C
7	rs753114	0	1631379	C	T
7	rs753113	0	1631471	G	C
7	rs753112	0	1631580	A	G
7	rs113210207	0	1632376	G	A
7	rs13235561	0	1632513	C	A
7	rs12533374	0	1632529	C	G
7	rs4725250	0	1633229	C	T
7	rs1897793	0	1633368	A	G
7	rs4725251	0	1633546	A	G
7	rs753550	0	1635634	G	A
7	rs892525	0	1635756	A	T
7	rs755908	0	1636396	G	T
7	rs1030739	0	1636574	C	G
7	rs34149340	0	1636704	G	A
7	rs12702960	0	1637074	C	T
7	rs13247883	0	1637280	G	C
7	rs13234433	0	1637473	C	T
7	rs12702961	0	1637625	G	A
7	rs13234642	0	1637672	C	T
7	rs10248301	0	1637713	T	C
7	rs12531242	0	1638227	G	A
7	rs10248501	0	1638446	A	G
7	rs35879376	0	1638780	A	G
7	rs11766049	0	1639109	A	G
7	rs10253103	0	1639234	T	C
7	rs11767656	0	1639331	T	C
7	rs4725254	0	1639436	C	G
7	rs6976130	0	1639557	G	T
7	rs10247351	0	1639872	C	T
7	rs10251061	0	1640538	C	G
7	rs10239695	0	1640742	G	A
7	rs10257085	0	1640749	A	G
7	rs10239711	0	1640772	G	A
7	rs10257217	0	1640842	A	G
7	rs117034276	0	1642016	G	C
7	rs113772882	0	1642196	G	T
7	rs112074219	0	1642203	A	G
7	rs66872864	0	1643055	G	A
7	rs28425496	0	1643579	C	G
7	rs62436920	0	1644891	T	C
7	rs10259427	0	1645651	T	A
7	rs13245145	0	1645843	C	T
7	rs10238589	0	1645882	G	A
7	rs4725257	0	1648737	T	G
7	rs4725258	0	1649907	C	T
7	rs4720869	0	1650511	G	A
7	rs12539603	0	1651900	C	T
7	rs11980056	0	1652093	G	A
7	rs12539677	0	1652164	C	T
7	rs6975322	0	1652282	G	T
7	rs6970313	0	1654146	A	G
7	rs10429166	0	1655601	C	T
7	rs10429241	0	1655662	T	C
7	rs79212014	0	1656649	A	G
7	rs10429121	0	1656967	G	A
7	rs10464250	0	1657296	G	C
7	rs77113859	0	1657436	A	G
7	rs10266105	0	1657543	G	C
7	rs10225166	0	1657844	A	C
7	rs12702990	0	1657923	T	G
7	rs149844562	0	1658477	G	A
7	rs56715409	0	1659128	G	A
7	rs4720872	0	1659565	T	G
7	rs4725261	0	1659747	A	C
7	rs73052635	0	1660285	C	T
7	rs12532974	0	1660310	T	G
7	rs6463979	0	1661810	T	C
7	rs62436945	0	1662125	A	G
7	rs62436946	0	1662327	G	C
7	rs62436947	0	1662818	T	G
7	rs67388036	0	1663473	T	A
7	rs58720737	0	1663572	T	C
7	rs10253718	0	1663838	T	C
7	rs7804981	0	1663886	G	C
7	rs144474867	0	1664156	C	T
7	rs59553524	0	1664344	G	A
7	rs13239071	0	1664350	G	A
7	rs57697690	0	1664419	C	T
7	rs58462665	0	1664569	T	C
7	rs10952198	0	1665289	T	C
7	rs10952199	0	1665339	C	T
7	rs66598417	0	1665552	C	G
7	rs10239756	0	1665666	T	C
7	rs10277643	0	1665692	G	A
7	rs4725267	0	1667238	T	A
7	rs28883686	0	1667284	C	A
7	rs28833283	0	1667664	T	C
7	rs11764677	0	1668813	C	T
7	rs35303290	0	1669295	C	T
7	rs6463989	0	1669922	G	C
7	rs28656056	0	1670131	C	T
7	rs77791627	0	1670353	C	T
7	rs73277057	0	1671767	A	C
7	rs4725272	0	1671825	C	T
7	rs10807969	0	1672540	C	T
7	rs62436952	0	1673348	T	C
7	rs62436953	0	1673502	T	C
7	rs10251968	0	1674981	A	C
7	rs2037890	0	1675117	T	C
7	rs892520	0	1675353	T	C
7	rs60114543	0	1675371	G	A
7	rs56184332	0	1675504	C	G
7	rs10255516	0	1675621	A	G
7	rs1807146	0	1676036	C	T
7	rs1807147	0	1676038	T	C
7	rs2398738	0	1676535	A	T
7	rs9886201	0	1677026	C	T
7	rs4464874	0	1677399	G	A
7	rs117870886	0	1677462	G	A
7	rs75040976	0	1677510	G	A
7	rs4587234	0	1677538	C	T
7	rs4720882	0	1677696	G	A
7	rs4720883	0	1677860	G	C
7	rs76069179	0	1678393	G	A
7	rs117044562	0	1678724	A	C
7	rs143192189	0	1679410	C	T
7	rs10952209	0	1679827	T	C
7	rs12703010	0	1680165	C	T
7	rs7786528	0	1680603	A	G
7	rs73670609	0	1681605	G	A
7	rs2398737	0	1682057	T	G
7	rs7807151	0	1682162	G	C
7	rs7807291	0	1682231	G	T
7	rs6956683	0	1682690	C	T
7	rs111820040	0	1682837	T	C
7	rs72575915	0	1683151	G	C
7	rs117864416	0	1683443	C	A
7	rs4720885	0	1684275	G	T
7	rs7785046	0	1685010	T	C
7	rs2012136	0	1685790	T	C
7	rs755174	0	1686161	C	G
7	rs17235762	0	1687370	G	T
7	rs6464022	0	1687702	C	T
7	rs6464023	0	1687838	A	G
7	rs191183509	0	1688073	C	T
7	rs4720886	0	1688329	C	T
7	rs6464024	0	1688369	C	T
7	rs74490380	0	1689716	G	T
7	rs6464025	0	1690562	T	C
7	rs7810616	0	1690695	A	C
7	rs4991292	0	1691024	C	T
7	rs1107198	0	1691307	A	G
7	rs1107199	0	1691375	G	A
7	rs16870435	0	1691600	T	C
7	rs1107610	0	1691937	T	A
7	rs1976991	0	1692448	A	G
7	rs7784500	0	1692476	A	G
7	rs6944308	0	1693023	C	T
7	rs4725295	0	1693407	A	G
7	rs77266978	0	1693734	G	A
7	rs147486937	0	1694077	C	T
7	rs139980216	0	1694829	G	A
7	rs4725299	0	1695215	A	T
7	rs74608192	0	1695841	G	A
7	rs6960596	0	1697082	G	A
7	rs79657390	0	1697627	G	A
7	rs75988103	0	1698004	G	A
7	rs4725302	0	1698086	C	T
7	rs146883263	0	1698159	G	A
7	rs62435461	0	1698311	T	C
7	rs117828547	0	1698508	T	C
7	rs144394970	0	1698780	C	T
7	rs7789377	0	1699323	A	T
7	rs77164466	0	1699326	T	A
7	rs79421203	0	1699931	G	A
7	rs77588198	0	1700221	A	T
7	rs72575924	0	1700373	G	A
7	rs62435462	0	1700504	C	T
7	rs4725308	0	1701128	G	A
7	rs10255004	0	1701592	C	T
7	rs76259626	0	1701695	G	T
7	rs9886253	0	1701717	A	G
7	rs6948843	0	1701824	G	A
7	rs74529049	0	1702201	T	C
7	rs6464033	0	1702344	A	T
7	rs7787321	0	1702606	G	A
7	rs118111305	0	1702668	A	T
7	rs10272990	0	1703675	T	C
7	rs10252002	0	1703730	G	A
7	rs117040144	0	1704223	C	G
7	rs79680010	0	1704277	A	C
7	rs10273779	0	1704297	T	C
7	rs138571839	0	1704302	C	T
7	rs6952435	0	1704673	A	G
7	rs10256087	0	1706527	A	G
7	rs67106788	0	1706796	C	A
7	rs4236259	0	1708080	T	G
7	rs74723303	0	1708611	C	A
7	rs12113798	0	1711039	T	G
7	rs12113799	0	1711062	T	G
7	rs62435468	0	1711594	T	G
7	rs1881865	0	1712820	G	T
7	rs117051541	0	1713275	C	T
7	rs6942630	0	1714075	G	C
7	rs4073785	0	1714448	G	C
7	rs10270726	0	1714703	T	C
7	rs10252526	0	1714730	C	G
7	rs7383874	0	1714844	T	A
7	rs12671352	0	1716661	C	A
7	rs7806507	0	1717732	C	G
7	rs80340382	0	1717784	G	A
7	rs55749304	0	1719733	G	A
7	rs55898015	0	1720252	T	G
7	rs12539909	0	1720342	C	T
7	rs6950626	0	1724090	A	G
7	rs12667167	0	1725656	A	G
7	rs12667647	0	1725751	T	C
7	rs12669525	0	1728891	T	C
7	rs117122841	0	1729633	C	T
7	rs1919910	0	1729682	T	C
7	rs10950331	0	1729853	T	A
7	rs10950332	0	1730131	A	G
7	rs10237672	0	1730362	C	T
7	rs12670854	0	1731866	A	G
7	rs12536482	0	1732010	A	G
7	rs4720922	0	1733102	G	T
7	rs79496824	0	1733182	C	T
7	rs56130225	0	1733192	C	T
7	rs7789732	0	1734195	C	T
7	rs139388709	0	1735555	C	T
7	rs10215242	0	1735606	C	A
7	rs79617852	0	1735782	G	A
7	rs56181349	0	1735855	A	C
7	rs76175635	0	1736658	G	A
7	rs7780984	0	1737497	G	T
7	rs74472841	0	1737867	T	A
7	rs140268094	0	1739566	G	C
7	rs75378012	0	1739829	C	T
7	rs76429146	0	1739859	G	A
7	rs74665615	0	1739916	A	G
7	rs79055096	0	1739934	A	G
7	rs12670365	0	1740124	C	G
7	rs62435472	0	1740375	C	T
7	rs12670820	0	1740463	C	G
7	rs76516415	0	1740743	A	G
7	rs116737962	0	1740970	C	T
7	rs6952841	0	1742249	A	G
7	rs11760614	0	1742691	T	C
7	rs11762989	0	1742914	G	C
7	rs10807747	0	1743332	T	C
7	rs75467157	0	1744293	G	T
7	rs79848511	0	1744421	G	A
7	rs77184524	0	1744573	G	A
7	rs7783310	0	1746132	T	C
7	rs111835361	0	1747186	G	A
7	rs75993785	0	1747205	C	A
7	rs1534790	0	1747662	C	G
7	rs78409012	0	1747971	G	A
7	rs76209641	0	1748154	A	C
7	rs74523977	0	1750178	C	T
7	rs7780342	0	1750265	G	A
7	rs4720940	0	1750797	C	T
7	rs113474638	0	1751897	A	G
7	rs10281936	0	1752044	C	T
7	rs10950335	0	1752347	T	C
7	rs10950336	0	1753083	C	T
7	rs6963851	0	1753241	C	G
7	rs12671076	0	1753390	G	A
7	rs76230336	0	1753467	C	T
7	rs76944180	0	1753726	C	T
7	rs116318051	0	1753944	G	A
7	rs11765505	0	1754118	A	C
7	rs10227916	0	1754509	A	G
7	rs12531839	0	1754553	T	C
7	rs112488380	0	1756284	G	A
7	rs78395187	0	1757126	G	A
7	rs6942534	0	1757236	T	C
7	rs6955859	0	1757251	G	A
7	rs62435490	0	1757605	A	C
7	rs4997844	0	1758672	T	C
7	rs12671525	0	1759389	G	A
7	rs6972238	0	1759891	C	T
7	rs6958253	0	1759970	T	C
7	rs73040552	0	1760564	C	G
7	rs11768091	0	1762247	A	C
7	rs56113861	0	1763164	G	A
7	rs9886168	0	1763735	C	G
7	rs74464967	0	1764350	C	G
7	rs6951734	0	1764443	A	G
7	rs6968884	0	1764472	G	C
7	rs6460799	0	1764585	G	C
7	rs12671926	0	1765341	G	A
7	rs12670145	0	1766082	A	G
7	rs4720965	0	1766670	C	T
7	rs56055450	0	1769473	A	T
7	rs9639086	0	1770169	T	G
7	rs62435492	0	1770948	A	G
7	rs12666498	0	1771272	G	A
7	rs148976950	0	1771475	G	A
7	rs78292088	0	1774803	T	A
7	rs57817654	0	1774806	A	G
7	rs147205643	0	1774827	G	A
7	rs76073580	0	1775961	G	A
7	rs55939167	0	1776432	G	A
7	rs146609695	0	1777457	C	T
7	rs79214629	0	1778042	C	T
7	rs3735664	0	1778741	C	T
7	rs148060329	0	1778763	C	A
7	rs3735663	0	1778953	T	G
7	rs12672562	0	1779109	C	T
7	rs117446094	0	1779369	C	T
7	rs183630637	0	1780564	G	A
7	rs73278908	0	1781194	T	C
7	rs10429037	0	1781299	G	A
7	rs10281826	0	1782032	C	G
7	rs12670548	0	1782773	G	A
7	rs1107200	0	1783373	G	A
7	rs34170521	0	1783781	G	A
7	rs181154443	0	1783858	C	T
7	rs61236605	0	1785738	G	A
7	rs76371074	0	1786818	T	C
7	rs1534789	0	1786845	G	A
7	rs79870618	0	1786919	C	T
7	rs1534788	0	1787003	G	C
7	rs145027156	0	1787206	G	A
7	rs9177	0	1787236	A	G
7	rs3829824	0	1787574	C	A
7	rs62435496	0	1787842	C	T
7	rs80055850	0	1788063	G	A
7	rs150869753	0	1788212	C	A
7	rs10950352	0	1788280	G	C
7	rs28634488	0	1788351	G	A
7	rs11975865	0	1789243	A	G
7	rs73670628	0	1790525	A	G
7	rs11770039	0	1790617	G	A
7	rs4719277	0	1790624	C	T
7	rs2398718	0	1791017	A	G
7	rs75962580	0	1791028	C	G
7	rs60397723	0	1791348	C	T
7	rs7455264	0	1791443	C	T
7	rs11975046	0	1791641	C	T
7	rs11981606	0	1791678	G	C
7	rs34846337	0	1791695	C	T
7	rs11979306	0	1791770	T	A
7	rs2895214	0	1791913	C	G
7	rs3857702	0	1791972	T	C
7	rs2031047	0	1792201	G	A
7	rs76720445	0	1792396	T	C
7	rs117279622	0	1792413	T	A
7	rs4720993	0	1792546	G	A
7	rs6949979	0	1792688	C	T
7	rs4719278	0	1792804	C	T
7	rs118108161	0	1792882	G	A
7	rs6974065	0	1792950	T	G
7	rs6460822	0	1793235	C	G
7	rs11773062	0	1793768	G	A
7	rs10950354	0	1794634	T	C
7	rs12537167	0	1795154	G	A
7	rs11766652	0	1795701	A	G
7	rs12537784	0	1795706	G	A
7	rs77134388	0	1796107	C	T
7	rs10950356	0	1796562	T	C
7	rs12533498	0	1796625	C	A
7	rs67959267	0	1797192	C	T
7	rs12540003	0	1798594	G	A
7	rs10950357	0	1798931	C	T
7	rs10950358	0	1798952	G	C
7	rs73042617	0	1799284	T	C
7	rs62435502	0	1799799	G	A
7	rs55682486	0	1799838	T	C
7	rs62435504	0	1799925	A	G
7	rs60491075	0	1800064	A	G
7	rs61259157	0	1800234	T	C
7	rs79902589	0	1800672	A	G
7	rs10275833	0	1800696	T	C
7	rs10950359	0	1800967	A	G
7	rs10950360	0	1801294	G	T
7	rs10950361	0	1801305	C	T
7	rs10258103	0	1801321	C	T
7	rs11761898	0	1801623	G	A
7	rs11768936	0	1801707	C	T
7	rs11769007	0	1801914	C	G
7	rs11769049	0	1802023	C	G
7	rs55835113	0	1802422	G	A
7	rs7790092	0	1802677	A	G
7	rs7800904	0	1804909	G	T
7	rs56404040	0	1805519	C	A
7	rs56246328	0	1805622	C	G
7	rs11769612	0	1805917	G	A
7	rs11763008	0	1805927	C	T
7	rs117512127	0	1806039	A	C
7	rs12532765	0	1806293	C	T
7	rs12535951	0	1806591	A	T
7	rs12538366	0	1806723	G	T
7	rs62435506	0	1806967	G	A
7	rs10950363	0	1807602	A	C
7	rs75795879	0	1807718	T	C
7	rs56122302	0	1807944	C	T
7	rs2222813	0	1808592	C	G
7	rs10248201	0	1808628	C	G
7	rs10277267	0	1809120	G	A
7	rs1113831	0	1809385	T	G
7	rs3857705	0	1809530	C	G
7	rs1919908	0	1809618	G	A
7	rs73042652	0	1810666	G	C
7	rs62435529	0	1810768	T	C
7	rs73042655	0	1811089	T	C
7	rs56171262	0	1811562	G	A
7	rs10230245	0	1811628	G	C
7	rs11768705	0	1811708	C	T
7	rs56353081	0	1811867	A	G
7	rs55781164	0	1811883	G	A
7	rs56271307	0	1811928	T	G
7	rs13227985	0	1811976	C	T
7	rs55722302	0	1812024	C	T
7	rs56293803	0	1812128	C	G
7	rs4634524	0	1812267	T	C
7	rs4255033	0	1812295	G	A
7	rs4475382	0	1812311	C	T
7	rs13221022	0	1812494	T	C
7	rs13231311	0	1812548	C	T
7	rs13221159	0	1812576	T	C
7	rs13245370	0	1812676	A	G
7	rs13230722	0	1812726	G	T
7	rs12532459	0	1812743	G	T
7	rs12540491	0	1812860	A	G
7	rs12540494	0	1812909	A	G
7	rs12530625	0	1812972	T	G
7	rs66491680	0	1813056	A	G
7	rs67486596	0	1813062	C	T
7	rs10280601	0	1813150	A	G
7	rs13245980	0	1813198	A	G
7	rs10235174	0	1813258	G	A
7	rs10238227	0	1813406	G	A
7	rs10268666	0	1813498	C	T
7	rs10225055	0	1813525	A	G
7	rs10238448	0	1813576	G	A
7	rs10238449	0	1813580	G	A
7	rs150879587	0	1813656	C	A
7	rs55634111	0	1813776	A	T
7	rs35267398	0	1813959	A	G
7	rs10239047	0	1814063	G	T
7	rs10225815	0	1814082	A	C
7	rs10228960	0	1814164	T	G
7	rs5028881	0	1814448	C	G
7	rs11770842	0	1814967	T	A
7	rs6955820	0	1815002	G	A
7	rs10950368	0	1815304	C	G
7	rs74573274	0	1815496	C	T
7	rs74760239	0	1815497	A	G
7	rs34411311	0	1815501	G	A
7	rs73042683	0	1815665	T	C
7	rs10270415	0	1815716	A	G
7	rs10270538	0	1815791	A	G
7	rs10270654	0	1815851	A	G
7	rs12539381	0	1816112	T	C
7	rs10271168	0	1816229	A	G
7	rs4577861	0	1816322	C	T
7	rs4436012	0	1816397	G	A
7	rs10277923	0	1816742	T	C
7	rs10277924	0	1816743	T	C
7	rs10259574	0	1816831	C	G
7	rs10259592	0	1816893	C	G
7	rs10259699	0	1816966	C	T
7	rs10275253	0	1817141	A	G
7	rs10260077	0	1817310	C	T
7	rs13229113	0	1817375	G	A
7	rs10263066	0	1817409	C	T
7	rs1112898	0	1817997	C	T
7	rs73042690	0	1818739	C	T
7	rs10267930	0	1818907	C	A
7	rs10227806	0	1819139	T	G
7	rs7810648	0	1819179	C	T
7	rs28430626	0	1819185	G	A
7	rs62435643	0	1819584	G	A
7	rs28754361	0	1820029	T	A
7	rs6965555	0	1820158	A	G
7	rs2103342	0	1820538	C	T
7	rs2091640	0	1820702	A	C
7	rs2091639	0	1820852	A	G
7	rs2091638	0	1821008	A	G
7	rs1881858	0	1821278	G	T
7	rs150849003	0	1821475	G	C
7	rs11766178	0	1821564	G	A
7	rs1106396	0	1821635	T	C
7	rs11766215	0	1821725	G	A
7	rs62435645	0	1821981	G	A
7	rs35531597	0	1822160	A	G
7	rs62435647	0	1822234	T	C
7	rs62435648	0	1822303	A	G
7	rs11760634	0	1822667	C	G
7	rs13236682	0	1822891	A	G
7	rs36020539	0	1823203	A	T
7	rs62435650	0	1823265	A	G
7	rs7800019	0	1824028	C	T
7	rs80052435	0	1824252	G	A
7	rs67845389	0	1824534	A	C
7	rs73042701	0	1824758	T	C
7	rs10950371	0	1825304	T	C
7	rs10230862	0	1825321	T	G
7	rs144901857	0	1826568	G	A
7	rs12669620	0	1826878	G	C
7	rs6954989	0	1827002	C	T
7	rs78211483	0	1827552	C	T
7	rs11760284	0	1827569	C	T
7	rs11764562	0	1827577	T	C
7	rs9648141	0	1827717	A	G
7	rs13238613	0	1828038	T	C
7	rs77038490	0	1828676	G	A
7	rs34400421	0	1828761	C	T
7	rs34590341	0	1828774	G	A
7	rs11761457	0	1829228	C	T
7	rs7802621	0	1829495	C	G
7	rs60291312	0	1829530	C	T
7	rs7803164	0	1829835	C	T
7	rs7789703	0	1829899	T	C
7	rs10232901	0	1830011	C	G
7	rs11765833	0	1830116	A	C
7	rs7777233	0	1831671	C	T
7	rs77151876	0	1831832	G	A
7	rs13223867	0	1832091	A	G
7	rs12669133	0	1833009	C	T
7	rs11765289	0	1833097	C	G
7	rs7806265	0	1834022	A	T
7	rs77755070	0	1835434	A	C
7	rs10950377	0	1835894	C	G
7	rs9655092	0	1837226	A	C
7	rs2398735	0	1837439	C	T
7	rs2895215	0	1837636	C	T
7	rs76187069	0	1837882	C	T
7	rs7804761	0	1839009	A	G
7	rs7785471	0	1839151	G	A
7	rs12535468	0	1839531	C	T
7	rs9654923	0	1839581	A	G
7	rs9654924	0	1839588	G	A
7	rs9655093	0	1839652	C	A
7	rs9655094	0	1839758	C	G
7	rs9654925	0	1839787	C	G
7	rs10252681	0	1840118	C	G
7	rs10252682	0	1840122	C	T
7	rs10281410	0	1840212	G	C
7	rs10271282	0	1840300	T	C
7	rs13223291	0	1840356	C	T
7	rs10271165	0	1840406	A	C
7	rs10274477	0	1840451	T	A
7	rs11767667	0	1840557	C	T
7	rs66461929	0	1840583	C	T
7	rs7783210	0	1841180	T	C
7	rs6949478	0	1841342	A	G
7	rs9648146	0	1841703	G	T
7	rs9648147	0	1841733	C	T
7	rs9648148	0	1841891	C	T
7	rs12666855	0	1842019	G	T
7	rs56216201	0	1842086	A	G
7	rs12673973	0	1842090	T	C
7	rs12699299	0	1842407	A	G
7	rs6959430	0	1842620	T	A
7	rs6959701	0	1842745	T	C
7	rs6955733	0	1842754	A	G
7	rs6460870	0	1843200	C	G
7	rs7809679	0	1843348	G	A
7	rs7811019	0	1843541	C	G
7	rs7810323	0	1843794	G	T
7	rs10950380	0	1843966	T	C
7	rs62436961	0	1844156	C	G
7	rs6955485	0	1844882	G	T
7	rs35109831	0	1844893	A	G
7	rs35702780	0	1844933	T	C
7	rs145821174	0	1845351	G	A
7	rs112426919	0	1845368	G	A
7	rs13221450	0	1845373	G	A
7	rs189468716	0	1845559	G	A
7	rs6943624	0	1846024	A	G
7	rs6943754	0	1846069	A	G
7	rs13237323	0	1846257	A	G
7	rs6962590	0	1846286	C	T
7	rs35938635	0	1846775	C	T
7	rs12699308	0	1847390	A	G
7	rs62434660	0	1847623	G	C
7	rs12540834	0	1847913	T	C
7	rs12532324	0	1848156	G	A
7	rs4721032	0	1848291	G	A
7	rs6460880	0	1848484	T	C
7	rs6976684	0	1848795	G	A
7	rs35467549	0	1848851	G	A
7	rs4540313	0	1849127	C	T
7	rs4351332	0	1849272	T	C
7	rs4346905	0	1849413	C	T
7	rs6944063	0	1849810	G	T
7	rs80086352	0	1849837	G	A
7	rs74724615	0	1850251	T	C
7	rs78885957	0	1850851	G	A
7	rs35273555	0	1851205	A	G
7	rs7807190	0	1851461	A	G
7	rs75339939	0	1851800	C	G
7	rs6955410	0	1852063	G	A
7	rs4385369	0	1852166	G	A
7	rs4588735	0	1852193	A	G
7	rs4370428	0	1852269	T	C
7	rs12535719	0	1852413	G	T
7	rs11760633	0	1852753	C	T
7	rs78414262	0	1852801	G	A
7	rs11767176	0	1852823	G	A
7	rs11768191	0	1853964	G	A
7	rs73046311	0	1854159	C	G
7	rs6948971	0	1854263	A	G
7	rs6942941	0	1854348	C	T
7	rs7680	0	1855531	G	A
7	rs11772232	0	1856273	C	T
7	rs191346352	0	1856516	G	A
7	rs6973700	0	1856669	A	G
7	rs147430278	0	1858191	T	G
7	rs11765458	0	1858467	T	C
7	rs11765459	0	1858475	T	G
7	rs6950455	0	1858618	T	C
7	rs11761254	0	1858651	C	T
7	rs6963853	0	1858725	G	A
7	rs6965294	0	1858898	C	T
7	rs6965428	0	1858991	C	G
7	rs6951276	0	1859059	T	C
7	rs6951456	0	1859194	T	G
7	rs13228407	0	1859327	C	T
7	rs74978173	0	1859501	C	T
7	rs58802890	0	1860455	C	T
7	rs113624960	0	1860704	G	A
7	rs11769866	0	1860980	G	A
7	rs34256344	0	1861460	G	C
7	rs11764159	0	1861695	C	T
7	rs34120092	0	1861952	A	C
7	rs55995895	0	1862183	C	T
7	rs57193069	0	1862417	A	G
7	rs58582974	0	1862533	G	A
7	rs9770241	0	1863164	T	C
7	rs117389567	0	1863325	G	C
7	rs56053419	0	1863463	T	C
7	rs57641962	0	1863573	G	A
7	rs7786059	0	1863657	G	C
7	rs7786367	0	1863828	G	A
7	rs7806394	0	1864129	A	G
7	rs4631355	0	1864245	C	A
7	rs73286622	0	1864273	A	G
7	rs4455739	0	1864356	T	G
7	rs4379359	0	1864415	A	T
7	rs4255035	0	1864444	C	T
7	rs73286624	0	1864475	G	C
7	rs35091011	0	1865174	A	T
7	rs34074471	0	1865249	C	T
7	rs62434666	0	1865260	G	A
7	rs35406566	0	1865527	C	T
7	rs6955652	0	1865583	A	G
7	rs6974455	0	1865921	C	T
7	rs116940055	0	1866287	G	A
7	rs28661143	0	1866395	T	C
7	rs183704346	0	1866764	C	T
7	rs62434668	0	1866901	G	A
7	rs13225346	0	1866916	T	C
7	rs13234909	0	1866931	G	A
7	rs62434669	0	1866946	G	A
7	rs55948146	0	1866953	G	C
7	rs150648220	0	1867463	G	A
7	rs7799782	0	1868039	A	G
7	rs7799807	0	1868092	A	G
7	rs12537387	0	1868582	A	G
7	rs12534763	0	1868711	C	T
7	rs56758848	0	1868727	A	G
7	rs12537430	0	1868761	A	G
7	rs80014465	0	1868792	G	A
7	rs57116830	0	1868851	G	A
7	rs12537479	0	1868995	A	G
7	rs13242649	0	1869102	G	A
7	rs35935754	0	1869242	T	C
7	rs34373690	0	1869473	T	A
7	rs34411636	0	1870068	C	T
7	rs35641411	0	1870242	T	C
7	rs6948707	0	1870794	T	G
7	rs62435120	0	1871102	C	A
7	rs6962703	0	1871182	G	C
7	rs62435122	0	1872904	A	T
7	rs4721089	0	1872921	C	T
7	rs4721090	0	1873084	T	C
7	rs10237989	0	1873343	G	A
7	rs73286641	0	1873608	G	A
7	rs10268797	0	1873756	C	G
7	rs13222183	0	1873879	A	G
7	rs13235380	0	1873894	C	T
7	rs61164094	0	1874264	T	C
7	rs185164488	0	1874533	T	C
7	rs6976097	0	1874979	A	G
7	rs4458759	0	1876081	T	C
7	rs6460944	0	1876199	C	T
7	rs6947937	0	1876503	A	G
7	rs6948403	0	1876768	A	G
7	rs6965935	0	1876895	G	A
7	rs55772680	0	1876938	T	G
7	rs4721096	0	1877311	T	C
7	rs3889797	0	1877924	A	C
7	rs1078112	0	1878453	T	A
7	rs1078111	0	1878572	G	A
7	rs13233509	0	1878965	G	T
7	rs62435124	0	1879188	A	G
7	rs13237891	0	1879687	C	T
7	rs10228057	0	1879779	A	T
7	rs10228189	0	1879843	A	G
7	rs35610003	0	1881265	C	T
7	rs60481999	0	1881283	G	C
7	rs4236271	0	1881369	C	T
7	rs34043991	0	1881433	T	C
7	rs4721098	0	1881527	G	C
7	rs35375366	0	1881564	A	T
7	rs4719311	0	1881813	C	T
7	rs10950400	0	1882470	C	T
7	rs76309819	0	1882709	G	A
7	rs73046323	0	1882795	G	A
7	rs11767177	0	1882914	G	T
7	rs58169303	0	1883274	T	C
7	rs60078905	0	1883429	G	A
7	rs10807751	0	1883476	G	C
7	rs10807752	0	1883486	T	C
7	rs78996026	0	1883863	C	T
7	rs12666769	0	1884077	C	G
7	rs12666773	0	1884099	C	T
7	rs76093871	0	1884358	G	A
7	rs4449693	0	1884630	G	C
7	rs11764040	0	1884830	G	C
7	rs62435127	0	1884937	A	G
7	rs72503892	0	1885400	G	A
7	rs10233560	0	1885415	T	C
7	rs58673065	0	1885600	A	G
7	rs73286665	0	1886075	G	A
7	rs10231456	0	1886174	A	G
7	rs10234557	0	1886333	A	G
7	rs6953693	0	1886388	C	G
7	rs6952808	0	1886535	G	C
7	rs6977733	0	1886725	T	A
7	rs11762803	0	1886805	A	G
7	rs6954521	0	1886865	C	A
7	rs6978048	0	1886872	T	G
7	rs6954673	0	1886937	C	T
7	rs73046334	0	1887037	T	C
7	rs6957894	0	1887362	G	A
7	rs6959164	0	1887442	C	G
7	rs6978725	0	1887523	A	G
7	rs4719317	0	1887871	T	C
7	rs4719318	0	1887930	G	A
7	rs11766944	0	1888051	G	A
7	rs11766945	0	1888054	G	A
7	rs4721110	0	1888063	T	C
7	rs4719319	0	1888094	G	A
7	rs73286668	0	1888200	G	T
7	rs4719320	0	1888294	C	G
7	rs73286670	0	1889011	T	C
7	rs73671095	0	1889048	G	A
7	rs73671096	0	1889049	C	A
7	rs73046339	0	1889300	G	A
7	rs4721112	0	1889466	T	C
7	rs10260585	0	1889521	G	A
7	rs10250550	0	1889599	T	C
7	rs10247428	0	1889622	A	G
7	rs73286673	0	1889746	C	A
7	rs10260968	0	1889773	G	A
7	rs62435130	0	1890002	C	T
7	rs6974035	0	1890504	G	T
7	rs6961398	0	1890747	T	C
7	rs4236272	0	1890751	T	C
7	rs4256490	0	1890764	G	A
7	rs4601204	0	1890925	C	T
7	rs56070303	0	1891015	C	T
7	rs4721118	0	1891303	A	G
7	rs62435132	0	1891315	C	T
7	rs12672508	0	1891385	G	A
7	rs4719322	0	1891403	A	T
7	rs4719323	0	1891483	A	G
7	rs11764124	0	1891723	C	G
7	rs11764337	0	1892309	C	T
7	rs56256289	0	1892529	C	T
7	rs4721121	0	1892565	T	C
7	rs4721122	0	1893311	C	G
7	rs60719967	0	1893339	A	T
7	rs80068588	0	1893373	C	T
7	rs12699404	0	1894022	A	T
7	rs189181036	0	1894087	A	G
7	rs7810038	0	1894116	T	C
7	rs11768541	0	1894884	G	A
7	rs10263703	0	1895629	G	C
7	rs11762834	0	1895641	C	T
7	rs10950407	0	1895666	T	G
7	rs12667600	0	1895755	C	A
7	rs12671856	0	1896053	G	T
7	rs4236273	0	1896341	G	A
7	rs4236274	0	1896413	A	G
7	rs4073079	0	1896571	T	G
7	rs11763813	0	1896690	C	T
7	rs12672975	0	1897703	G	A
7	rs28432248	0	1897761	T	C
7	rs4602777	0	1898075	C	T
7	rs11770148	0	1899447	A	G
7	rs12155225	0	1899479	T	C
7	rs34712493	0	1899938	G	C
7	rs4644136	0	1900208	C	T
7	rs117242441	0	1901794	G	A
7	rs80110226	0	1901927	A	G
7	rs4610628	0	1903100	C	T
7	rs11761670	0	1904709	C	T
7	rs57234495	0	1906466	G	A
7	rs12672286	0	1907009	G	A
7	rs6949118	0	1908413	G	C
7	rs6949794	0	1908727	G	A
7	rs10950410	0	1909086	C	G
7	rs10950411	0	1909153	A	G
7	rs12699415	0	1909479	A	G
7	rs71523265	0	1909865	G	A
7	rs35349665	0	1911166	C	T
7	rs4721134	0	1912057	G	A
7	rs4721135	0	1912222	A	G
7	rs10950413	0	1912988	A	G
7	rs11973114	0	1913270	G	A
7	rs13221208	0	1913856	A	G
7	rs13224015	0	1913869	T	C
7	rs55934553	0	1914059	T	C
7	rs10950415	0	1914477	A	G
7	rs4719330	0	1914613	A	G
7	rs4719331	0	1914679	A	C
7	rs4719332	0	1914681	G	A
7	rs12669758	0	1914757	C	T
7	rs7787341	0	1914997	G	C
7	rs7788921	0	1915282	C	A
7	rs7791637	0	1915423	G	A
7	rs11770612	0	1915493	A	C
7	rs10269191	0	1915731	A	G
7	rs60346318	0	1915824	C	G
7	rs28705934	0	1916116	T	A
7	rs4719336	0	1916397	T	C
7	rs4721139	0	1917337	T	C
7	rs4721140	0	1917635	A	T
7	rs4639400	0	1917806	G	T
7	rs74301198	0	1917868	C	T
7	rs4721142	0	1918079	T	C
7	rs4721143	0	1918179	T	G
7	rs10265944	0	1918337	C	T
7	rs10266703	0	1918941	C	A
7	rs4721146	0	1919539	C	T
7	rs35487994	0	1920171	G	A
7	rs34040190	0	1920356	G	A
7	rs10275045	0	1920826	C	T
7	rs10244946	0	1921068	G	A
7	rs10278591	0	1921362	C	T
7	rs12669518	0	1921429	G	C
7	rs118010557	0	1923233	G	A
7	rs7783715	0	1923385	T	C
7	rs11761270	0	1923695	C	T
7	rs151245354	0	1924756	G	A
7	rs75660033	0	1925021	G	A
7	rs12538674	0	1925166	C	G
7	rs57871170	0	1925273	G	A
7	rs73288728	0	1925837	G	C
7	rs6967442	0	1926090	A	G
7	rs34145223	0	1926237	G	A
7	rs10233586	0	1926244	T	C
7	rs10950422	0	1926577	T	C
7	rs62436669	0	1926636	G	A
7	rs10950423	0	1926639	A	G
7	rs118015041	0	1926737	G	C
7	rs12534679	0	1926745	G	A
7	rs12532392	0	1926799	A	G
7	rs10950425	0	1926964	C	G
7	rs12667946	0	1927126	T	C
7	rs13437894	0	1927668	A	G
7	rs73288743	0	1927804	A	G
7	rs4513875	0	1928159	C	T
7	rs111066265	0	1928196	G	A
7	rs75924025	0	1928242	A	G
7	rs73288747	0	1928350	C	T
7	rs4994764	0	1928662	C	G
7	rs4994763	0	1928823	C	T
7	rs73048106	0	1929019	G	T
7	rs73288749	0	1929255	C	T
7	rs4721162	0	1930350	A	G
7	rs56406856	0	1930856	T	C
7	rs55657939	0	1931011	A	C
7	rs12667688	0	1931030	C	T
7	rs12669956	0	1931113	A	C
7	rs6978209	0	1931544	G	A
7	rs10255204	0	1932092	A	C
7	rs11768206	0	1932151	T	G
7	rs118052512	0	1932268	G	A
7	rs60603996	0	1932330	G	A
7	rs117829095	0	1932374	C	A
7	rs4721164	0	1932629	C	G
7	rs6945719	0	1932688	G	A
7	rs12113633	0	1932936	G	A
7	rs4721167	0	1933224	C	T
7	rs73288762	0	1933435	G	T
7	rs6951956	0	1934131	G	A
7	rs60587725	0	1934667	C	A
7	rs34296663	0	1935245	C	T
7	rs76427102	0	1935267	G	A
7	rs11761818	0	1935273	C	T
7	rs7791299	0	1935598	T	C
7	rs7791899	0	1935988	T	C
7	rs4721170	0	1936272	A	G
7	rs4721171	0	1936488	T	C
7	rs4721174	0	1936679	G	A
7	rs59542886	0	1936902	G	A
7	rs62442895	0	1936938	G	A
7	rs60831894	0	1936940	A	G
7	rs60487426	0	1937223	A	G
7	rs57196042	0	1937252	C	T
7	rs10267593	0	1937261	G	A
7	rs73288768	0	1937296	T	C
7	rs12672758	0	1937341	G	A
7	rs10260386	0	1937407	T	C
7	rs10257349	0	1937500	A	G
7	rs12672795	0	1937533	G	A
7	rs12670835	0	1937584	A	G
7	rs12670837	0	1937622	A	G
7	rs12670878	0	1937784	A	G
7	rs73288773	0	1938031	G	A
7	rs57851791	0	1938508	T	C
7	rs56376420	0	1938519	C	A
7	rs57939460	0	1938538	A	G
7	rs60317449	0	1938581	A	G
7	rs34922657	0	1938655	C	T
7	rs61592117	0	1938677	C	T
7	rs7807014	0	1939021	T	C
7	rs60041882	0	1939150	G	A
7	rs4721175	0	1939202	T	C
7	rs147505697	0	1939545	C	T
7	rs4721176	0	1939564	T	C
7	rs12669937	0	1939765	C	T
7	rs73288780	0	1939835	T	G
7	rs73671908	0	1940081	T	C
7	rs73288781	0	1940239	G	A
7	rs12672693	0	1940657	A	C
7	rs12672694	0	1940688	A	G
7	rs150959060	0	1940715	G	C
7	rs11771828	0	1941003	T	C
7	rs11767515	0	1941051	C	T
7	rs4721178	0	1941520	G	T
7	rs4236277	0	1942270	C	T
7	rs150608571	0	1942486	C	T
7	rs10950429	0	1942499	C	A
7	rs143304643	0	1942503	T	G
7	rs12671697	0	1942530	C	T
7	rs12667229	0	1942556	G	A
7	rs28410138	0	1942634	G	A
7	rs139136912	0	1942712	G	A
7	rs12667258	0	1942739	G	A
7	rs12671744	0	1942789	C	A
7	rs56062924	0	1942816	G	A
7	rs12699439	0	1942866	T	C
7	rs10264573	0	1944591	A	G
7	rs12540201	0	1945050	G	A
7	rs10807761	0	1945428	G	A
7	rs11767036	0	1945442	C	G
7	rs11767040	0	1945468	C	T
7	rs4504537	0	1945983	A	G
7	rs4618595	0	1946106	A	G
7	rs56403963	0	1946130	C	G
7	rs4721182	0	1946659	C	T
7	rs34302027	0	1947342	G	A
7	rs13242597	0	1947392	A	C
7	rs6461005	0	1947687	A	G
7	rs6952727	0	1947958	A	G
7	rs141350537	0	1948078	C	T
7	rs10232234	0	1948110	G	T
7	rs12537348	0	1948172	C	G
7	rs12537914	0	1948359	C	T
7	rs62442899	0	1948454	C	T
7	rs34961072	0	1948620	G	C
7	rs34269264	0	1948712	C	T
7	rs35582663	0	1948756	G	A
7	rs34074205	0	1948948	G	A
7	rs56378552	0	1949134	C	T
7	rs60605830	0	1949198	A	G
7	rs73048162	0	1949328	T	C
7	rs10230383	0	1950113	T	C
7	rs79716033	0	1950252	C	G
7	rs10227517	0	1950292	A	T
7	rs10243920	0	1950385	G	A
7	rs10274300	0	1950405	C	G
7	rs11771973	0	1950440	C	G
7	rs117589803	0	1950525	G	A
7	rs11764960	0	1950532	G	A
7	rs62442900	0	1950613	G	A
7	rs4721184	0	1950784	T	C
7	rs4332037	0	1950809	C	T
7	rs4721185	0	1951109	T	C
7	rs12699449	0	1951227	G	C
7	rs11772205	0	1951236	C	T
7	rs34290436	0	1951260	G	C
7	rs7810386	0	1952031	T	A
7	rs6461009	0	1952139	T	C
7	rs59729366	0	1952562	G	A
7	rs6944877	0	1952582	T	G
7	rs35327420	0	1952799	C	A
7	rs12699453	0	1953056	C	T
7	rs192634416	0	1953199	G	A
7	rs62442903	0	1953416	G	A
7	rs6950151	0	1953521	T	C
7	rs6964522	0	1953523	C	T
7	rs12536261	0	1953571	G	A
7	rs6950330	0	1953606	T	C
7	rs4721188	0	1953615	G	A
7	rs13224989	0	1953766	C	G
7	rs2056478	0	1953897	C	T
7	rs117545938	0	1954073	C	T
7	rs2056479	0	1954273	G	A
7	rs2056480	0	1954301	G	A
7	rs4721190	0	1954732	G	A
7	rs73288801	0	1954821	T	C
7	rs35797753	0	1954914	G	A
7	rs4421257	0	1955152	T	C
7	rs2056481	0	1955435	A	G
7	rs36054673	0	1956056	G	T
7	rs12536062	0	1958672	G	A
7	rs34008721	0	1959975	T	C
7	rs34647879	0	1960646	G	A
7	rs1464541	0	1960887	A	G
7	rs28728306	0	1961814	C	A
7	rs73050128	0	1961882	C	A
7	rs10268609	0	1962163	G	T
7	rs73290508	0	1962638	T	G
7	rs142582525	0	1963816	C	A
7	rs1403175	0	1964357	A	T
7	rs62442906	0	1964675	C	T
7	rs4721203	0	1964804	C	T
7	rs4721204	0	1965013	G	A
7	rs12671113	0	1965255	G	A
7	rs12667513	0	1966249	C	T
7	rs10950448	0	1966492	G	C
7	rs6959688	0	1966831	A	G
7	rs6978112	0	1966841	C	T
7	rs73671932	0	1966912	G	T
7	rs60595248	0	1967731	G	A
7	rs61150432	0	1967887	C	T
7	rs4721211	0	1968102	C	T
7	rs34976285	0	1968226	C	T
7	rs12699476	0	1968245	A	C
7	rs34419870	0	1968851	C	T
7	rs12699477	0	1968953	T	C
7	rs62442910	0	1969133	T	A
7	rs78443464	0	1970229	C	T
7	rs62442913	0	1970649	G	A
7	rs61409925	0	1971226	G	A
7	rs73290512	0	1972902	G	A
7	rs13244345	0	1973004	A	G
7	rs4721217	0	1973579	C	T
7	rs117164281	0	1973902	C	T
7	rs56093134	0	1973970	C	T
7	rs68124157	0	1974577	C	T
7	rs60326976	0	1975418	C	T
7	rs12699483	0	1975624	C	G
7	rs76965842	0	1975669	C	T
7	rs4719364	0	1975849	T	C
7	rs2280552	0	1976263	C	T
7	rs1801368	0	1976457	C	T
7	rs2280550	0	1976556	G	A
7	rs2280549	0	1976635	G	A
7	rs2280548	0	1976667	G	T
7	rs2067948	0	1976749	G	A
7	rs2280546	0	1976863	G	A
7	rs4719366	0	1977906	G	A
7	rs56259105	0	1978002	T	C
7	rs74911074	0	1979198	C	G
7	rs11770899	0	1979425	C	T
7	rs11557347	0	1979741	G	A
7	rs10950456	0	1979750	G	A
7	rs55678474	0	1981254	C	T
7	rs7809140	0	1981386	T	C
7	rs4590322	0	1981546	C	G
7	rs4273749	0	1981673	C	T
7	rs59559380	0	1981697	G	A
7	rs74358916	0	1981747	C	T
7	rs12699486	0	1981883	A	C
7	rs77330879	0	1982096	G	A
7	rs12154473	0	1982181	A	G
7	rs7792631	0	1982779	C	T
7	rs75002441	0	1982885	A	T
7	rs3996333	0	1983216	G	A
7	rs1554505	0	1983929	G	A
7	rs76421927	0	1984038	C	T
7	rs13225225	0	1984066	C	T
7	rs1554506	0	1984122	A	G
7	rs10228977	0	1985039	T	G
7	rs10239186	0	1985063	G	A
7	rs12699490	0	1985072	A	G
7	rs12699491	0	1985198	T	C
7	rs12699492	0	1985199	G	A
7	rs12699493	0	1985272	T	G
7	rs12699494	0	1985282	G	A
7	rs12699495	0	1985366	A	G
7	rs12699496	0	1985402	G	A
7	rs10950458	0	1985981	C	T
7	rs11765639	0	1986738	G	A
7	rs7804387	0	1986770	A	G
7	rs10237340	0	1987092	T	C
7	rs73671967	0	1987095	C	A
7	rs374419160	0	1987265	C	A
7	rs147592088	0	1987270	G	A
7	rs7789484	0	1987458	G	A
7	rs7791124	0	1987776	C	A
7	rs7789967	0	1987803	G	A
7	rs10950461	0	1987902	G	A
7	rs76089203	0	1987966	C	A
7	rs10950464	0	1988065	A	G
7	rs10950466	0	1988260	G	A
7	rs73290589	0	1988351	G	A
7	rs11760932	0	1988617	C	A
7	rs11760946	0	1988646	C	G
7	rs7799855	0	1989569	G	A
7	rs7801421	0	1989888	C	G
7	rs62442924	0	1989976	C	T
7	rs10253879	0	1990992	T	C
7	rs191307828	0	1991227	T	C
7	rs6977735	0	1991440	G	A
7	rs117193812	0	1991505	T	C
7	rs73290595	0	1991723	C	T
7	rs6961018	0	1991796	A	G
7	rs6965059	0	1991811	T	C
7	rs7798407	0	1992390	A	G
7	rs11768212	0	1992582	A	C
7	rs12671026	0	1992656	A	G
7	rs1316716	0	1992822	G	A
7	rs73290597	0	1992857	C	A
7	rs1113736	0	1992992	T	C
7	rs1113737	0	1993078	G	A
7	rs73290598	0	1993347	C	T
7	rs7807248	0	1993359	T	C
7	rs7803415	0	1993374	A	G
7	rs2140123	0	1993384	G	A
7	rs7785679	0	1993867	C	T
7	rs7804190	0	1993899	A	C
7	rs6952085	0	1994335	T	C
7	rs140301474	0	1994345	A	T
7	rs6947892	0	1994404	A	C
7	rs11972209	0	1994689	C	T
7	rs939936	0	1995502	G	A
7	rs1815054	0	1995571	C	T
7	rs939935	0	1995668	T	C
7	rs939934	0	1995693	T	C
7	rs882948	0	1995864	C	T
7	rs6954935	0	1996300	A	G
7	rs57254361	0	1996505	G	C
7	rs11979459	0	1998032	T	C
7	rs6949306	0	1998815	G	T
7	rs6974807	0	1999160	T	A
7	rs10950473	0	1999453	G	A
7	rs4721248	0	2000388	A	T
7	rs74443332	0	2000431	T	C
7	rs2140121	0	2000702	G	A
7	rs4719372	0	2001778	G	C
7	rs11773627	0	2002733	T	C
7	rs6972374	0	2003043	C	T
7	rs117998432	0	2003132	C	T
7	rs7795303	0	2003332	T	C
7	rs73292420	0	2004124	C	T
7	rs6946691	0	2004393	A	T
7	rs12666575	0	2004421	C	T
7	rs61467855	0	2004504	G	A
7	rs12669018	0	2005132	A	G
7	rs12666698	0	2005159	C	G
7	rs75507705	0	2005372	C	T
7	rs73292431	0	2005630	C	G
7	rs11766575	0	2005747	T	C
7	rs870157	0	2006373	T	C
7	rs1105641	0	2006623	A	G
7	rs1105640	0	2006969	G	A
7	rs1105639	0	2007110	G	A
7	rs4721258	0	2007266	G	C
7	rs10256644	0	2007852	A	G
7	rs72503898	0	2008246	G	A
7	rs137862076	0	2008480	C	T
7	rs73292439	0	2008725	A	T
7	rs75747526	0	2010701	C	T
7	rs4719378	0	2010813	G	A
7	rs73292443	0	2011438	G	C
7	rs12671506	0	2012457	C	T
7	rs4721264	0	2012997	G	A
7	rs4721266	0	2013152	T	C
7	rs73275230	0	2013650	C	T
7	rs1533828	0	2013823	C	A
7	rs141898393	0	2014251	G	C
7	rs4721267	0	2014390	G	A
7	rs117192362	0	2014879	T	C
7	rs62442944	0	2015047	T	G
7	rs77976108	0	2015721	G	A
7	rs191419218	0	2015872	C	G
7	rs12699547	0	2015970	C	T
7	rs75050820	0	2016125	C	T
7	rs59005941	0	2016688	C	G
7	rs58510814	0	2016789	A	G
7	rs6964314	0	2017054	C	T
7	rs6461049	0	2017445	C	T
7	rs73275240	0	2017907	C	A
7	rs6969587	0	2018037	C	T
7	rs12699561	0	2018418	G	T
7	rs73275246	0	2018689	C	G
7	rs3996330	0	2018823	C	A
7	rs3996329	0	2018870	G	A
7	rs73275252	0	2019349	G	A
7	rs66979794	0	2019561	T	C
7	rs12668156	0	2019875	G	A
7	rs11764780	0	2020904	G	C
7	rs12668848	0	2020995	G	A
7	rs55790766	0	2021248	C	T
7	rs73275258	0	2021699	C	T
7	rs79950306	0	2022063	C	G
7	rs4721278	0	2022358	G	C
7	rs60865755	0	2023780	T	C
7	rs117465943	0	2023856	C	G
7	rs144151761	0	2024481	T	C
7	rs57148375	0	2025001	G	C
7	rs4721282	0	2025040	A	G
7	rs4721284	0	2025379	C	T
7	rs11765549	0	2027311	G	T
7	rs11765550	0	2027324	G	A
7	rs11773316	0	2027354	C	T
7	rs11763870	0	2027448	T	C
7	rs116966153	0	2027687	T	C
7	rs4721287	0	2028663	A	C
7	rs34809719	0	2028968	G	T
7	rs60432611	0	2029629	G	C
7	rs58120505	0	2029867	T	C
7	rs56727870	0	2029940	T	C
7	rs60995052	0	2030007	G	C
7	rs60755037	0	2030104	G	A
7	rs57216949	0	2030287	G	T
7	rs79000520	0	2032416	G	C
7	rs11764590	0	2032803	C	T
7	rs1403174	0	2032865	A	T
7	rs868754	0	2033780	G	C
7	rs3996328	0	2034017	C	T
7	rs3857706	0	2034193	A	G
7	rs117826718	0	2034257	C	T
7	rs872465	0	2034349	G	A
7	rs872464	0	2034562	A	G
7	rs4721294	0	2036550	T	C
7	rs4721295	0	2036669	T	G
7	rs55689856	0	2037215	G	A
7	rs34021847	0	2037761	G	A
7	rs10950503	0	2039594	A	C
7	rs1107592	0	2041432	A	G
7	rs1107591	0	2041638	G	A
7	rs57460298	0	2042448	C	T
7	rs57633152	0	2042547	C	G
7	rs6975354	0	2044096	G	C
7	rs56220145	0	2044196	C	T
7	rs10479762	0	2045351	T	C
7	rs73672006	0	2045611	C	T
7	rs13246996	0	2046188	G	C
7	rs58227534	0	2046328	A	G
7	rs12670737	0	2046830	C	T
7	rs871924	0	2047845	A	G
7	rs871925	0	2047875	G	A
7	rs4719391	0	2048136	T	C
7	rs13227554	0	2048220	G	C
7	rs2008263	0	2048335	A	G
7	rs56305291	0	2048706	A	G
7	rs4721302	0	2049854	A	G
7	rs4721303	0	2049880	G	A
7	rs11771625	0	2050401	C	T
7	rs56180486	0	2050747	C	T
7	rs75850556	0	2051487	G	T
7	rs11514731	0	2051503	C	G
7	rs12699570	0	2051543	G	A
7	rs62444881	0	2052318	C	T
7	rs35745518	0	2053538	G	A
7	rs3996325	0	2053747	T	C
7	rs59822957	0	2053749	G	C
7	rs4623312	0	2053803	C	A
7	rs939946	0	2056253	C	G
7	rs1317138	0	2056378	C	T
7	rs939947	0	2056472	A	C
7	rs939948	0	2056800	G	T
7	rs4721308	0	2056868	G	A
7	rs4721309	0	2056924	G	A
7	rs939949	0	2057372	A	G
7	rs883445	0	2057685	A	G
7	rs73277191	0	2057891	C	T
7	rs883444	0	2057934	C	T
7	rs10254204	0	2058634	G	A
7	rs73281311	0	2059247	G	A
7	rs4719395	0	2059463	A	C
7	rs4721312	0	2059547	T	C
7	rs55988458	0	2059761	G	A
7	rs56016347	0	2060126	C	T
7	rs11762545	0	2060775	C	T
7	rs11762636	0	2061111	C	A
7	rs67408806	0	2061321	A	C
7	rs73281316	0	2061783	G	T
7	rs56016843	0	2062621	C	T
7	rs10258126	0	2063281	A	C
7	rs6973622	0	2063476	T	C
7	rs4721314	0	2063750	A	T
7	rs78235638	0	2065460	A	G
7	rs12699596	0	2065828	A	G
7	rs76420412	0	2066340	T	C
7	rs11764212	0	2067593	C	A
7	rs10269764	0	2067760	G	C
7	rs61096774	0	2067976	C	T
7	rs4721320	0	2068224	C	T
7	rs4721321	0	2068470	A	G
7	rs4721322	0	2068550	G	A
7	rs4721323	0	2068580	T	C
7	rs59619245	0	2068630	C	T
7	rs73672014	0	2069194	G	T
7	rs3735210	0	2069588	T	C
7	rs3735211	0	2069779	T	C
7	rs3735212	0	2069802	A	C
7	rs4721324	0	2069819	T	C
7	rs4721325	0	2069846	A	G
7	rs4721326	0	2069888	C	T
7	rs28406048	0	2070396	C	A
7	rs28537163	0	2070397	A	G
7	rs7778752	0	2070517	T	C
7	rs55773130	0	2070554	T	C
7	rs55952733	0	2070680	G	A
7	rs55993248	0	2071132	A	G
7	rs3934792	0	2071260	T	C
7	rs4719399	0	2071368	T	C
7	rs4719401	0	2071518	C	T
7	rs4721327	0	2071713	A	G
7	rs4470910	0	2071723	C	T
7	rs146445424	0	2072414	C	T
7	rs4719402	0	2072571	C	A
7	rs7802187	0	2072978	G	T
7	rs7803310	0	2073027	C	A
7	rs10225174	0	2073344	T	C
7	rs10280870	0	2073362	A	G
7	rs10225180	0	2073364	T	C
7	rs10215961	0	2074084	C	T
7	rs28528997	0	2074122	A	G
7	rs1533827	0	2074290	C	T
7	rs6976645	0	2074303	C	T
7	rs28539348	0	2074354	G	A
7	rs6975908	0	2074435	T	C
7	rs117375954	0	2074733	A	C
7	rs56068044	0	2074755	T	C
7	rs58775644	0	2074847	C	T
7	rs56074241	0	2074865	G	A
7	rs10214987	0	2076434	G	A
7	rs7795126	0	2076626	G	A
7	rs147633108	0	2076649	C	T
7	rs6948902	0	2076673	T	C
7	rs6948912	0	2076701	T	C
7	rs117827230	0	2076821	T	C
7	rs55683212	0	2078855	G	C
7	rs56226325	0	2078981	C	T
7	rs3996323	0	2079428	G	T
7	rs11763750	0	2080114	G	A
7	rs150355075	0	2081343	C	T
7	rs11766468	0	2082604	G	A
7	rs56720835	0	2082745	A	C
7	rs1533829	0	2082841	A	G
7	rs62444906	0	2083161	G	T
7	rs62444907	0	2083267	C	T
7	rs10241537	0	2083358	A	G
7	rs60137119	0	2083664	A	G
7	rs6944660	0	2083782	A	G
7	rs7797112	0	2085165	T	C
7	rs149432530	0	2085522	G	A
7	rs7801349	0	2085553	T	C
7	rs73672021	0	2086301	G	A
7	rs6950627	0	2086672	C	T
7	rs10235664	0	2086814	T	C
7	rs10276536	0	2086960	C	T
7	rs9639201	0	2087262	G	T
7	rs9639202	0	2087315	G	A
7	rs4721341	0	2087625	C	T
7	rs55770986	0	2087823	T	C
7	rs9969125	0	2088460	C	T
7	rs73672023	0	2089004	A	C
7	rs117927199	0	2089075	G	A
7	rs10257899	0	2089482	G	A
7	rs55669426	0	2090129	G	C
7	rs7787359	0	2090849	A	G
7	rs56289396	0	2091415	G	A
7	rs73281402	0	2091527	A	G
7	rs76781142	0	2092448	G	C
7	rs4721347	0	2092885	G	A
7	rs12699646	0	2093162	T	G
7	rs73283510	0	2093265	G	A
7	rs6461108	0	2094340	A	G
7	rs116860885	0	2094515	G	A
7	rs61154218	0	2095999	C	T
7	rs55893771	0	2096255	C	T
7	rs4719412	0	2099193	G	A
7	rs4719413	0	2099196	G	T
7	rs6972969	0	2099331	A	G
7	rs6977161	0	2099361	T	C
7	rs60626033	0	2099719	A	G
7	rs4721353	0	2101075	G	A
7	rs4719414	0	2101414	T	C
7	rs10261796	0	2102726	C	T
7	rs7785626	0	2103005	A	G
7	rs73048919	0	2103637	C	A
7	rs6461115	0	2103668	A	G
7	rs55810445	0	2103739	C	T
7	rs11760737	0	2104055	T	C
7	rs11773643	0	2104063	A	G
7	rs56072378	0	2104364	A	G
7	rs4721359	0	2104951	A	G
7	rs55860148	0	2105594	G	A
7	rs4719415	0	2105760	A	G
7	rs4719416	0	2106608	G	A
7	rs34731055	0	2106928	C	T
7	rs62444917	0	2107262	A	C
7	rs55789728	0	2107649	A	G
7	rs17132130	0	2108036	G	C
7	rs12333585	0	2108144	C	T
7	rs57429877	0	2109428	C	T
7	rs62444919	0	2109499	C	T
7	rs11772627	0	2109821	G	C
7	rs3800869	0	2109933	C	T
7	rs3800870	0	2110043	G	A
7	rs3800871	0	2110236	C	T
7	rs3800872	0	2110272	C	G
7	rs3823624	0	2110346	T	C
7	rs17734969	0	2110517	T	C
7	rs10270935	0	2110771	T	A
7	rs10253087	0	2111168	C	A
7	rs11771283	0	2111184	T	C
7	rs12699659	0	2111533	T	C
7	rs12530949	0	2111553	G	C
7	rs12536235	0	2111555	C	A
7	rs12536239	0	2111580	C	T
7	rs56320659	0	2111622	C	T
7	rs10950536	0	2111636	G	A
7	rs56918704	0	2111666	A	G
7	rs9632587	0	2111924	A	G
7	rs17132133	0	2111996	C	T
7	rs3800873	0	2112174	C	G
7	rs1860826	0	2112506	G	A
7	rs2398709	0	2112548	C	T
7	rs35145970	0	2112549	G	A
7	rs13227446	0	2113062	G	A
7	rs1860827	0	2113327	T	C
7	rs2398708	0	2113375	A	C
7	rs2398707	0	2113429	A	G
7	rs3778937	0	2113455	T	C
7	rs10280529	0	2113941	A	G
7	rs3778938	0	2114785	A	G
7	rs3778939	0	2114924	A	C
7	rs3729620	0	2115163	C	T
7	rs3800874	0	2115215	A	G
7	rs10251391	0	2115794	C	T
7	rs10254998	0	2116333	C	A
7	rs3778940	0	2116690	G	A
7	rs3778943	0	2116877	C	T
7	rs34564512	0	2117146	C	G
7	rs4721372	0	2117206	C	G
7	rs3800875	0	2117261	C	T
7	rs76545745	0	2117289	C	T
7	rs3800876	0	2117309	T	C
7	rs3778944	0	2117752	G	A
7	rs3778945	0	2117912	A	C
7	rs3778946	0	2118448	G	A
7	rs3800877	0	2118772	T	C
7	rs7805774	0	2119174	C	T
7	rs7796547	0	2119657	T	C
7	rs34903893	0	2119869	C	T
7	rs3800878	0	2120364	T	G
7	rs3800879	0	2120378	A	G
7	rs3800880	0	2120616	A	G
7	rs3800881	0	2120635	T	C
7	rs3800882	0	2120758	G	A
7	rs3800883	0	2120894	A	G
7	rs3800884	0	2121113	C	A
7	rs3800885	0	2121114	C	A
7	rs1558461	0	2121156	G	A
7	rs1558462	0	2121196	G	A
7	rs3800887	0	2121274	C	G
7	rs3800888	0	2121616	T	C
7	rs3778947	0	2122183	T	C
7	rs3800889	0	2122454	C	T
7	rs3800890	0	2122643	G	A
7	rs3778948	0	2123291	G	A
7	rs3778949	0	2123409	G	A
7	rs3800891	0	2123772	C	T
7	rs3800893	0	2123963	C	T
7	rs9654938	0	2124250	A	G
7	rs9654939	0	2124355	G	T
7	rs4721384	0	2124801	C	T
7	rs3778950	0	2125131	G	T
7	rs3778951	0	2125320	C	T
7	rs3823626	0	2125673	C	G
7	rs3800894	0	2125805	C	A
7	rs3800895	0	2125942	G	A
7	rs3778953	0	2126219	G	A
7	rs3778954	0	2126453	T	G
7	rs3778955	0	2126480	G	A
7	rs11973308	0	2126815	T	C
7	rs11982791	0	2127194	C	A
7	rs3823627	0	2127276	A	G
7	rs3778956	0	2127515	C	G
7	rs3778957	0	2127711	G	A
7	rs3778958	0	2127795	G	A
7	rs3778959	0	2127990	G	A
7	rs3778960	0	2128041	C	T
7	rs3778961	0	2128048	C	T
7	rs3778962	0	2128115	C	T
7	rs10242757	0	2128648	T	C
7	rs73285726	0	2129142	T	C
7	rs13242473	0	2130014	T	C
7	rs56291341	0	2130600	A	G
7	rs12537109	0	2130652	G	A
7	rs150825760	0	2130922	G	A
7	rs10950541	0	2130960	T	C
7	rs10950542	0	2131141	T	C
7	rs185743136	0	2131386	G	A
7	rs2895202	0	2131829	T	C
7	rs4721390	0	2132126	T	C
7	rs4721391	0	2132365	C	T
7	rs56409553	0	2132749	A	G
7	rs73671837	0	2132992	T	C
7	rs56922345	0	2133000	T	C
7	rs10256690	0	2133088	A	C
7	rs3800896	0	2133443	C	T
7	rs745528	0	2133814	A	G
7	rs3888009	0	2134368	G	A
7	rs10242452	0	2134616	A	G
7	rs35143793	0	2134728	A	G
7	rs4721392	0	2134971	G	T
7	rs4721393	0	2135015	G	A
7	rs3800897	0	2135170	T	C
7	rs77231637	0	2136097	C	A
7	rs3823628	0	2136421	G	C
7	rs3800898	0	2136468	T	C
7	rs3800900	0	2137195	T	A
7	rs3778963	0	2137903	A	G
7	rs3778964	0	2138109	C	T
7	rs3778965	0	2138296	G	A
7	rs3800901	0	2138761	G	A
7	rs73038441	0	2139286	T	C
7	rs73038442	0	2139457	C	T
7	rs3778968	0	2139904	C	A
7	rs3778969	0	2139990	G	A
7	rs4719431	0	2140312	T	C
7	rs4719432	0	2140330	A	G
7	rs149182500	0	2140617	C	T
7	rs62442993	0	2140704	C	T
7	rs4380817	0	2140938	T	C
7	rs4719436	0	2141239	G	A
7	rs6944886	0	2141670	A	G
7	rs4721405	0	2143165	T	G
7	rs3778970	0	2143208	C	A
7	rs3800902	0	2144378	C	T
7	rs35876604	0	2145406	G	A
7	rs1860829	0	2145425	A	C
7	rs3778971	0	2146254	C	A
7	rs3778972	0	2146339	C	T
7	rs3800904	0	2146751	G	A
7	rs4721407	0	2147301	A	G
7	rs3800905	0	2147596	A	G
7	rs3800906	0	2148059	T	A
7	rs138409280	0	2148892	T	G
7	rs7809320	0	2149947	G	A
7	rs10224497	0	2149967	A	G
7	rs4721410	0	2150343	A	G
7	rs3778973	0	2151178	C	T
7	rs1558465	0	2151398	G	C
7	rs1558466	0	2151432	A	C
7	rs1476887	0	2151633	T	C
7	rs731140	0	2152001	G	A
7	rs1860830	0	2152344	A	G
7	rs60968700	0	2152856	C	T
7	rs4721411	0	2153071	C	T
7	rs4721412	0	2153084	A	G
7	rs6461158	0	2153541	G	A
7	rs190123420	0	2155224	C	T
7	rs11770254	0	2155250	C	G
7	rs11770255	0	2155251	C	G
7	rs2398706	0	2156338	A	T
7	rs73673201	0	2156856	G	C
7	rs13240499	0	2157186	G	A
7	rs147055476	0	2157730	C	A
7	rs10239050	0	2158390	A	G
7	rs11767038	0	2159214	G	A
7	rs3800907	0	2159430	C	T
7	rs3800908	0	2159437	C	T
7	rs3800909	0	2159594	C	G
7	rs3778977	0	2159746	C	T
7	rs3778978	0	2159817	A	G
7	rs4721418	0	2159987	T	C
7	rs1860831	0	2160931	T	C
7	rs4719443	0	2161099	A	G
7	rs3778980	0	2161447	G	A
7	rs3778981	0	2161545	C	T
7	rs1860832	0	2161849	G	A
7	rs879672	0	2161978	C	A
7	rs73285786	0	2162553	G	A
7	rs3800913	0	2163237	A	G
7	rs3800914	0	2163254	G	C
7	rs3800915	0	2163800	A	C
7	rs2398705	0	2164995	G	A
7	rs3800916	0	2166072	C	T
7	rs3778982	0	2166233	T	C
7	rs3778983	0	2166319	T	G
7	rs3778984	0	2166514	T	C
7	rs147136135	0	2166617	G	A
7	rs3778985	0	2167273	G	C
7	rs3778986	0	2167383	T	G
7	rs144322886	0	2167763	G	A
7	rs3800917	0	2167939	G	A
7	rs3800918	0	2167978	T	C
7	rs3778987	0	2168495	C	T
7	rs34111510	0	2169815	C	T
7	rs4721428	0	2170606	G	A
7	rs6461168	0	2170759	A	G
7	rs77461871	0	2170960	T	A
7	rs3778988	0	2171115	C	G
7	rs3778989	0	2171151	G	A
7	rs3778990	0	2171155	C	T
7	rs4721429	0	2171704	T	C
7	rs7795360	0	2171891	G	A
7	rs3778991	0	2172455	G	A
7	rs3778992	0	2175313	C	G
7	rs3778994	0	2175855	C	A
7	rs3778995	0	2175871	T	C
7	rs1107351	0	2177093	G	A
7	rs3778996	0	2177190	G	A
7	rs73039217	0	2178731	G	A
7	rs191773053	0	2179331	G	A
7	rs148587146	0	2179721	C	T
7	rs3800920	0	2180461	A	T
7	rs3778998	0	2180753	C	A
7	rs3778999	0	2180885	G	A
7	rs183123048	0	2181302	C	T
7	rs3800921	0	2181322	G	A
7	rs79917275	0	2181343	G	A
7	rs149881241	0	2181513	A	G
7	rs3779000	0	2181628	G	A
7	rs3779002	0	2183219	C	T
7	rs1859993	0	2183702	A	G
7	rs4721441	0	2184060	T	C
7	rs3800922	0	2184505	A	G
7	rs3800923	0	2184673	A	G
7	rs3779003	0	2184902	C	T
7	rs1004643	0	2185324	G	C
7	rs3779005	0	2185982	C	T
7	rs1614599	0	2186013	A	C
7	rs187218823	0	2186344	C	T
7	rs3800924	0	2188249	C	T
7	rs1637771	0	2189371	C	T
7	rs3823631	0	2190100	A	G
7	rs6461188	0	2190452	C	T
7	rs34739081	0	2191428	A	C
7	rs1620530	0	2191884	T	C
7	rs1639895	0	2192093	C	T
7	rs4721446	0	2192540	G	A
7	rs10240891	0	2192654	C	T
7	rs4721447	0	2193433	C	T
7	rs35256954	0	2193891	G	A
7	rs13240401	0	2194396	T	C
7	rs3800925	0	2194607	T	C
7	rs117696768	0	2194903	G	A
7	rs13238385	0	2195062	A	C
7	rs34782622	0	2195132	A	G
7	rs58835785	0	2195442	C	T
7	rs59134428	0	2195445	G	A
7	rs7788620	0	2196349	A	G
7	rs6972752	0	2196551	G	A
7	rs35666814	0	2197554	T	C
7	rs34045509	0	2198421	G	A
7	rs35076297	0	2198777	C	A
7	rs62443025	0	2199541	T	C
7	rs34513550	0	2200291	A	G
7	rs62443026	0	2200698	T	G
7	rs75340993	0	2200864	G	T
7	rs186151683	0	2201044	C	T
7	rs142930614	0	2201080	C	T
7	rs150084146	0	2201299	G	A
7	rs62443035	0	2202297	G	A
7	rs34129678	0	2203162	C	A
7	rs13230911	0	2203369	C	T
7	rs3779009	0	2203692	G	C
7	rs34198643	0	2203808	C	T
7	rs33959324	0	2203895	C	T
7	rs1637766	0	2204400	G	A
7	rs35536620	0	2204448	G	T
7	rs1639898	0	2204473	A	G
7	rs3800926	0	2205956	G	A
7	rs13226690	0	2206318	G	A
7	rs13229741	0	2206581	G	A
7	rs13244625	0	2206690	A	G
7	rs190651339	0	2207015	T	C
7	rs186786649	0	2207052	C	T
7	rs2159045	0	2207401	T	C
7	rs34255795	0	2207416	A	G
7	rs35324681	0	2209085	G	A
7	rs62443039	0	2209354	C	T
7	rs1637762	0	2209563	T	C
7	rs3779013	0	2210844	G	A
7	rs74545244	0	2211592	C	A
7	rs12699750	0	2211937	G	A
7	rs6967286	0	2212758	C	A
7	rs1637761	0	2212923	G	T
7	rs35038526	0	2213106	A	G
7	rs62443041	0	2213287	A	G
7	rs142119018	0	2213342	C	G
7	rs34875122	0	2213543	C	T
7	rs34853711	0	2214187	G	C
7	rs13240130	0	2214602	G	T
7	rs3779014	0	2214867	G	C
7	rs17186327	0	2216549	G	A
7	rs13233029	0	2219528	C	A
7	rs35413321	0	2219954	G	A
7	rs1639906	0	2219966	T	C
7	rs1637759	0	2220053	C	T
7	rs17790410	0	2220092	A	G
7	rs13224212	0	2221032	A	G
7	rs75665998	0	2221152	A	G
7	rs73039284	0	2221583	C	G
7	rs62442470	0	2222575	C	T
7	rs4721458	0	2223624	G	A
7	rs35239146	0	2223696	C	T
7	rs62442472	0	2223997	A	C
7	rs1625464	0	2224667	G	A
7	rs10226475	0	2226162	A	G
7	rs62442473	0	2227289	A	T
7	rs13233298	0	2227707	T	C
7	rs1637750	0	2227811	G	A
7	rs56247048	0	2228379	G	A
7	rs4719456	0	2228704	G	C
7	rs1637749	0	2228848	A	G
7	rs1632674	0	2229701	C	G
7	rs4719457	0	2230225	A	G
7	rs1639908	0	2230644	C	G
7	rs17186614	0	2231002	G	A
7	rs1637748	0	2231344	C	T
7	rs1637747	0	2231974	C	T
7	rs78699717	0	2232160	T	C
7	rs10257990	0	2232671	T	C
7	rs12112306	0	2232946	C	T
7	rs1639909	0	2233045	A	C
7	rs17790613	0	2233457	G	A
7	rs62442476	0	2233528	G	A
7	rs1637746	0	2233871	G	A
7	rs1637745	0	2234211	C	G
7	rs1558458	0	2235931	C	G
7	rs1637742	0	2236432	G	A
7	rs1637741	0	2236460	G	A
7	rs3800929	0	2237198	C	G
7	rs1637740	0	2237322	C	T
7	rs35865023	0	2237661	C	T
7	rs1558460	0	2239080	C	T
7	rs1637738	0	2239569	T	C
7	rs6950269	0	2239971	G	T
7	rs11976342	0	2240094	C	T
7	rs77466726	0	2240155	C	T
7	rs74372344	0	2240168	C	T
7	rs117135484	0	2240538	C	T
7	rs3779021	0	2241562	G	A
7	rs1621778	0	2241594	C	T
7	rs3779023	0	2241802	G	A
7	rs749991	0	2241862	G	C
7	rs1637737	0	2242802	A	G
7	rs1639910	0	2243983	T	C
7	rs77417403	0	2243992	G	C
7	rs117728962	0	2244779	G	A
7	rs34033546	0	2245885	G	C
7	rs1637736	0	2246454	T	C
7	rs57007970	0	2246864	G	A
7	rs56086108	0	2247496	T	A
7	rs17187301	0	2247730	T	G
7	rs1612548	0	2248472	G	A
7	rs1637735	0	2248690	T	C
7	rs3800932	0	2248836	C	T
7	rs3800933	0	2248959	C	T
7	rs1639911	0	2249894	G	A
7	rs112702513	0	2249955	G	T
7	rs113137208	0	2249978	C	T
7	rs113218142	0	2250051	G	A
7	rs149401019	0	2250057	G	A
7	rs35173522	0	2250293	A	C
7	rs1002170	0	2252986	G	A
7	rs1002169	0	2253173	G	A
7	rs10252533	0	2253426	G	C
7	rs140526853	0	2254998	C	T
7	rs745566	0	2256406	T	C
7	rs62442481	0	2256418	T	G
7	rs745565	0	2256689	G	C
7	rs733611	0	2256779	G	A
7	rs1637732	0	2256802	T	C
7	rs55848703	0	2256852	C	T
7	rs35629140	0	2257171	G	C
7	rs7781856	0	2257199	C	T
7	rs1859991	0	2257200	G	A
7	rs1639914	0	2257467	A	G
7	rs6951493	0	2257612	G	A
7	rs62442483	0	2257939	C	G
7	rs1639915	0	2258084	C	G
7	rs1624785	0	2258139	T	C
7	rs6957871	0	2258435	C	T
7	rs1639916	0	2258899	G	A
7	rs3800935	0	2259854	C	T
7	rs1637731	0	2260499	C	T
7	rs1639917	0	2260715	G	T
7	rs1637730	0	2260928	T	C
7	rs6461233	0	2261468	G	A
7	rs1639918	0	2262524	G	A
7	rs1639919	0	2262934	C	G
7	rs2159044	0	2262941	C	A
7	rs1639920	0	2263246	G	A
7	rs1108036	0	2263354	A	G
7	rs3800937	0	2264269	A	G
7	rs13222228	0	2264892	G	A
7	rs4719462	0	2266384	A	G
7	rs116845642	0	2266862	C	T
7	rs1639922	0	2267122	G	A
7	rs3800938	0	2267442	C	G
7	rs62442501	0	2268036	G	A
7	rs71525363	0	2268792	G	A
7	rs1626670	0	2268970	A	G
7	rs35791351	0	2269248	C	T
7	rs79073176	0	2269329	G	A
7	rs1637728	0	2269552	G	T
7	rs76597217	0	2269596	C	A
7	rs117361490	0	2269597	C	A
7	rs17791802	0	2269947	A	G
7	rs111958031	0	2271246	A	C
7	rs3757436	0	2271720	A	G
7	rs3757437	0	2271980	C	T
7	rs3757438	0	2271982	A	G
7	rs3757439	0	2272122	C	T
7	rs62442503	0	2272683	C	A
7	rs3757440	0	2272936	A	G
7	rs62442504	0	2273301	A	G
7	rs77758405	0	2274256	C	T
7	rs143218469	0	2275859	G	T
7	rs7787274	0	2275993	G	A
7	rs7810970	0	2276385	A	G
7	rs62442506	0	2276917	G	A
7	rs6963660	0	2277326	G	A
7	rs11547270	0	2278103	C	G
7	rs34418140	0	2278183	C	T
7	rs7799006	0	2278226	C	T
7	rs6951825	0	2278399	A	G
7	rs11984133	0	2279482	A	C
7	rs62442507	0	2279645	C	T
7	rs6962067	0	2279851	T	C
7	rs62442508	0	2280105	G	A
7	rs117468283	0	2280424	G	A
7	rs34996498	0	2282107	A	G
7	rs1139425	0	2282612	T	C
7	rs6978317	0	2282964	T	G
7	rs34185397	0	2284416	C	G
7	rs34606695	0	2284631	G	A
7	rs4719468	0	2285019	G	C
7	rs34350755	0	2285107	C	G
7	rs33922585	0	2285178	C	T
7	rs10232413	0	2286347	T	C
7	rs12673108	0	2286487	C	A
7	rs4719469	0	2286778	T	C
7	rs4719470	0	2286810	C	G
7	rs3807428	0	2287094	A	G
7	rs3807429	0	2287127	G	A
7	rs117077349	0	2287467	G	A
7	rs4721505	0	2287560	A	G
7	rs3735092	0	2287835	C	T
7	rs3735093	0	2287856	G	T
7	rs33981648	0	2288669	T	C
7	rs10281945	0	2288820	C	A
7	rs4866	0	2289586	G	A
7	rs2240576	0	2289865	A	C
7	rs12531150	0	2289888	C	T
7	rs6962576	0	2289903	G	A
7	rs34988901	0	2290384	C	T
7	rs10230928	0	2290433	C	T
7	rs1799832	0	2290522	C	T
7	rs1062492	0	2290685	C	T
7	rs34236280	0	2291102	G	A
7	rs2270052	0	2291399	G	A
7	rs62442512	0	2291910	G	A
7	rs2256545	0	2291943	G	A
7	rs6945323	0	2293509	G	A
7	rs4719471	0	2293609	A	G
7	rs12534131	0	2294123	C	T
7	rs2302070	0	2296493	A	G
7	rs2302071	0	2296696	C	A
7	rs3815313	0	2296722	A	T
7	rs79971597	0	2296723	C	T
7	rs6888	0	2297006	A	G
7	rs62442513	0	2297212	C	T
7	rs2398669	0	2298071	A	G
7	rs2398668	0	2298227	C	T
7	rs373874969	0	2298398	G	A
7	rs11772177	0	2299700	G	C
7	rs12537790	0	2299900	T	A
7	rs7803189	0	2300030	A	G
7	rs10447540	0	2301484	A	G
7	rs10447541	0	2301578	T	G
7	rs12699807	0	2301980	A	T
7	rs4721524	0	2301989	C	T
7	rs62442514	0	2302131	G	C
7	rs9639264	0	2302414	T	C
7	rs35605848	0	2302471	G	A
7	rs36026497	0	2302527	C	T
7	rs2286207	0	2303109	G	A
7	rs2286206	0	2303986	T	C
7	rs2286205	0	2304191	A	C
7	rs34262822	0	2304275	C	T
7	rs10950627	0	2304643	T	C
7	rs113234381	0	2306310	G	C
7	rs6970973	0	2306597	C	G
7	rs4721527	0	2306655	G	A
7	rs6971143	0	2306708	C	T
7	rs62442515	0	2306794	C	T
7	rs4721528	0	2306846	G	A
7	rs6947645	0	2309355	G	A
7	rs7802283	0	2310193	A	G
7	rs77059938	0	2310342	G	A
7	rs12535174	0	2310974	C	T
7	rs34502289	0	2311266	G	A
7	rs4721533	0	2312507	C	T
7	rs4721534	0	2312568	A	G
7	rs111933608	0	2313265	G	A
7	rs7456643	0	2313607	T	C
7	rs73043244	0	2313649	C	T
7	rs878534	0	2314652	G	A
7	rs8180711	0	2314844	G	A
7	rs2398667	0	2315008	G	C
7	rs4549678	0	2315056	C	T
7	rs34417375	0	2315105	C	T
7	rs62442525	0	2315324	G	A
7	rs12673658	0	2315798	G	C
7	rs12669625	0	2315950	C	T
7	rs79723695	0	2316115	A	G
7	rs7792045	0	2316852	C	T
7	rs6945061	0	2317429	A	G
7	rs62442529	0	2319129	G	A
7	rs78814402	0	2321182	A	G
7	rs12666845	0	2322156	A	G
7	rs62442530	0	2322338	G	A
7	rs62442531	0	2322403	G	A
7	rs58921703	0	2322943	T	C
7	rs10278242	0	2323019	C	G
7	rs6952527	0	2323167	G	C
7	rs74510194	0	2323305	G	A
7	rs6943446	0	2323488	T	C
7	rs6957272	0	2323756	G	T
7	rs145891962	0	2324328	T	C
7	rs6461282	0	2324381	G	A
7	rs61491879	0	2324644	G	A
7	rs76080135	0	2324748	G	A
7	rs9690444	0	2324783	G	C
7	rs13220928	0	2324976	T	A
7	rs79737139	0	2325149	C	T
7	rs148594447	0	2325383	C	G
7	rs34196856	0	2326286	C	T
7	rs76018154	0	2326453	A	C
7	rs185472785	0	2326646	C	A
7	rs34219261	0	2326816	C	T
7	rs4719486	0	2329497	G	A
7	rs150164707	0	2329599	G	A
7	rs4721548	0	2330496	A	G
7	rs116774716	0	2332339	C	A
7	rs75537891	0	2332880	G	T
7	rs12699820	0	2332968	G	T
7	rs116557464	0	2333019	G	A
7	rs34974704	0	2333057	A	G
7	rs7797577	0	2333542	A	G
7	rs11520750	0	2334025	G	C
7	rs80038783	0	2334364	G	A
7	rs79673624	0	2334401	G	A
7	rs116739656	0	2334988	G	A
7	rs138472728	0	2335876	A	G
7	rs76172434	0	2337807	G	A
7	rs76972890	0	2337954	A	G
7	rs13233723	0	2338087	C	A
7	rs7781284	0	2339405	G	T
7	rs77195741	0	2339507	T	C
7	rs4721561	0	2340117	A	G
7	rs115585170	0	2340287	A	T
7	rs117144060	0	2340298	A	C
7	rs77464636	0	2340960	G	A
7	rs13245097	0	2341055	C	T
7	rs180959597	0	2341875	T	C
7	rs141081841	0	2341991	G	A
7	rs369620433	0	2342922	G	T
7	rs372601225	0	2343156	A	G
7	rs370581141	0	2343192	T	G
7	rs367810074	0	2343695	G	A
7	rs137950815	0	2343907	C	T
7	rs142333651	0	2343910	C	T
7	rs145931740	0	2343911	A	G
7	rs6971396	0	2344203	C	T
7	rs57019360	0	2344683	G	A
7	rs79654246	0	2344721	G	A
7	rs4318967	0	2345091	T	C
7	rs10249052	0	2346115	C	T
7	rs12111694	0	2347433	G	A
7	rs6963924	0	2347753	C	T
7	rs6962946	0	2347854	G	C
7	rs35879307	0	2348547	C	T
7	rs62442536	0	2348890	A	C
7	rs148228309	0	2348915	G	C
7	rs116149315	0	2348940	T	C
7	rs10479969	0	2349145	T	C
7	rs10479970	0	2349470	T	C
7	rs7805462	0	2349608	G	A
7	rs80141290	0	2349746	G	A
7	rs62442538	0	2350148	A	G
7	rs4721571	0	2350184	T	C
7	rs150816944	0	2350323	G	A
7	rs4721572	0	2350368	T	C
7	rs4721573	0	2350433	G	A
7	rs4721574	0	2350451	G	A
7	rs4721575	0	2350515	T	C
7	rs10269658	0	2350959	C	T
7	rs140118794	0	2351082	G	C
7	rs4442022	0	2351981	T	C
7	rs62442539	0	2352594	G	C
7	rs62442541	0	2352811	A	C
7	rs10234453	0	2353170	A	G
7	rs77043202	0	2353341	A	T
7	rs2398666	0	2353600	A	G
7	rs34519622	0	2354342	A	G
7	rs55871547	0	2354352	C	G
7	rs111162086	0	2355281	G	T
7	rs35642219	0	2356038	A	C
7	rs147775606	0	2356179	T	C
7	rs10232355	0	2357284	T	C
7	rs10236582	0	2358244	T	C
7	rs9768897	0	2359918	A	G
7	rs6461309	0	2359989	A	T
7	rs59973093	0	2360110	G	C
7	rs10950654	0	2360604	A	G
7	rs4721590	0	2361011	C	A
7	rs59455908	0	2361253	A	G
7	rs55739293	0	2361284	T	C
7	rs12699833	0	2361452	A	G
7	rs55940829	0	2361462	A	G
7	rs12699834	0	2361483	C	T
7	rs59702609	0	2361530	C	T
7	rs2398665	0	2362186	T	C
7	rs12670248	0	2362369	A	G
7	rs59100061	0	2362512	C	T
7	rs12672260	0	2362940	G	C
7	rs12670380	0	2363129	A	C
7	rs6964503	0	2363274	T	G
7	rs59917907	0	2363860	A	G
7	rs6965699	0	2365747	C	G
7	rs4314559	0	2365892	T	C
7	rs11766676	0	2367358	A	T
7	rs34355737	0	2367378	C	T
7	rs62442558	0	2367386	C	T
7	rs2398664	0	2367445	G	A
7	rs2398663	0	2367460	G	C
7	rs115749841	0	2367873	G	A
7	rs146898348	0	2368756	A	C
7	rs139385269	0	2369496	T	C
7	rs12699838	0	2369596	T	A
7	rs10264281	0	2370412	A	G
7	rs12699839	0	2370956	G	A
7	rs12538376	0	2371106	T	C
7	rs12535689	0	2371329	C	G
7	rs6945864	0	2371943	T	C
7	rs75203727	0	2372128	G	A
7	rs4721592	0	2372876	C	G
7	rs7784694	0	2375396	G	C
7	rs10264072	0	2376204	A	G
7	rs10252176	0	2376369	C	G
7	rs12699843	0	2376434	A	G
7	rs144119948	0	2376574	G	A
7	rs2895183	0	2377332	G	A
7	rs12699846	0	2378786	A	G
7	rs12699847	0	2378880	G	A
7	rs7807013	0	2379991	C	G
7	rs6461318	0	2380823	A	G
7	rs147480062	0	2381478	C	T
7	rs141902087	0	2381745	C	T
7	rs12699855	0	2382358	C	T
7	rs9638744	0	2383175	T	C
7	rs2398662	0	2383436	T	C
7	rs7791306	0	2384460	T	C
7	rs7804905	0	2384599	C	T
7	rs143085048	0	2384842	A	C
7	rs75680634	0	2385639	C	T
7	rs62444161	0	2386419	G	A
7	rs10447599	0	2386522	G	T
7	rs184215486	0	2386636	A	T
7	rs73275098	0	2387095	G	A
7	rs6974490	0	2387642	T	C
7	rs11767378	0	2390135	G	T
7	rs11760846	0	2390174	C	T
7	rs57053689	0	2391196	A	G
7	rs7805570	0	2392233	C	T
7	rs7792934	0	2393016	A	G
7	rs117840640	0	2393209	G	A
7	rs6944584	0	2393381	C	T
7	rs2398661	0	2393632	C	A
7	rs7801817	0	2393947	T	G
7	rs2301942	0	2394296	C	T
7	rs2301943	0	2394316	C	G
7	rs9690787	0	2394746	T	C
7	rs11551167	0	2394991	C	T
7	rs78680793	0	2395043	G	C
7	rs3807430	0	2395509	T	C
7	rs6952433	0	2396638	A	G
7	rs6461332	0	2397907	T	C
7	rs13236428	0	2399008	G	T
7	rs12533699	0	2399161	C	G
7	rs12533700	0	2399179	C	T
7	rs953770	0	2400306	T	C
7	rs12699880	0	2401252	C	T
7	rs12699881	0	2401569	G	A
7	rs79039667	0	2401934	T	C
7	rs3778895	0	2403063	G	A
7	rs4609106	0	2404455	G	T
7	rs10252112	0	2404657	G	A
7	rs12540957	0	2404912	C	T
7	rs7810812	0	2404952	A	C
7	rs7810944	0	2405028	A	G
7	rs7791679	0	2405127	G	A
7	rs72569139	0	2405260	G	A
7	rs2286204	0	2405885	C	A
7	rs10260603	0	2406925	G	C
7	rs2301944	0	2409035	C	T
7	rs4721650	0	2410151	A	G
7	rs4721651	0	2410482	G	A
7	rs7804900	0	2410677	A	G
7	rs6958478	0	2411644	C	T
7	rs6978000	0	2411685	A	T
7	rs4719519	0	2411768	G	A
7	rs1010303	0	2412032	G	A
7	rs1548595	0	2412493	C	T
7	rs1548596	0	2412566	C	G
7	rs7779134	0	2412638	A	G
7	rs7783775	0	2413135	T	C
7	rs1419722	0	2413258	T	C
7	rs3807432	0	2413329	G	T
7	rs883667	0	2413948	C	T
7	rs886632	0	2414142	A	G
7	rs884565	0	2414365	A	G
7	rs884564	0	2414487	T	C
7	rs884566	0	2414550	C	A
7	rs1010302	0	2414567	G	A
7	rs1010301	0	2414587	T	C
7	rs1010300	0	2414757	C	T
7	rs1548597	0	2414825	A	G
7	rs4721656	0	2415771	T	C
7	rs1054058	0	2415797	T	C
7	rs4721657	0	2415905	A	G
7	rs4721658	0	2415948	A	G
7	rs12669470	0	2416203	C	T
7	rs2240347	0	2416822	A	G
7	rs113033132	0	2417765	C	T
7	rs62444177	0	2417803	A	T
7	rs112501635	0	2418021	T	A
7	rs6461351	0	2418645	A	G
7	rs17132374	0	2419464	C	T
7	rs10233271	0	2419515	G	C
7	rs144154548	0	2419820	G	A
7	rs2301945	0	2420291	G	A
7	rs10950686	0	2421199	G	A
7	rs6461352	0	2421292	G	A
7	rs76418015	0	2421298	C	G
7	rs3735095	0	2421453	G	A
7	rs3735096	0	2421659	G	C
7	rs3735098	0	2421704	G	C
7	rs10232384	0	2422520	A	G
7	rs10239862	0	2423574	T	C
7	rs10280755	0	2423803	C	T
7	rs10950688	0	2423886	C	G
7	rs4721663	0	2423951	C	T
7	rs4719524	0	2424266	A	G
7	rs35419677	0	2425504	C	T
7	rs7808948	0	2425741	C	T
7	rs75610538	0	2426539	C	G
7	rs886634	0	2426867	G	A
7	rs1362137	0	2426868	C	A
7	rs12538927	0	2426947	C	T
7	rs4721667	0	2427528	G	A
7	rs10275146	0	2427599	C	G
7	rs10245195	0	2427925	G	A
7	rs7782956	0	2428271	G	A
7	rs139949575	0	2428586	T	C
7	rs183730846	0	2428695	C	A
7	rs56922454	0	2428749	A	G
7	rs188842653	0	2429094	C	T
7	rs28663449	0	2429304	C	T
7	rs113738429	0	2429814	T	C
7	rs10240005	0	2429866	A	C
7	rs6942749	0	2430231	A	G
7	rs75774784	0	2430392	C	A
7	rs6956223	0	2431331	T	C
7	rs147563563	0	2432083	C	T
7	rs7803015	0	2432143	G	A
7	rs6461361	0	2432167	A	G
7	rs1468337	0	2432211	C	T
7	rs2057840	0	2432797	G	C
7	rs6962495	0	2432931	T	G
7	rs149377451	0	2432940	C	T
7	rs80094581	0	2433495	G	A
7	rs11974910	0	2433729	C	A
7	rs149907631	0	2434080	C	T
7	rs147841201	0	2434496	C	T
7	rs148907907	0	2434799	C	A
7	rs113373609	0	2435447	G	A
7	rs138195876	0	2435545	C	G
7	rs144765004	0	2435844	G	A
7	rs1476614	0	2436186	G	A
7	rs118131345	0	2436671	C	T
7	rs58638919	0	2437998	C	T
7	rs7811831	0	2438526	C	A
7	rs1548598	0	2438912	T	C
7	rs1972518	0	2438977	C	T
7	rs10272548	0	2439467	G	A
7	rs10244138	0	2439587	C	A
7	rs149605517	0	2439690	C	T
7	rs147304872	0	2439691	G	A
7	rs10259587	0	2439896	A	T
7	rs4721687	0	2440382	A	G
7	rs4721688	0	2440476	T	C
7	rs6952959	0	2440722	C	T
7	rs6953297	0	2440874	C	G
7	rs6952152	0	2440912	G	A
7	rs6972968	0	2441075	A	G
7	rs55970742	0	2441337	C	T
7	rs183746232	0	2441415	A	G
7	rs76579199	0	2441465	A	G
7	rs12538383	0	2442246	A	G
7	rs12535685	0	2442319	C	T
7	rs1004642	0	2443829	G	T
7	rs143495911	0	2444826	T	G
7	rs7802518	0	2444948	T	G
7	rs7808353	0	2446680	A	T
7	rs7789095	0	2446834	G	C
7	rs6944568	0	2448317	A	C
7	rs6952809	0	2448493	T	C
7	rs12536888	0	2448989	C	T
7	rs142891739	0	2449070	C	T
7	rs7350030	0	2449157	G	A
7	rs28712717	0	2449590	T	C
7	rs10215904	0	2449733	C	T
7	rs12671804	0	2449740	C	T
7	rs2023969	0	2449980	T	C
7	rs7796798	0	2450794	T	A
7	rs2023968	0	2451461	C	T
7	rs4721695	0	2452373	G	C
7	rs4719530	0	2452624	C	T
7	rs2270005	0	2452661	T	G
7	rs10239877	0	2453699	T	C
7	rs144592132	0	2454161	C	G
7	rs10280923	0	2454635	T	C
7	rs10232546	0	2454949	G	A
7	rs74956804	0	2455755	C	T
7	rs4721697	0	2456066	A	T
7	rs4721698	0	2456068	G	A
7	rs10227362	0	2456799	A	G
7	rs12534223	0	2457682	G	A
7	rs6972852	0	2457709	T	C
7	rs62444199	0	2458103	C	T
7	rs10245377	0	2458129	G	C
7	rs12533091	0	2458399	T	C
7	rs138629513	0	2459895	G	A
7	rs143111065	0	2460190	C	T
7	rs1946119	0	2460625	G	T
7	rs146363216	0	2461030	A	G
7	rs2906182	0	2461211	A	G
7	rs9791681	0	2462068	A	C
7	rs2906181	0	2462708	A	C
7	rs60383982	0	2464394	T	G
7	rs2969073	0	2465087	A	C
7	rs138454155	0	2465646	C	T
7	rs2906180	0	2466346	T	G
7	rs77819190	0	2466900	G	A
7	rs79503311	0	2467974	C	T
7	rs79788163	0	2469552	G	A
7	rs10215412	0	2470320	C	G
7	rs3735099	0	2472429	C	A
7	rs3735100	0	2472455	A	T
7	rs12536223	0	2472555	C	T
7	rs17132399	0	2472707	G	C
7	rs2969077	0	2473804	G	T
7	rs2906179	0	2476023	A	T
7	rs2398634	0	2478020	C	T
7	rs17132410	0	2478273	G	A
7	rs2969078	0	2479029	T	C
7	rs10267898	0	2480729	C	T
7	rs117883639	0	2482304	C	G
7	rs117257155	0	2482355	A	G
7	rs6461379	0	2482781	G	C
7	rs11772900	0	2485223	A	T
7	rs2906176	0	2485933	T	C
7	rs2906175	0	2486004	C	T
7	rs10226762	0	2486187	T	C
7	rs10240036	0	2486368	G	C
7	rs2969058	0	2486719	A	T
7	rs2906173	0	2486810	G	A
7	rs73047204	0	2487344	G	A
7	rs118092134	0	2487535	C	G
7	rs2906172	0	2488229	A	G
7	rs2906171	0	2488261	C	G
7	rs2097873	0	2488425	G	T
7	rs56145652	0	2489067	C	T
7	rs11773261	0	2489311	C	G
7	rs11763749	0	2489382	A	G
7	rs75755495	0	2489438	G	C
7	rs2969059	0	2489700	G	C
7	rs62444218	0	2489738	C	G
7	rs2969060	0	2489873	C	A
7	rs2969061	0	2490048	G	A
7	rs872243	0	2490871	A	G
7	rs118059732	0	2491266	C	G
7	rs886625	0	2491621	T	C
7	rs11486794	0	2491918	C	T
7	rs35882675	0	2492492	A	G
7	rs189287674	0	2494270	C	T
7	rs2969034	0	2494372	T	C
7	rs144987953	0	2494410	A	G
7	rs13234280	0	2494700	A	C
7	rs186403285	0	2494709	A	G
7	rs186560127	0	2494785	C	T
7	rs6461380	0	2494797	A	G
7	rs11773843	0	2495008	C	T
7	rs11760223	0	2495235	C	T
7	rs2969080	0	2495271	C	T
7	rs10950701	0	2495390	A	G
7	rs2906170	0	2495724	A	G
7	rs34747233	0	2496001	G	A
7	rs7458163	0	2496918	C	T
7	rs71525383	0	2496989	C	T
7	rs71525384	0	2497050	T	C
7	rs71525385	0	2497060	A	G
7	rs66825458	0	2497105	A	G
7	rs138335971	0	2497626	A	G
7	rs76071584	0	2497930	C	T
7	rs886626	0	2498052	A	C
7	rs4721714	0	2498467	G	A
7	rs11767507	0	2499068	A	C
7	rs11768384	0	2499770	A	G
7	rs111295523	0	2499866	A	G
7	rs35847516	0	2500542	G	A
7	rs76593180	0	2500734	G	A
7	rs2906168	0	2500936	G	A
7	rs2906167	0	2501296	A	G
7	rs2969063	0	2501452	T	C
7	rs7810043	0	2501952	A	G
7	rs78200829	0	2502356	T	G
7	rs79029381	0	2502421	T	C
7	rs9648243	0	2502577	A	G
7	rs75716847	0	2502708	G	T
7	rs78547839	0	2502940	G	C
7	rs10279360	0	2503998	T	C
7	rs11772390	0	2504021	A	G
7	rs76697079	0	2504692	G	A
7	rs2969064	0	2504770	C	A
7	rs11764189	0	2504956	T	C
7	rs1362136	0	2505567	G	A
7	rs74459853	0	2505763	G	T
7	rs17794229	0	2505927	C	T
7	rs7778848	0	2506275	A	C
7	rs7778854	0	2506281	A	G
7	rs7799266	0	2506595	G	A
7	rs2969065	0	2507083	G	A
7	rs2969066	0	2507246	A	G
7	rs2969067	0	2507907	C	T
7	rs12112077	0	2507912	C	T
7	rs2906166	0	2508072	T	C
7	rs2906165	0	2508177	T	C
7	rs34623776	0	2508341	A	G
7	rs9691234	0	2508415	A	G
7	rs9691861	0	2508439	G	A
7	rs34701082	0	2509143	C	T
7	rs140064673	0	2509187	C	T
7	rs111482509	0	2509642	G	C
7	rs10950702	0	2509770	C	A
7	rs11764837	0	2510094	C	T
7	rs60840198	0	2511844	T	G
7	rs57933235	0	2511848	T	G
7	rs118023379	0	2511852	G	T
7	rs13233428	0	2511960	A	G
7	rs7780946	0	2512421	T	C
7	rs74613151	0	2512464	G	C
7	rs2969070	0	2512545	G	A
7	rs12699980	0	2513002	T	C
7	rs11760689	0	2513100	G	A
7	rs1548594	0	2513281	G	C
7	rs2969071	0	2513442	G	A
7	rs117645934	0	2513514	G	A
7	rs142385363	0	2514314	G	A
7	rs34751039	0	2514439	G	A
7	rs77292428	0	2514870	G	A
7	rs61743600	0	2514890	T	C
7	rs76355897	0	2515329	G	A
7	rs78975719	0	2516389	A	G
7	rs2906163	0	2516594	C	T
7	rs886628	0	2516790	C	A
7	rs11767162	0	2517473	C	T
7	rs113048423	0	2517550	C	T
7	rs13221130	0	2517729	G	C
7	rs117213811	0	2517786	C	T
7	rs2906162	0	2518104	T	C
7	rs2906161	0	2518119	T	C
7	rs12155306	0	2518478	A	G
7	rs35891222	0	2518558	T	C
7	rs35069969	0	2518689	G	C
7	rs2906160	0	2518902	T	C
7	rs2906159	0	2518907	T	C
7	rs34016486	0	2518985	C	G
7	rs79913117	0	2518986	A	G
7	rs2906157	0	2519003	A	G
7	rs34530291	0	2519014	C	T
7	rs2906156	0	2519075	A	C
7	rs34599097	0	2519096	A	G
7	rs73283443	0	2519231	T	C
7	rs78707621	0	2519282	G	C
7	rs55859865	0	2519633	G	C
7	rs10488611	0	2519809	G	A
7	rs2023970	0	2519887	C	T
7	rs113557721	0	2520098	T	C
7	rs2969075	0	2520866	G	T
7	rs55772818	0	2520924	A	T
7	rs2906155	0	2521090	A	G
7	rs2906154	0	2521374	A	G
7	rs17794559	0	2521389	C	T
7	rs2906153	0	2521858	C	T
7	rs56375103	0	2522164	G	A
7	rs12055928	0	2522782	A	G
7	rs2906152	0	2523003	G	A
7	rs11765273	0	2523308	G	A
7	rs34603945	0	2523599	C	T
7	rs11973621	0	2523851	A	G
7	rs2906151	0	2524034	A	G
7	rs11976803	0	2524133	G	C
7	rs73047259	0	2524151	G	T
7	rs2906150	0	2524162	G	A
7	rs2906149	0	2524359	A	G
7	rs2906148	0	2524379	A	G
7	rs34782714	0	2524702	A	T
7	rs2906146	0	2524939	A	G
7	rs78671244	0	2525116	G	A
7	rs62444221	0	2525227	C	T
7	rs12700008	0	2526107	A	G
7	rs34690742	0	2526135	T	A
7	rs2906145	0	2526511	T	G
7	rs2906143	0	2526844	A	G
7	rs11770940	0	2526942	C	A
7	rs11760914	0	2527210	A	G
7	rs76045947	0	2527226	G	A
7	rs188203978	0	2527444	C	G
7	rs62444222	0	2527933	A	C
7	rs886629	0	2528060	A	C
7	rs886630	0	2528126	G	T
7	rs886631	0	2528189	C	T
7	rs2906142	0	2528599	G	T
7	rs2906141	0	2529327	G	A
7	rs2906140	0	2529410	G	A
7	rs10282122	0	2529623	C	T
```
