## Supplementary material for "Characterization of shared and ancestry-specific signals driving complex traits using multi-ancestry fine-mapping": s2_snps.txt

```
rs6463854
rs6463855
rs7812194
rs7812196
rs4339536
rs4436031
rs4436032
rs56318509
rs56315048
rs56279771
rs10229645
rs188106603
rs2251226
rs2251231
rs2251232
rs2304356
rs2251235
rs732492
rs892527
rs732491
rs892528
rs892529
rs752791
rs752792
rs892530
rs6971387
rs6946025
rs6946028
rs6950990
rs6976875
rs3735660
rs3735662
rs7795749
rs7789285
rs7789292
rs7789410
rs7778207
rs57092311
rs2289035
rs750005
rs2304357
rs2304358
rs55738771
rs56173921
rs12537304
rs10256386
rs3752712
rs7806171
rs3752714
rs1369011
rs2278460
rs7799232
rs151029994
rs745563
rs535105674
rs67490389
rs66856989
rs67780721
rs6976713
rs56217612
rs67049052
rs117130777
rs10282181
rs10277127
rs6942930
rs6965558
rs7777834
rs10952143
rs12673103
rs117731637
rs116984111
rs3943775
rs2117346
rs6978756
rs58952281
rs4720827
rs4725176
rs6951678
rs2164078
rs2164079
rs2117347
rs6947915
rs10237910
rs10237934
rs6463891
rs1434336
rs10242329
rs10242343
rs10280144
rs10280798
rs35683430
rs10215442
rs10215243
rs10214972
rs11973946
rs11973950
rs10214976
rs112347572
rs56675300
rs28526203
rs73042742
rs67771371
rs113441957
rs73042747
rs67895171
rs67573033
rs66729249
rs66833358
rs66508086
rs35937737
rs34710514
rs6463892
rs6953649
rs6463893
rs6463894
rs6463896
rs6463897
rs6463898
rs6463899
rs6463900
rs4725180
rs4725181
rs4725182
rs7784926
rs7806521
rs10215326
rs6978445
rs12667910
rs4720831
rs10215520
rs111603112
rs28856905
rs7794842
rs7805230
rs3829898
rs3814477
rs3814478
rs3814479
rs10254597
rs11763285
rs73042767
rs3824069
rs4720833
rs4720834
rs4720835
rs4720836
rs4720837
rs61423551
rs58943706
rs3824070
rs4725190
rs3735654
rs3808335
rs3808336
rs3808337
rs3808338
rs3757851
rs4725197
rs892522
rs73042781
rs3824071
rs3735655
rs3735656
rs117548665
rs10226620
rs187801093
rs1550007
rs892523
rs4268033
rs11760769
rs73042784
rs1550008
rs1550009
rs1550010
rs7782070
rs4725207
rs10280178
rs1124669
rs751413
rs3779607
rs3824072
rs57984014
rs3814480
rs59001762
rs150440402
rs3814481
rs3814482
rs1124871
rs3890492
rs4294092
rs1865348
rs10237660
rs2304359
rs2304360
rs2304361
rs7781047
rs4461805
rs4257937
rs4285398
rs10952167
rs10155977
rs6959291
rs10952168
rs17852421
rs545233062
rs3735657
rs6463928
rs7811444
rs10236421
rs7799217
rs76476693
rs12702926
rs55861403
rs6972838
rs114512904
rs116505052
rs2033572
rs112857923
rs113046579
rs117125620
rs12702933
rs12702934
rs7798348
rs143722032
rs1865347
rs7788760
rs144535577
rs12702939
rs10253208
rs73672649
rs28625953
rs11770962
rs10274145
rs60961513
rs6463939
rs73672652
rs4725228
rs150221686
rs141091266
rs73672653
rs4720855
rs4725230
rs4725231
rs80044186
rs74396691
rs4725234
rs4725235
rs12672891
rs12673322
rs79297976
rs111667948
rs149054366
rs35825246
rs4725236
rs62436910
rs62436911
rs73050578
rs35666979
rs73289427
rs7800178
rs62436912
rs117961608
rs34990622
rs4725240
rs7458089
rs1275
rs4518570
rs4368888
rs6463946
rs4725242
rs118050046
rs4720857
rs1434335
rs2077421
rs753114
rs753113
rs753112
rs113210207
rs13235561
rs12533374
rs4725250
rs1897793
rs4725251
rs753550
rs892525
rs755908
rs1030739
rs34149340
rs12702960
rs13247883
rs13234433
rs12702961
rs13234642
rs10248301
rs12531242
rs10248501
rs35879376
rs11766049
rs10253103
rs11767656
rs4725254
rs6976130
rs10247351
rs10251061
rs10239695
rs10257085
rs10239711
rs10257217
rs117034276
rs113772882
rs112074219
rs66872864
rs28425496
rs62436920
rs10259427
rs13245145
rs10238589
rs4725257
rs4725258
rs4720869
rs12539603
rs11980056
rs12539677
rs6975322
rs6970313
rs10429166
rs10429241
rs79212014
rs10429121
rs10464250
rs77113859
rs10266105
rs10225166
rs12702990
rs149844562
rs56715409
rs4720872
rs4725261
rs73052635
rs12532974
rs6463979
rs62436945
rs62436946
rs62436947
rs67388036
rs58720737
rs10253718
rs7804981
rs144474867
rs59553524
rs13239071
rs57697690
rs58462665
rs10952198
rs10952199
rs66598417
rs10239756
rs10277643
rs4725267
rs28883686
rs28833283
rs11764677
rs35303290
rs6463989
rs28656056
rs77791627
rs73277057
rs4725272
rs10807969
rs62436952
rs62436953
rs10251968
rs2037890
rs892520
rs60114543
rs56184332
rs10255516
rs1807146
rs1807147
rs2398738
rs9886201
rs4464874
rs117870886
rs75040976
rs4587234
rs4720882
rs4720883
rs76069179
rs117044562
rs143192189
rs10952209
rs12703010
rs7786528
rs73670609
rs2398737
rs7807151
rs7807291
rs6956683
rs111820040
rs72575915
rs117864416
rs4720885
rs7785046
rs2012136
rs755174
rs17235762
rs6464022
rs6464023
rs191183509
rs4720886
rs6464024
rs74490380
rs6464025
rs7810616
rs4991292
rs1107198
rs1107199
rs16870435
rs1107610
rs1976991
rs7784500
rs6944308
rs4725295
rs77266978
rs147486937
rs139980216
rs4725299
rs74608192
rs6960596
rs79657390
rs75988103
rs4725302
rs146883263
rs62435461
rs117828547
rs144394970
rs7789377
rs77164466
rs79421203
rs77588198
rs72575924
rs62435462
rs4725308
rs10255004
rs76259626
rs9886253
rs6948843
rs74529049
rs6464033
rs7787321
rs118111305
rs10272990
rs10252002
rs117040144
rs79680010
rs10273779
rs138571839
rs6952435
rs10256087
rs67106788
rs4236259
rs74723303
rs12113798
rs12113799
rs62435468
rs1881865
rs117051541
rs6942630
rs4073785
rs10270726
rs10252526
rs7383874
rs12671352
rs7806507
rs80340382
rs55749304
rs55898015
rs12539909
rs6950626
rs12667167
rs12667647
rs12669525
rs117122841
rs1919910
rs10950331
rs10950332
rs10237672
rs12670854
rs12536482
rs4720922
rs79496824
rs56130225
rs7789732
rs139388709
rs10215242
rs79617852
rs56181349
rs76175635
rs7780984
rs74472841
rs140268094
rs75378012
rs76429146
rs74665615
rs79055096
rs12670365
rs62435472
rs12670820
rs76516415
rs116737962
rs6952841
rs11760614
rs11762989
rs10807747
rs75467157
rs79848511
rs77184524
rs7783310
rs111835361
rs75993785
rs1534790
rs78409012
rs76209641
rs74523977
rs7780342
rs4720940
rs113474638
rs10281936
rs10950335
rs10950336
rs6963851
rs12671076
rs76230336
rs76944180
rs116318051
rs11765505
rs10227916
rs12531839
rs112488380
rs78395187
rs6942534
rs6955859
rs62435490
rs4997844
rs12671525
rs6972238
rs6958253
rs73040552
rs11768091
rs56113861
rs9886168
rs74464967
rs6951734
rs6968884
rs6460799
rs12671926
rs12670145
rs4720965
rs56055450
rs9639086
rs62435492
rs12666498
rs148976950
rs78292088
rs57817654
rs147205643
rs76073580
rs55939167
rs146609695
rs79214629
rs3735664
rs148060329
rs3735663
rs12672562
rs117446094
rs183630637
rs73278908
rs10429037
rs10281826
rs12670548
rs1107200
rs34170521
rs181154443
rs61236605
rs76371074
rs1534789
rs79870618
rs1534788
rs145027156
rs9177
rs3829824
rs62435496
rs80055850
rs150869753
rs10950352
rs28634488
rs11975865
rs73670628
rs11770039
rs4719277
rs2398718
rs75962580
rs60397723
rs7455264
rs11975046
rs11981606
rs34846337
rs11979306
rs2895214
rs3857702
rs2031047
rs76720445
rs117279622
rs4720993
rs6949979
rs4719278
rs118108161
rs6974065
rs6460822
rs11773062
rs10950354
rs12537167
rs11766652
rs12537784
rs77134388
rs10950356
rs12533498
rs67959267
rs12540003
rs10950357
rs10950358
rs73042617
rs62435502
rs55682486
rs62435504
rs60491075
rs61259157
rs79902589
rs10275833
rs10950359
rs10950360
rs10950361
rs10258103
rs11761898
rs11768936
rs11769007
rs11769049
rs55835113
rs7790092
rs7800904
rs56404040
rs56246328
rs11769612
rs11763008
rs117512127
rs12532765
rs12535951
rs12538366
rs62435506
rs10950363
rs75795879
rs56122302
rs2222813
rs10248201
rs10277267
rs1113831
rs3857705
rs1919908
rs73042652
rs62435529
rs73042655
rs56171262
rs10230245
rs11768705
rs56353081
rs55781164
rs56271307
rs13227985
rs55722302
rs56293803
rs4634524
rs4255033
rs4475382
rs13221022
rs13231311
rs13221159
rs13245370
rs13230722
rs12532459
rs12540491
rs12540494
rs12530625
rs66491680
rs67486596
rs10280601
rs13245980
rs10235174
rs10238227
rs10268666
rs10225055
rs10238448
rs10238449
rs150879587
rs55634111
rs35267398
rs10239047
rs10225815
rs10228960
rs5028881
rs11770842
rs6955820
rs10950368
rs74573274
rs74760239
rs34411311
rs73042683
rs10270415
rs10270538
rs10270654
rs12539381
rs10271168
rs4577861
rs4436012
rs10277923
rs10277924
rs10259574
rs10259592
rs10259699
rs10275253
rs10260077
rs13229113
rs10263066
rs1112898
rs73042690
rs10267930
rs10227806
rs7810648
rs28430626
rs62435643
rs28754361
rs6965555
rs2103342
rs2091640
rs2091639
rs2091638
rs1881858
rs150849003
rs11766178
rs1106396
rs11766215
rs62435645
rs35531597
rs62435647
rs62435648
rs11760634
rs13236682
rs36020539
rs62435650
rs7800019
rs80052435
rs67845389
rs73042701
rs10950371
rs10230862
rs144901857
rs12669620
rs6954989
rs78211483
rs11760284
rs11764562
rs9648141
rs13238613
rs77038490
rs34400421
rs34590341
rs11761457
rs7802621
rs60291312
rs7803164
rs7789703
rs10232901
rs11765833
rs7777233
rs77151876
rs13223867
rs12669133
rs11765289
rs7806265
rs77755070
rs10950377
rs9655092
rs2398735
rs2895215
rs76187069
rs7804761
rs7785471
rs12535468
rs9654923
rs9654924
rs9655093
rs9655094
rs9654925
rs10252681
rs10252682
rs10281410
rs10271282
rs13223291
rs10271165
rs10274477
rs11767667
rs66461929
rs7783210
rs6949478
rs9648146
rs9648147
rs9648148
rs12666855
rs56216201
rs12673973
rs12699299
rs6959430
rs6959701
rs6955733
rs6460870
rs7809679
rs7811019
rs7810323
rs10950380
rs62436961
rs6955485
rs35109831
rs35702780
rs145821174
rs112426919
rs13221450
rs189468716
rs6943624
rs6943754
rs13237323
rs6962590
rs35938635
rs12699308
rs62434660
rs12540834
rs12532324
rs4721032
rs6460880
rs6976684
rs35467549
rs4540313
rs4351332
rs4346905
rs6944063
rs80086352
rs74724615
rs78885957
rs35273555
rs7807190
rs75339939
rs6955410
rs4385369
rs4588735
rs4370428
rs12535719
rs11760633
rs78414262
rs11767176
rs11768191
rs73046311
rs6948971
rs6942941
rs7680
rs11772232
rs191346352
rs6973700
rs147430278
rs11765458
rs11765459
rs6950455
rs11761254
rs6963853
rs6965294
rs6965428
rs6951276
rs6951456
rs13228407
rs74978173
rs58802890
rs113624960
rs11769866
rs34256344
rs11764159
rs34120092
rs55995895
rs57193069
rs58582974
rs9770241
rs117389567
rs56053419
rs57641962
rs7786059
rs7786367
rs7806394
rs4631355
rs73286622
rs4455739
rs4379359
rs4255035
rs73286624
rs35091011
rs34074471
rs62434666
rs35406566
rs6955652
rs6974455
rs116940055
rs28661143
rs183704346
rs62434668
rs13225346
rs13234909
rs62434669
rs55948146
rs150648220
rs7799782
rs7799807
rs12537387
rs12534763
rs56758848
rs12537430
rs80014465
rs57116830
rs12537479
rs13242649
rs35935754
rs34373690
rs34411636
rs35641411
rs6948707
rs62435120
rs6962703
rs62435122
rs4721089
rs4721090
rs10237989
rs73286641
rs10268797
rs13222183
rs13235380
rs61164094
rs185164488
rs6976097
rs4458759
rs6460944
rs6947937
rs6948403
rs6965935
rs55772680
rs4721096
rs3889797
rs1078112
rs1078111
rs13233509
rs62435124
rs13237891
rs10228057
rs10228189
rs35610003
rs60481999
rs4236271
rs34043991
rs4721098
rs35375366
rs4719311
rs10950400
rs76309819
rs73046323
rs11767177
rs58169303
rs60078905
rs10807751
rs10807752
rs78996026
rs12666769
rs12666773
rs76093871
rs4449693
rs11764040
rs62435127
rs72503892
rs10233560
rs58673065
rs73286665
rs10231456
rs10234557
rs6953693
rs6952808
rs6977733
rs11762803
rs6954521
rs6978048
rs6954673
rs73046334
rs6957894
rs6959164
rs6978725
rs4719317
rs4719318
rs11766944
rs11766945
rs4721110
rs4719319
rs73286668
rs4719320
rs73286670
rs73671095
rs73671096
rs73046339
rs4721112
rs10260585
rs10250550
rs10247428
rs73286673
rs10260968
rs62435130
rs6974035
rs6961398
rs4236272
rs4256490
rs4601204
rs56070303
rs4721118
rs62435132
rs12672508
rs4719322
rs4719323
rs11764124
rs11764337
rs56256289
rs4721121
rs4721122
rs60719967
rs80068588
rs12699404
rs189181036
rs7810038
rs11768541
rs10263703
rs11762834
rs10950407
rs12667600
rs12671856
rs4236273
rs4236274
rs4073079
rs11763813
rs12672975
rs28432248
rs4602777
rs11770148
rs12155225
rs34712493
rs4644136
rs117242441
rs80110226
rs4610628
rs11761670
rs57234495
rs12672286
rs6949118
rs6949794
rs10950410
rs10950411
rs12699415
rs71523265
rs35349665
rs4721134
rs4721135
rs10950413
rs11973114
rs13221208
rs13224015
rs55934553
rs10950415
rs4719330
rs4719331
rs4719332
rs12669758
rs7787341
rs7788921
rs7791637
rs11770612
rs10269191
rs60346318
rs28705934
rs4719336
rs4721139
rs4721140
rs4639400
rs74301198
rs4721142
rs4721143
rs10265944
rs10266703
rs4721146
rs35487994
rs34040190
rs10275045
rs10244946
rs10278591
rs12669518
rs118010557
rs7783715
rs11761270
rs151245354
rs75660033
rs12538674
rs57871170
rs73288728
rs6967442
rs34145223
rs10233586
rs10950422
rs62436669
rs10950423
rs118015041
rs12534679
rs12532392
rs10950425
rs12667946
rs13437894
rs73288743
rs4513875
rs111066265
rs75924025
rs73288747
rs4994764
rs4994763
rs73048106
rs73288749
rs4721162
rs56406856
rs55657939
rs12667688
rs12669956
rs6978209
rs10255204
rs11768206
rs118052512
rs60603996
rs117829095
rs4721164
rs6945719
rs12113633
rs4721167
rs73288762
rs6951956
rs60587725
rs34296663
rs76427102
rs11761818
rs7791299
rs7791899
rs4721170
rs4721171
rs4721174
rs59542886
rs62442895
rs60831894
rs60487426
rs57196042
rs10267593
rs73288768
rs12672758
rs10260386
rs10257349
rs12672795
rs12670835
rs12670837
rs12670878
rs73288773
rs57851791
rs56376420
rs57939460
rs60317449
rs34922657
rs61592117
rs7807014
rs60041882
rs4721175
rs147505697
rs4721176
rs12669937
rs73288780
rs73671908
rs73288781
rs12672693
rs12672694
rs150959060
rs11771828
rs11767515
rs4721178
rs4236277
rs150608571
rs10950429
rs143304643
rs12671697
rs12667229
rs28410138
rs139136912
rs12667258
rs12671744
rs56062924
rs12699439
rs10264573
rs12540201
rs10807761
rs11767036
rs11767040
rs4504537
rs4618595
rs56403963
rs4721182
rs34302027
rs13242597
rs6461005
rs6952727
rs141350537
rs10232234
rs12537348
rs12537914
rs62442899
rs34961072
rs34269264
rs35582663
rs34074205
rs56378552
rs60605830
rs73048162
rs10230383
rs79716033
rs10227517
rs10243920
rs10274300
rs11771973
rs117589803
rs11764960
rs62442900
rs4721184
rs4332037
rs4721185
rs12699449
rs11772205
rs34290436
rs7810386
rs6461009
rs59729366
rs6944877
rs35327420
rs12699453
rs192634416
rs62442903
rs6950151
rs6964522
rs12536261
rs6950330
rs4721188
rs13224989
rs2056478
rs117545938
rs2056479
rs2056480
rs4721190
rs73288801
rs35797753
rs4421257
rs2056481
rs36054673
rs12536062
rs34008721
rs34647879
rs1464541
rs28728306
rs73050128
rs10268609
rs73290508
rs142582525
rs1403175
rs62442906
rs4721203
rs4721204
rs12671113
rs12667513
rs10950448
rs6959688
rs6978112
rs73671932
rs60595248
rs61150432
rs4721211
rs34976285
rs12699476
rs34419870
rs12699477
rs62442910
rs78443464
rs62442913
rs61409925
rs73290512
rs13244345
rs4721217
rs117164281
rs56093134
rs68124157
rs60326976
rs12699483
rs76965842
rs4719364
rs2280552
rs1801368
rs2280550
rs2280549
rs2280548
rs2067948
rs2280546
rs4719366
rs56259105
rs74911074
rs11770899
rs11557347
rs10950456
rs55678474
rs7809140
rs4590322
rs4273749
rs59559380
rs74358916
rs12699486
rs77330879
rs12154473
rs7792631
rs75002441
rs3996333
rs1554505
rs76421927
rs13225225
rs1554506
rs10228977
rs10239186
rs12699490
rs12699491
rs12699492
rs12699493
rs12699494
rs12699495
rs12699496
rs10950458
rs11765639
rs7804387
rs10237340
rs73671967
rs374419160
rs147592088
rs7789484
rs7791124
rs7789967
rs10950461
rs76089203
rs10950464
rs10950466
rs73290589
rs11760932
rs11760946
rs7799855
rs7801421
rs62442924
rs10253879
rs191307828
rs6977735
rs117193812
rs73290595
rs6961018
rs6965059
rs7798407
rs11768212
rs12671026
rs1316716
rs73290597
rs1113736
rs1113737
rs73290598
rs7807248
rs7803415
rs2140123
rs7785679
rs7804190
rs6952085
rs140301474
rs6947892
rs11972209
rs939936
rs1815054
rs939935
rs939934
rs882948
rs6954935
rs57254361
rs11979459
rs6949306
rs6974807
rs10950473
rs4721248
rs74443332
rs2140121
rs4719372
rs11773627
rs6972374
rs117998432
rs7795303
rs73292420
rs6946691
rs12666575
rs61467855
rs12669018
rs12666698
rs75507705
rs73292431
rs11766575
rs870157
rs1105641
rs1105640
rs1105639
rs4721258
rs10256644
rs72503898
rs137862076
rs73292439
rs75747526
rs4719378
rs73292443
rs12671506
rs4721264
rs4721266
rs73275230
rs1533828
rs141898393
rs4721267
rs117192362
rs62442944
rs77976108
rs191419218
rs12699547
rs75050820
rs59005941
rs58510814
rs6964314
rs6461049
rs73275240
rs6969587
rs12699561
rs73275246
rs3996330
rs3996329
rs73275252
rs66979794
rs12668156
rs11764780
rs12668848
rs55790766
rs73275258
rs79950306
rs4721278
rs60865755
rs117465943
rs144151761
rs57148375
rs4721282
rs4721284
rs11765549
rs11765550
rs11773316
rs11763870
rs116966153
rs4721287
rs34809719
rs60432611
rs58120505
rs56727870
rs60995052
rs60755037
rs57216949
rs79000520
rs11764590
rs1403174
rs868754
rs3996328
rs3857706
rs117826718
rs872465
rs872464
rs4721294
rs4721295
rs55689856
rs34021847
rs10950503
rs1107592
rs1107591
rs57460298
rs57633152
rs6975354
rs56220145
rs10479762
rs73672006
rs13246996
rs58227534
rs12670737
rs871924
rs871925
rs4719391
rs13227554
rs2008263
rs56305291
rs4721302
rs4721303
rs11771625
rs56180486
rs75850556
rs11514731
rs12699570
rs62444881
rs35745518
rs3996325
rs59822957
rs4623312
rs939946
rs1317138
rs939947
rs939948
rs4721308
rs4721309
rs939949
rs883445
rs73277191
rs883444
rs10254204
rs73281311
rs4719395
rs4721312
rs55988458
rs56016347
rs11762545
rs11762636
rs67408806
rs73281316
rs56016843
rs10258126
rs6973622
rs4721314
rs78235638
rs12699596
rs76420412
rs11764212
rs10269764
rs61096774
rs4721320
rs4721321
rs4721322
rs4721323
rs59619245
rs73672014
rs3735210
rs3735211
rs3735212
rs4721324
rs4721325
rs4721326
rs28406048
rs28537163
rs7778752
rs55773130
rs55952733
rs55993248
rs3934792
rs4719399
rs4719401
rs4721327
rs4470910
rs146445424
rs4719402
rs7802187
rs7803310
rs10225174
rs10280870
rs10225180
rs10215961
rs28528997
rs1533827
rs6976645
rs28539348
rs6975908
rs117375954
rs56068044
rs58775644
rs56074241
rs10214987
rs7795126
rs147633108
rs6948902
rs6948912
rs117827230
rs55683212
rs56226325
rs3996323
rs11763750
rs150355075
rs11766468
rs56720835
rs1533829
rs62444906
rs62444907
rs10241537
rs60137119
rs6944660
rs7797112
rs149432530
rs7801349
rs73672021
rs6950627
rs10235664
rs10276536
rs9639201
rs9639202
rs4721341
rs55770986
rs9969125
rs73672023
rs117927199
rs10257899
rs55669426
rs7787359
rs56289396
rs73281402
rs76781142
rs4721347
rs12699646
rs73283510
rs6461108
rs116860885
rs61154218
rs55893771
rs4719412
rs4719413
rs6972969
rs6977161
rs60626033
rs4721353
rs4719414
rs10261796
rs7785626
rs73048919
rs6461115
rs55810445
rs11760737
rs11773643
rs56072378
rs4721359
rs55860148
rs4719415
rs4719416
rs34731055
rs62444917
rs55789728
rs17132130
rs12333585
rs57429877
rs62444919
rs11772627
rs3800869
rs3800870
rs3800871
rs3800872
rs3823624
rs17734969
rs10270935
rs10253087
rs11771283
rs12699659
rs12530949
rs12536235
rs12536239
rs56320659
rs10950536
rs56918704
rs9632587
rs17132133
rs3800873
rs1860826
rs2398709
rs35145970
rs13227446
rs1860827
rs2398708
rs2398707
rs3778937
rs10280529
rs3778938
rs3778939
rs3729620
rs3800874
rs10251391
rs10254998
rs3778940
rs3778943
rs34564512
rs4721372
rs3800875
rs76545745
rs3800876
rs3778944
rs3778945
rs3778946
rs3800877
rs7805774
rs7796547
rs34903893
rs3800878
rs3800879
rs3800880
rs3800881
rs3800882
rs3800883
rs3800884
rs3800885
rs1558461
rs1558462
rs3800887
rs3800888
rs3778947
rs3800889
rs3800890
rs3778948
rs3778949
rs3800891
rs3800893
rs9654938
rs9654939
rs4721384
rs3778950
rs3778951
rs3823626
rs3800894
rs3800895
rs3778953
rs3778954
rs3778955
rs11973308
rs11982791
rs3823627
rs3778956
rs3778957
rs3778958
rs3778959
rs3778960
rs3778961
rs3778962
rs10242757
rs73285726
rs13242473
rs56291341
rs12537109
rs150825760
rs10950541
rs10950542
rs185743136
rs2895202
rs4721390
rs4721391
rs56409553
rs73671837
rs56922345
rs10256690
rs3800896
rs745528
rs3888009
rs10242452
rs35143793
rs4721392
rs4721393
rs3800897
rs77231637
rs3823628
rs3800898
rs3800900
rs3778963
rs3778964
rs3778965
rs3800901
rs73038441
rs73038442
rs3778968
rs3778969
rs4719431
rs4719432
rs149182500
rs62442993
rs4380817
rs4719436
rs6944886
rs4721405
rs3778970
rs3800902
rs35876604
rs1860829
rs3778971
rs3778972
rs3800904
rs4721407
rs3800905
rs3800906
rs138409280
rs7809320
rs10224497
rs4721410
rs3778973
rs1558465
rs1558466
rs1476887
rs731140
rs1860830
rs60968700
rs4721411
rs4721412
rs6461158
rs190123420
rs11770254
rs11770255
rs2398706
rs73673201
rs13240499
rs147055476
rs10239050
rs11767038
rs3800907
rs3800908
rs3800909
rs3778977
rs3778978
rs4721418
rs1860831
rs4719443
rs3778980
rs3778981
rs1860832
rs879672
rs73285786
rs3800913
rs3800914
rs3800915
rs2398705
rs3800916
rs3778982
rs3778983
rs3778984
rs147136135
rs3778985
rs3778986
rs144322886
rs3800917
rs3800918
rs3778987
rs34111510
rs4721428
rs6461168
rs77461871
rs3778988
rs3778989
rs3778990
rs4721429
rs7795360
rs3778991
rs3778992
rs3778994
rs3778995
rs1107351
rs3778996
rs73039217
rs191773053
rs148587146
rs3800920
rs3778998
rs3778999
rs183123048
rs3800921
rs79917275
rs149881241
rs3779000
rs3779002
rs1859993
rs4721441
rs3800922
rs3800923
rs3779003
rs1004643
rs3779005
rs1614599
rs187218823
rs3800924
rs1637771
rs3823631
rs6461188
rs34739081
rs1620530
rs1639895
rs4721446
rs10240891
rs4721447
rs35256954
rs13240401
rs3800925
rs117696768
rs13238385
rs34782622
rs58835785
rs59134428
rs7788620
rs6972752
rs35666814
rs34045509
rs35076297
rs62443025
rs34513550
rs62443026
rs75340993
rs186151683
rs142930614
rs150084146
rs62443035
rs34129678
rs13230911
rs3779009
rs34198643
rs33959324
rs1637766
rs35536620
rs1639898
rs3800926
rs13226690
rs13229741
rs13244625
rs190651339
rs186786649
rs2159045
rs34255795
rs35324681
rs62443039
rs1637762
rs3779013
rs74545244
rs12699750
rs6967286
rs1637761
rs35038526
rs62443041
rs142119018
rs34875122
rs34853711
rs13240130
rs3779014
rs17186327
rs13233029
rs35413321
rs1639906
rs1637759
rs17790410
rs13224212
rs75665998
rs73039284
rs62442470
rs4721458
rs35239146
rs62442472
rs1625464
rs10226475
rs62442473
rs13233298
rs1637750
rs56247048
rs4719456
rs1637749
rs1632674
rs4719457
rs1639908
rs17186614
rs1637748
rs1637747
rs78699717
rs10257990
rs12112306
rs1639909
rs17790613
rs62442476
rs1637746
rs1637745
rs1558458
rs1637742
rs1637741
rs3800929
rs1637740
rs35865023
rs1558460
rs1637738
rs6950269
rs11976342
rs77466726
rs74372344
rs117135484
rs3779021
rs1621778
rs3779023
rs749991
rs1637737
rs1639910
rs77417403
rs117728962
rs34033546
rs1637736
rs57007970
rs56086108
rs17187301
rs1612548
rs1637735
rs3800932
rs3800933
rs1639911
rs112702513
rs113137208
rs113218142
rs149401019
rs35173522
rs1002170
rs1002169
rs10252533
rs140526853
rs745566
rs62442481
rs745565
rs733611
rs1637732
rs55848703
rs35629140
rs7781856
rs1859991
rs1639914
rs6951493
rs62442483
rs1639915
rs1624785
rs6957871
rs1639916
rs3800935
rs1637731
rs1639917
rs1637730
rs6461233
rs1639918
rs1639919
rs2159044
rs1639920
rs1108036
rs3800937
rs13222228
rs4719462
rs116845642
rs1639922
rs3800938
rs62442501
rs71525363
rs1626670
rs35791351
rs79073176
rs1637728
rs76597217
rs117361490
rs17791802
rs111958031
rs3757436
rs3757437
rs3757438
rs3757439
rs62442503
rs3757440
rs62442504
rs77758405
rs143218469
rs7787274
rs7810970
rs62442506
rs6963660
rs11547270
rs34418140
rs7799006
rs6951825
rs11984133
rs62442507
rs6962067
rs62442508
rs117468283
rs34996498
rs1139425
rs6978317
rs34185397
rs34606695
rs4719468
rs34350755
rs33922585
rs10232413
rs12673108
rs4719469
rs4719470
rs3807428
rs3807429
rs117077349
rs4721505
rs3735092
rs3735093
rs33981648
rs10281945
rs4866
rs2240576
rs12531150
rs6962576
rs34988901
rs10230928
rs1799832
rs1062492
rs34236280
rs2270052
rs62442512
rs2256545
rs6945323
rs4719471
rs12534131
rs2302070
rs2302071
rs3815313
rs79971597
rs6888
rs62442513
rs2398669
rs2398668
rs373874969
rs11772177
rs12537790
rs7803189
rs10447540
rs10447541
rs12699807
rs4721524
rs62442514
rs9639264
rs35605848
rs36026497
rs2286207
rs2286206
rs2286205
rs34262822
rs10950627
rs113234381
rs6970973
rs4721527
rs6971143
rs62442515
rs4721528
rs6947645
rs7802283
rs77059938
rs12535174
rs34502289
rs4721533
rs4721534
rs111933608
rs7456643
rs73043244
rs878534
rs8180711
rs2398667
rs4549678
rs34417375
rs62442525
rs12673658
rs12669625
rs79723695
rs7792045
rs6945061
rs62442529
rs78814402
rs12666845
rs62442530
rs62442531
rs58921703
rs10278242
rs6952527
rs74510194
rs6943446
rs6957272
rs145891962
rs6461282
rs61491879
rs76080135
rs9690444
rs13220928
rs79737139
rs148594447
rs34196856
rs76018154
rs185472785
rs34219261
rs4719486
rs150164707
rs4721548
rs116774716
rs75537891
rs12699820
rs116557464
rs34974704
rs7797577
rs11520750
rs80038783
rs79673624
rs116739656
rs138472728
rs76172434
rs76972890
rs13233723
rs7781284
rs77195741
rs4721561
rs115585170
rs117144060
rs77464636
rs13245097
rs180959597
rs141081841
rs369620433
rs372601225
rs370581141
rs367810074
rs137950815
rs142333651
rs145931740
rs6971396
rs57019360
rs79654246
rs4318967
rs10249052
rs12111694
rs6963924
rs6962946
rs35879307
rs62442536
rs148228309
rs116149315
rs10479969
rs10479970
rs7805462
rs80141290
rs62442538
rs4721571
rs150816944
rs4721572
rs4721573
rs4721574
rs4721575
rs10269658
rs140118794
rs4442022
rs62442539
rs62442541
rs10234453
rs77043202
rs2398666
rs34519622
rs55871547
rs111162086
rs35642219
rs147775606
rs10232355
rs10236582
rs9768897
rs6461309
rs59973093
rs10950654
rs4721590
rs59455908
rs55739293
rs12699833
rs55940829
rs12699834
rs59702609
rs2398665
rs12670248
rs59100061
rs12672260
rs12670380
rs6964503
rs59917907
rs6965699
rs4314559
rs11766676
rs34355737
rs62442558
rs2398664
rs2398663
rs115749841
rs146898348
rs139385269
rs12699838
rs10264281
rs12699839
rs12538376
rs12535689
rs6945864
rs75203727
rs4721592
rs7784694
rs10264072
rs10252176
rs12699843
rs144119948
rs2895183
rs12699846
rs12699847
rs7807013
rs6461318
rs147480062
rs141902087
rs12699855
rs9638744
rs2398662
rs7791306
rs7804905
rs143085048
rs75680634
rs62444161
rs10447599
rs184215486
rs73275098
rs6974490
rs11767378
rs11760846
rs57053689
rs7805570
rs7792934
rs117840640
rs6944584
rs2398661
rs7801817
rs2301942
rs2301943
rs9690787
rs11551167
rs78680793
rs3807430
rs6952433
rs6461332
rs13236428
rs12533699
rs12533700
rs953770
rs12699880
rs12699881
rs79039667
rs3778895
rs4609106
rs10252112
rs12540957
rs7810812
rs7810944
rs7791679
rs72569139
rs2286204
rs10260603
rs2301944
rs4721650
rs4721651
rs7804900
rs6958478
rs6978000
rs4719519
rs1010303
rs1548595
rs1548596
rs7779134
rs7783775
rs1419722
rs3807432
rs883667
rs886632
rs884565
rs884564
rs884566
rs1010302
rs1010301
rs1010300
rs1548597
rs4721656
rs1054058
rs4721657
rs4721658
rs12669470
rs2240347
rs113033132
rs62444177
rs112501635
rs6461351
rs17132374
rs10233271
rs144154548
rs2301945
rs10950686
rs6461352
rs76418015
rs3735095
rs3735096
rs3735098
rs10232384
rs10239862
rs10280755
rs10950688
rs4721663
rs4719524
rs35419677
rs7808948
rs75610538
rs886634
rs1362137
rs12538927
rs4721667
rs10275146
rs10245195
rs7782956
rs139949575
rs183730846
rs56922454
rs188842653
rs28663449
rs113738429
rs10240005
rs6942749
rs75774784
rs6956223
rs147563563
rs7803015
rs6461361
rs1468337
rs2057840
rs6962495
rs149377451
rs80094581
rs11974910
rs149907631
rs147841201
rs148907907
rs113373609
rs138195876
rs144765004
rs1476614
rs118131345
rs58638919
rs7811831
rs1548598
rs1972518
rs10272548
rs10244138
rs149605517
rs147304872
rs10259587
rs4721687
rs4721688
rs6952959
rs6953297
rs6952152
rs6972968
rs55970742
rs183746232
rs76579199
rs12538383
rs12535685
rs1004642
rs143495911
rs7802518
rs7808353
rs7789095
rs6944568
rs6952809
rs12536888
rs142891739
rs7350030
rs28712717
rs10215904
rs12671804
rs2023969
rs7796798
rs2023968
rs4721695
rs4719530
rs2270005
rs10239877
rs144592132
rs10280923
rs10232546
rs74956804
rs4721697
rs4721698
rs10227362
rs12534223
rs6972852
rs62444199
rs10245377
rs12533091
rs138629513
rs143111065
rs1946119
rs146363216
rs2906182
rs9791681
rs2906181
rs60383982
rs2969073
rs138454155
rs2906180
rs77819190
rs79503311
rs79788163
rs10215412
rs3735099
rs3735100
rs12536223
rs17132399
rs2969077
rs2906179
rs2398634
rs17132410
rs2969078
rs10267898
rs117883639
rs117257155
rs6461379
rs11772900
rs2906176
rs2906175
rs10226762
rs10240036
rs2969058
rs2906173
rs73047204
rs118092134
rs2906172
rs2906171
rs2097873
rs56145652
rs11773261
rs11763749
rs75755495
rs2969059
rs62444218
rs2969060
rs2969061
rs872243
rs118059732
rs886625
rs11486794
rs35882675
rs189287674
rs2969034
rs144987953
rs13234280
rs186403285
rs186560127
rs6461380
rs11773843
rs11760223
rs2969080
rs10950701
rs2906170
rs34747233
rs7458163
rs71525383
rs71525384
rs71525385
rs66825458
rs138335971
rs76071584
rs886626
rs4721714
rs11767507
rs11768384
rs111295523
rs35847516
rs76593180
rs2906168
rs2906167
rs2969063
rs7810043
rs78200829
rs79029381
rs9648243
rs75716847
rs78547839
rs10279360
rs11772390
rs76697079
rs2969064
rs11764189
rs1362136
rs74459853
rs17794229
rs7778848
rs7778854
rs7799266
rs2969065
rs2969066
rs2969067
rs12112077
rs2906166
rs2906165
rs34623776
rs9691234
rs9691861
rs34701082
rs140064673
rs111482509
rs10950702
rs11764837
rs60840198
rs57933235
rs118023379
rs13233428
rs7780946
rs74613151
rs2969070
rs12699980
rs11760689
rs1548594
rs2969071
rs117645934
rs142385363
rs34751039
rs77292428
rs61743600
rs76355897
rs78975719
rs2906163
rs886628
rs11767162
rs113048423
rs13221130
rs117213811
rs2906162
rs2906161
rs12155306
rs35891222
rs35069969
rs2906160
rs2906159
rs34016486
rs79913117
rs2906157
rs34530291
rs2906156
rs34599097
rs73283443
rs78707621
rs55859865
rs10488611
rs2023970
rs113557721
rs2969075
rs55772818
rs2906155
rs2906154
rs17794559
rs2906153
rs56375103
rs12055928
rs2906152
rs11765273
rs34603945
rs11973621
rs2906151
rs11976803
rs73047259
rs2906150
rs2906149
rs2906148
rs34782714
rs2906146
rs78671244
rs62444221
rs12700008
rs34690742
rs2906145
rs2906143
rs11770940
rs11760914
rs76045947
rs188203978
rs62444222
rs886629
rs886630
rs886631
rs2906142
rs2906141
rs2906140
rs10282122
```
