## Supplementary material for "Characterization of shared and ancestry-specific signals driving complex traits using multi-ancestry fine-mapping": susiex_nc3.cs80.cs

```
CS_ID	SNP	BP	REF_ALLELE	ALT_ALLELE	REF_FRQ	BETA	SE	-LOG10P	CS_PIP	OVRL_PIP
1	rs58120505	2029867	C,C	T,T	0.579523,0.452381	-0.0407824,-0.0297815	0.00400528,0.00858839	23.623,3.2798	0.732679	0.732679
1	rs12668848	2020995	A,A	G,G	0.579523,0.454365	-0.0406451,-0.029368	0.00400528,0.00858518	23.4702,3.20452	0.147455	0.147455
2	rs113033132	2417765	T,T	C,C	0.583499,0.501984	0.018047,-0.0109308	0.00401062,0.00854942	5.16736,0.696674	0.0792622	0.0792622
2	rs78195920	2490064	T,NA	C,NA	0.818091,NA	-0.0239708,NA	0.00512521,NA	5.53604,NA	0.067416	0.067416
2	rs80146221	2486863	C,NA	T,NA	0.819085,NA	-0.0238428,NA	0.00513615,NA	5.46242,NA	0.0596342	0.0596342
2	rs147842997	2493619	T,NA	C,NA	0.819085,NA	-0.0235683,NA	0.00513615,NA	5.35068,NA	0.0500809	0.0500809
2	rs139088028	2493067	T,NA	C,NA	0.819085,NA	-0.023504,NA	0.00513615,NA	5.32465,NA	0.0472423	0.0472423
2	rs11768989	2492064	A,NA	G,NA	0.818091,NA	-0.0235611,NA	0.00512521,NA	5.36812,NA	0.0463496	0.0463496
2	rs78216979	2483442	T,NA	C,NA	0.82008,NA	-0.0237837,NA	0.00514721,NA	5.41744,NA	0.0438289	0.0438289
2	rs117501546	2491454	A,NA	G,NA	0.818091,NA	-0.0234361,NA	0.00512521,NA	5.31745,NA	0.0413973	0.0413973
2	rs117652337	2490611	G,NA	T,NA	0.818091,NA	-0.0233932,NA	0.00512521,NA	5.30008,NA	0.0398252	0.0398252
2	rs76150572	2484554	A,NA	T,NA	0.818091,NA	-0.0234613,NA	0.00512521,NA	5.32763,NA	0.0393067	0.0393067
2	rs117758272	2490138	A,NA	T,NA	0.818091,NA	-0.0233541,NA	0.00512521,NA	5.28432,NA	0.0384501	0.0384501
2	rs146686415	2489826	G,NA	A,NA	0.818091,NA	-0.0233111,NA	0.00512521,NA	5.26701,NA	0.0369946	0.0369946
2	rs140146376	2489729	T,NA	C,NA	0.818091,NA	-0.0233111,NA	0.00512521,NA	5.26701,NA	0.0369946	0.0369946
2	rs117162459	2482290	A,NA	G,NA	0.952286,NA	-0.0330354,NA	0.00927543,NA	3.43344,NA	0.0361166	0.0361166
2	rs78972208	2488415	T,NA	C,NA	0.82008,NA	-0.0234543,NA	0.00514721,NA	5.28432,NA	0.0326457	0.0326457
2	rs79568461	2488295	A,NA	G,NA	0.82008,NA	-0.0234543,NA	0.00514721,NA	5.28432,NA	0.0326457	0.0326457
2	rs79606759	2484298	G,NA	A,NA	0.818091,NA	-0.0232091,NA	0.00512521,NA	5.22602,NA	0.0313656	0.0313656
2	rs117090088	2487463	C,NA	A,NA	0.818091,NA	-0.023104,NA	0.00512521,NA	5.18398,NA	0.0307461	0.0307461
2	rs77792692	2487708	T,NA	G,NA	0.82008,NA	-0.0230776,NA	0.00514721,NA	5.13416,NA	0.027078	0.027078
```
