## Supplementary material for "Characterization of shared and ancestry-specific signals driving complex traits using multi-ancestry fine-mapping": susiex_nc3.cs80.snp

```
BP	SNP	PIP(CS1)	LogBF(CS1,Pop1)	LogBF(CS1,Pop2)	PIP(CS2)	LogBF(CS2,Pop1)	LogBF(CS2,Pop2)
1530436	rs6463854	7.98841e-48	-2.3148	-1.48274	2.04981e-07	-2.26111	-1.50622
1530465	rs6463855	7.95755e-48	-2.31644	-1.48497	2.04171e-07	-2.26515	-1.50613
1530489	rs7812194	8.0214e-48	-2.31934	-1.47407	2.02706e-07	-2.27285	-1.50563
1530494	rs7812196	8.03223e-48	-2.31934	-1.47272	2.02746e-07	-2.27285	-1.50544
1531152	rs4339536	8.0271e-48	-2.31112	-1.48159	2.06725e-07	-2.25263	-1.50622
1531260	rs4436031	8.08223e-48	-2.30909	-1.47678	2.07693e-07	-2.2482	-1.50598
1531261	rs4436032	8.04188e-48	-2.30781	-1.48306	2.07649e-07	-2.24819	-1.50621
1531683	rs112267206	3.49388e-47	-2.32193	-3.53401e-10	9.04173e-07	-2.28322	-3.53401e-10
1532217	rs56318509	8.09859e-48	-2.30559	-1.47825	2.08616e-07	-2.24367	-1.50607
1532401	rs56315048	8.16969e-48	-2.30336	-1.47174	2.12015e-07	-2.22819	-1.50539
1532470	rs56279771	8.06232e-48	-2.3156	-1.47272	2.04739e-07	-2.26306	-1.50544
1532631	rs10229645	8.15127e-48	-2.30463	-1.47272	2.09736e-07	-2.23895	-1.50544
1533308	rs188106603	9.85007e-47	-4.05284e-10	-1.28547	2.23477e-06	-4.05284e-10	-1.37835
1533513	rs2251226	8.09577e-48	-2.30909	-1.4751	2.07723e-07	-2.2482	-1.50583
1533556	rs2251231	8.09406e-48	-2.30999	-1.47441	2.08926e-07	-2.24258	-1.50568
1533566	rs2251232	8.14985e-48	-2.30196	-1.47557	2.10313e-07	-2.23558	-1.50607
1533610	rs2304356	1.16216e-47	-2.32465	-1.09801	2.96815e-07	-2.3234	-1.07373
1533788	rs2251235	8.2607e-48	-2.31112	-1.4529	2.07598e-07	-2.25263	-1.502
1533789	rs146465815	3.57511e-47	-2.29895	-3.53401e-10	8.86968e-07	-2.30243	-3.53401e-10
1533866	rs732492	8.10063e-48	-2.30781	-1.47578	2.07661e-07	-2.24819	-1.50615
1533964	rs892527	8.24422e-48	-2.30808	-1.45794	2.08692e-07	-2.24605	-1.50333
1534045	rs732491	8.30985e-48	-2.30692	-1.45116	2.09578e-07	-2.24364	-1.5015
1534146	rs892528	8.15116e-48	-2.30559	-1.47178	2.08666e-07	-2.24367	-1.50583
1534155	rs892529	8.2126e-48	-2.30692	-1.46294	2.08824e-07	-2.24364	-1.50511
1534425	rs752791	8.41967e-48	-2.30692	-1.43803	2.10158e-07	-2.24364	-1.49874
1534593	rs752792	8.30865e-48	-2.29818	-1.46005	2.12096e-07	-2.22938	-1.50383
1535051	rs892530	8.33464e-48	-2.30221	-1.4529	2.11475e-07	-2.23413	-1.502
1535632	rs6971387	8.33e-48	-2.30221	-1.45346	2.11442e-07	-2.23413	-1.50216
1536436	rs6946025	8.51273e-48	-2.29003	-1.44394	2.16933e-07	-2.21142	-1.49923
1536448	rs6946028	8.52314e-48	-2.28816	-1.44459	2.17608e-07	-2.2081	-1.49945
1536566	rs6950990	8.59549e-48	-2.27255	-1.45174	2.12692e-07	-2.22873	-1.50167
1536630	rs6976875	8.59439e-48	-2.28816	-1.43626	2.18248e-07	-2.2081	-1.49651
1536717	rs3735660	8.62899e-48	-2.2834	-1.437	2.20001e-07	-2.19982	-1.49678
1537075	rs3735662	8.61374e-48	-2.28694	-1.43523	2.18798e-07	-2.20597	-1.49612
1537230	rs7795749	8.72083e-48	-2.27658	-1.43324	2.22876e-07	-2.18826	-1.49536
1537413	rs7789285	8.86803e-48	-2.28016	-1.41292	2.28003e-07	-2.17576	-1.48513
1537417	rs7789292	8.86803e-48	-2.28016	-1.41292	2.28003e-07	-2.17576	-1.48513
1537439	rs7789410	8.81848e-48	-2.2835	-1.41518	2.26374e-07	-2.18186	-1.48619
1537704	rs7778207	8.69057e-48	-2.28006	-1.43324	2.21577e-07	-2.19411	-1.49536
1538021	rs11761394	4.67977e-47	-2.0297	-3.53401e-10	1.55965e-06	-1.73803	-3.53401e-10
1538539	rs57092311	8.65794e-48	-2.28006	-1.437	2.21263e-07	-2.19411	-1.49678
1538614	rs2289035	8.35231e-48	-2.29627	-1.45672	2.19097e-07	-2.19777	-1.50296
1538877	rs750005	8.64116e-48	-2.28006	-1.43894	2.21106e-07	-2.19411	-1.49749
1539799	rs2304357	9.64797e-48	-2.12647	-1.48231	3.10056e-07	-1.84859	-1.5049
1540049	rs2304358	8.97063e-48	-2.27209	-1.40948	2.2248e-07	-2.20023	-1.48518
1540502	rs55738771	8.76763e-48	-2.27123	-1.43324	2.14399e-07	-2.22704	-1.49536
1540505	rs13236469	3.77625e-47	-2.24421	-3.53401e-10	9.12788e-07	-2.27374	-3.53401e-10
1540535	rs56173921	8.73416e-48	-2.26744	-1.44085	2.14885e-07	-2.22197	-1.49817
1541002	rs12537304	8.91758e-48	-2.27572	-1.41178	2.21006e-07	-2.20581	-1.48624
1541483	rs10256386	8.79247e-48	-2.28529	-1.41634	2.14093e-07	-2.23332	-1.49052
1541838	rs112599390	7.81473e-47	-1.51693	-3.53401e-10	8.66656e-07	-2.3256	-3.53401e-10
1542124	rs3752712	9.01963e-48	-2.25861	-1.41751	2.09315e-07	-2.26424	-1.48216
1542125	rs7806171	8.62654e-48	-2.29761	-1.42307	2.09632e-07	-2.25151	-1.49338
1542316	rs144711642	4.99447e-47	-1.96461	-3.53401e-10	9.99278e-07	-2.18321	-3.53401e-10
1542490	rs73040943	1.42352e-46	-0.917224	-3.53401e-10	1.18996e-06	-2.00857	-3.53401e-10
1542697	rs3752714	8.80536e-48	-2.27877	-1.4214	2.13378e-07	-2.23728	-1.4899
1543435	rs56141745	1.51658e-46	-0.8539	-3.53401e-10	1.22672e-06	-1.97814	-3.53401e-10
1543981	rs1369011	8.08989e-48	-2.32367	-1.46124	2.07719e-07	-2.24916	-1.50489
1544128	rs2278460	8.10723e-48	-2.32532	-1.45745	2.02855e-07	-2.27448	-1.50327
1545177	rs7799232	8.32836e-48	-2.31154	-1.44433	2.06809e-07	-2.25758	-1.50087
1545786	rs116850718	1.77672e-46	-0.695592	-3.53401e-10	1.32761e-06	-1.89911	-3.53401e-10
1545799	rs151029994	1.85106e-46	-4.05284e-10	-0.654601	3.68833e-06	-4.05284e-10	-0.877312
1545854	rs745563	8.35989e-48	-2.29401	-1.45808	2.14494e-07	-2.21766	-1.5043
1547044	rs535105674	3.19576e-46	-4.05284e-10	-0.108535	5.2557e-06	-4.05284e-10	-0.523173
1547058	rs67490389	8.15557e-48	-2.32599	-1.45084	1.92426e-07	-2.32578	-1.50474
1547215	rs66856989	8.16061e-48	-2.32537	-1.45084	1.94258e-07	-2.31631	-1.50474
1547220	rs67780721	8.15512e-48	-2.32604	-1.45084	1.93107e-07	-2.32225	-1.50474
1547447	rs6976713	8.29549e-48	-2.32525	-1.43457	1.93083e-07	-2.32591	-1.50121
1548842	rs56217612	8.19326e-48	-2.32601	-1.44621	1.93405e-07	-2.32155	-1.50391
1549058	rs118172506	7.49656e-47	-1.5585	-3.53401e-10	9.4908e-07	-2.23475	-3.53401e-10
1550769	rs143734967	9.70418e-47	-1.30039	-3.53401e-10	4.56046e-06	-0.665063	-3.53401e-10
1550830	rs56400710	4.13631e-47	-2.15314	-3.53401e-10	9.41965e-07	-2.24227	-3.53401e-10
1550847	rs572248028	3.64249e-47	-2.28028	-3.53401e-10	8.83771e-07	-2.30604	-3.53401e-10
1551238	rs184972493	3.62781e-47	-2.28431	-3.53401e-10	8.85553e-07	-2.30403	-3.53401e-10
1551262	rs67049052	1.32797e-47	-2.32447	-0.964828	2.98725e-07	-2.29348	-1.09724
1551701	rs117130777	1.15387e-46	-4.05284e-10	-1.12724	3.12269e-06	-4.05284e-10	-1.04379
1551716	rs10282181	1.64658e-47	-2.31736	-0.756886	3.58703e-07	-2.32524	-0.882503
1552298	rs10277127	1.64453e-47	-2.30866	-0.76683	3.44913e-07	-2.32481	-0.922138
1552420	rs6942930	1.47763e-47	-2.29935	-0.883162	3.07935e-07	-2.32481	-1.03555
1552438	rs6965558	1.50346e-47	-2.30484	-0.860336	3.17388e-07	-2.32522	-1.00489
1552970	rs7777834	1.39717e-47	-2.32113	-0.917362	3.12009e-07	-2.29223	-1.05498
1553373	rs10952143	1.49474e-47	-2.20392	-0.96707	2.93441e-07	-2.31113	-1.09743
1553788	rs12673103	1.35936e-47	-2.32602	-0.939904	3.10808e-07	-2.27638	-1.07468
1553789	rs117731637	2.49555e-47	-2.00181	-0.656624	3.96275e-07	-2.32586	-0.782274
1553790	rs116984111	2.47544e-47	-1.99825	-0.668276	3.92074e-07	-2.32576	-0.793027
1553908	rs3943775	1.43987e-47	-2.32599	-0.882407	3.207e-07	-2.29542	-1.02432
1554315	rs2117346	1.36892e-47	-2.32475	-0.934166	3.01826e-07	-2.31072	-1.06967
1554674	rs6978756	1.46461e-47	-2.32103	-0.870324	3.21862e-07	-2.30243	-1.01369
1555607	rs58952281	1.05697e-46	-4.05284e-10	-1.21495	2.57385e-06	-4.05284e-10	-1.23708
1555920	rs181715962	3.63884e-47	-2.28128	-3.53401e-10	8.6748e-07	-2.32465	-3.53401e-10
1556078	rs4720827	1.43514e-47	-2.29335	-0.918336	2.95372e-07	-2.31491	-1.0871
1556121	rs4725176	1.40027e-47	-2.29987	-0.936412	2.94472e-07	-2.29323	-1.11183
1556765	rs6951678	1.40051e-47	-2.13073	-1.10538	3.79854e-07	-1.83866	-1.31179
1557620	rs2164078	1.12792e-47	-2.28669	-1.16587	4.683e-07	-1.58416	-1.35697
1557633	rs34913421	3.4915e-47	-2.32261	-3.53401e-10	8.86164e-07	-2.30334	-3.53401e-10
1557646	rs2164079	9.48266e-48	-2.20393	-1.42213	3.47738e-07	-1.74814	-1.49065
1557967	rs2117347	1.45174e-47	-2.07085	-1.12933	4.75065e-07	-1.60481	-1.32198
1559144	rs6947915	9.37545e-48	-2.21314	-1.4243	3.19533e-07	-1.83181	-1.49157
1559452	rs10237910	1.12287e-47	-2.30406	-1.153	4.19893e-07	-1.7091	-1.34114
1559524	rs10237934	1.17954e-47	-2.31152	-1.0963	4.59866e-07	-1.65759	-1.30171
1559898	rs6463891	1.12764e-47	-2.31382	-1.13899	3.83823e-07	-1.80854	-1.33152
1560125	rs186368121	4.86884e-47	-1.99009	-3.53401e-10	1.76254e-06	-1.61573	-3.53401e-10
1560160	rs1434336	1.13979e-47	-2.30784	-1.13426	3.99067e-07	-1.77286	-1.32825
1560679	rs10242329	1.14225e-47	-2.30997	-1.12997	3.95468e-07	-1.78488	-1.32529
1560714	rs10242343	1.15303e-47	-2.30558	-1.12497	4.0715e-07	-1.7607	-1.32036
1560722	rs10280144	1.14728e-47	-2.30558	-1.12997	4.0515e-07	-1.7607	-1.32529
1561198	rs10280798	1.14225e-47	-2.30997	-1.12997	3.95468e-07	-1.78488	-1.32529
1561224	rs35683430	1.12384e-47	-2.29487	-1.16132	4.07749e-07	-1.72564	-1.35395
1561454	rs10215442	1.15638e-47	-2.31212	-1.11553	3.93294e-07	-1.79456	-1.32113
1561504	rs10215243	1.16273e-47	-2.31152	-1.11065	4.02503e-07	-1.77477	-1.31776
1561537	rs10214972	1.15666e-47	-2.31676	-1.11065	4.16778e-07	-1.73992	-1.31776
1561660	rs11973946	1.14773e-47	-2.30559	-1.12956	4.24684e-07	-1.70067	-1.33823
1561702	rs11973950	1.15571e-47	-2.30785	-1.12038	4.25096e-07	-1.71346	-1.32446
1561735	rs10214976	1.16054e-47	-2.31342	-1.11065	3.977e-07	-1.78678	-1.31776
1561970	rs112347572	2.8178e-47	-1.92902	-0.607967	4.18374e-07	-2.32443	-0.729437
1562163	rs56675300	1.09243e-47	-2.31413	-1.17041	3.98252e-07	-1.73804	-1.36512
1562293	rs28526203	1.14214e-47	-2.31966	-1.12038	3.77027e-07	-1.83346	-1.32446
1562468	rs73042742	2.88531e-47	-2.09242	-0.420891	5.01113e-07	-2.31137	-0.562036
1562518	rs67771371	1.1437e-47	-2.3183	-1.12038	3.81377e-07	-1.82199	-1.32446
1562519	rs113441957	2.91526e-47	-2.08209	-0.420891	4.99888e-07	-2.31382	-0.562036
1562593	rs73042747	2.91526e-47	-2.08209	-0.420891	4.99888e-07	-2.31382	-0.562036
1562631	rs67895171	1.22585e-47	-2.30368	-1.06563	4.37059e-07	-1.73211	-1.27806
1562648	rs67573033	1.23696e-47	-2.31031	-1.04997	4.26148e-07	-1.7687	-1.26676
1562666	rs66729249	1.22408e-47	-2.31031	-1.06044	4.22935e-07	-1.7687	-1.27433
1562686	rs66833358	1.20912e-47	-2.31226	-1.07079	4.14818e-07	-1.78063	-1.28177
1562707	rs66508086	1.1925e-47	-2.31132	-1.08557	4.12864e-07	-1.77477	-1.29235
1562784	rs35937737	1.11206e-47	-2.32199	-1.14474	3.92245e-07	-1.78442	-1.33393
1562789	rs34710514	1.10582e-47	-2.32296	-1.1494	3.86363e-07	-1.79632	-1.33715
1562873	rs6463892	1.16426e-47	-2.31512	-1.10573	4.19811e-07	-1.73607	-1.31437
1562882	rs6953649	1.10928e-47	-2.32086	-1.14837	3.883e-07	-1.78495	-1.34351
1562997	rs6463893	9.25826e-48	-2.22021	-1.4298	3.01633e-07	-1.88554	-1.49549
1563025	rs6463894	1.11774e-47	-2.32196	-1.13967	3.85976e-07	-1.79684	-1.33763
1563114	rs6463896	1.12342e-47	-2.31757	-1.139	3.83866e-07	-1.80277	-1.33717
1563168	rs6463897	1.10282e-47	-2.32247	-1.1526	3.89106e-07	-1.7729	-1.35349
1563272	rs6463898	1.11572e-47	-2.32377	-1.13967	3.77059e-07	-1.82021	-1.33763
1563284	rs6463899	1.11572e-47	-2.32377	-1.13967	3.77059e-07	-1.82021	-1.33763
1563401	rs6463900	1.11046e-47	-2.32377	-1.14439	3.75855e-07	-1.82021	-1.34083
1563732	rs4725180	1.10437e-47	-2.32086	-1.15281	3.84262e-07	-1.78495	-1.35397
1564095	rs4725181	1.10603e-47	-2.32314	-1.14903	3.89829e-07	-1.77362	-1.35091
1564170	rs147075274	5.28438e-47	-1.90819	-3.53401e-10	8.79436e-07	-2.31096	-3.53401e-10
1564380	rs4720830	3.56831e-47	-2.30085	-3.53401e-10	1.44839e-06	-1.81203	-3.53401e-10
1564810	rs4725182	1.13967e-47	-2.32086	-1.12135	3.89249e-07	-1.78495	-1.34107
1564931	rs7784926	1.13967e-47	-2.32086	-1.12135	3.89249e-07	-1.78495	-1.34107
1565185	rs7806521	1.18895e-47	-2.3233	-1.07657	3.8973e-07	-1.81347	-1.31131
1565345	rs10215326	8.98722e-48	-2.24159	-1.43813	2.76377e-07	-1.96696	-1.50151
1565409	rs6978445	8.91898e-48	-2.24922	-1.43813	2.81917e-07	-1.94712	-1.50151
1565710	rs12667910	1.26561e-47	-2.29528	-1.04211	2.70099e-07	-2.30351	-1.18794
1566207	rs4720831	9.47243e-48	-2.25616	-1.37099	3.25036e-07	-1.84923	-1.45708
1567375	rs10215520	8.72871e-48	-2.27927	-1.42964	2.62169e-07	-2.0304	-1.49085
1568048	rs111603112	4.11304e-47	-1.82878	-0.329999	5.41013e-07	-2.31966	-0.477137
1568251	rs28856905	8.63036e-48	-2.28267	-1.43757	2.5902e-07	-2.03905	-1.49428
1568707	rs147684839	7.10167e-47	-1.61261	-3.53401e-10	1.40265e-06	-1.84412	-3.53401e-10
1568785	rs7794842	1.17638e-47	-2.32457	-1.08592	3.92982e-07	-1.83406	-1.28242
1568930	rs7805230	1.07023e-47	-2.32404	-1.18103	3.52297e-07	-1.86412	-1.36164
1569211	rs3829898	1.09144e-47	-2.31986	-1.16559	4.31149e-07	-1.6869	-1.33689
1569418	rs3814477	1.15309e-47	-2.32556	-1.10495	3.79182e-07	-1.85658	-1.29564
1569449	rs3814478	1.12486e-47	-2.32563	-1.12965	3.84858e-07	-1.82337	-1.314
1569520	rs3814479	1.12079e-47	-2.32471	-1.1342	3.89915e-07	-1.80007	-1.32424
1570093	rs10254597	1.15677e-47	-2.31197	-1.11534	3.98083e-07	-1.79265	-1.31093
1570120	rs11763285	1.18035e-47	-2.31043	-1.0967	4.34686e-07	-1.74469	-1.27092
1571238	rs73042767	1.16502e-47	-2.1611	-1.25911	2.44646e-07	-2.18783	-1.40259
1573091	rs34488888	3.50685e-47	-2.31823	-3.53401e-10	1.22562e-06	-1.97904	-3.53401e-10
1574016	rs3824069	4.10227e-47	-1.92754	-0.233865	5.88244e-07	-2.32601	-0.387094
1574183	rs145176413	3.76955e-47	-2.24599	-3.53401e-10	1.07442e-06	-2.1107	-3.53401e-10
1574402	rs116844385	2.35646e-46	-0.413197	-3.53401e-10	1.41264e-05	0.465559	-3.53401e-10
1574403	rs4720833	9.31614e-48	-2.18066	-1.46312	3.03296e-07	-1.87237	-1.50317
1574562	rs4720834	9.36749e-48	-2.1782	-1.46008	3.03682e-07	-1.87194	-1.50232
1574777	rs4720835	1.13209e-47	-2.30162	-1.14726	3.71738e-07	-1.84582	-1.32623
1574812	rs4720836	1.15405e-47	-2.16787	-1.2618	2.24411e-07	-2.27243	-1.40433
1574817	rs4720837	1.12165e-47	-2.30162	-1.15652	3.69315e-07	-1.84582	-1.33277
1575089	rs61423551	1.12703e-47	-2.29271	-1.16065	3.82184e-07	-1.80867	-1.33567
1575234	rs58943706	9.2963e-48	-2.1782	-1.46771	3.03083e-07	-1.87194	-1.50429
1575377	rs3824070	9.28263e-48	-2.1782	-1.46918	3.02987e-07	-1.87194	-1.50461
1575414	rs4725190	9.32451e-48	-2.1782	-1.46468	3.03302e-07	-1.87194	-1.50357
1575611	rs3735654	1.10873e-47	-2.29551	-1.17423	3.82787e-07	-1.79759	-1.34517
1575972	rs3808335	1.10676e-47	-2.29281	-1.17869	3.78109e-07	-1.80678	-1.34828
1576054	rs141736632	3.86267e-47	-2.22158	-3.53401e-10	2.9535e-06	-1.0995	-3.53401e-10
1576217	rs3808336	1.05132e-47	-2.29828	-1.22462	3.63417e-07	-1.80933	-1.38536
1576454	rs3808337	1.09176e-47	-2.20308	-1.28207	2.29245e-07	-2.23934	-1.41611
1576704	rs3808338	1.01128e-47	-2.29685	-1.26487	3.77734e-07	-1.76244	-1.39361
1576729	rs13239333	3.4881e-47	-2.32359	-3.53401e-10	1.17255e-06	-2.02331	-3.53401e-10
1577359	rs62435359	3.94104e-47	-2.2015	-3.53401e-10	1.71984e-06	-1.64025	-3.53401e-10
1577389	rs3757851	8.81684e-47	-4.05284e-10	-1.39628	2.18777e-06	-4.05284e-10	-1.3996
1577796	rs148974495	3.5027e-47	-2.31941	-3.53401e-10	1.14219e-06	-2.04954	-3.53401e-10
1578489	rs4725197	4.72248e-47	-1.90302	-0.117595	6.56142e-07	-2.32597	-0.277891
1578920	rs181032349	3.48004e-47	-2.3259	-3.53401e-10	1.69237e-06	-1.65636	-3.53401e-10
1579274	rs892522	9.79216e-48	-2.30351	-1.29044	3.53631e-07	-1.798	-1.42398
1579349	rs73042781	4.7514e-47	-1.90302	-0.111489	6.59921e-07	-2.32597	-0.272148
1579371	rs3824071	9.73894e-48	-2.30896	-1.29044	3.205e-07	-1.89638	-1.42398
1579397	rs144019796	3.48e-47	-2.32591	-3.53401e-10	1.12602e-06	-2.0638	-3.53401e-10
1579480	rs3735655	5.03831e-47	-1.88719	-0.0686878	6.87007e-07	-2.32603	-0.231869
1580879	rs117730393	3.48498e-47	-2.32448	-3.53401e-10	2.00687e-06	-1.48591	-3.53401e-10
1580904	rs116976138	2.92766e-46	-0.196154	-3.53401e-10	1.01851e-05	0.138438	-3.53401e-10
1580921	rs3735656	1.10133e-47	-2.23826	-1.23817	4.0527e-07	-1.6922	-1.39349
1581400	rs111764525	7.79656e-47	-1.51926	-3.53401e-10	2.49116e-06	-1.26974	-3.53401e-10
1581511	rs117548665	8.41141e-47	-4.05284e-10	-1.44335	2.16302e-06	-4.05284e-10	-1.41098
1581517	rs10226620	9.16666e-48	-2.16646	-1.4935	2.42937e-07	-2.09122	-1.50622
1581583	rs150069281	3.9723e-47	-2.1936	-3.53401e-10	1.34637e-06	-1.88508	-3.53401e-10
1581609	rs113587702	4.50823e-47	-2.06704	-3.53401e-10	9.46015e-07	-2.23798	-3.53401e-10
1581972	rs142578618	1.05044e-46	-1.22115	-3.53401e-10	1.94975e-06	-1.51479	-3.53401e-10
1582835	rs187801093	8.89668e-47	-4.05284e-10	-1.38727	2.23994e-06	-4.05284e-10	-1.37604
1582875	rs1550007	1.07765e-47	-2.00853	-1.48963	3.54343e-07	-1.71437	-1.50561
1582879	rs62436860	4.37006e-47	-2.09817	-3.53401e-10	1.47698e-06	-1.79249	-3.53401e-10
1583288	rs892523	1.0303e-47	-2.04165	-1.50144	3.40129e-07	-1.76181	-1.4991
1583606	rs112718544	8.28485e-47	-1.45852	-3.53401e-10	8.60185e-06	-0.030509	-3.53401e-10
1583673	rs4268033	1.06798e-47	-2.00568	-1.50149	3.38123e-07	-1.76779	-1.49904
1583941	rs11760769	1.04306e-47	-2.02786	-1.50292	3.43841e-07	-1.75306	-1.497
1584013	rs118081424	8.29012e-47	-1.45788	-3.53401e-10	9.15299e-07	-2.27099	-3.53401e-10
1584078	rs73042784	1.02498e-47	-2.25903	-1.28924	3.72117e-07	-1.74885	-1.42219
1584481	rs1550008	1.07877e-47	-2.00384	-1.49328	3.74239e-07	-1.66011	-1.50523
1584561	rs117538882	3.69525e-47	-2.2659	-3.53401e-10	2.00847e-06	-1.48511	-3.53401e-10
1584674	rs1550009	1.05194e-47	-2.01903	-1.50329	3.48409e-07	-1.74084	-1.49603
1584735	rs1550010	1.05152e-47	-2.01903	-1.50368	3.48679e-07	-1.74084	-1.49525
1584911	rs7782070	9.95033e-48	-2.11833	-1.45959	4.2688e-07	-1.61888	-1.41486
1584922	rs71523241	3.54301e-47	-2.30797	-3.53401e-10	1.09335e-06	-2.09324	-3.53401e-10
1585106	rs117871217	3.49965e-47	-2.32028	-3.53401e-10	2.74321e-06	-1.17336	-3.53401e-10
1585169	rs117257204	3.48528e-47	-2.3244	-3.53401e-10	1.84939e-06	-1.56763	-3.53401e-10
1585243	rs4725207	9.913e-48	-2.07696	-1.50473	3.4709e-07	-1.7482	-1.49246
1585603	rs10280178	1.1283e-47	-1.96568	-1.48655	4.78936e-07	-1.41258	-1.50609
1586239	rs1124669	9.99027e-48	-2.07259	-1.50133	3.82541e-07	-1.64172	-1.50168
1586600	rs751413	9.25104e-47	-4.05284e-10	-1.34821	2.35566e-06	-4.05284e-10	-1.32567
1586662	rs3779607	1.99236e-47	-1.51032	-1.37331	1.44777e-06	-0.558104	-1.25436
1586866	rs3824072	9.8429e-48	-2.09833	-1.49045	4.23157e-07	-1.53642	-1.50608
1587043	rs57984014	9.71249e-48	-2.09593	-1.50618	4.0564e-07	-1.59771	-1.48707
1587687	rs3814480	1.00947e-47	-2.05884	-1.50469	4.59258e-07	-1.46422	-1.4964
1588007	rs59001762	5.7011e-47	-1.77146	-0.0608278	7.50183e-07	-2.24546	-0.224468
1588206	rs150440402	8.02451e-47	-4.05284e-10	-1.49044	2.00053e-06	-4.05284e-10	-1.48907
1588391	rs3814481	1.4769e-47	-1.71003	-1.47297	5.27678e-07	-1.31745	-1.5043
1588549	rs3814482	7.87927e-48	-2.30543	-1.50587	2.86525e-07	-1.97035	-1.46207
1588768	rs1124871	1.15462e-47	-1.93873	-1.49044	6.05189e-07	-1.25164	-1.43307
1588912	rs3890492	1.10436e-47	-1.96924	-1.50444	4.09362e-07	-1.57875	-1.49689
1589056	rs4294092	1.12584e-47	-1.94999	-1.50442	4.20864e-07	-1.55101	-1.49693
1589083	rs1865348	1.1309e-47	-1.9533	-1.49663	4.0457e-07	-1.58287	-1.50455
1589417	rs10237660	1.16079e-47	-1.9265	-1.49734	4.11702e-07	-1.56571	-1.50423
1590280	rs2304359	1.10924e-47	-1.96305	-1.50621	4.7146e-07	-1.44874	-1.48567
1590368	rs6463921	5.70642e-47	-1.83135	-3.53401e-10	8.67195e-07	-2.32498	-3.53401e-10
1590376	rs2304360	1.11592e-47	-1.96251	-1.50076	4.4066e-07	-1.50109	-1.50087
1590443	rs2304361	1.16213e-47	-1.91678	-1.50591	4.36868e-07	-1.52626	-1.48435
1591434	rs7781047	1.34635e-47	-1.78933	-1.48622	8.09121e-07	-0.996562	-1.39773
1591894	rs4461805	1.38959e-47	-1.7584	-1.48554	7.96218e-07	-1.01515	-1.39522
1591997	rs4257937	1.38757e-47	-1.76218	-1.48321	8.72683e-07	-0.927597	-1.39107
1592413	rs4285398	1.3846e-47	-1.75192	-1.49561	9.39992e-07	-0.822622	-1.42175
1593658	rs10952167	3.57034e-47	-1.86143	-0.43885	5.47925e-07	-2.0222	-0.761903
1593963	rs10155977	1.35416e-47	-1.77257	-1.49719	7.4797e-07	-1.04603	-1.42685
1594141	rs6959291	1.39623e-47	-1.74936	-1.48981	7.90191e-07	-1.01085	-1.40711
1594428	rs10952168	1.27303e-47	-1.83746	-1.49408	6.02555e-07	-1.27097	-1.41809
1595068	rs17852421	2.19903e-47	-2.30767	-0.477263	6.10647e-07	-2.23437	-0.44135
1595254	rs545233062	7.89892e-47	-4.05284e-10	-1.50622	2.02544e-06	-4.05284e-10	-1.4767
1595296	rs3735657	2.92008e-47	-1.59051	-0.910827	5.70238e-07	-1.58964	-1.15455
1595374	rs117183824	3.74576e-47	-2.25232	-3.53401e-10	9.57834e-07	-2.22557	-3.53401e-10
1595839	rs6463928	1.33527e-47	-1.78964	-1.49417	6.93708e-07	-1.139	-1.4092
1596196	rs7811444	2.17761e-47	-2.25382	-0.540898	4.67086e-07	-2.28331	-0.660421
1596384	rs143375597	4.77575e-47	-2.00939	-3.53401e-10	1.0862e-06	-2.0998	-3.53401e-10
1596765	rs145210379	4.49024e-47	-2.07104	-3.53401e-10	2.77319e-06	-1.16249	-3.53401e-10
1597285	rs10236421	1.88904e-47	-1.88278	-1.05409	4.17553e-07	-1.80198	-1.25385
1597362	rs192225504	4.24203e-47	-2.1279	-3.53401e-10	2.44602e-06	-1.28803	-3.53401e-10
1597380	rs7799217	2.64373e-47	-1.97046	-0.630293	4.84564e-07	-2.00738	-0.89961
1597497	rs62436863	7.22816e-47	-1.59496	-3.53401e-10	2.87227e-06	-1.12738	-3.53401e-10
1597795	rs76476693	1.12294e-46	-4.05284e-10	-1.15441	3.296e-06	-4.05284e-10	-0.989776
1597834	rs12702926	3.04951e-47	-1.86839	-0.589577	5.79718e-07	-1.85846	-0.86924
1598314	rs11764101	6.13968e-47	-1.75817	-3.53401e-10	8.7462e-07	-2.31645	-3.53401e-10
1598536	rs116841089	1.48027e-46	-0.878132	-3.53401e-10	9.24225e-07	-2.26129	-3.53401e-10
1598744	rs755507	4.78591e-47	-2.00727	-3.53401e-10	1.04736e-06	-2.13621	-3.53401e-10
1599067	rs112411182	1.56588e-46	-0.82191	-3.53401e-10	1.3305e-05	0.405658	-3.53401e-10
1599743	rs117278645	4.57813e-47	-2.05165	-3.53401e-10	1.17733e-06	-2.01924	-3.53401e-10
1600414	rs55861403	1.78828e-47	-2.10374	-0.887948	1.19318e-06	-1.08763	-0.91823
1601072	rs6972838	9.99411e-48	-2.28359	-1.28994	2.71121e-07	-2.26743	-1.22025
1601312	rs186105565	4.45428e-46	0.223507	-3.53401e-10	1.78365e-05	0.69876	-3.53401e-10
1602210	rs118059028	3.74339e-47	-2.25295	-3.53401e-10	1.05764e-06	-2.12645	-3.53401e-10
1602455	rs112646343	6.12976e-47	-1.75979	-3.53401e-10	5.65552e-06	-0.449853	-3.53401e-10
1602518	rs114512904	2.78027e-47	-1.44539	-1.10501	3.0463e-06	-0.213488	-0.85507
1602519	rs116505052	2.72532e-47	-1.45842	-1.11194	2.9591e-06	-0.233696	-0.863906
1602673	rs2033572	2.33472e-47	-1.86736	-0.857695	5.65006e-07	-2.11296	-0.640447
1602703	rs73044708	6.12976e-47	-1.75979	-3.53401e-10	5.65552e-06	-0.449853	-3.53401e-10
1602918	rs189280471	3.23426e-46	-0.0965592	-3.53401e-10	2.47139e-05	1.02488	-3.53401e-10
1602935	rs62436864	4.29476e-47	-2.11555	-3.53401e-10	1.06551e-06	-2.11903	-3.53401e-10
1603341	rs112857923	1.98979e-47	-1.79542	-1.08949	1.73479e-06	-0.761679	-0.86992
1603409	rs148182741	3.75133e-47	-2.25083	-3.53401e-10	9.47033e-07	-2.23691	-3.53401e-10
1603718	rs116922268	1.3855e-46	-0.944298	-3.53401e-10	3.48037e-06	-0.935349	-3.53401e-10
1604071	rs62436869	3.98252e-47	-2.19103	-3.53401e-10	1.02408e-06	-2.15869	-3.53401e-10
1604146	rs113046579	2.08644e-47	-1.54464	-1.29285	1.69973e-06	-0.524716	-1.1273
1604175	rs117125620	8.61144e-47	-4.05284e-10	-1.41985	2.29394e-06	-4.05284e-10	-1.35222
1604320	rs12702933	1.61753e-47	-2.32551	-0.766535	4.27251e-07	-2.30974	-0.723131
1604379	rs79500208	4.97329e-45	2.63631	-3.53401e-10	1.28167e-05	0.368261	-3.53401e-10
1604549	rs12702934	1.66395e-47	-1.93866	-1.12509	3.81633e-07	-2.0649	-1.08088
1604905	rs117014852	5.63811e-45	2.76178	-3.53401e-10	1.4061e-05	0.460919	-3.53401e-10
1605115	rs62436870	4.28847e-47	-2.11702	-3.53401e-10	1.06707e-06	-2.11757	-3.53401e-10
1605289	rs7798348	3.37438e-47	-1.95237	-0.404365	8.06194e-07	-2.24448	-0.153439
1605853	rs143722032	1.23848e-46	-4.05284e-10	-1.05647	2.40943e-06	-4.05284e-10	-1.30309
1605875	rs13438692	5.62948e-47	-1.84493	-3.53401e-10	6.7097e-06	-0.278931	-3.53401e-10
1606615	rs1865347	1.19211e-47	-2.32604	-1.07117	3.31699e-07	-2.32502	-0.960991
1606847	rs10244477	6.69538e-47	-1.67153	-3.53401e-10	1.34054e-06	-1.88941	-3.53401e-10
1607259	rs12664	6.64549e-47	-1.67901	-3.53401e-10	1.33238e-06	-1.89552	-3.53401e-10
1607630	rs62436871	4.23672e-47	-2.12916	-3.53401e-10	1.08048e-06	-2.10508	-3.53401e-10
1607690	rs73044711	5.19641e-47	-1.92498	-3.53401e-10	3.56012e-06	-0.912693	-3.53401e-10
1608166	rs55905784	5.19641e-47	-1.92498	-3.53401e-10	3.56012e-06	-0.912693	-3.53401e-10
1608204	rs10239460	5.4762e-47	-1.87253	-3.53401e-10	6.33556e-06	-0.336308	-3.53401e-10
1608450	rs11765898	6.85426e-47	-1.64807	-3.53401e-10	1.36652e-06	-1.87022	-3.53401e-10
1608591	rs7788760	1.29626e-47	-2.32489	-0.988576	4.01409e-07	-2.30298	-0.792284
1608634	rs74832662	5.59458e-47	-1.85115	-3.53401e-10	6.62404e-06	-0.29178	-3.53401e-10
1609020	rs144535577	1.17886e-46	-4.05284e-10	-1.10581	3.90145e-06	-4.05284e-10	-0.821136
1609390	rs113197428	4.13669e-47	-2.15305	-3.53401e-10	1.10994e-06	-2.07818	-3.53401e-10
1609528	rs116441785	5.44947e-47	-1.87743	-3.53401e-10	6.27086e-06	-0.346572	-3.53401e-10
1609688	rs12702939	2.10369e-47	-2.20695	-0.6223	7.35617e-07	-2.22348	-0.266052
1609830	rs10253208	1.07026e-46	-4.05284e-10	-1.20245	3.55765e-06	-4.05284e-10	-0.913384
1609993	rs62436872	4.08075e-47	-2.16666	-3.53401e-10	1.12887e-06	-2.06127	-3.53401e-10
1610149	rs62436873	4.10233e-47	-2.16139	-3.53401e-10	1.12133e-06	-2.06797	-3.53401e-10
1610601	rs62436874	6.61778e-47	-1.68318	-3.53401e-10	7.99524e-06	-0.103639	-3.53401e-10
1610848	rs28412216	5.03147e-47	-1.95723	-3.53401e-10	4.84951e-06	-0.603607	-3.53401e-10
1611108	rs62436875	3.84179e-47	-2.22701	-3.53401e-10	1.13704e-06	-2.05406	-3.53401e-10
1611478	rs60363469	6.55411e-47	-1.69285	-3.53401e-10	9.08086e-06	0.0236834	-3.53401e-10
1611750	rs117984479	3.85344e-47	-2.22398	-3.53401e-10	8.66277e-07	-2.32604	-3.53401e-10
1612439	rs141927568	3.52437e-47	-2.31324	-3.53401e-10	9.91214e-07	-2.19131	-3.53401e-10
1613281	rs73672649	1.12704e-46	-4.05284e-10	-1.15076	3.67666e-06	-4.05284e-10	-0.88048
1613666	rs28625953	2.44238e-47	-1.35912	-1.32085	5.98321e-07	-1.581	-1.11512
1614082	rs11770962	1.88193e-47	-1.54804	-1.39261	3.75504e-07	-1.93867	-1.22331
1614261	rs10274145	1.20171e-47	-2.32471	-1.06449	3.4709e-07	-2.27708	-0.96358
1614353	rs62436900	7.00932e-47	-1.6257	-3.53401e-10	8.88767e-06	0.00217883	-3.53401e-10
1614367	rs60961513	2.92786e-47	-1.5223	-0.976374	3.83888e-06	-0.182532	-0.654772
1614407	rs62436901	7.49566e-47	-1.55862	-3.53401e-10	1.00314e-05	0.12323	-3.53401e-10
1614662	rs6463939	1.22545e-46	-4.05284e-10	-1.06705	3.79816e-06	-4.05284e-10	-0.84797
1615208	rs11766797	3.84717e-47	-2.22561	-3.53401e-10	1.13441e-06	-2.05637	-3.53401e-10
1616146	rs11763740	3.86412e-47	-2.22121	-3.53401e-10	1.12641e-06	-2.06345	-3.53401e-10
1616183	rs73672652	1.10421e-46	-4.05284e-10	-1.17123	3.69427e-06	-4.05284e-10	-0.875704
1616229	rs4725228	1.23209e-47	-2.31906	-1.04517	3.69354e-07	-2.21894	-0.959541
1616674	rs111606716	1.09869e-46	-1.17624	-3.53401e-10	8.88542e-07	-2.30066	-3.53401e-10
1616800	rs62436902	6.912e-47	-1.63968	-3.53401e-10	7.97276e-06	-0.106455	-3.53401e-10
1617037	rs150221686	1.01091e-46	-4.05284e-10	-1.25951	3.16538e-06	-4.05284e-10	-1.03021
1617309	rs117594825	1.06493e-46	-1.20745	-3.53401e-10	2.99344e-06	-1.08606	-3.53401e-10
1617310	rs112620984	3.90625e-47	-2.21037	-3.53401e-10	1.10801e-06	-2.07992	-3.53401e-10
1618165	rs141091266	1.58058e-46	-4.05284e-10	-0.81257	4.12817e-06	-4.05284e-10	-0.764652
1618456	rs114179113	7.32714e-45	3.02381	-3.53401e-10	9.03988e-06	0.0191597	-3.53401e-10
1618494	rs111812602	3.79376e-47	-2.23959	-3.53401e-10	1.16231e-06	-2.03208	-3.53401e-10
1618551	rs73672653	1.0229e-46	-4.05284e-10	-1.24772	3.32012e-06	-4.05284e-10	-0.982485
1618854	rs4720855	2.00861e-47	-1.83412	-1.04139	9.94867e-07	-1.21326	-0.974369
1619272	rs117489060	3.91766e-47	-2.20745	-3.53401e-10	1.56173e-06	-1.73669	-3.53401e-10
1619911	rs4725230	1.18624e-47	-2.3184	-1.08375	3.76759e-07	-2.17127	-0.98737
1619976	rs4725231	1.41746e-47	-2.29967	-0.92441	4.29881e-07	-2.2326	-0.794134
1620010	rs80044186	1.13025e-46	-4.05284e-10	-1.14792	3.81374e-06	-4.05284e-10	-0.843877
1620012	rs74396691	7.95122e-47	-4.05284e-10	-1.49962	1.97161e-06	-4.05284e-10	-1.50364
1620304	rs35000274	3.71961e-47	-2.25932	-3.53401e-10	8.68734e-07	-2.3232	-3.53401e-10
1620592	rs4725234	1.18168e-47	-2.30537	-1.10064	3.19948e-07	-2.32244	-0.999642
1620854	rs4725235	1.19834e-47	-2.28885	-1.10316	3.53212e-07	-2.21947	-1.00371
1621247	rs12672891	3.08434e-47	-1.30232	-1.14428	6.85742e-07	-1.46078	-1.09896
1621412	rs12673322	4.78724e-47	-0.521416	-1.48558	2.55102e-07	-2.15443	-1.39415
1621417	rs79297976	7.9238e-47	-4.05284e-10	-1.50307	2.07366e-06	-4.05284e-10	-1.45317
1621911	rs111667948	1.02542e-47	-2.16834	-1.37951	3.31801e-07	-2.0214	-1.26431
1622210	rs149054366	1.26366e-45	1.96713	-0.700892	1.40441e-06	-1.36689	-0.475982
1622271	rs62436907	7.43758e-47	-1.5664	-3.53401e-10	8.6872e-07	-2.32322	-3.53401e-10
1622363	rs35825246	8.77141e-45	4.49018	-1.28645	4.6467e-07	-1.79813	-1.15079
1622699	rs139365103	4.64433e-47	-2.0373	-3.53401e-10	8.7202e-07	-2.31943	-3.53401e-10
1622775	rs4725236	1.89973e-45	2.95396	-1.28002	4.48274e-06	0.71937	-1.40162
1622837	rs62436910	3.21068e-47	-1.84519	-0.56127	8.1971e-05	2.65906	-0.435182
1623410	rs117068209	1.1034e-46	-1.17197	-3.53401e-10	8.67482e-07	-2.32465	-3.53401e-10
1623723	rs62436911	3.13999e-47	-1.79108	-0.637646	7.45009e-05	2.62691	-0.498581
1624795	rs73050578	7.98783e-48	-2.29174	-1.50587	2.01679e-07	-2.28451	-1.49905
1625263	rs149996929	3.48028e-47	-2.32583	-3.53401e-10	1.36226e-06	-1.87334	-3.53401e-10
1625892	rs73289425	1.572e-45	1.48457	-3.53401e-10	6.27305e-06	-0.346224	-3.53401e-10
1626571	rs73050580	3.48118e-47	-2.32557	-3.53401e-10	9.45583e-07	-2.23844	-3.53401e-10
1626600	rs35666979	1.79586e-47	-1.54891	-1.43855	7.36245e-07	-1.11032	-1.37836
1626835	rs73289427	1.94687e-47	-2.29356	-0.613157	6.28058e-06	0.178993	-0.524016
1626917	rs111684857	5.47716e-47	-1.87236	-3.53401e-10	9.11424e-07	-2.27523	-3.53401e-10
1627224	rs112952099	5.34053e-47	-1.89762	-3.53401e-10	9.19605e-07	-2.2663	-3.53401e-10
1627632	rs7800178	9.21419e-46	1.87318	-0.922799	1.34577e-06	-0.833441	-1.05208
1627726	rs62436912	3.04178e-47	-1.70646	-0.754039	0.000136115	3.38054	-0.649531
1627813	rs117961608	8.09753e-47	-4.05284e-10	-1.48139	2.00014e-06	-4.05284e-10	-1.48927
1627879	rs75003015	5.2973e-47	-1.90575	-3.53401e-10	9.2245e-07	-2.26321	-3.53401e-10
1627983	rs34990622	6.43832e-47	-0.85004	-0.860637	1.23466e-05	0.877305	-0.546414
1628133	rs144768711	3.48277e-47	-2.32512	-3.53401e-10	1.18931e-06	-2.00911	-3.53401e-10
1628183	rs4725240	1.00766e-44	4.60572	-1.26328	2.04002e-05	2.22586	-1.39279
1628951	rs7458089	2.93686e-47	-1.71021	-0.785394	9.29015e-05	3.03207	-0.683016
1629188	rs1275	1.01671e-44	4.6037	-1.25231	2.0664e-05	2.23039	-1.38448
1629376	rs4518570	6.20772e-45	4.17397	-1.31595	7.74719e-06	1.29261	-1.42777
1629385	rs4368888	1.21248e-44	4.31615	-0.788666	2.55649e-06	-0.307253	-0.936599
1629417	rs6463946	1.17176e-45	2.39285	-1.20212	4.67367e-07	-2.18138	-0.761749
1629781	rs4725242	1.55351e-45	2.35053	-0.877786	1.96888e-06	-0.492753	-1.01227
1629850	rs118050046	8.31631e-47	-4.05284e-10	-1.45473	2.07346e-06	-4.05284e-10	-1.45327
1629871	rs60778103	2.30412e-45	1.86692	-3.53401e-10	6.33389e-06	-0.336572	-3.53401e-10
1630047	rs4720857	8.46754e-46	1.47399	-0.608113	9.82412e-07	-1.41199	-0.78824
1630293	rs62436913	5.20565e-47	-1.9232	-3.53401e-10	9.28934e-07	-2.2562	-3.53401e-10
1630321	rs1434335	6.66676e-46	1.2865	-0.659727	1.02879e-06	-1.32343	-0.830673
1631206	rs117399988	4.14079e-47	-2.15206	-3.53401e-10	1.71341e-06	-1.644	-3.53401e-10
1631227	rs2077421	2.43534e-45	3.07622	-1.15391	4.68631e-07	-2.27169	-0.668737
1631379	rs753114	2.32565e-47	-2.13108	-0.597864	5.45971e-05	2.37342	-0.55593
1631471	rs753113	3.11519e-45	3.45488	-1.28636	4.56533e-07	-2.04627	-0.920311
1631580	rs753112	1.85524e-45	2.84515	-1.19491	4.43535e-07	-2.24418	-0.751284
1631665	rs892526	1.67021e-46	-0.757411	-3.53401e-10	3.63745e-06	-0.891203	-3.53401e-10
1632026	rs11760415	8.04267e-47	-1.48818	-3.53401e-10	9.15281e-07	-2.27101	-3.53401e-10
1632376	rs113210207	3.08085e-47	-1.27148	-1.17626	4.36254e-07	-1.65704	-1.35498
1632513	rs13235561	1.21404e-47	-2.11766	-1.26133	3.60642e-07	-2.13546	-1.0669
1632529	rs12533374	8.63119e-45	4.34039	-1.15278	4.50971e-07	-2.1841	-0.794737
1633229	rs4725250	1.48865e-45	2.88684	-1.45674	2.64083e-07	-2.18751	-1.32647
1633368	rs1897793	2.20004e-47	-1.29233	-1.49214	2.66515e-07	-2.00282	-1.50199
1633546	rs4725251	1.15298e-45	2.67853	-1.50395	2.03522e-07	-2.26831	-1.50615
1634992	rs61067111	2.37013e-45	1.89517	-3.53401e-10	3.6411e-06	-0.8902	-3.53401e-10
1635047	rs56102178	2.31414e-45	1.87126	-3.53401e-10	3.59073e-06	-0.904129	-3.53401e-10
1635072	rs73289446	2.70499e-45	2.02732	-3.53401e-10	3.9345e-06	-0.812701	-3.53401e-10
1635514	rs62436916	1.18615e-46	-1.09965	-3.53401e-10	8.80848e-07	-2.30936	-3.53401e-10
1635634	rs753550	3.64163e-45	3.64706	-1.32241	3.62809e-07	-2.10097	-1.09539
1635756	rs892525	3.818e-45	3.71777	-1.34582	3.5509e-07	-2.08708	-1.13079
1636396	rs755908	1.02801e-45	1.71835	-0.658503	5.0328e-06	0.374696	-0.941205
1636574	rs1030739	3.47741e-45	3.61353	-1.33502	3.41133e-07	-2.10744	-1.15053
1636704	rs34149340	3.35662e-45	3.58009	-1.33693	3.44156e-07	-2.11382	-1.13533
1637024	rs113147352	3.87149e-47	-2.21931	-3.53401e-10	9.3619e-07	-2.24842	-3.53401e-10
1637074	rs12702960	3.59656e-45	3.64706	-1.33486	3.49676e-07	-2.10097	-1.13226
1637092	rs141970573	4.26511e-47	-2.12248	-3.53401e-10	9.27746e-07	-2.25748	-3.53401e-10
1637280	rs13247883	3.49255e-45	3.61353	-1.33068	3.49571e-07	-2.10744	-1.12609
1637310	rs117308820	3.5226e-47	-2.31374	-3.53401e-10	3.11456e-06	-1.0464	-3.53401e-10
1637473	rs13234433	3.65232e-45	3.64706	-1.31947	3.64401e-07	-2.10097	-1.09101
1637620	rs145339095	6.92849e-47	-1.6373	-3.53401e-10	4.59114e-05	1.64423	-3.53401e-10
1637625	rs12702961	3.78009e-45	3.68069	-1.31871	3.67217e-07	-2.09441	-1.08988
1637672	rs13234642	4.06665e-45	3.75159	-1.31654	3.73634e-07	-2.08032	-1.08665
1637713	rs10248301	6.00029e-45	3.79288	-0.968849	1.48281e-05	1.71339	-1.19935
1638163	rs146925561	6.42108e-47	-1.71336	-3.53401e-10	1.03973e-06	-2.14353	-3.53401e-10
1638227	rs12531242	3.79825e-45	3.68069	-1.31392	3.63599e-07	-2.09441	-1.09978
1638446	rs10248501	2.67341e-47	-2.13525	-0.45434	0.000140738	3.29311	-0.528697
1638780	rs35879376	3.84726e-45	3.66852	-1.28893	3.65592e-07	-2.12632	-1.0624
1639109	rs11766049	3.83963e-45	3.66852	-1.29092	3.64049e-07	-2.12632	-1.06664
1639234	rs10253103	9.30074e-45	4.24286	-0.980538	1.65452e-05	1.81668	-1.19307
1639331	rs11767656	6.89383e-46	1.53651	-0.876247	6.80751e-06	0.838395	-1.10285
1639436	rs4725254	2.94643e-45	3.37701	-1.26419	3.67985e-07	-2.15342	-1.02878
1639557	rs6976130	3.41731e-47	-2.10779	-0.236297	0.000180896	3.33192	-0.316485
1639872	rs10247351	3.36103e-47	-2.09806	-0.262636	0.000184929	3.38104	-0.343553
1639905	rs62436917	1.11323e-46	-1.1631	-3.53401e-10	8.70583e-07	-2.32108	-3.53401e-10
1639972	rs4720865	5.25439e-47	-1.91388	-3.53401e-10	9.77532e-07	-2.20521	-3.53401e-10
1640033	rs114695013	3.07122e-45	2.1543	-3.53401e-10	4.94958e-06	-0.583184	-3.53401e-10
1640538	rs10251061	1.21868e-43	5.99715	-0.161985	1.15204e-05	0.635356	-0.373719
1640742	rs10239695	1.41209e-46	-1.53881	0.613527	3.10361e-06	-1.82527	0.775345
1640749	rs10257085	4.6325e-47	-2.22733	0.187484	3.17249e-06	-1.20563	0.17766
1640772	rs10239711	6.82634e-45	2.78001	0.173004	5.5993e-06	-0.390788	-0.0690567
1640842	rs10257217	5.66059e-45	2.5121	0.253653	4.06896e-06	-0.741889	-0.0372092
1641033	rs139845641	3.16227e-45	2.18352	-3.53401e-10	5.57489e-06	-0.464214	-3.53401e-10
1641039	rs62436918	4.63794e-47	-2.03867	-3.53401e-10	1.93066e-06	-1.52462	-3.53401e-10
1641447	rs67143684	5.58786e-46	0.450238	-3.53401e-10	2.0759e-06	-1.45209	-3.53401e-10
1641838	rs192174305	6.37261e-47	-1.72093	-3.53401e-10	3.7417e-05	1.43964	-3.53401e-10
1641909	rs11767554	7.18522e-47	-1.60092	-3.53401e-10	9.30154e-07	-2.25489	-3.53401e-10
1642016	rs117034276	2.11375e-46	-4.05284e-10	-0.521896	4.15571e-06	-4.05284e-10	-0.758003
1642196	rs113772882	4.74255e-46	1.78155	-1.49533	2.45694e-07	-2.14746	-1.4387
1642203	rs112074219	1.99506e-46	0.910617	-1.4903	2.1486e-07	-2.29337	-1.42689
1643041	rs11768560	1.83027e-46	-0.665896	-3.53401e-10	8.70747e-07	-2.32089	-3.53401e-10
1643055	rs66872864	1.40238e-46	0.543221	-1.47541	2.19527e-07	-2.32587	-1.37289
1643579	rs28425496	1.61234e-47	-2.3069	-0.78836	5.42407e-05	2.69075	-0.879802
1643847	rs112653360	4.28057e-47	-2.11886	-3.53401e-10	9.36764e-07	-2.24781	-3.53401e-10
1644045	rs117975899	1.55382e-46	-0.829645	-3.53401e-10	8.715e-07	-2.32003	-3.53401e-10
1644891	rs62436920	8.31514e-46	2.34059	-1.49287	2.24309e-07	-2.27206	-1.40516
1645209	rs183851370	3.49134e-47	-2.32266	-3.53401e-10	1.97309e-06	-1.50288	-3.53401e-10
1645651	rs10259427	1.76158e-47	-2.31134	-0.695396	7.36754e-05	2.93659	-0.819409
1645843	rs13245145	1.20742e-45	2.72571	-1.505	2.05214e-07	-2.32487	-1.44131
1645882	rs10238589	1.71235e-47	-2.31613	-0.718945	8.4182e-05	3.0366	-0.786106
1648737	rs4725257	8.77748e-46	2.4022	-1.50037	2.18022e-07	-2.28223	-1.42341
1649120	rs138456973	6.71204e-45	2.93613	-3.53401e-10	1.48577e-05	0.516035	-3.53401e-10
1649907	rs4725258	1.26485e-45	2.77274	-1.50556	1.985e-07	-2.31268	-1.48677
1649969	rs117716853	5.82707e-47	-1.81043	-3.53401e-10	9.17971e-07	-2.26808	-3.53401e-10
1650065	rs892524	3.34006e-46	-0.0643709	-3.53401e-10	6.68215e-05	2.01954	-3.53401e-10
1650183	rs146523556	5.03388e-47	-1.95675	-3.53401e-10	1.47397e-06	-1.79453	-3.53401e-10
1650511	rs4720869	2.69556e-43	8.11297	-1.48396	2.54537e-07	-2.14374	-1.40706
1651365	rs151236349	3.64476e-47	-2.27965	-3.53401e-10	8.78245e-07	-2.31232	-3.53401e-10
1651476	rs73052620	4.0856e-46	0.13711	-3.53401e-10	2.91461e-06	-1.11275	-3.53401e-10
1651625	rs118111375	3.48784e-47	-2.32366	-3.53401e-10	1.3476e-06	-1.88416	-3.53401e-10
1651900	rs12539603	9.00288e-46	2.42717	-1.49998	2.11555e-07	-2.31297	-1.42278
1652093	rs11980056	1.96571e-47	-2.31772	-0.579369	6.5716e-05	2.66492	-0.662068
1652164	rs12539677	1.11218e-45	2.64449	-1.50595	2.06254e-07	-2.31969	-1.44144
1652282	rs6975322	1.80273e-47	-2.32234	-0.6613	9.11451e-05	3.05341	-0.72344
1652529	rs150243793	1.17001e-46	-1.11335	-3.53401e-10	9.1724e-07	-2.26887	-3.53401e-10
1653873	rs188000989	3.14316e-46	-0.125132	-3.53401e-10	1.69339e-06	-1.65575	-3.53401e-10
1654146	rs6970313	1.44064e-45	2.08029	-0.682973	4.07552e-06	0.179945	-0.957431
1655601	rs10429166	4.23065e-46	1.64607	-1.47408	1.68669e-06	-0.246607	-1.41311
1655662	rs10429241	6.96102e-46	2.16325	-1.49328	1.97032e-07	-2.32097	-1.4859
1656223	rs117205838	1.80507e-46	-0.679761	-3.53401e-10	2.07913e-05	0.852046	-3.53401e-10
1656639	rs118070737	5.93765e-47	-1.79163	-3.53401e-10	8.76953e-07	-2.31379	-3.53401e-10
1656649	rs79212014	9.12143e-47	-4.05284e-10	-1.36232	2.07226e-06	-4.05284e-10	-1.45384
1656967	rs10429121	1.76768e-45	3.04647	-1.44458	3.46497e-06	0.525766	-1.46555
1657219	rs150314660	1.12705e-46	-1.15076	-3.53401e-10	1.2749e-06	-1.93961	-3.53401e-10
1657296	rs10464250	1.29854e-46	-4.05284e-10	-1.00912	2.7122e-06	-4.05284e-10	-1.18472
1657436	rs77113859	1.32031e-46	-4.05284e-10	-0.992494	2.92709e-06	-4.05284e-10	-1.10848
1657543	rs10266105	1.05832e-45	2.37413	-1.28522	1.99283e-06	-0.096091	-1.39684
1657678	rs117760763	4.30875e-47	-2.1123	-3.53401e-10	5.23789e-06	-0.526567	-3.53401e-10
1657733	rs4720871	3.65411e-47	-2.27709	-3.53401e-10	2.2105e-06	-1.38927	-3.53401e-10
1657844	rs10225166	7.27519e-46	2.01971	-1.3056	1.50023e-06	-0.372836	-1.40403
1657923	rs12702990	1.5992e-45	2.8405	-1.33876	2.62796e-06	0.216709	-1.43299
1658477	rs149844562	9.82847e-47	-4.05284e-10	-1.28766	2.6999e-06	-4.05284e-10	-1.18927
1659128	rs56715409	2.94356e-46	-4.05284e-10	-0.19074	1.03628e-05	-4.05284e-10	0.155734
1659565	rs4720872	7.90311e-46	2.02638	-1.22949	1.5143e-06	-0.39047	-1.37707
1659747	rs4725261	1.03581e-45	2.43553	-1.36812	1.95372e-06	-0.0490671	-1.46368
1660285	rs73052635	5.60253e-47	-0.710957	-1.13877	6.24639e-07	-1.39114	-1.26193
1660310	rs12532974	2.54289e-45	3.39781	-1.43228	2.01607e-07	-2.32208	-1.46184
1661475	rs151255584	4.70871e-47	-2.02353	-3.53401e-10	1.0319e-06	-2.15108	-3.53401e-10
1661603	rs140598730	6.28161e-47	-1.73532	-3.53401e-10	2.60784e-06	-1.22396	-3.53401e-10
1661778	rs141360649	1.34043e-45	1.32521	-3.53401e-10	0.000556251	4.13873	-3.53401e-10
1661810	rs6463979	1.47899e-47	-1.69993	-1.48166	1.84391e-06	-0.0663138	-1.50428
1662125	rs62436945	1.58663e-47	-1.65132	-1.46001	1.96989e-06	0.00150934	-1.50602
1662327	rs62436946	4.07014e-43	8.15664	-1.11557	3.45992e-07	-2.05496	-1.18887
1662793	rs138799662	4.17627e-46	0.159059	-3.53401e-10	2.543e-06	-1.24914	-3.53401e-10
1662818	rs62436947	1.46461e-47	-1.72636	-1.465	1.93673e-06	-0.0152727	-1.50621
1662959	rs79387398	1.55283e-46	-0.830277	-3.53401e-10	1.38369e-06	-1.85773	-3.53401e-10
1663243	rs149389732	1.01379e-46	-1.25667	-3.53401e-10	1.41095e-06	-1.83822	-3.53401e-10
1663473	rs67388036	1.418e-47	-1.75635	-1.46734	2.05653e-06	0.0447394	-1.50621
1663572	rs58720737	1.37922e-47	-1.78486	-1.46657	2.18207e-06	0.104005	-1.50622
1663600	rs73040506	3.47972e-47	-2.32599	-3.53401e-10	2.76049e-06	-1.16708	-3.53401e-10
1663838	rs10253718	1.66466e-47	-1.59296	-1.47037	1.5681e-06	-0.226533	-1.50609
1663886	rs7804981	9.04582e-46	2.12957	-1.19763	1.61473e-06	-0.343908	-1.35941
1664107	rs56412661	3.66784e-46	0.0292439	-3.53401e-10	2.10359e-06	-1.43884	-3.53401e-10
1664156	rs144474867	7.90288e-47	-4.05284e-10	-1.50572	1.98626e-06	-4.05284e-10	-1.49623
1664344	rs59553524	1.05604e-47	-2.01744	-1.50098	2.92404e-06	0.380222	-1.48974
1664350	rs13239071	7.70255e-43	8.67932	-1.00037	3.80138e-07	-2.02437	-1.12533
1664419	rs57697690	1.41154e-47	-1.75635	-1.47191	2.05699e-06	0.0447394	-1.50598
1664569	rs58462665	1.39008e-47	-1.75635	-1.48723	2.06466e-06	0.0447394	-1.50226
1665165	rs141983595	3.67056e-47	-2.2726	-3.53401e-10	1.01395e-06	-2.16863	-3.53401e-10
1665289	rs10952198	2.31867e-46	0.854134	-1.2835	7.68551e-07	-1.02927	-1.41647
1665339	rs10952199	8.36367e-45	4.22072	-1.0646	2.79813e-06	0.110277	-1.26381
1665552	rs66598417	1.39942e-47	-1.74838	-1.4885	2.04089e-06	0.0285655	-1.49766
1665666	rs10239756	1.4902e-47	-1.69782	-1.47622	2.06214e-06	0.0447324	-1.50347
1665692	rs10277643	1.38375e-47	-1.76355	-1.4846	2.09998e-06	0.0594895	-1.50005
1666394	rs34165624	4.57953e-46	0.251237	-3.53401e-10	2.4153e-06	-1.30066	-3.53401e-10
1667238	rs4725267	6.06798e-43	8.45877	-1.01834	4.10699e-07	-1.98384	-1.08854
1667284	rs28883686	1.46146e-47	-1.71919	-1.47432	2.32341e-06	0.164559	-1.50401
1667380	rs10247783	5.01129e-46	0.341334	-3.53401e-10	2.55727e-06	-1.24355	-3.53401e-10
1667664	rs28833283	1.46142e-47	-1.71783	-1.47571	2.15541e-06	0.089122	-1.50363
1668377	rs111549775	2.14308e-46	-0.508117	-3.53401e-10	9.46617e-07	-2.23735	-3.53401e-10
1668392	rs1989571	4.90037e-46	0.318952	-3.53401e-10	2.5211e-06	-1.25779	-3.53401e-10
1668589	rs147784058	4.96748e-47	-1.97003	-3.53401e-10	9.28371e-07	-2.25681	-3.53401e-10
1668813	rs11764677	6.46817e-43	8.49503	-0.990743	4.31364e-07	-1.96278	-1.06051
1668921	rs10243076	5.11854e-47	-1.94007	-3.53401e-10	9.36479e-07	-2.24811	-3.53401e-10
1669295	rs35303290	8.47018e-43	8.74806	-0.974113	4.86088e-07	-1.85881	-1.04504
1669922	rs6463989	1.29359e-46	-4.05284e-10	-1.01294	2.79774e-06	-4.05284e-10	-1.15367
1670131	rs28656056	1.38765e-47	-1.76276	-1.48257	1.5679e-06	-0.231687	-1.50106
1670353	rs77791627	4.52085e-43	8.64112	-1.49503	3.26002e-07	-1.79811	-1.50523
1670964	rs35340276	4.15132e-46	0.153067	-3.53401e-10	2.14837e-06	-1.41777	-3.53401e-10
1671767	rs73277057	1.2352e-47	-1.87854	-1.48317	2.10267e-06	0.0614992	-1.50077
1671825	rs4725272	6.59577e-46	2.08753	-1.47146	1.76169e-06	-0.155088	-1.46112
1672540	rs10807969	3.6724e-46	1.35452	-1.32404	9.24008e-07	-0.823169	-1.43835
1673348	rs62436952	1.39184e-47	-1.74056	-1.50175	1.6951e-06	-0.173741	-1.481
1673502	rs62436953	1.38756e-47	-1.74535	-1.50005	1.59952e-06	-0.228192	-1.48459
1674981	rs10251968	1.45953e-47	-1.7031	-1.49173	1.55811e-06	-0.243862	-1.49515
1675117	rs2037890	8.10409e-43	8.48055	-0.750785	5.90996e-07	-1.89853	-0.809903
1675353	rs892520	3.39976e-46	1.44511	-1.49177	1.253e-06	-0.478939	-1.47801
1675371	rs60114543	1.30837e-46	-4.05284e-10	-1.00158	2.86029e-06	-4.05284e-10	-1.13156
1675496	rs117395747	3.43582e-46	-0.0361034	-3.53401e-10	1.93323e-06	-1.52329	-3.53401e-10
1675504	rs56184332	1.24628e-46	-4.05284e-10	-1.05019	2.78434e-06	-4.05284e-10	-1.15848
1675621	rs10255516	3.50398e-46	1.47614	-1.49261	1.27472e-06	-0.4572	-1.48256
1676036	rs1807146	9.5541e-43	8.63395	-0.73958	6.29736e-07	-1.8458	-0.799144
1676038	rs1807147	1.36783e-47	-1.76247	-1.49725	1.75467e-06	-0.131128	-1.48908
1676096	rs181332023	9.72569e-46	1.00441	-3.53401e-10	2.86336e-06	-1.13049	-3.53401e-10
1676386	rs117171750	4.04495e-47	-2.17547	-3.53401e-10	8.73875e-07	-2.3173	-3.53401e-10
1676535	rs2398738	3.83605e-46	1.56229	-1.4882	1.24294e-06	-0.489896	-1.47511
1676829	rs118087108	3.48031e-47	-2.32582	-3.53401e-10	9.64689e-07	-2.21844	-3.53401e-10
1677026	rs9886201	6.58106e-47	-0.800291	-0.888458	9.94372e-07	-1.30663	-0.881502
1677399	rs4464874	3.56427e-46	1.49556	-1.49496	1.07413e-06	-0.628432	-1.48254
1677462	rs117870886	1.2228e-46	-4.05284e-10	-1.06922	2.74461e-06	-4.05284e-10	-1.17285
1677510	rs75040976	1.25334e-46	-4.05284e-10	-1.04455	2.80451e-06	-4.05284e-10	-1.15126
1677538	rs4587234	1.03027e-42	8.6964	-0.726591	6.44488e-07	-1.83512	-0.786668
1677696	rs4720882	9.41383e-43	8.59572	-0.716139	6.37423e-07	-1.85618	-0.776624
1677860	rs4720883	6.52634e-46	2.09958	-1.49409	2.01761e-06	0.000725562	-1.4813
1678393	rs76069179	1.25846e-46	-4.05284e-10	-1.04047	2.77672e-06	-4.05284e-10	-1.16122
1678543	rs181840730	4.46743e-47	-2.07613	-3.53401e-10	1.24868e-06	-1.9604	-3.53401e-10
1678724	rs117044562	1.21626e-46	-4.05284e-10	-1.07458	2.72579e-06	-4.05284e-10	-1.17973
1679410	rs143192189	1.16295e-46	-4.05284e-10	-1.1194	2.74468e-06	-4.05284e-10	-1.17282
1679827	rs10952209	1.01077e-47	-2.07017	-1.49206	1.98147e-07	-2.32535	-1.47588
1680165	rs12703010	3.59329e-44	6.08702	-1.47314	2.40865e-07	-2.11645	-1.48956
1680246	rs111242783	4.55717e-47	-2.05624	-3.53401e-10	9.66012e-07	-2.21706	-3.53401e-10
1680603	rs7786528	3.93092e-46	1.59815	-1.49963	1.14236e-06	-0.55419	-1.4952
1681123	rs71523255	2.31842e-46	-0.429473	-3.53401e-10	1.59237e-06	-1.71726	-3.53401e-10
1681408	rs12703011	1.16292e-46	-1.11942	-3.53401e-10	1.14674e-06	-2.04556	-3.53401e-10
1681605	rs73670609	1.24101e-46	-4.05284e-10	-1.05443	2.7823e-06	-4.05284e-10	-1.15921
1681951	rs146500523	4.6251e-47	-2.04145	-3.53401e-10	1.51649e-06	-1.76609	-3.53401e-10
1682057	rs2398737	3.77885e-46	1.55404	-1.49498	1.27125e-06	-0.457697	-1.48479
1682162	rs7807151	3.25698e-46	1.40618	-1.49574	1.12214e-06	-0.583775	-1.48347
1682231	rs7807291	1.24101e-46	-4.05284e-10	-1.05443	2.7823e-06	-4.05284e-10	-1.15921
1682595	rs12703014	3.06329e-46	-0.150871	-3.53401e-10	1.96611e-06	-1.50643	-3.53401e-10
1682690	rs6956683	1.02399e-42	8.59892	-0.635233	5.99559e-07	-1.99589	-0.698159
1682837	rs111820040	1.86092e-43	6.76323	-0.504758	9.48283e-07	-1.39739	-0.838203
1682974	rs192372846	3.5242e-47	-2.31329	-3.53401e-10	9.04147e-07	-2.28325	-3.53401e-10
1683151	rs72575915	1.46001e-47	-1.68917	-1.50533	2.36366e-06	0.11684	-1.43912
1683275	rs13245232	2.58552e-46	-0.320431	-3.53401e-10	1.09277e-06	-2.09377	-3.53401e-10
1683443	rs117864416	1.23143e-46	-4.05284e-10	-1.06218	4.13097e-06	-4.05284e-10	-0.763975
1683705	rs35237300	1.28781e-46	-1.01741	-3.53401e-10	1.20584e-06	-1.99531	-3.53401e-10
1684131	rs184263532	1.79949e-46	-0.682856	-3.53401e-10	5.0291e-06	-0.567244	-3.53401e-10
1684180	rs34911566	1.11484e-46	-1.16165	-3.53401e-10	1.12385e-06	-2.06573	-3.53401e-10
1684275	rs4720885	1.37031e-42	8.78351	-0.528499	7.09702e-07	-1.92907	-0.59633
1684773	rs113474179	2.02247e-46	-0.566042	-3.53401e-10	9.17309e-07	-2.2688	-3.53401e-10
1684832	rs34133308	1.1133e-46	-1.16303	-3.53401e-10	1.09126e-06	-2.09515	-3.53401e-10
1685010	rs7785046	6.00676e-46	2.02698	-1.50445	1.80085e-06	-0.0944347	-1.49979
1685790	rs2012136	3.04116e-46	1.34634	-1.50446	1.18938e-06	-0.509103	-1.49995
1686161	rs755174	1.11918e-46	-4.05284e-10	-1.15776	2.46496e-06	-4.05284e-10	-1.28031
1687332	rs118144902	4.54292e-47	-2.05938	-3.53401e-10	1.21401e-05	0.314024	-3.53401e-10
1687370	rs17235762	7.33289e-43	8.30291	-0.673149	5.80354e-07	-1.94952	-0.777086
1687702	rs6464022	5.77114e-43	8.11013	-0.719865	5.58968e-07	-1.98509	-0.779064
1687838	rs6464023	3.15825e-46	1.37698	-1.49732	1.2311e-06	-0.487533	-1.48705
1688073	rs191183509	2.11033e-46	-4.05284e-10	-0.523517	3.36963e-06	-4.05284e-10	-0.967682
1688329	rs4720886	5.76081e-43	8.00168	-0.613209	6.03067e-07	-1.96793	-0.720286
1688369	rs6464024	7.92087e-45	3.99701	-0.895284	3.25383e-06	0.131406	-1.13406
1688807	rs117934431	1.00539e-46	-1.26498	-3.53401e-10	8.66717e-07	-2.32553	-3.53401e-10
1689716	rs74490380	1.09969e-46	-4.05284e-10	-1.17533	2.47401e-06	-4.05284e-10	-1.27665
1689761	rs10274735	1.4934e-46	-0.869305	-3.53401e-10	9.6275e-07	-2.22045	-3.53401e-10
1689931	rs117775965	3.74161e-47	-2.25343	-3.53401e-10	1.10606e-05	0.220902	-3.53401e-10
1690507	rs79373649	5.06942e-47	-1.94972	-3.53401e-10	8.94001e-06	0.00805078	-3.53401e-10
1690562	rs6464025	3.61503e-46	1.51439	-1.49965	1.4318e-06	-0.332716	-1.49083
1690624	rs56140636	2.53156e-45	1.96106	-3.53401e-10	8.56953e-05	2.26831	-3.53401e-10
1690695	rs7810616	3.71528e-46	1.54166	-1.49957	1.59384e-06	-0.22563	-1.49071
1691024	rs4991292	4.75626e-43	7.91511	-0.718249	5.08e-07	-2.04376	-0.815998
1691307	rs1107198	1.72641e-46	0.775264	-1.49958	1.11514e-06	-0.582629	-1.49088
1691375	rs1107199	4.82458e-43	7.96618	-0.755055	4.9418e-07	-2.03523	-0.852111
1691600	rs16870435	1.0228e-46	-4.05284e-10	-1.24781	2.30789e-06	-4.05284e-10	-1.34615
1691604	rs10282734	1.4934e-46	-0.869305	-3.53401e-10	9.6275e-07	-2.22045	-3.53401e-10
1691937	rs1107610	1.63943e-47	-1.57614	-1.50245	1.71224e-06	-0.222921	-1.42176
1692448	rs1976991	1.94679e-46	0.897265	-1.50144	1.07024e-06	-0.620832	-1.49377
1692476	rs7784500	1.3129e-46	0.503384	-1.5015	6.98927e-07	-1.04683	-1.49387
1692870	rs12703036	1.46971e-46	-0.885292	-3.53401e-10	9.58646e-07	-2.22472	-3.53401e-10
1693023	rs6944308	4.35783e-46	1.68749	-1.48588	2.06236e-06	0.034094	-1.49273
1693288	rs12703038	1.61914e-46	-0.788467	-3.53401e-10	1.00304e-06	-2.17945	-3.53401e-10
1693301	rs12703039	1.56557e-46	-0.822111	-3.53401e-10	9.92803e-07	-2.18971	-3.53401e-10
1693407	rs4725295	7.42209e-47	-0.424491	-1.14399	5.44908e-07	-1.53639	-1.25323
1693555	rs191413476	1.77833e-46	-0.694683	-3.53401e-10	3.87122e-05	1.47367	-3.53401e-10
1693582	rs4725296	3.56126e-47	-2.30283	-3.53401e-10	9.14265e-07	-2.27212	-3.53401e-10
1693732	rs10232295	1.80551e-46	-0.679516	-3.53401e-10	9.6341e-07	-2.21976	-3.53401e-10
1693734	rs77266978	1.13282e-46	-4.05284e-10	-1.14565	2.58236e-06	-4.05284e-10	-1.23378
1694077	rs147486937	1.17523e-46	-4.05284e-10	-1.1089	2.23609e-06	-4.05284e-10	-1.37776
1694829	rs139980216	3.16457e-45	-4.05284e-10	2.18424	2.31777e-05	-4.05284e-10	0.960706
1695215	rs4725299	1.81637e-42	9.15616	-0.61934	7.1417e-07	-1.77659	-0.742534
1695841	rs74608192	1.13396e-46	-4.05284e-10	-1.14465	2.55888e-06	-4.05284e-10	-1.24292
1696933	rs143614258	3.59656e-47	-2.29297	-3.53401e-10	1.36381e-06	-1.8722	-3.53401e-10
1697082	rs6960596	1.49103e-47	-1.66788	-1.5056	2.27586e-06	0.0871083	-1.44724
1697627	rs79657390	1.11587e-46	-4.05284e-10	-1.16072	2.52642e-06	-4.05284e-10	-1.25568
1698004	rs75988103	1.1158e-46	-4.05284e-10	-1.16079	2.52441e-06	-4.05284e-10	-1.25648
1698086	rs4725302	1.85853e-44	5.07305	-1.11845	4.04959e-07	-1.91854	-1.16791
1698159	rs146883263	1.31041e-46	-1.53824	0.538224	4.7229e-06	-1.54391	0.913847
1698311	rs62435461	8.21956e-48	-2.26345	-1.50556	2.71593e-06	0.295745	-1.4791
1698508	rs117828547	1.08217e-46	-4.05284e-10	-1.19139	2.0186e-06	-4.05284e-10	-1.48008
1698780	rs144394970	6.41275e-46	-4.05284e-10	0.587929	6.54713e-06	-4.05284e-10	-0.303459
1699323	rs7789377	1.36193e-46	-4.05284e-10	-0.961453	3.00372e-06	-4.05284e-10	-1.08264
1699326	rs77164466	2.02863e-42	9.09237	-0.445029	7.41493e-07	-1.91532	-0.566252
1699931	rs79421203	1.07958e-46	-4.05284e-10	-1.19379	2.42015e-06	-4.05284e-10	-1.29866
1700221	rs77588198	1.09724e-46	-4.05284e-10	-1.17756	2.47314e-06	-4.05284e-10	-1.277
1700373	rs72575924	1.55667e-47	-1.62484	-1.50555	2.0527e-06	0.0116232	-1.47495
1700381	rs9886072	1.83973e-46	-0.660741	-3.53401e-10	9.63703e-07	-2.21946	-3.53401e-10
1700504	rs62435462	1.54393e-47	-1.63243	-1.50618	2.31805e-06	0.120831	-1.46259
1701056	rs73040516	3.48605e-47	-2.32417	-3.53401e-10	1.25905e-06	-1.95212	-3.53401e-10
1701128	rs4725308	8.15283e-46	2.33338	-1.50538	3.23141e-06	0.492998	-1.50256
1701592	rs10255004	2.43677e-44	4.96841	-0.74293	7.70585e-06	0.840602	-0.981109
1701691	rs56280558	3.64614e-47	-2.27927	-3.53401e-10	8.7729e-07	-2.3134	-3.53401e-10
1701695	rs76259626	1.17957e-46	-4.05284e-10	-1.10521	2.62861e-06	-4.05284e-10	-1.21603
1701717	rs9886253	3.43998e-45	3.77331	-1.50561	8.13931e-06	1.42042	-1.5062
1701824	rs6948843	2.09586e-42	9.12193	-0.441987	7.58149e-07	-1.94725	-0.51211
1702201	rs74529049	1.10085e-46	-4.05284e-10	-1.17427	2.47812e-06	-4.05284e-10	-1.27499
1702344	rs6464033	2.0301e-44	4.78041	-0.737512	6.97451e-06	0.723042	-0.963266
1702606	rs7787321	7.16018e-46	2.20355	-1.50537	4.01363e-06	0.709773	-1.50256
1702668	rs118111305	1.0571e-46	0.0615043	-1.27634	4.85665e-07	-1.80695	-1.09777
1703675	rs10272990	1.07614e-42	9.48776	-1.4744	3.25127e-07	-1.8632	-1.44282
1703730	rs10252002	1.87331e-42	9.0183	-0.450608	7.46651e-07	-1.9542	-0.520441
1704223	rs117040144	1.12967e-46	-4.05284e-10	-1.14844	2.49393e-06	-4.05284e-10	-1.26862
1704277	rs79680010	1.12973e-46	-4.05284e-10	-1.14838	2.49489e-06	-4.05284e-10	-1.26824
1704297	rs10273779	6.48347e-46	2.10493	-1.50603	3.31309e-06	0.52081	-1.50542
1704302	rs138571839	1.14462e-46	-4.05284e-10	-1.13529	2.52173e-06	-4.05284e-10	-1.25754
1704415	rs148881206	3.48035e-47	-2.32581	-3.53401e-10	1.82197e-06	-1.58257	-3.53401e-10
1704673	rs6952435	3.21271e-45	3.70528	-1.50594	9.67026e-06	1.59279	-1.50622
1704834	rs10215581	8.00137e-47	-1.49333	-3.53401e-10	8.9214e-07	-2.29662	-3.53401e-10
1706527	rs10256087	7.15672e-44	6.75279	-1.44993	8.00181e-06	1.3619	-1.46472
1706636	rs62435466	5.78858e-46	0.485529	-3.53401e-10	9.11269e-07	-2.2754	-3.53401e-10
1706796	rs67106788	2.53654e-47	-1.13919	-1.50295	7.06484e-07	-1.09916	-1.43078
1707500	rs192426139	3.48324e-47	-2.32498	-3.53401e-10	1.68175e-06	-1.66265	-3.53401e-10
1707977	rs4320443	1.58164e-46	-0.811899	-3.53401e-10	1.0318e-06	-2.15118	-3.53401e-10
1708080	rs4236259	7.65397e-46	2.26109	-1.49623	2.032e-06	0.0137028	-1.48717
1708196	rs4298396	1.8026e-46	-0.681127	-3.53401e-10	9.91427e-07	-2.1911	-3.53401e-10
1708611	rs74723303	1.35001e-46	-4.05284e-10	-0.970248	2.87825e-06	-4.05284e-10	-1.1253
1708635	rs146290552	3.65932e-47	-2.27567	-3.53401e-10	1.50227e-06	-1.77551	-3.53401e-10
1709387	rs34447324	1.71958e-46	-0.728281	-3.53401e-10	1.0619e-06	-2.12242	-3.53401e-10
1710031	rs192206400	3.76275e-47	-2.24779	-3.53401e-10	9.26546e-07	-2.25878	-3.53401e-10
1710324	rs140021617	3.48667e-47	-2.324	-3.53401e-10	1.04179e-06	-2.14154	-3.53401e-10
1711039	rs12113798	1.01527e-41	10.1247	0.133016	1.04563e-06	-1.94685	-0.191016
1711042	rs148427235	3.47966e-47	-2.32601	-3.53401e-10	1.04034e-06	-2.14294	-3.53401e-10
1711062	rs12113799	1.40013e-41	10.1796	0.399523	1.34181e-06	-1.93722	0.0487477
1711594	rs62435468	2.54521e-47	-1.17724	-1.46149	8.16213e-07	-1.07656	-1.309
1712486	rs11984088	2.09736e-46	-0.529679	-3.53401e-10	1.06204e-06	-2.12229	-3.53401e-10
1712559	rs4720902	8.18697e-47	-1.4704	-3.53401e-10	8.81636e-07	-2.30846	-3.53401e-10
1712820	rs1881865	1.69134e-41	12.2044	-1.43636	3.7283e-07	-1.74045	-1.42867
1713275	rs117051541	8.01941e-48	-2.32316	-1.4705	2.43324e-07	-2.11076	-1.48509
1714075	rs6942630	1.13049e-45	1.93231	-0.777428	4.82986e-07	-2.21824	-0.692012
1714448	rs4073785	5.09041e-46	1.16414	-0.807143	3.97331e-07	-2.31264	-0.792833
1714480	rs117319125	5.50255e-47	-1.86773	-3.53401e-10	1.13444e-06	-2.05634	-3.53401e-10
1714498	rs117843554	3.66785e-47	-2.27334	-3.53401e-10	1.46807e-06	-1.79854	-3.53401e-10
1714703	rs10270726	4.79576e-46	1.12027	-0.822901	4.14197e-07	-2.28518	-0.778718
1714730	rs10252526	5.39594e-46	1.17499	-0.759698	4.44147e-07	-2.27903	-0.715054
1714844	rs7383874	1.07508e-42	6.65201	1.36036	4.05681e-06	-1.84456	1.06247
1714962	rs10950315	1.40908e-44	3.67775	-3.53401e-10	6.62779e-06	-0.291215	-3.53401e-10
1715605	rs142744629	1.35585e-46	-0.965927	-3.53401e-10	9.24006e-07	-2.26152	-3.53401e-10
1716661	rs12671352	3.15024e-47	-0.977518	-1.44795	5.11777e-07	-1.6333	-1.21905
1717732	rs7806507	8.82074e-47	-4.05284e-10	-1.39584	2.2152e-06	-4.05284e-10	-1.38714
1717784	rs80340382	8.29335e-47	-4.05284e-10	-1.45749	2.04168e-06	-4.05284e-10	-1.46872
1719117	rs138727563	8.53763e-47	-1.42846	-3.53401e-10	9.93345e-07	-2.18916	-3.53401e-10
1719287	rs117204995	4.13979e-47	-2.1523	-3.53401e-10	1.35862e-06	-1.87602	-3.53401e-10
1719733	rs55749304	9.68855e-47	0.18447	-1.48647	1.00122e-06	-0.865965	-1.3153
1720252	rs55898015	4.76679e-47	-0.660847	-1.35042	2.4449e-06	-0.2599	-1.02858
1720342	rs12539909	1.07797e-43	6.53595	-0.823473	7.12533e-07	-1.80956	-0.711859
1720814	rs2178378	4.87133e-47	-1.98958	-3.53401e-10	9.97897e-07	-2.18459	-3.53401e-10
1720858	rs117774410	1.57364e-46	-0.816965	-3.53401e-10	8.68671e-07	-2.32328	-3.53401e-10
1723205	rs141277978	3.69078e-47	-2.26711	-3.53401e-10	1.58969e-06	-1.71895	-3.53401e-10
1723389	rs62435470	3.56647e-47	-2.30137	-3.53401e-10	2.47205e-06	-1.27744	-3.53401e-10
1724090	rs6950626	1.98809e-47	-1.50269	-1.38308	9.04482e-07	-1.18108	-1.1018
1725656	rs12667167	1.17535e-46	0.213963	-1.32275	1.38507e-06	-0.871595	-0.985142
1725751	rs12667647	1.32194e-46	0.354122	-1.34538	1.64431e-06	-0.661377	-1.02379
1726663	rs117064254	3.4799e-47	-2.32594	-3.53401e-10	9.5265e-07	-2.23099	-3.53401e-10
1726796	rs147678447	4.68396e-47	-2.0288	-3.53401e-10	9.18723e-07	-2.26726	-3.53401e-10
1727101	rs117997666	3.59542e-47	-2.29328	-3.53401e-10	1.47579e-06	-1.79329	-3.53401e-10
1727243	rs192897487	7.59247e-47	-1.54579	-3.53401e-10	1.02996e-06	-2.15296	-3.53401e-10
1728579	rs117663466	1.62195e-46	-0.786728	-3.53401e-10	1.43969e-06	-1.81806	-3.53401e-10
1728891	rs12669525	6.13206e-47	-0.413723	-1.34569	1.69014e-06	-0.621619	-1.03606
1729633	rs117122841	1.42303e-46	-4.05284e-10	-0.917572	2.64796e-06	-4.05284e-10	-1.2087
1729682	rs1919910	6.96772e-47	-0.29263	-1.33903	2.03817e-06	-0.445734	-1.0247
1729853	rs10950331	3.24096e-46	1.09762	-1.19211	2.42882e-07	-2.32482	-1.27285
1730131	rs10950332	2.81161e-47	-1.89861	-0.640578	9.77158e-07	-1.18518	-1.02041
1730362	rs10237672	9.65818e-47	0.0962224	-1.40136	8.57551e-07	-1.17796	-1.1582
1731866	rs12670854	1.03368e-46	0.251785	-1.48902	8.86248e-07	-0.990601	-1.31264
1732010	rs12536482	1.60023e-43	7.06016	-0.952611	6.46709e-07	-1.83144	-0.786909
1732145	rs6965308	5.00001e-47	-1.9635	-3.53401e-10	1.02831e-06	-2.15457	-3.53401e-10
1733102	rs4720922	1.50044e-43	6.86412	-0.820964	6.45918e-07	-1.93263	-0.686933
1733182	rs79496824	1.81322e-46	0.789227	-1.46448	8.5789e-07	-1.07622	-1.25954
1733192	rs56130225	2.21514e-46	0.997983	-1.47303	1.06101e-06	-0.842244	-1.28102
1733474	rs117250982	4.32493e-47	-2.10855	-3.53401e-10	2.94668e-06	-1.10181	-3.53401e-10
1733946	rs118137629	6.8484e-47	-1.64893	-3.53401e-10	9.56559e-07	-2.2269	-3.53401e-10
1734195	rs7789732	1.90541e-46	0.825403	-1.45106	9.02064e-07	-1.05327	-1.23228
1734360	rs118015415	3.7308e-47	-2.25632	-3.53401e-10	1.70019e-06	-1.65174	-3.53401e-10
1735555	rs139388709	1.31072e-46	-4.05284e-10	-0.999782	3.31633e-06	-4.05284e-10	-0.983627
1735606	rs10215242	1.4458e-46	0.550431	-1.45213	9.05845e-07	-1.03109	-1.25029
1735782	rs79617852	7.96396e-47	-4.05284e-10	-1.49802	1.98541e-06	-4.05284e-10	-1.49666
1735855	rs56181349	2.33473e-46	1.06587	-1.48834	8.16607e-07	-1.04455	-1.34053
1736658	rs76175635	9.91625e-47	0.193845	-1.47261	7.80819e-07	-1.1322	-1.2977
1737485	rs147417189	1.95441e-46	-0.600269	-3.53401e-10	9.89041e-07	-2.19351	-3.53401e-10
1737497	rs7780984	1.28151e-46	0.403448	-1.42577	1.02297e-06	-0.955816	-1.20396
1737867	rs74472841	1.87533e-46	0.809488	-1.45106	7.99697e-07	-1.15079	-1.25522
1738891	rs117145312	1.5413e-46	-0.83773	-3.53401e-10	9.3195e-07	-2.25296	-3.53401e-10
1739566	rs140268094	1.16464e-46	0.374849	-1.4928	8.46584e-07	-0.988724	-1.36031
1739829	rs75378012	1.05377e-46	0.281649	-1.49963	8.09234e-07	-1.01106	-1.38309
1739859	rs76429146	1.01721e-46	0.248162	-1.50146	7.8365e-07	-1.03481	-1.39147
1739916	rs74665615	9.99337e-47	0.231503	-1.50253	7.7021e-07	-1.0466	-1.39698
1739934	rs79055096	9.86327e-47	0.214899	-1.49903	7.82361e-07	-1.05834	-1.36959
1740124	rs12670365	8.83844e-47	0.0873009	-1.48114	7.70348e-07	-1.14798	-1.29542
1740375	rs62435472	2.6877e-44	5.41975	-1.09626	1.55059e-06	-0.801582	-0.942266
1740463	rs12670820	9.28628e-47	0.150676	-1.49508	7.48884e-07	-1.10358	-1.36808
1740728	rs116908709	5.62778e-47	-1.84523	-3.53401e-10	9.04632e-07	-2.28271	-3.53401e-10
1740743	rs76516415	9.71761e-47	0.200003	-1.49901	7.63884e-07	-1.06885	-1.38298
1740790	rs62435473	3.54262e-47	-2.30808	-3.53401e-10	3.83615e-06	-0.838016	-3.53401e-10
1740970	rs116737962	3.02697e-46	1.31604	-1.47884	9.90712e-07	-0.871889	-1.31993
1742249	rs6952841	7.77284e-48	-2.32548	-1.49942	6.27331e-07	-1.17337	-1.4754
1742691	rs11760614	7.73452e-48	-2.32573	-1.50411	6.98623e-07	-1.07988	-1.46125
1742914	rs11762989	7.85875e-48	-2.30769	-1.50621	7.50713e-07	-1.028	-1.44122
1743217	rs73040536	5.19919e-47	-1.92444	-3.53401e-10	8.33601e-06	-0.0619008	-3.53401e-10
1743332	rs10807747	7.74254e-48	-2.32292	-1.50588	6.78217e-07	-1.10845	-1.46232
1744293	rs75467157	6.20752e-47	-0.26192	-1.48526	8.77909e-07	-0.963313	-1.34939
1744421	rs79848511	1.13478e-46	0.355899	-1.49982	7.38065e-07	-1.08972	-1.39649
1744573	rs77184524	5.4754e-47	-0.383406	-1.48927	7.64983e-07	-1.08966	-1.36073
1746132	rs7783310	4.48202e-45	3.83293	-1.30063	8.13398e-07	-1.20799	-1.18103
1746349	rs12699171	1.26021e-45	1.2635	-3.53401e-10	1.30196e-06	-1.91862	-3.53401e-10
1746533	rs145571288	4.34022e-47	-2.10502	-3.53401e-10	1.2347e-06	-1.97166	-3.53401e-10
1747186	rs111835361	1.20004e-46	0.411777	-1.49978	6.7787e-07	-1.17495	-1.39634
1747205	rs75993785	1.26272e-46	0.463652	-1.50074	6.98264e-07	-1.14122	-1.40042
1747662	rs1534790	6.82986e-43	7.59547	-0.0367652	9.69706e-07	-2.15177	-0.0614762
1747971	rs78409012	2.11165e-46	0.96262	-1.48551	7.32286e-07	-1.14401	-1.35006
1748025	rs117210430	9.00406e-47	-1.37527	-3.53401e-10	8.66434e-07	-2.32586	-3.53401e-10
1748154	rs76209641	7.75861e-48	-2.32371	-1.50301	8.81558e-07	-0.888254	-1.4203
1748851	rs62435474	4.13629e-47	-2.15314	-3.53401e-10	8.73067e-07	-2.31823	-3.53401e-10
1750178	rs74523977	1.12893e-46	0.352575	-1.50166	8.22582e-07	-0.983265	-1.39453
1750265	rs7780342	7.2362e-47	-0.103089	-1.49076	7.98621e-07	-1.05404	-1.35332
1750797	rs4720940	7.89384e-48	-2.30326	-1.50619	9.68418e-07	-0.782386	-1.43219
1751464	rs117444102	4.43062e-47	-2.0844	-3.53401e-10	9.12155e-07	-2.27443	-3.53401e-10
1751897	rs113474638	6.71482e-44	5.91781	-0.678687	1.81948e-06	-0.920168	-0.663768
1752044	rs10281936	9.93171e-44	6.30923	-0.678687	2.14439e-06	-0.755864	-0.663768
1752347	rs10950335	7.93942e-48	-2.29882	-1.50487	8.57688e-07	-0.884162	-1.45184
1752546	rs143535781	3.48928e-47	-2.32325	-3.53401e-10	1.21885e-06	-1.98458	-3.53401e-10
1752900	rs118158007	1.15017e-46	-1.13045	-3.53401e-10	1.56427e-06	-1.73507	-3.53401e-10
1753083	rs10950336	8.01736e-48	-2.29619	-1.49773	1.01911e-06	-0.688948	-1.47461
1753241	rs6963851	7.21599e-47	-0.117415	-1.47923	8.7461e-07	-0.998785	-1.31768
1753390	rs12671076	1.36551e-46	0.528902	-1.48774	1.06274e-06	-0.777368	-1.34427
1753467	rs76230336	1.88798e-47	-1.45091	-1.48653	2.54677e-07	-2.23286	-1.31739
1753674	rs4720942	4.00341e-47	-2.1858	-3.53401e-10	1.12413e-06	-2.06548	-3.53401e-10
1753726	rs76944180	9.39294e-47	-4.05284e-10	-1.33299	2.03313e-06	-4.05284e-10	-1.47291
1753944	rs116318051	1.06382e-46	0.285671	-1.49416	7.39226e-07	-1.12078	-1.36386
1754118	rs11765505	7.74793e-48	-2.32189	-1.50621	6.90671e-07	-1.11576	-1.43682
1754509	rs10227916	1.38667e-45	2.59235	-1.23322	2.61318e-07	-2.32593	-1.19857
1754511	rs140565754	4.22804e-47	-2.13121	-3.53401e-10	1.36565e-06	-1.87085	-3.53401e-10
1754553	rs12531839	7.7602e-48	-2.32427	-1.50225	5.81164e-07	-1.26181	-1.46339
1756006	rs143496929	1.2133e-46	-1.07702	-3.53401e-10	2.06938e-06	-1.45524	-3.53401e-10
1756284	rs112488380	7.10985e-47	-0.109526	-1.50194	6.91349e-07	-1.15568	-1.39591
1757126	rs78395187	5.59097e-44	6.16329	-1.10733	9.98534e-07	-1.01854	-1.16541
1757236	rs6942534	5.02564e-47	-0.457377	-1.50102	5.02606e-07	-1.48122	-1.38921
1757251	rs6955859	5.54434e-47	-0.36072	-1.49945	5.27383e-07	-1.44015	-1.38216
1757605	rs62435490	7.10126e-44	6.33496	-1.03988	9.66533e-07	-1.15029	-1.06624
1758648	rs118159937	3.73246e-47	-2.25588	-3.53401e-10	3.16664e-06	-1.02981	-3.53401e-10
1758672	rs4997844	8.43549e-48	-2.24217	-1.50091	4.64069e-07	-1.4474	-1.50281
1759389	rs12671525	6.74668e-45	4.28712	-1.34585	6.71207e-07	-1.36374	-1.21743
1759891	rs6972238	7.93763e-48	-2.313	-1.49092	5.37623e-07	-1.31731	-1.48577
1759970	rs6958253	8.08171e-48	-2.30321	-1.48271	6.17456e-07	-1.17127	-1.49337
1760564	rs73040552	7.86882e-48	-2.32059	-1.49203	4.97203e-07	-1.3968	-1.48444
1762247	rs11768091	8.09735e-48	-2.31471	-1.46929	6.6329e-07	-1.09236	-1.50067
1762500	rs183251249	3.57316e-47	-2.29949	-3.53401e-10	1.15822e-06	-2.0356	-3.53401e-10
1763164	rs56113861	6.08497e-47	-0.362881	-1.40424	5.30938e-07	-1.33706	-1.47854
1763513	rs117733760	4.09461e-47	-2.16327	-3.53401e-10	9.49094e-07	-2.23473	-3.53401e-10
1763582	rs117867780	3.63412e-47	-2.28258	-3.53401e-10	1.10503e-06	-2.08262	-3.53401e-10
1763735	rs9886168	3.95353e-47	-0.700008	-1.49833	6.46227e-07	-1.23012	-1.38897
1763768	rs117707637	3.53098e-47	-2.31137	-3.53401e-10	1.01094e-06	-2.17161	-3.53401e-10
1764029	rs56169829	2.36627e-45	1.89354	-3.53401e-10	0.000239037	3.29413	-3.53401e-10
1764350	rs74464967	1.58741e-46	-4.05284e-10	-0.808258	2.77899e-06	-4.05284e-10	-1.1604
1764443	rs6951734	3.91562e-47	-0.707617	-1.50035	7.33947e-07	-1.10342	-1.38838
1764472	rs6968884	3.7797e-47	-0.738653	-1.50465	5.30895e-07	-1.4033	-1.41237
1764585	rs6460799	2.02185e-47	-1.4528	-1.41613	2.5867e-07	-2.14792	-1.38677
1765341	rs12671926	8.44652e-47	-4.05284e-10	-1.43919	1.97836e-06	-4.05284e-10	-1.50022
1766082	rs12670145	4.40429e-46	1.53213	-1.31991	2.3589e-07	-2.23339	-1.39349
1766670	rs4720965	2.58768e-46	0.900887	-1.22049	3.89845e-07	-1.88558	-1.23892
1767625	rs12699184	9.78056e-46	1.01004	-3.53401e-10	1.40118e-06	-1.84517	-3.53401e-10
1769473	rs56055450	3.84178e-46	1.39047	-1.31489	3.13336e-07	-1.99175	-1.35122
1769655	rs190438667	6.54362e-47	-1.69445	-3.53401e-10	1.44203e-06	-1.81643	-3.53401e-10
1770169	rs9639086	1.27187e-46	-4.05284e-10	-1.02987	4.25391e-06	-4.05284e-10	-0.734648
1770948	rs62435492	4.07522e-46	1.48954	-1.35498	2.59748e-07	-2.16439	-1.36614
1771272	rs12666498	3.71317e-46	1.38044	-1.33891	3.05695e-07	-1.99437	-1.37328
1771475	rs148976950	5.06567e-47	-0.456009	-1.49445	2.13402e-07	-2.24588	-1.48119
1771528	rs7788846	5.46191e-47	-1.87515	-3.53401e-10	1.034e-06	-2.14905	-3.53401e-10
1772779	rs4720973	1.9414e-46	-0.606952	-3.53401e-10	8.87677e-07	-2.30163	-3.53401e-10
1773380	rs12699185	3.25879e-45	2.21358	-3.53401e-10	3.50316e-06	-0.928822	-3.53401e-10
1774803	rs78292088	9.24488e-47	-4.05284e-10	-1.34887	2.00913e-06	-4.05284e-10	-1.48479
1774806	rs57817654	9.24488e-47	-4.05284e-10	-1.34887	2.00913e-06	-4.05284e-10	-1.48479
1774827	rs147205643	1.97556e-46	-4.05284e-10	-0.589509	4.36438e-06	-4.05284e-10	-0.70901
1775961	rs76073580	6.4666e-47	-0.222023	-1.48427	2.1329e-07	-2.2324	-1.49518
1776432	rs55939167	2.89936e-46	1.02225	-1.22812	3.28152e-07	-2.0113	-1.28546
1776744	rs139435009	3.48563e-47	-2.3243	-3.53401e-10	9.00565e-07	-2.28722	-3.53401e-10
1777457	rs146609695	1.60845e-46	-4.05284e-10	-0.795086	3.60617e-06	-4.05284e-10	-0.89984
1778042	rs79214629	1.37654e-46	-4.05284e-10	-0.950788	5.39305e-06	-4.05284e-10	-0.497375
1778225	rs117356590	3.53887e-47	-2.30914	-3.53401e-10	1.68812e-06	-1.65887	-3.53401e-10
1778604	rs12699191	2.06267e-46	-0.546356	-3.53401e-10	9.2143e-07	-2.26431	-3.53401e-10
1778741	rs3735664	1.16294e-47	-2.26952	-1.15248	2.70869e-07	-2.18566	-1.30295
1778763	rs148060329	8.09597e-47	-4.05284e-10	-1.48158	2.15747e-06	-4.05284e-10	-1.41355
1778953	rs3735663	3.52591e-46	1.15842	-1.16864	6.03896e-07	-1.48684	-1.2
1779109	rs12672562	1.31022e-47	-2.31275	-0.990005	3.32719e-07	-2.10686	-1.17608
1779369	rs117446094	8.54154e-47	-4.05284e-10	-1.428	2.36006e-06	-4.05284e-10	-1.3238
1779393	rs111964933	1.76383e-46	-0.702869	-3.53401e-10	1.03451e-06	-2.14856	-3.53401e-10
1780564	rs183630637	8.51355e-47	-4.05284e-10	-1.43128	1.98644e-06	-4.05284e-10	-1.49614
1781194	rs73278908	8.99552e-47	-4.05284e-10	-1.37622	2.02194e-06	-4.05284e-10	-1.47843
1781299	rs10429037	1.6843e-47	-2.26513	-0.786467	2.48835e-06	-0.422405	-0.84846
1781422	rs4720987	6.51693e-47	-1.69854	-3.53401e-10	9.4566e-07	-2.23836	-3.53401e-10
1781585	rs118043742	8.44418e-47	-1.43947	-3.53401e-10	1.11115e-06	-2.07709	-3.53401e-10
1782032	rs10281826	9.77665e-48	-2.32432	-1.27121	5.2011e-06	0.902128	-1.43574
1782773	rs12670548	1.24167e-47	-1.93267	-1.42381	4.67434e-07	-1.45726	-1.48572
1783373	rs1107200	5.51579e-47	-0.36699	-1.49834	2.03955e-07	-2.29388	-1.47846
1783781	rs34170521	1.55032e-46	0.544409	-1.37631	8.27993e-07	-0.961834	-1.4094
1783851	rs2895213	6.19175e-47	-1.74973	-3.53401e-10	1.00428e-06	-2.17822	-3.53401e-10
1783858	rs181154443	1.63621e-46	-4.05284e-10	-0.777978	6.09176e-06	-4.05284e-10	-0.375549
1784126	rs115530409	3.52474e-47	-2.31314	-3.53401e-10	3.45872e-06	-0.941586	-3.53401e-10
1785738	rs61236605	2.77383e-45	3.47034	-1.41789	2.2556e-07	-2.20823	-1.46343
1786818	rs76371074	1.25455e-46	0.254975	-1.29856	2.05684e-07	-2.32071	-1.4432
1786845	rs1534789	2.15616e-46	0.727366	-1.22939	2.23174e-07	-2.27942	-1.40287
1786919	rs79870618	8.00109e-47	-4.05284e-10	-1.49337	2.1727e-06	-4.05284e-10	-1.40652
1787003	rs1534788	7.94581e-48	-2.32541	-1.47747	5.79183e-07	-1.22257	-1.50606
1787206	rs145027156	1.13282e-46	-4.05284e-10	-1.14565	2.5269e-06	-4.05284e-10	-1.25549
1787236	rs9177	7.91674e-48	-2.3257	-1.48085	6.76531e-07	-1.06749	-1.50578
1787574	rs3829824	1.6186e-47	-2.11876	-0.972626	9.19054e-07	-0.997696	-1.2692
1787842	rs62435496	1.52971e-45	2.7544	-1.2971	2.25836e-07	-2.31715	-1.35328
1787846	rs115289415	4.69884e-47	-2.02563	-3.53401e-10	1.19598e-06	-2.00352	-3.53401e-10
1788063	rs80055850	2.37125e-46	-4.05284e-10	-0.406943	6.1632e-06	-4.05284e-10	-0.36389
1788212	rs150869753	1.46284e-46	-4.05284e-10	-0.889981	3.43863e-06	-4.05284e-10	-0.947413
1788280	rs10950352	8.55603e-48	-2.31943	-1.40946	1.7554e-06	-0.122333	-1.49746
1788351	rs28634488	1.1804e-45	2.6609	-1.46281	2.14986e-07	-2.2471	-1.47257
1788402	rs12699195	2.6237e-46	-0.305773	-3.53401e-10	9.27307e-07	-2.25796	-3.53401e-10
1789243	rs11975865	1.89607e-45	3.00828	-1.33628	2.24674e-07	-2.21294	-1.46265
1789313	rs12699199	1.65868e-45	1.53825	-3.53401e-10	1.54542e-06	-1.74719	-3.53401e-10
1790525	rs73670628	9.29546e-48	-2.32296	-1.32305	3.00785e-07	-1.98567	-1.39817
1790617	rs11770039	1.03084e-47	-2.18522	-1.35735	3.48944e-07	-1.79958	-1.43575
1790619	rs141320063	1.82176e-45	1.63203	-3.53401e-10	3.28148e-06	-0.994192	-3.53401e-10
1790624	rs4719277	2.00363e-45	3.03962	-1.31243	2.39876e-07	-2.20698	-1.40314
1791017	rs2398718	8.42832e-48	-2.2933	-1.45063	2.17664e-07	-2.30599	-1.40129
1791028	rs75962580	4.81908e-47	-0.638286	-1.36207	2.32817e-07	-2.15979	-1.4802
1791348	rs60397723	1.29561e-47	-1.8263	-1.48766	9.70786e-07	-0.705916	-1.50622
1791443	rs7455264	5.50338e-47	-1.314	-0.553587	9.00774e-07	-1.24789	-1.0391
1791461	rs117894127	6.38443e-46	0.583503	-3.53401e-10	1.22595e-06	-1.97877	-3.53401e-10
1791641	rs11975046	1.43444e-47	-1.78992	-1.42225	2.30032e-07	-2.155	-1.49702
1791678	rs11981606	1.96583e-47	-1.70418	-1.19285	2.19527e-07	-2.26984	-1.42893
1791695	rs34846337	3.4805e-47	-0.897064	-1.4287	7.43686e-07	-1.26182	-1.2168
1791770	rs11979306	1.51105e-47	-1.94649	-1.21365	1.70385e-06	-0.198526	-1.45107
1791913	rs2895214	1.75794e-47	-1.50356	-1.50524	5.54055e-07	-1.37209	-1.40089
1791972	rs3857702	2.01395e-46	0.928355	-1.49862	3.23216e-07	-1.85733	-1.45459
1792201	rs2031047	1.15766e-47	-2.18587	-1.24068	2.25271e-07	-2.2189	-1.45404
1792396	rs76720445	3.45677e-47	-0.830934	-1.50168	3.93725e-07	-1.61331	-1.50128
1792413	rs117279622	7.97948e-47	-4.05284e-10	-1.49607	1.98423e-06	-4.05284e-10	-1.49725
1792546	rs4720993	2.53632e-46	1.03874	-1.37838	5.60925e-07	-1.27293	-1.48772
1792688	rs6949979	9.61088e-48	-2.23291	-1.37972	0.00482664	7.44972	-1.1503
1792804	rs4719278	1.25039e-47	-2.08764	-1.26185	2.6868e-07	-2.0085	-1.48823
1792851	rs113832715	1.79347e-46	-0.686209	-3.53401e-10	1.53143e-05	0.546302	-3.53401e-10
1792882	rs118108161	4.67511e-46	-4.05284e-10	0.271894	4.32674e-06	-4.05284e-10	-0.717671
1792950	rs6974065	4.10354e-47	-0.68739	-1.4737	4.70375e-07	-1.64459	-1.29212
1793080	rs146664758	3.54279e-47	-2.30803	-3.53401e-10	4.66213e-06	-0.643013	-3.53401e-10
1793100	rs139266077	3.48194e-47	-2.32535	-3.53401e-10	6.28671e-06	-0.344048	-3.53401e-10
1793111	rs28488970	1.77879e-45	1.60816	-3.53401e-10	1.65881e-05	0.626202	-3.53401e-10
1793235	rs6460822	2.69578e-47	-1.07872	-1.50254	0.000155857	4.29434	-1.42789
1793768	rs11773062	3.97962e-47	-2.10096	-0.0907955	4.2354e-05	2.63169	-1.06811
1794263	rs62435498	6.91714e-47	-1.63894	-3.53401e-10	1.32698e-06	-1.89958	-3.53401e-10
1794634	rs10950354	1.57199e-47	-1.61462	-1.50598	0.0015967	6.60221	-1.409
1795063	rs1881866	7.86452e-47	-1.51058	-3.53401e-10	1.21119e-06	-1.99088	-3.53401e-10
1795097	rs117490182	3.48057e-47	-2.32575	-3.53401e-10	9.18134e-07	-2.2679	-3.53401e-10
1795154	rs12537167	1.51681e-47	-1.65019	-1.50614	0.00140017	6.47505	-1.41319
1795595	rs35677507	4.43563e-47	-2.08328	-3.53401e-10	2.04497e-06	-1.4671	-3.53401e-10
1795701	rs11766652	7.90215e-48	-2.30714	-1.50126	0.00167271	6.61091	-1.37119
1795706	rs12537784	6.00607e-44	6.59809	-1.47051	2.37539e-07	-2.24181	-1.3781
1796107	rs77134388	7.99786e-47	-4.05284e-10	-1.49377	2.14898e-06	-4.05284e-10	-1.41749
1796466	rs34959876	3.61389e-47	-2.28816	-3.53401e-10	1.77317e-06	-1.60972	-3.53401e-10
1796562	rs10950356	8.26252e-48	-2.30155	-1.46225	0.00214379	6.72489	-1.23705
1796625	rs12533498	1.60828e-47	-1.64572	-1.45205	0.00173755	6.49114	-1.21339
1797118	rs56097943	7.64826e-47	-1.53847	-3.53401e-10	1.23353e-06	-1.97261	-3.53401e-10
1797192	rs67959267	1.36361e-47	-1.77529	-1.48752	0.00130493	6.281	-1.28958
1798594	rs12540003	1.33088e-47	-1.80956	-1.47754	0.00311118	7.11811	-1.25784
1798931	rs10950357	8.81419e-48	-2.30344	-1.39572	0.00157494	6.28322	-1.10373
1798952	rs10950358	1.50055e-47	-1.72208	-1.44504	0.00381423	7.25902	-1.19501
1799284	rs73042617	1.5421e-47	-1.96186	-1.17794	2.92454e-07	-2.18396	-1.22797
1799799	rs62435502	1.43892e-47	-2.01986	-1.18919	2.96766e-07	-2.15898	-1.23832
1799838	rs55682486	9.73099e-48	-2.20863	-1.39158	0.00244404	6.71555	-1.09663
1799925	rs62435504	9.0733e-48	-2.24672	-1.42347	0.00192944	6.51911	-1.13661
1800064	rs60491075	1.86895e-47	-1.50921	-1.43836	0.00849855	8.04649	-1.18133
1800234	rs61259157	1.80019e-47	-1.54855	-1.4365	0.00740766	7.90508	-1.17729
1800672	rs79902589	2.62671e-46	-4.05284e-10	-0.304628	3.46248e-06	-4.05284e-10	-0.9405
1800696	rs10275833	8.62663e-43	9.27484	-1.48259	3.0496e-07	-2.00186	-1.3682
1800967	rs10950359	1.58615e-47	-1.74686	-1.36477	8.03914e-05	3.25358	-1.04916
1801294	rs10950360	1.45231e-47	-1.84934	-1.35045	7.79605e-05	3.17363	-0.999917
1801305	rs10950361	1.4075e-47	-1.85804	-1.37309	7.36375e-05	3.14398	-1.02731
1801321	rs10258103	2.31154e-47	-1.77281	-0.962221	2.98543e-07	-2.31938	-1.07194
1801623	rs11761898	2.2019e-47	-1.33063	-1.45299	9.76274e-05	3.58275	-1.18408
1801707	rs11768936	2.15406e-47	-1.35257	-1.45302	9.27999e-05	3.52914	-1.18118
1801914	rs11769007	1.07013e-47	-2.094	-1.41117	4.78981e-05	2.77295	-1.08636
1802023	rs11769049	9.96015e-48	-2.16797	-1.40897	3.43303e-05	2.4353	-1.08176
1802069	rs137894600	1.79736e-44	3.92113	-3.53401e-10	4.60535e-06	-0.655267	-3.53401e-10
1802076	rs150826708	4.71305e-47	-2.02261	-3.53401e-10	9.27406e-07	-2.25785	-3.53401e-10
1802121	rs34250162	3.48552e-47	-2.32433	-3.53401e-10	1.37621e-06	-1.86315	-3.53401e-10
1802422	rs55835113	1.24581e-47	-2.00955	-1.34361	4.83813e-05	2.66184	-0.965217
1802677	rs7790092	1.27261e-47	-1.99183	-1.34004	4.60493e-05	2.60744	-0.960212
1802981	rs139100205	4.77451e-47	-2.00965	-3.53401e-10	9.79691e-07	-2.203	-3.53401e-10
1803737	rs189979450	6.31233e-47	-1.73044	-3.53401e-10	1.04114e-06	-2.14217	-3.53401e-10
1803950	rs34122874	3.47956e-47	-2.32604	-3.53401e-10	1.4625e-06	-1.80234	-3.53401e-10
1804067	rs34616685	4.59559e-46	0.254739	-3.53401e-10	8.67579e-07	-2.32453	-3.53401e-10
1804632	rs35660570	3.60884e-47	-2.28956	-3.53401e-10	1.33544e-06	-1.89323	-3.53401e-10
1804909	rs7800904	1.31675e-47	-1.96601	-1.33177	7.42231e-05	3.05622	-0.931635
1805519	rs56404040	1.4178e-47	-1.98194	-1.2419	8.01252e-05	2.99411	-0.793006
1805622	rs56246328	3.65281e-47	-0.846926	-1.43052	0.000322622	4.69923	-1.10523
1805917	rs11769612	1.24527e-47	-2.02969	-1.32391	7.69459e-05	3.10361	-0.942991
1805927	rs11763008	3.63454e-47	-0.860162	-1.4223	0.000319337	4.67035	-1.08659
1806039	rs117512127	1.16834e-46	-4.05284e-10	-1.11478	2.22494e-06	-4.05284e-10	-1.38276
1806293	rs12532765	1.28618e-47	-2.00026	-1.32101	5.71478e-05	2.7612	-0.898051
1806591	rs12535951	1.49386e-42	9.81709	-1.47575	1.81449e-06	-0.90191	-0.684773
1806723	rs12538366	3.21929e-47	-0.977247	-1.42654	0.0001835	4.12535	-1.09562
1806967	rs62435506	1.24411e-47	-1.95344	-1.40108	6.25324e-05	3.03983	-1.08663
1807221	rs144236940	3.86608e-47	-2.2207	-3.53401e-10	1.9765e-06	-1.50116	-3.53401e-10
1807602	rs10950363	1.17672e-47	-2.10068	-1.30953	4.06409e-05	2.4296	-0.907308
1807718	rs75795879	8.71796e-47	-4.05284e-10	-1.40756	1.96742e-06	-4.05284e-10	-1.50576
1807944	rs56122302	1.69754e-47	-1.88831	-1.15546	2.67068e-07	-2.26039	-1.24235
1808592	rs2222813	1.37232e-47	-1.8497	-1.40674	3.24307e-05	2.39277	-1.09615
1808628	rs10248201	4.25253e-47	-0.630363	-1.49507	0.000380196	5.06255	-1.30435
1809120	rs10277267	9.10868e-48	-2.1889	-1.4774	6.76984e-06	1.00602	-1.27603
1809245	rs62435527	5.44309e-47	-1.8786	-3.53401e-10	9.06017e-07	-2.28118	-3.53401e-10
1809385	rs1113831	1.84701e-47	-1.45382	-1.50555	7.93928e-05	3.60156	-1.40964
1809409	rs62435528	2.41056e-45	1.91209	-3.53401e-10	1.51705e-06	-1.76572	-3.53401e-10
1809530	rs3857705	2.03126e-47	-1.48219	-1.3821	4.51121e-05	2.81663	-1.18997
1809618	rs1919908	9.35714e-48	-2.32578	-1.31361	5.30953e-06	0.599066	-1.11205
1810281	rs117760197	1.03466e-45	1.0663	-3.53401e-10	1.97208e-06	-1.5034	-3.53401e-10
1810650	rs73042649	3.14291e-46	-0.125211	-3.53401e-10	1.16534e-06	-2.02947	-3.53401e-10
1810666	rs73042652	8.28573e-47	-0.0820396	-1.37637	2.58147e-07	-2.10989	-1.42682
1810768	rs62435529	1.19016e-46	0.181557	-1.27783	3.24848e-07	-1.96013	-1.34675
1810957	rs118154933	7.58142e-46	0.755341	-3.53401e-10	8.68248e-07	-2.32376	-3.53401e-10
1811089	rs73042655	7.6807e-47	-0.183397	-1.35084	2.92296e-07	-2.00587	-1.4066
1811562	rs56171262	1.34165e-46	0.372814	-1.34927	3.10439e-07	-1.94691	-1.40535
1811628	rs10230245	1.08165e-41	11.8086	-1.48759	8.34826e-07	-1.03679	-1.32623
1811708	rs11768705	3.00328e-47	-1.1317	-1.34153	1.18328e-05	1.74383	-1.45545
1811710	rs34668096	3.67184e-47	-2.27225	-3.53401e-10	2.82558e-06	-1.14377	-3.53401e-10
1811867	rs56353081	1.30169e-46	0.366752	-1.37345	3.0385e-07	-1.94918	-1.42453
1811883	rs55781164	1.32955e-46	0.366752	-1.35227	3.08992e-07	-1.94918	-1.40775
1811928	rs56271307	1.29142e-46	0.366752	-1.38137	3.01976e-07	-1.94918	-1.43072
1811976	rs13227985	8.33773e-48	-2.25628	-1.49846	3.69641e-06	0.59147	-1.4666
1812024	rs55722302	1.28548e-46	0.352568	-1.37179	3.02638e-07	-1.95447	-1.42323
1812128	rs56293803	7.93402e-47	-0.141113	-1.36067	2.72483e-07	-2.04404	-1.43862
1812267	rs4634524	1.39773e-47	-1.73433	-1.50377	5.57358e-07	-1.30502	-1.46201
1812295	rs4255033	1.56525e-47	-1.62014	-1.50476	4.57667e-07	-1.50698	-1.45712
1812311	rs4475382	1.44082e-47	-1.70297	-1.50476	5.37992e-07	-1.34528	-1.45712
1812494	rs13221022	1.67467e-47	-1.55209	-1.50524	6.0334e-07	-1.23816	-1.4496
1812548	rs13231311	1.42895e-47	-1.7113	-1.50471	6.09758e-07	-1.22404	-1.45313
1812576	rs13221159	8.03003e-48	-2.29602	-1.49632	2.48559e-06	0.198206	-1.47018
1812676	rs13245370	1.32971e-47	-1.783	-1.50498	5.35257e-07	-1.34778	-1.45971
1812726	rs13230722	1.27727e-47	-1.82415	-1.50407	5.5864e-07	-1.30102	-1.46372
1812743	rs12532459	1.32379e-47	-1.78838	-1.50407	5.98915e-07	-1.2314	-1.46372
1812860	rs12540491	1.43664e-47	-1.70624	-1.50439	5.64104e-07	-1.29612	-1.45889
1812909	rs12540494	1.4218e-47	-1.71603	-1.50498	5.73241e-07	-1.28341	-1.45553
1812972	rs12530625	1.43713e-47	-1.70624	-1.50405	5.63182e-07	-1.29612	-1.46052
1813056	rs66491680	8.01573e-48	-2.30323	-1.49089	1.68967e-06	-0.170157	-1.48779
1813062	rs67486596	1.53579e-47	-1.6392	-1.5047	4.67372e-07	-1.48589	-1.45722
1813125	rs79244400	1.53088e-46	-0.844515	-3.53401e-10	9.31817e-07	-2.25311	-3.53401e-10
1813150	rs10280601	1.24495e-47	-1.84894	-1.50491	6.30696e-07	-1.1861	-1.45732
1813198	rs13245980	1.40695e-47	-1.72682	-1.5047	5.80463e-07	-1.26919	-1.45722
1813258	rs10235174	1.39242e-47	-1.73751	-1.50439	5.87848e-07	-1.25489	-1.45889
1813406	rs10238227	1.30749e-47	-1.80115	-1.50369	5.89373e-07	-1.24905	-1.46213
1813498	rs10268666	1.51618e-47	-1.6527	-1.50405	4.80563e-07	-1.45476	-1.46052
1813525	rs10225055	1.50023e-47	-1.66403	-1.50329	4.85301e-07	-1.44176	-1.46371
1813576	rs10238448	1.49909e-47	-1.66403	-1.50405	4.8685e-07	-1.44176	-1.46052
1813580	rs10238449	1.49909e-47	-1.66403	-1.50405	4.8685e-07	-1.44176	-1.46052
1813656	rs150879587	9.15975e-47	-4.05284e-10	-1.35813	1.97929e-06	-4.05284e-10	-1.49975
1813776	rs55634111	1.48565e-47	-1.67304	-1.50405	5.40119e-07	-1.33793	-1.46052
1813959	rs35267398	1.42365e-47	-1.71603	-1.50369	5.6947e-07	-1.28341	-1.46213
1814063	rs10239047	1.54057e-47	-1.6354	-1.5054	4.85354e-07	-1.44918	-1.45618
1814082	rs10225815	1.484e-47	-1.67304	-1.50517	5.41556e-07	-1.33793	-1.45787
1814164	rs10228960	1.45137e-47	-1.69527	-1.50517	5.56812e-07	-1.31015	-1.45787
1814448	rs5028881	1.46752e-47	-1.6842	-1.50517	5.49105e-07	-1.32409	-1.45787
1814867	rs4535615	5.24002e-47	-1.91662	-3.53401e-10	1.20957e-06	-1.99222	-3.53401e-10
1814967	rs11770842	8.2247e-48	-2.26276	-1.50563	1.12048e-05	1.68841	-1.45455
1815002	rs6955820	1.40879e-47	-1.72531	-1.50491	4.98538e-07	-1.41904	-1.45952
1815304	rs10950368	1.3773e-47	-1.74791	-1.50491	5.76064e-07	-1.2745	-1.45952
1815496	rs74573274	1.36121e-47	-1.75915	-1.50542	5.36044e-07	-1.35412	-1.4519
1815497	rs74760239	1.37506e-47	-1.74865	-1.50579	5.30687e-07	-1.36776	-1.44831
1815501	rs34411311	1.37506e-47	-1.74865	-1.50579	5.30687e-07	-1.36776	-1.44831
1815665	rs73042683	1.28929e-46	0.175197	-1.19146	3.27466e-07	-1.97474	-1.32412
1815716	rs10270415	1.3883e-47	-1.74019	-1.50467	5.42523e-07	-1.3323	-1.46171
1815791	rs10270538	1.38838e-47	-1.74019	-1.50462	5.4283e-07	-1.3323	-1.46114
1815851	rs10270654	1.37523e-47	-1.74971	-1.50462	5.49651e-07	-1.31981	-1.46114
1816112	rs12539381	1.46752e-47	-1.6842	-1.50517	5.49105e-07	-1.32409	-1.45787
1816229	rs10271168	1.44813e-47	-1.69802	-1.50465	5.01601e-07	-1.40828	-1.46416
1816322	rs4577861	1.38882e-47	-1.74019	-1.5043	5.41965e-07	-1.3323	-1.46274
1816397	rs4436012	1.38474e-47	-1.74348	-1.50395	5.97975e-07	-1.23239	-1.46431
1816627	rs61600402	5.61655e-47	-1.84723	-3.53401e-10	1.01387e-06	-2.16871	-3.53401e-10
1816742	rs10277923	1.41891e-47	-1.71876	-1.5043	5.27279e-07	-1.35977	-1.46274
1816743	rs10277924	1.41891e-47	-1.71876	-1.5043	5.27279e-07	-1.35977	-1.46274
1816831	rs10259574	1.40372e-47	-1.72952	-1.5043	5.34546e-07	-1.34608	-1.46274
1816893	rs10259592	1.40372e-47	-1.72952	-1.5043	5.34546e-07	-1.34608	-1.46274
1816966	rs10259699	1.40368e-47	-1.72952	-1.50433	5.34844e-07	-1.34608	-1.46218
1817141	rs10275253	1.4349e-47	-1.70789	-1.50395	5.19345e-07	-1.37337	-1.46431
1817310	rs10260077	1.40473e-47	-1.72952	-1.50358	5.32888e-07	-1.34608	-1.46585
1817375	rs13229113	1.47165e-47	-1.68261	-1.50395	4.71568e-07	-1.46987	-1.46431
1817409	rs10263066	1.40473e-47	-1.72952	-1.50358	5.32888e-07	-1.34608	-1.46585
1817997	rs1112898	7.97052e-48	-2.30524	-1.49454	1.79766e-06	-0.116788	-1.47921
1818739	rs73042690	2.30729e-47	-1.30337	-1.4335	6.51844e-06	1.17478	-1.48263
1818907	rs10267930	7.94338e-48	-2.31005	-1.49314	1.7224e-06	-0.169251	-1.46952
1819139	rs10227806	1.26576e-46	0.318526	-1.35322	2.9368e-07	-1.97424	-1.43351
1819179	rs7810648	3.97195e-42	10.8241	-1.50489	2.78042e-07	-2.19985	-1.26262
1819185	rs28430626	7.86954e-48	-2.31881	-1.49372	1.51102e-06	-0.289274	-1.48043
1819552	rs184154880	1.28653e-46	-1.01841	-3.53401e-10	8.67861e-07	-2.32421	-3.53401e-10
1819584	rs62435643	4.74099e-47	-0.934749	-1.08195	2.51266e-07	-2.32486	-1.23887
1820029	rs28754361	4.42635e-47	-0.832983	-1.25239	2.2246e-07	-2.32543	-1.36007
1820158	rs6965555	1.17756e-47	-1.9052	-1.5043	1.05703e-06	-0.664284	-1.46274
1820538	rs2103342	1.13049e-47	-1.94634	-1.50395	1.10168e-06	-0.621346	-1.46431
1820702	rs2091640	1.14052e-47	-1.93751	-1.50395	1.08142e-06	-0.639906	-1.46431
1820852	rs2091639	1.12066e-47	-1.95507	-1.50395	1.12243e-06	-0.602687	-1.46431
1821008	rs2091638	1.13049e-47	-1.94634	-1.50395	1.10168e-06	-0.621346	-1.46431
1821278	rs1881858	1.34357e-47	-1.77169	-1.50592	8.32674e-07	-0.914631	-1.45097
1821475	rs150849003	8.14613e-47	-4.05284e-10	-1.4754	1.9735e-06	-4.05284e-10	-1.50268
1821564	rs11766178	7.75807e-48	-2.32189	-1.50491	1.09795e-06	-0.638453	-1.45059
1821635	rs1106396	1.42098e-47	-1.71619	-1.50541	7.37936e-07	-1.03032	-1.45606
1821725	rs11766215	1.32086e-47	-1.78861	-1.50604	8.90463e-07	-0.849458	-1.44904
1821981	rs62435645	4.10029e-47	-0.904447	-1.25744	2.21829e-07	-2.32444	-1.36389
1822160	rs35531597	1.82536e-47	-1.53542	-1.43575	2.16973e-07	-2.22497	-1.4855
1822234	rs62435647	3.68198e-47	-1.15071	-1.11878	2.48128e-07	-2.30836	-1.26794
1822303	rs62435648	3.44909e-47	-1.13096	-1.20388	2.3083e-07	-2.32581	-1.32275
1822667	rs11760634	8.70662e-48	-2.20525	-1.50619	9.12968e-07	-0.831337	-1.4422
1822891	rs13236682	1.38239e-47	-1.74414	-1.50499	6.86906e-07	-1.08885	-1.46919
1823203	rs36020539	1.31312e-47	-1.79509	-1.50545	7.4247e-07	-1.01761	-1.46265
1823265	rs62435650	2.1598e-47	-1.30253	-1.5004	7.78958e-07	-0.948688	-1.4836
1824027	rs13225824	3.52528e-47	-2.31298	-3.53401e-10	1.75741e-06	-1.61864	-3.53401e-10
1824028	rs7800019	2.83446e-47	-1.03041	-1.50068	6.08547e-07	-1.26406	-1.41511
1824252	rs80052435	1.15082e-46	-4.05284e-10	-1.12989	4.17097e-06	-4.05284e-10	-0.754338
1824534	rs67845389	4.76248e-47	-0.541463	-1.47071	5.13662e-07	-1.51541	-1.33327
1824758	rs73042701	4.40976e-47	-0.617005	-1.47212	5.39544e-07	-1.46312	-1.33639
1825232	rs112374272	5.63542e-47	-1.84387	-3.53401e-10	8.75744e-07	-2.31517	-3.53401e-10
1825304	rs10950371	4.63184e-47	-0.574102	-1.46589	6.26421e-07	-1.32741	-1.32281
1825321	rs10230862	5.97763e-47	-0.307771	-1.47715	5.65538e-07	-1.4046	-1.34786
1825946	rs7801640	3.31821e-43	6.83682	-3.53401e-10	2.36981e-05	0.982907	-3.53401e-10
1826568	rs144901857	9.07954e-47	-4.05284e-10	-1.36692	1.96809e-06	-4.05284e-10	-1.50542
1826878	rs12669620	1.03825e-46	0.242025	-1.47485	5.35598e-07	-1.46373	-1.34313
1827002	rs6954989	3.68892e-44	6.11583	-1.47569	4.40694e-07	-2.10507	-0.896817
1827427	rs113406765	5.63542e-47	-1.84387	-3.53401e-10	8.75744e-07	-2.31517	-3.53401e-10
1827552	rs78211483	1.43893e-46	-4.05284e-10	-0.906458	2.54177e-06	-4.05284e-10	-1.24962
1827569	rs11760284	1.09722e-46	0.287477	-1.46505	5.70962e-07	-1.45639	-1.28652
1827577	rs11764562	4.51959e-47	-0.61349	-1.45103	7.03365e-07	-1.25879	-1.27557
1827717	rs9648141	2.50912e-37	21.7511	-1.37831	1.15653e-06	-1.56218	-0.474888
1827986	rs13221665	3.48123e-47	-2.32556	-3.53401e-10	1.69105e-06	-1.65714	-3.53401e-10
1828038	rs13238613	4.83443e-47	-0.538166	-1.45902	6.52763e-07	-1.31681	-1.29222
1828676	rs77038490	8.1715e-47	-4.05284e-10	-1.47229	2.0616e-06	-4.05284e-10	-1.459
1828761	rs34400421	5.28e-47	-0.447879	-1.46114	6.23203e-07	-1.3586	-1.29677
1828774	rs34590341	4.97176e-47	-0.50629	-1.46288	6.47948e-07	-1.31589	-1.30054
1829228	rs11761457	1.34918e-46	0.506808	-1.47767	5.02521e-07	-1.55342	-1.31718
1829495	rs7802621	1.40999e-46	0.552155	-1.47893	4.89294e-07	-1.57683	-1.32045
1829530	rs60291312	1.70316e-46	0.707913	-1.44579	1.03246e-06	-0.906107	-1.24443
1829835	rs7803164	1.6127e-46	0.682078	-1.47453	3.61199e-07	-1.87383	-1.32698
1829899	rs7789703	1.37878e-46	0.515894	-1.46505	5.04267e-07	-1.58061	-1.28652
1830011	rs10232901	1.57489e-46	0.656171	-1.47235	4.62538e-07	-1.64968	-1.30384
1830116	rs11765833	1.36631e-46	0.506808	-1.46505	5.18166e-07	-1.55342	-1.28652
1830740	rs116930819	5.03638e-47	-1.95626	-3.53401e-10	9.62062e-07	-2.22116	-3.53401e-10
1831645	rs111603498	6.64132e-47	-1.67963	-3.53401e-10	9.30681e-07	-2.25433	-3.53401e-10
1831671	rs7777233	1.55388e-46	0.646777	-1.47638	4.7799e-07	-1.60676	-1.31389
1831832	rs77151876	4.20866e-46	-4.05284e-10	0.166785	4.84546e-06	-4.05284e-10	-0.604444
1832091	rs13223867	7.9103e-47	-0.0355975	-1.46918	5.14839e-07	-1.52557	-1.32082
1833009	rs12669133	2.14041e-44	5.57258	-1.47677	4.92651e-07	-1.95752	-0.932924
1833097	rs11765289	1.91257e-46	0.827332	-1.44924	9.14907e-07	-0.991496	-1.27992
1833341	rs113083062	5.4422e-47	-1.87876	-3.53401e-10	8.71652e-07	-2.31985	-3.53401e-10
1833558	rs117470703	1.19112e-46	-1.09546	-3.53401e-10	3.7455e-06	-0.861931	-3.53401e-10
1833890	rs112447439	5.43975e-47	-1.87921	-3.53401e-10	8.71606e-07	-2.3199	-3.53401e-10
1834022	rs7806265	8.74032e-47	0.0827402	-1.48774	4.4415e-07	-1.61392	-1.38016
1834533	rs10085710	5.29732e-47	-1.90574	-3.53401e-10	8.69211e-07	-2.32265	-3.53401e-10
1834878	rs112985927	5.51504e-47	-1.86547	-3.53401e-10	8.73092e-07	-2.3182	-3.53401e-10
1835434	rs77755070	7.13993e-46	-4.05284e-10	0.695344	8.45428e-06	-4.05284e-10	-0.0478137
1835894	rs10950377	4.05138e-46	1.61458	-1.48588	5.11141e-07	-1.47753	-1.37607
1836384	rs143673129	4.34551e-46	0.198783	-3.53401e-10	1.16132e-06	-2.03293	-3.53401e-10
1836443	rs117947279	5.51784e-47	-1.86496	-3.53401e-10	8.7315e-07	-2.31813	-3.53401e-10
1836630	rs140500429	1.16471e-46	-1.11789	-3.53401e-10	3.83907e-06	-0.837257	-3.53401e-10
1837226	rs9655092	2.75003e-44	5.80613	-1.45971	5.22065e-07	-1.94425	-0.888202
1837439	rs2398735	1.36661e-46	0.525444	-1.48347	6.2493e-07	-1.28351	-1.3691
1837636	rs2895215	1.51913e-46	0.631453	-1.48368	5.85524e-07	-1.34231	-1.37542
1837882	rs76187069	2.35515e-46	-4.05284e-10	-0.413756	7.14695e-06	-4.05284e-10	-0.2158
1838302	rs113902397	4.92271e-47	-1.97909	-3.53401e-10	8.66273e-07	-2.32604	-3.53401e-10
1838458	rs139623485	4.96198e-47	-1.97114	-3.53401e-10	8.85833e-07	-2.30371	-3.53401e-10
1839009	rs7804761	2.30616e-44	5.5475	-1.37711	5.02404e-07	-2.28075	-0.590089
1839151	rs7785471	3.33157e-44	5.97756	-1.4393	6.25687e-07	-1.87879	-0.772599
1839531	rs12535468	2.45186e-44	5.64981	-1.41815	6.78739e-07	-1.86688	-0.70312
1839581	rs9654923	1.58387e-44	5.22472	-1.43003	7.19765e-07	-1.7687	-0.742614
1839588	rs9654924	2.22147e-44	5.55794	-1.42496	7.26903e-07	-1.7747	-0.726743
1839652	rs9655093	4.67641e-44	6.31244	-1.4351	5.51072e-07	-2.01953	-0.758846
1839758	rs9655094	5.02042e-44	6.39814	-1.44982	5.79164e-07	-1.9202	-0.808459
1839787	rs9654925	5.1031e-44	6.41592	-1.45127	5.93043e-07	-1.89207	-0.812904
1839791	rs111272321	4.39145e-47	-2.09329	-3.53401e-10	8.98389e-07	-2.28964	-3.53401e-10
1840118	rs10252681	2.40499e-44	5.65745	-1.44509	7.19643e-07	-1.74049	-0.770997
1840122	rs10252682	2.40862e-44	5.65745	-1.44359	7.23396e-07	-1.74049	-0.765795
1840212	rs10281410	3.34738e-44	6.00228	-1.45929	6.18684e-07	-1.84011	-0.822536
1840300	rs10271282	2.50596e-44	5.74527	-1.49178	5.63937e-07	-1.76397	-0.99133
1840356	rs13223291	2.1014e-44	5.52351	-1.4461	6.71293e-07	-1.80655	-0.774488
1840406	rs10271165	2.87818e-44	5.84101	-1.44904	6.24835e-07	-1.86789	-0.78486
1840451	rs10274477	2.63105e-44	5.74527	-1.44308	7.07848e-07	-1.76397	-0.764043
1840557	rs11767667	4.12931e-46	1.64181	-1.49406	4.55113e-07	-1.4901	-1.4796
1840573	rs112178597	4.6193e-47	-2.0427	-3.53401e-10	8.69172e-07	-2.3227	-3.53401e-10
1840583	rs66461929	1.3429e-44	5.12817	-1.49853	4.94817e-07	-1.84708	-1.03897
1841180	rs7783210	1.87086e-44	5.38791	-1.4267	8.25086e-07	-1.66455	-0.710202
1841342	rs6949478	1.05826e-39	16.4038	-1.49949	3.14123e-06	-0.112785	-0.925087
1841703	rs9648146	1.6024e-44	5.23302	-1.4267	7.98753e-07	-1.69699	-0.710202
1841733	rs9648147	1.54304e-44	5.18827	-1.4197	8.27058e-07	-1.68399	-0.688373
1841891	rs9648148	1.67542e-44	5.2779	-1.42703	7.73285e-07	-1.70985	-0.729744
1841944	rs34635929	3.48255e-47	-2.32518	-3.53401e-10	1.67078e-06	-1.66919	-3.53401e-10
1842019	rs12666855	1.32762e-44	5.03791	-1.4197	8.37141e-07	-1.67188	-0.688373
1842086	rs56216201	1.05953e-44	4.80318	-1.41054	1.01972e-06	-1.50227	-0.660684
1842090	rs12673973	1.37663e-44	5.07058	-1.41612	8.72059e-07	-1.64872	-0.670664
1842407	rs12699299	1.5594e-44	5.22472	-1.44561	6.98378e-07	-1.7687	-0.772777
1842433	rs116853388	3.79819e-46	0.0641666	-3.53401e-10	1.11061e-06	-2.07758	-3.53401e-10
1842620	rs6959430	1.67293e-44	5.28937	-1.43998	7.52847e-07	-1.71285	-0.753527
1842745	rs6959701	1.45811e-44	5.17998	-1.46803	6.49751e-07	-1.75647	-0.857186
1842754	rs6955733	1.2219e-44	5.00684	-1.47162	6.72169e-07	-1.70748	-0.872251
1842946	rs575028939	4.64024e-47	-2.03818	-3.53401e-10	2.51898e-06	-1.25863	-3.53401e-10
1843200	rs6460870	1.55362e-46	0.628799	-1.45857	6.13411e-07	-1.16841	-1.5028
1843294	rs113529047	4.44158e-47	-2.08193	-3.53401e-10	8.74298e-07	-2.31682	-3.53401e-10
1843348	rs7809679	8.27139e-45	4.57919	-1.43417	9.06505e-07	-1.54643	-0.73421
1843541	rs7811019	1.67557e-46	0.6977	-1.45191	5.87011e-07	-1.21089	-1.5043
1843708	rs75649291	4.57018e-47	-2.05339	-3.53401e-10	8.70281e-07	-2.32143	-3.53401e-10
1843794	rs7810323	1.39202e-44	5.06911	-1.40354	8.07363e-07	-1.75635	-0.64012
1843861	rs111861713	4.12908e-47	-2.15489	-3.53401e-10	8.84734e-07	-2.30495	-3.53401e-10
1843966	rs10950380	4.55614e-40	15.555	-1.49336	3.5448e-06	-0.0455482	-0.871455
1844097	rs57809775	6.11132e-47	-1.7628	-3.53401e-10	8.67284e-07	-2.32487	-3.53401e-10
1844156	rs62436961	6.25064e-47	-0.567546	-1.17272	8.17263e-07	-0.892459	-1.49182
1844882	rs6955485	2.03805e-40	14.7623	-1.50517	2.45181e-06	-0.284213	-1.00145
1844893	rs35109831	6.98185e-44	6.20814	-0.930014	1.50727e-06	-1.92858	0.156393
1844933	rs35702780	1.64994e-43	6.91727	-0.77913	4.781e-06	-1.84174	1.2239
1845351	rs145821174	9.72825e-47	-4.05284e-10	-1.29791	5.84444e-06	-4.05284e-10	-0.416995
1845368	rs112426919	7.86279e-48	-2.30717	-1.50622	1.06873e-06	-0.623586	-1.49243
1845373	rs13221450	1.04671e-43	6.79165	-1.1086	2.72134e-06	-1.6405	0.459141
1845559	rs189468716	1.61127e-46	-4.05284e-10	-0.793336	2.2026e-06	-4.05284e-10	-1.39285
1846024	rs6943624	2.01882e-39	17.0563	-1.50602	3.9837e-06	-0.0865179	-0.713758
1846069	rs6943754	2.02765e-39	17.0563	-1.50165	4.67091e-06	-0.0865179	-0.554614
1846257	rs13237323	6.67546e-44	6.73723	-1.50399	4.08721e-07	-1.62239	-1.45482
1846286	rs6962590	2.86519e-44	5.16226	-0.774818	5.2651e-06	-1.61463	1.09325
1846775	rs35938635	5.15386e-44	5.74043	-0.765869	6.60437e-06	-1.50114	1.20639
1846851	rs111938863	5.90504e-47	-1.79714	-3.53401e-10	9.13081e-07	-2.27342	-3.53401e-10
1847390	rs12699308	7.44541e-41	13.7561	-1.50595	1.05696e-05	0.853602	-0.678109
1847623	rs62434660	2.47478e-46	0.300855	-0.665062	1.31464e-06	-0.833188	-1.07573
1847913	rs12540834	3.51051e-40	15.2903	-1.48937	7.17568e-06	0.234784	-0.446573
1848156	rs12532324	7.00935e-44	5.88009	-0.598033	8.64724e-06	-1.54501	1.51977
1848291	rs4721032	8.96211e-47	-4.05284e-10	-1.37994	2.93456e-06	-4.05284e-10	-1.10593
1848484	rs6460880	5.16687e-40	15.692	-1.50454	5.91986e-06	0.202861	-0.607034
1848616	rs111702000	7.49152e-44	5.34858	-3.53401e-10	1.28723e-06	-1.92999	-3.53401e-10
1848795	rs6976684	4.10256e-46	0.960031	-0.818779	6.80699e-07	-1.39619	-1.17093
1848851	rs35467549	1.75337e-44	4.5224	-0.626052	8.05709e-06	-1.5075	1.41157
1849112	rs117483869	1.00521e-45	1.03742	-3.53401e-10	2.22331e-06	-1.38349	-3.53401e-10
1849127	rs4540313	1.76742e-44	4.62057	-0.716242	5.93907e-06	-1.64629	1.24535
1849272	rs4351332	5.30987e-40	15.7209	-1.50614	6.42668e-06	0.362307	-0.684335
1849413	rs4346905	7.45301e-44	6.15677	-0.813338	5.36952e-06	-1.65431	1.15256
1849790	rs6944052	6.65642e-47	-1.67736	-3.53401e-10	8.85128e-07	-2.30451	-3.53401e-10
1849810	rs6944063	1.51081e-44	4.5111	-0.76364	5.79364e-06	-1.55254	1.12681
1849837	rs80086352	8.89225e-45	-4.05284e-10	3.21741	2.2781e-05	-4.05284e-10	0.943441
1849856	rs6944188	5.70074e-47	-1.83235	-3.53401e-10	8.72984e-07	-2.31832	-3.53401e-10
1849983	rs148178976	1.01625e-45	1.04835	-3.53401e-10	2.23621e-06	-1.3777	-3.53401e-10
1850108	rs139851214	7.85452e-46	0.790731	-3.53401e-10	1.95544e-06	-1.51187	-3.53401e-10
1850251	rs74724615	1.24303e-46	-0.698945	-0.353862	2.17636e-06	-1.84243	0.437599
1850441	rs149891465	2.57214e-45	1.97696	-3.53401e-10	9.14568e-07	-2.27179	-3.53401e-10
1850851	rs78885957	7.96362e-47	-4.05284e-10	-1.49806	2.2373e-06	-4.05284e-10	-1.37722
1851163	rs111585969	2.16311e-44	4.10636	-3.53401e-10	1.66133e-06	-1.67487	-3.53401e-10
1851205	rs35273555	1.85703e-41	11.8138	-0.952271	3.47222e-06	-1.84836	0.910667
1851461	rs7807190	8.80811e-47	-0.532136	-0.865135	5.9696e-07	-1.46857	-1.22982
1851800	rs75339939	1.48796e-46	-4.05284e-10	-0.872951	2.57639e-06	-4.05284e-10	-1.2361
1852063	rs6955410	8.70616e-47	-0.520426	-0.888488	5.72209e-07	-1.49458	-1.24615
1852166	rs4385369	1.70385e-39	16.3636	-0.983007	2.27448e-06	-2.09948	0.738743
1852193	rs4588735	2.11495e-34	28.6131	-1.50343	1.7596e-06	-0.868226	-0.749171
1852269	rs4370428	1.48594e-34	28.2358	-1.47904	1.52497e-06	-0.844748	-0.915761
1852413	rs12535719	4.21877e-39	17.793	-1.50577	1.73016e-06	-0.510185	-1.12409
1852753	rs11760633	1.72098e-43	2.6703	3.50999	3.26224e-06	-2.20186	1.20179
1852801	rs78414262	1.59901e-46	-4.05284e-10	-0.800977	2.80809e-06	-4.05284e-10	-1.14998
1852823	rs11767176	1.05123e-46	-0.288512	-0.931889	4.9753e-07	-1.63916	-1.24143
1853238	rs191986424	6.67721e-47	-1.67424	-3.53401e-10	8.7776e-07	-2.31287	-3.53401e-10
1853506	rs117340230	2.948e-44	4.41594	-3.53401e-10	1.83786e-06	-1.57389	-3.53401e-10
1853964	rs11768191	1.70384e-43	2.52744	3.64284	2.98451e-06	-2.25913	1.17008
1854133	rs117114921	1.82776e-44	3.9379	-3.53401e-10	1.57583e-06	-1.7277	-3.53401e-10
1854159	rs73046311	9.20164e-44	2.04365	3.51055	2.97242e-06	-2.24225	1.14914
1854263	rs6948971	5.70097e-47	-1.21585	-0.616462	5.05649e-07	-1.9034	-0.960999
1854348	rs6942941	1.2374e-45	2.65182	-1.40659	2.22539e-06	-1.76732	0.384766
1854531	rs140578519	2.39912e-45	1.90733	-3.53401e-10	8.82102e-07	-2.30793	-3.53401e-10
1854807	rs114947312	2.98328e-44	4.42783	-3.53401e-10	2.41006e-06	-1.30284	-3.53401e-10
1855523	rs116850045	2.03928e-44	4.04741	-3.53401e-10	1.63061e-06	-1.69353	-3.53401e-10
1855531	rs7680	9.37795e-43	3.69139	4.18436	7.94664e-06	-1.63012	1.52038
1855870	rs117675468	1.07546e-46	-1.19761	-3.53401e-10	1.09654e-06	-2.09033	-3.53401e-10
1856273	rs11772232	5.43133e-44	1.46957	3.55743	3.06867e-06	-2.12936	1.06812
1856516	rs191346352	8.00817e-47	-4.05284e-10	-1.49248	2.56496e-06	-4.05284e-10	-1.24054
1856669	rs6973700	4.83731e-47	-1.18098	-0.815602	6.41867e-07	-1.53738	-1.08848
1858037	rs117005255	2.23266e-46	-0.467166	-3.53401e-10	9.6671e-07	-2.21634	-3.53401e-10
1858099	rs117413518	2.13975e-44	4.0955	-3.53401e-10	1.52832e-06	-1.75832	-3.53401e-10
1858191	rs147430278	8.18072e-47	-4.05284e-10	-1.47116	2.17687e-06	-4.05284e-10	-1.4046
1858209	rs10253324	9.43701e-45	3.27686	-3.53401e-10	1.44635e-06	-1.81344	-3.53401e-10
1858467	rs11765458	5.31917e-47	-1.06372	-0.837911	4.69005e-07	-1.79757	-1.14206
1858475	rs11765459	4.78262e-47	-1.10817	-0.899788	4.61623e-07	-1.76815	-1.18734
1858563	rs114748972	7.84461e-45	3.09205	-3.53401e-10	1.49376e-06	-1.78119	-3.53401e-10
1858588	rs139769963	1.73627e-46	-0.718622	-3.53401e-10	8.84974e-07	-2.30468	-3.53401e-10
1858618	rs6950455	2.57778e-29	37.9744	0.846118	3.25717e-07	-1.81301	-1.49121
1858651	rs11761254	1.59771e-44	0.271849	3.53153	2.56889e-06	-2.15377	0.914759
1858725	rs6963853	4.60799e-38	20.1832	-1.50504	9.59182e-07	-2.2077	-0.0164583
1858892	rs181899898	6.10233e-47	-1.76427	-3.53401e-10	8.92469e-07	-2.29625	-3.53401e-10
1858898	rs6965294	4.87522e-33	29.459	0.788418	4.6858e-07	-1.45193	-1.4886
1858991	rs6965428	3.97339e-33	30.9743	-0.931408	7.14765e-07	-1.33661	-1.18167
1859059	rs6951276	2.39376e-31	35.0784	-0.937125	7.16371e-07	-1.4336	-1.08244
1859194	rs6951456	1.90339e-29	39.4694	-0.952167	5.80249e-07	-1.65359	-1.07319
1859327	rs13228407	5.43985e-39	18.0451	-1.50359	9.97608e-07	-2.17022	-0.0146644
1859501	rs74978173	1.96715e-44	-1.11464	5.12604	2.44146e-05	-0.904705	1.9174
1860282	rs142671630	2.96766e-44	4.42259	-3.53401e-10	1.39497e-06	-1.84961	-3.53401e-10
1860455	rs58802890	2.62074e-37	21.8825	-1.46618	7.43861e-07	-2.32205	-0.156342
1860704	rs113624960	1.26501e-46	-4.05284e-10	-1.03528	3.75262e-06	-4.05284e-10	-0.860033
1860980	rs11769866	6.12833e-43	2.8833	4.56702	2.0215e-05	-0.691792	1.51573
1861460	rs34256344	7.80148e-41	13.7769	-1.48001	8.57916e-07	-2.19961	-0.136128
1861695	rs11764159	6.67695e-43	2.79007	4.74598	2.18399e-05	-0.741106	1.64236
1861952	rs34120092	6.56209e-33	31.0322	-0.487678	1.59657e-06	-0.417193	-1.29743
1862183	rs55995895	5.40383e-43	2.73222	4.59229	2.02769e-05	-0.708648	1.53565
1862417	rs57193069	6.10298e-41	13.2503	-1.19899	1.96824e-06	-2.26313	0.757784
1862435	rs117553548	2.3236e-45	1.87534	-3.53401e-10	8.71403e-07	-2.32014	-3.53401e-10
1862533	rs58582974	2.39688e-37	21.8137	-1.48659	8.73166e-07	-2.30804	-0.0100765
1862858	rs10260276	1.59883e-44	3.80408	-3.53401e-10	1.41307e-06	-1.83672	-3.53401e-10
1863164	rs9770241	1.43806e-32	31.8213	-0.492208	1.05736e-06	-0.830276	-1.29643
1863325	rs117389567	4.45192e-45	-4.05284e-10	2.52556	1.69744e-05	-4.05284e-10	0.649219
1863463	rs56053419	7.90383e-33	31.2063	-0.475752	1.5038e-06	-0.470671	-1.30382
1863573	rs57641962	3.52301e-47	-2.31843	0.00480245	5.18359e-07	-1.75001	-1.08956
1863657	rs7786059	3.62859e-47	-2.31682	0.0327181	7.18511e-07	-1.43822	-1.07484
1863685	rs118025257	2.37579e-46	-0.40503	-3.53401e-10	8.81567e-07	-2.30854	-3.53401e-10
1863697	rs147935613	8.53721e-47	-1.42851	-3.53401e-10	9.02119e-07	-2.28549	-3.53401e-10
1863798	rs112681788	2.78562e-44	4.35928	-3.53401e-10	1.45982e-06	-1.80418	-3.53401e-10
1863828	rs7786367	1.93907e-40	14.687	-1.47966	8.34297e-07	-2.21656	-0.147094
1864058	rs149020949	2.3627e-44	4.19462	-3.53401e-10	0.000139863	2.75818	-3.53401e-10
1864129	rs7806394	1.96889e-40	14.4182	-1.1956	1.98553e-06	-2.25927	0.762673
1864245	rs4631355	2.0756e-40	14.4797	-1.20425	1.932e-06	-2.26309	0.739167
1864273	rs73286622	3.965e-47	-2.31729	0.121856	5.46566e-07	-1.75953	-1.02706
1864333	rs141373345	1.47511e-45	1.42096	-3.53401e-10	1.65398e-06	-1.6793	-3.53401e-10
1864356	rs4455739	2.72622e-40	14.7447	-1.19666	1.96383e-06	-2.26738	0.759789
1864415	rs4379359	2.55777e-40	14.6853	-1.20102	1.92597e-06	-2.27502	0.74796
1864444	rs4255035	2.54672e-40	14.6853	-1.20536	1.90338e-06	-2.27502	0.73616
1864475	rs73286624	4.20424e-47	-2.31718	0.180326	7.75399e-07	-1.44176	-0.9951
1864986	rs111376532	1.95781e-44	4.00664	-3.53401e-10	1.32741e-06	-1.89926	-3.53401e-10
1865174	rs35091011	1.90371e-40	14.3719	-1.18294	2.01574e-06	-2.27815	0.79665
1865249	rs34074471	2.15775e-40	14.5016	-1.1874	1.97859e-06	-2.28483	0.784728
1865260	rs62434666	3.88707e-43	1.95436	5.04069	2.99277e-05	-0.636185	1.85248
1865527	rs35406566	2.03317e-40	14.4333	-1.17853	2.04158e-06	-2.28138	0.812616
1865583	rs6955652	2.05184e-40	14.4333	-1.16939	2.08278e-06	-2.28138	0.832594
1865736	rs34957940	6.76536e-46	0.641456	-3.53401e-10	1.78249e-06	-1.60448	-3.53401e-10
1865921	rs6974455	2.55256e-40	14.6373	-1.1551	2.16875e-06	-2.27835	0.870017
1866287	rs116940055	8.01649e-47	-4.05284e-10	-1.49144	2.10332e-06	-4.05284e-10	-1.43897
1866395	rs28661143	2.48584e-40	14.4627	-1.00699	3.41978e-06	-2.25911	1.3062
1866764	rs183704346	2.68372e-46	-4.05284e-10	-0.283156	3.24796e-06	-4.05284e-10	-1.00446
1866901	rs62434668	2.65817e-43	1.61234	5.0027	2.91992e-05	-0.585457	1.77711
1866916	rs13225346	4.53636e-40	15.0193	-0.962005	3.5309e-06	-2.28432	1.36339
1866931	rs13234909	3.07864e-38	19.7804	-1.5056	1.30312e-06	-2.23371	0.315986
1866946	rs62434669	3.59566e-43	1.72213	5.19499	2.982e-05	-0.701399	1.91409
1866953	rs55948146	3.39937e-33	30.5567	-0.669884	2.08939e-06	-0.271463	-1.17415
1867463	rs150648220	2.26719e-46	-4.05284e-10	-0.451817	2.36696e-06	-4.05284e-10	-1.32088
1868039	rs7799782	9.05433e-33	31.5716	-0.705062	1.76701e-06	-0.468481	-1.14472
1868092	rs7799807	4.27466e-32	33.1374	-0.718879	1.4234e-06	-0.694105	-1.13533
1868108	rs117850389	3.21698e-43	6.80584	-3.53401e-10	3.16371e-06	-1.03074	-3.53401e-10
1868582	rs12537387	6.60517e-37	22.2996	-0.958804	3.80401e-06	-2.32604	1.47961
1868711	rs12534763	6.84379e-37	22.3168	-0.940586	3.97173e-06	-2.32525	1.52196
1868727	rs56758848	5.03911e-43	2.11679	5.13784	2.47343e-05	-0.858314	1.88402
1868761	rs12537430	8.77562e-33	31.5461	-0.710838	1.64261e-06	-0.555771	-1.13043
1868792	rs80014465	2.31401e-46	-4.05284e-10	-0.431376	2.38746e-06	-4.05284e-10	-1.31225
1868851	rs57116830	4.39493e-47	-2.31944	0.226948	7.76708e-07	-1.46589	-0.969291
1868872	rs138576161	8.37911e-44	5.46055	-3.53401e-10	1.31218e-05	0.391786	-3.53401e-10
1868995	rs12537479	8.2078e-33	31.4505	-0.682197	1.647e-06	-0.533848	-1.14969
1869057	rs117159629	3.97173e-47	-2.19374	-3.53401e-10	3.38145e-05	1.3384	-3.53401e-10
1869102	rs13242649	4.93422e-37	22.5552	-1.50609	1.23599e-06	-2.31193	0.341316
1869242	rs35935754	9.90863e-33	31.6322	-0.675514	1.57309e-06	-0.575388	-1.15406
1869473	rs34373690	3.54228e-40	14.8184	-1.00849	3.3886e-06	-2.27385	1.31178
1870068	rs34411636	6.49527e-37	22.8302	-1.50617	1.27533e-06	-2.31158	0.372298
1870242	rs35641411	3.28415e-40	14.7546	-1.02031	3.37177e-06	-2.25808	1.29103
1870730	rs111337159	3.56719e-47	-2.30117	-3.53401e-10	5.23802e-06	-0.526542	-3.53401e-10
1870794	rs6948707	3.15019e-37	21.5996	-0.999249	3.59547e-06	-2.31467	1.41186
1871102	rs62435120	5.31663e-37	22.6296	-1.50587	1.22906e-06	-2.31365	0.337405
1871182	rs6962703	4.68149e-47	-2.28636	0.257034	9.9683e-07	-1.23317	-0.952488
1872899	rs112767801	1.87073e-44	3.96114	-3.53401e-10	1.32182e-06	-1.90348	-3.53401e-10
1872904	rs62435122	4.01045e-37	22.3432	-1.50143	1.21649e-06	-2.28976	0.303247
1872921	rs4721089	4.77559e-43	2.00818	5.19273	1.25193e-05	-1.84985	2.19463
1873084	rs4721090	9.43521e-27	45.2093	-0.486118	3.91722e-07	-1.86841	-1.25128
1873343	rs10237989	1.13471e-26	45.4095	-0.501739	4.00359e-07	-1.8545	-1.24338
1873608	rs73286641	4.42723e-47	-2.32604	0.240866	6.8932e-07	-1.60573	-0.948804
1873756	rs10268797	1.23135e-40	7.41797	5.33529	7.07529e-06	-2.20423	1.97836
1873879	rs13222183	1.31918e-26	45.52	-0.461674	3.88207e-07	-1.86542	-1.26328
1873894	rs13235380	1.68402e-26	45.7314	-0.428912	3.74513e-07	-1.88591	-1.2787
1874262	rs192208792	6.91234e-44	5.26812	-3.53401e-10	0.000151398	2.83743	-3.53401e-10
1874264	rs61164094	1.73477e-40	14.2216	-1.12553	2.62553e-06	-2.21997	1.00277
1874533	rs185164488	5.53493e-45	2.61681	0.126495	3.04091e-07	-2.30024	-1.07267
1874979	rs6976097	3.07089e-37	21.7043	-1.12947	2.72384e-06	-2.32164	1.1412
1876081	rs4458759	4.0908e-37	21.9762	-1.11453	2.89733e-06	-2.32138	1.20268
1876199	rs6460944	4.73684e-37	22.1228	-1.11453	2.88778e-06	-2.32468	1.20268
1876503	rs6947937	3.41372e-37	22.1791	-1.49838	1.18645e-06	-2.28318	0.271659
1876768	rs6948403	3.74857e-37	21.8938	-1.11952	2.86296e-06	-2.32017	1.18954
1876895	rs6965935	3.25939e-37	21.7377	-1.10324	2.99589e-06	-2.31748	1.23223
1876938	rs55772680	4.03097e-47	-2.31318	0.134242	5.40705e-07	-1.78907	-1.0083
1877311	rs4721096	1.82725e-40	7.31904	5.82892	1.07722e-05	-2.08654	2.28102
1877924	rs3889797	3.78906e-37	21.8938	-1.10878	2.94499e-06	-2.32017	1.21779
1878227	rs117616482	5.41961e-46	0.419665	-3.53401e-10	8.97822e-07	-2.29027	-3.53401e-10
1878228	rs112764806	1.88294e-44	3.96765	-3.53401e-10	1.3141e-06	-1.90934	-3.53401e-10
1878229	rs112364479	3.4921e-47	-2.32244	-3.53401e-10	4.66988e-06	-0.641353	-3.53401e-10
1878453	rs1078112	1.39476e-22	54.7397	-0.415332	3.34329e-07	-2.03742	-1.2407
1878572	rs1078111	4.27357e-47	-2.30765	0.187158	8.53377e-07	-1.36208	-0.978958
1878965	rs13233509	2.64685e-22	55.329	-0.36394	3.13365e-07	-2.07771	-1.26517
1879082	rs145891091	5.52021e-44	5.04323	-3.53401e-10	1.60858e-05	0.595453	-3.53401e-10
1879188	rs62435124	2.81419e-37	21.5964	-1.10878	2.94593e-06	-2.31985	1.21779
1879687	rs13237891	3.30122e-37	22.1449	-1.49767	1.14651e-06	-2.29309	0.247326
1879779	rs10228057	7.54895e-23	54.1422	-0.431664	3.52291e-07	-1.99324	-1.23255
1879843	rs10228189	1.35066e-40	7.15052	5.69522	1.00014e-05	-2.11872	2.23896
1881265	rs35610003	3.15836e-37	22.1091	-1.50615	1.46909e-06	-2.30447	0.506631
1881283	rs60481999	4.40258e-47	-2.32593	0.235175	6.96747e-07	-1.5918	-0.952016
1881369	rs4236271	1.30038e-22	54.8011	-0.546784	3.49713e-07	-2.05703	-1.1761
1881433	rs34043991	4.56125e-37	21.9762	-1.00567	3.70729e-06	-2.32138	1.44919
1881527	rs4721098	2.36659e-40	7.52322	5.88338	1.11642e-05	-2.14477	2.37499
1881564	rs35375366	1.26652e-37	21.1948	-1.5056	1.42011e-06	-2.29907	0.467314
1881813	rs4719311	1.29001e-22	54.7369	-0.490572	3.24746e-07	-2.0994	-1.2078
1882229	rs79698194	3.62197e-44	4.62183	-3.53401e-10	1.57379e-06	-1.729	-3.53401e-10
1882470	rs10950400	2.15355e-26	45.972	-0.423513	4.22358e-07	-1.80938	-1.23501
1882709	rs76309819	8.60289e-47	-4.05284e-10	-1.42085	3.70876e-06	-4.05284e-10	-0.871789
1882795	rs73046323	2.03414e-40	7.3584	5.89682	1.16985e-05	-2.10775	2.38473
1882914	rs11767177	1.1773e-45	2.69276	-1.49731	6.2254e-07	-2.07159	-0.584846
1883130	rs148702565	1.42871e-46	-0.913588	-3.53401e-10	9.67669e-07	-2.21535	-3.53401e-10
1883274	rs58169303	2.03716e-40	7.35989	5.89682	1.28398e-05	-2.01467	2.38473
1883429	rs60078905	3.65538e-47	-2.32597	0.0492254	5.93081e-07	-1.62421	-1.0807
1883476	rs10807751	3.40038e-40	14.8423	-1.07325	3.17389e-06	-2.29508	1.26755
1883486	rs10807752	1.08063e-36	22.8866	-1.05357	3.56467e-06	-2.32204	1.41063
1883789	rs113710684	2.87702e-44	4.39157	-3.53401e-10	1.47308e-06	-1.79513	-3.53401e-10
1883863	rs78996026	8.22418e-47	-4.05284e-10	-1.46587	1.97704e-06	-4.05284e-10	-1.50088
1884077	rs12666769	3.50015e-47	-2.32515	0.00501676	6.09305e-07	-1.55866	-1.11926
1884099	rs12666773	3.61785e-47	-2.24757	-0.0394959	3.81085e-07	-2.0056	-1.14162
1884298	rs117845922	5.08636e-44	4.96137	-3.53401e-10	1.74348e-06	-1.6266	-3.53401e-10
1884358	rs76093871	2.0298e-46	-4.05284e-10	-0.562423	2.30949e-06	-4.05284e-10	-1.34546
1884630	rs4449693	3.90277e-26	46.4619	-0.318838	3.72296e-07	-1.89798	-1.27257
1884830	rs11764040	1.63906e-45	1.43678	0.0895717	1.07594e-06	-1.70584	-0.403453
1884937	rs62435127	1.41427e-40	6.8615	6.03027	1.32326e-05	-2.02562	2.42583
1885400	rs72503892	1.19315e-44	3.6079	-0.0964944	3.0239e-07	-2.18666	-1.19186
1885415	rs10233560	2.21839e-27	43.5863	-0.310739	5.59298e-07	-1.48681	-1.27675
1885600	rs58673065	1.56519e-45	1.31755	0.162684	1.17661e-06	-1.65388	-0.365974
1885644	rs62435129	8.52289e-46	0.872396	-3.53401e-10	1.07509e-06	-2.11008	-3.53401e-10
1886075	rs73286665	1.02342e-44	3.47122	-0.113261	2.93992e-07	-2.20693	-1.19976
1886174	rs10231456	1.19384e-36	23.4382	-1.50557	1.40166e-06	-2.32273	0.477902
1886333	rs10234557	1.5101e-36	23.6734	-1.50575	1.41292e-06	-2.3257	0.488868
1886388	rs6953693	1.81894e-26	45.7109	-0.331269	4.35213e-07	-1.74678	-1.26762
1886535	rs6952808	2.7074e-26	46.135	-0.357626	4.20899e-07	-1.79232	-1.25553
1886725	rs6977733	2.91901e-26	46.1839	-0.331269	4.37214e-07	-1.7422	-1.26762
1886805	rs11762803	1.62033e-45	1.34278	0.172074	1.17552e-06	-1.66465	-0.356127
1886865	rs6954521	1.8156e-26	45.7494	-0.371666	4.67726e-07	-1.69345	-1.24891
1886872	rs6978048	1.8156e-26	45.7494	-0.371666	4.67726e-07	-1.69345	-1.24891
1886937	rs6954673	2.58715e-26	46.0726	-0.340655	4.44505e-07	-1.72991	-1.26337
1887037	rs73046334	1.69871e-40	7.08463	5.9904	1.27963e-05	-2.03062	2.3973
1887362	rs6957894	1.18036e-26	45.2784	-0.331269	4.56874e-07	-1.69821	-1.26762
1887421	rs112747351	4.51491e-44	4.8422	-3.53401e-10	1.68085e-06	-1.66318	-3.53401e-10
1887442	rs6959164	1.27272e-44	3.68348	-0.107508	3.04391e-07	-2.17487	-1.19705
1887523	rs6978725	1.23549e-44	3.65379	-0.107508	3.0297e-07	-2.17955	-1.19705
1887871	rs4719317	1.70577e-36	23.7944	-1.50484	1.35212e-06	-2.326	0.445192
1887930	rs4719318	1.47616e-26	45.4995	-0.328669	4.45029e-07	-1.72331	-1.26879
1888051	rs11766944	1.84237e-40	7.02926	6.12694	1.37827e-05	-2.05507	2.496
1888054	rs11766945	9.86184e-47	-1.32672	0.0424529	6.20011e-06	0.0824775	-0.440397
1888063	rs4721110	9.15261e-37	23.1715	-1.50454	1.34165e-06	-2.32293	0.434351
1888094	rs4719319	3.23857e-26	46.2851	-0.328669	4.31902e-07	-1.75325	-1.26879
1888200	rs73286668	9.71074e-45	3.45661	-0.151153	2.88251e-07	-2.20902	-1.21739
1888294	rs4719320	1.30209e-36	23.5246	-1.50512	1.37014e-06	-2.32363	0.456064
1888593	rs36194378	4.28925e-46	0.185753	-3.53401e-10	9.10444e-07	-2.27631	-3.53401e-10
1889011	rs73286670	3.17861e-47	-2.32599	-0.0905147	5.44985e-07	-1.62265	-1.16683
1889048	rs73671095	1.00428e-44	3.45756	-0.118481	2.85553e-07	-2.23361	-1.2022
1889049	rs73671096	7.90355e-45	3.21802	-0.118481	2.83506e-07	-2.24081	-1.2022
1889300	rs73046339	3.07702e-40	7.50048	6.16863	1.46606e-05	-2.02352	2.5262
1889466	rs4721112	3.23381e-37	22.1327	-1.50613	1.54198e-06	-2.32236	0.572945
1889521	rs10260585	5.7776e-26	46.9466	-0.411313	4.70975e-07	-1.70386	-1.23158
1889599	rs10250550	2.50573e-36	24.1802	-1.5061	1.4592e-06	-2.31962	0.515024
1889622	rs10247428	2.16561e-36	24.0344	-1.50621	1.48731e-06	-2.32272	0.537201
1889746	rs73286673	1.01593e-44	3.44635	-0.0957318	2.84531e-07	-2.23502	-1.20437
1889773	rs10260968	2.71319e-36	24.2598	-1.50617	1.47371e-06	-2.3208	0.526097
1890002	rs62435130	1.69184e-40	6.94416	6.1268	1.58678e-05	-1.91409	2.4959
1890504	rs6974035	9.94943e-45	3.38633	-0.0565881	2.87636e-07	-2.24242	-1.18612
1890747	rs6961398	8.05167e-45	3.16349	-0.0453872	2.82015e-07	-2.26744	-1.18085
1890751	rs4236272	3.79925e-36	24.5954	-1.5051	1.36165e-06	-2.32445	0.450654
1890764	rs4256490	8.48598e-26	47.3055	-0.385714	4.63802e-07	-1.70661	-1.24418
1890925	rs4601204	1.06317e-25	47.5309	-0.385714	4.52396e-07	-1.73151	-1.24418
1891015	rs56070303	1.86043e-40	7.03916	6.1268	1.55736e-05	-1.93281	2.4959
1891303	rs4721118	2.3485e-36	24.1138	-1.50452	1.3338e-06	-2.32355	0.429093
1891315	rs62435132	1.64814e-40	6.95815	6.08664	1.53839e-05	-1.916	2.46683
1891385	rs12672508	9.01438e-45	3.25271	-0.0216655	2.87938e-07	-2.25789	-1.1696
1891403	rs4719322	4.46477e-36	24.7559	-1.50418	1.31706e-06	-2.32544	0.418358
1891483	rs4719323	4.87775e-36	24.8444	-1.50418	1.31661e-06	-2.32579	0.418358
1891723	rs11764124	1.78283e-40	7.06445	6.05891	1.53136e-05	-1.90052	2.44678
1892309	rs11764337	1.66305e-40	6.95135	6.10245	1.49766e-05	-1.95344	2.47744
1892445	rs117314494	3.69605e-44	4.64208	-3.53401e-10	1.48868e-06	-1.7846	-3.53401e-10
1892529	rs56256289	2.12663e-40	7.07509	6.2246	1.59832e-05	-1.97774	2.5668
1892565	rs4721121	7.42042e-26	46.9926	-0.207015	3.8297e-07	-1.82615	-1.31613
1893063	rs117287790	1.04371e-42	7.98276	-3.53401e-10	4.39942e-06	-0.701013	-3.53401e-10
1893157	rs113688624	4.23551e-47	-2.12944	-3.53401e-10	2.64085e-06	-1.21138	-3.53401e-10
1893311	rs4721122	1.16077e-25	47.4587	-0.22569	3.76934e-07	-1.84928	-1.30889
1893339	rs60719967	3.40676e-47	-2.32101	-0.0261738	6.36601e-07	-1.48487	-1.14923
1893373	rs80068588	1.92215e-46	-4.05284e-10	-0.616915	2.16589e-06	-4.05284e-10	-1.40965
1893649	rs112058788	3.69605e-44	4.64208	-3.53401e-10	1.48868e-06	-1.7846	-3.53401e-10
1893710	rs112988176	9.68174e-46	0.999883	-3.53401e-10	9.36675e-07	-2.24791	-3.53401e-10
1894022	rs12699404	1.50887e-25	47.8282	-0.332913	4.12616e-07	-1.80432	-1.26341
1894087	rs189181036	8.10094e-47	-4.05284e-10	-1.48096	1.96849e-06	-4.05284e-10	-1.50522
1894116	rs7810038	1.21774e-26	45.3029	-0.324518	4.38159e-07	-1.74961	-1.25805
1894736	rs149115854	4.52732e-47	-2.06281	-3.53401e-10	1.06868e-06	-2.11606	-3.53401e-10
1894884	rs11768541	3.48063e-26	46.2067	-0.17812	4.29689e-07	-1.71382	-1.31336
1895629	rs10263703	9.80575e-21	56.8124	1.76484	2.56777e-07	-2.04748	-1.49455
1895641	rs11762834	1.32216e-21	56.7683	-0.194717	3.03822e-07	-2.08651	-1.28729
1895666	rs10950407	8.53924e-26	47.2128	-0.286787	4.09898e-07	-1.81329	-1.26105
1895755	rs12667600	1.10008e-21	56.5208	-0.131107	2.9248e-07	-2.10386	-1.30799
1896053	rs12671856	8.62857e-47	-4.05284e-10	-1.41787	2.06695e-06	-4.05284e-10	-1.45641
1896331	rs4262234	8.85256e-47	-1.39224	-3.53401e-10	9.61606e-07	-2.22164	-3.53401e-10
1896341	rs4236273	5.4399e-36	24.9281	-1.47881	1.05018e-06	-2.31479	0.181269
1896413	rs4236274	6.80554e-20	58.893	1.62155	2.58772e-07	-2.05	-1.48429
1896571	rs4073079	2.93086e-47	-2.26442	-0.233233	2.90765e-07	-2.17077	-1.24695
1896690	rs11763813	1.56644e-40	7.43583	5.55812	9.16126e-06	-2.10628	2.13878
1896691	rs139477877	4.57478e-47	-2.05238	-3.53401e-10	1.71162e-06	-1.64505	-3.53401e-10
1897703	rs12672975	2.3438e-47	-2.3123	-0.408874	3.93385e-07	-1.79464	-1.32081
1897761	rs28432248	8.3259e-41	8.78357	3.57837	2.18528e-06	-2.2175	0.81676
1897790	rs116716197	8.24676e-47	-1.46312	-3.53401e-10	8.83979e-07	-2.30581	-3.53401e-10
1898041	rs113074864	3.6983e-47	-2.26507	-3.53401e-10	1.36859e-06	-1.86871	-3.53401e-10
1898075	rs4602777	4.15681e-25	47.7022	0.806447	2.10904e-07	-2.3104	-1.42844
1898336	rs112589933	1.22898e-45	1.23841	-3.53401e-10	9.0736e-07	-2.2797	-3.53401e-10
1899322	rs56137415	1.19113e-42	8.11488	-3.53401e-10	1.72966e-06	-1.63456	-3.53401e-10
1899447	rs11770148	9.72473e-40	10.3234	4.49638	3.91818e-06	-2.22439	1.40753
1899479	rs12155225	5.47228e-22	54.4758	1.21562	2.67863e-07	-2.08053	-1.41923
1899938	rs34712493	8.6912e-47	-4.05284e-10	-1.41063	2.07827e-06	-4.05284e-10	-1.45095
1900208	rs4644136	6.01449e-15	70.5459	1.35801	2.12484e-07	-2.2955	-1.43588
1901780	rs73046356	1.1265e-42	8.05909	-3.53401e-10	1.7051e-06	-1.64886	-3.53401e-10
1901794	rs117242441	8.28146e-47	-4.05284e-10	-1.45892	2.00121e-06	-4.05284e-10	-1.48873
1901927	rs80110226	2.36526e-46	-4.05284e-10	-0.409469	3.13343e-06	-4.05284e-10	-1.04036
1902531	rs117324428	2.84257e-45	2.07694	-3.53401e-10	1.34583e-06	-1.88548	-3.53401e-10
1902917	rs147228851	1.54368e-44	3.76898	-3.53401e-10	1.95872e-05	0.792389	-3.53401e-10
1903003	rs116236056	1.26191e-42	8.17261	-3.53401e-10	1.75565e-06	-1.61965	-3.53401e-10
1903100	rs4610628	3.20014e-22	55.5133	-0.358376	2.95253e-07	-2.2107	-1.19171
1903591	rs139794269	2.08439e-45	1.7667	-3.53401e-10	3.80031e-06	-0.847402	-3.53401e-10
1904251	rs73046359	1.52382e-42	8.3612	-3.53401e-10	1.84481e-06	-1.57011	-3.53401e-10
1904709	rs11761670	1.06823e-22	54.3728	-0.315069	3.1887e-07	-2.1078	-1.21765
1905525	rs56300387	1.25198e-42	8.16471	-3.53401e-10	1.75206e-06	-1.6217	-3.53401e-10
1906231	rs62435157	3.95061e-45	2.4061	-3.53401e-10	2.07042e-06	-1.45473	-3.53401e-10
1906241	rs11980012	4.64306e-44	4.87018	-3.53401e-10	1.43587e-06	-1.82072	-3.53401e-10
1906466	rs57234495	2.22408e-41	11.4304	-0.388463	3.91952e-07	-2.3221	-0.797002
1907009	rs12672286	1.60669e-22	54.73	-0.264092	3.00842e-07	-2.12921	-1.25445
1907418	rs59690573	2.84208e-45	2.07676	-3.53401e-10	1.2444e-06	-1.96383	-3.53401e-10
1907981	rs55827829	9.60492e-43	7.89967	-3.53401e-10	1.63783e-06	-1.68911	-3.53401e-10
1908249	rs73046366	8.45977e-43	7.77272	-3.53401e-10	1.58722e-06	-1.7205	-3.53401e-10
1908413	rs6949118	3.88592e-47	-2.21757	0.00198283	3.76129e-07	-2.03952	-1.12079
1908727	rs6949794	3.0639e-21	57.7949	-0.380927	2.84747e-07	-2.27788	-1.16076
1908746	rs116904927	3.82438e-45	2.37362	-3.53401e-10	1.48314e-06	-1.78832	-3.53401e-10
1908967	rs73046369	1.07423e-42	8.01158	-3.53401e-10	1.57985e-06	-1.72515	-3.53401e-10
1908987	rs73046370	1.1359e-42	8.06741	-3.53401e-10	1.60135e-06	-1.71164	-3.53401e-10
1908994	rs73046372	1.01604e-42	7.95589	-3.53401e-10	1.55887e-06	-1.73852	-3.53401e-10
1909086	rs10950410	7.52661e-33	32.0661	-1.38445	8.22268e-07	-2.32508	-0.0530925
1909153	rs10950411	4.98692e-28	43.1755	-1.39255	9.25581e-07	-2.23535	-0.0244655
1909479	rs12699415	4.93973e-34	29.3759	-1.41789	8.8233e-07	-2.32527	0.0175998
1909865	rs71523265	3.98423e-15	71.9673	-0.475155	3.02549e-07	-2.27631	-1.10169
1911166	rs35349665	4.50007e-28	43.062	-1.38177	8.95356e-07	-2.23075	-0.0622655
1912057	rs4721134	1.97405e-20	59.7651	-0.488182	2.96053e-07	-2.30742	-1.09228
1912222	rs4721135	2.71771e-15	71.514	-0.40446	2.75304e-07	-2.29249	-1.17987
1912554	rs73046375	7.20695e-43	7.61244	-3.53401e-10	1.43919e-06	-1.8184	-3.53401e-10
1912988	rs10950413	2.33277e-07	90.088	-0.710454	4.93136e-07	-1.99367	-0.895783
1913270	rs11973114	1.74051e-40	14.5652	-1.46585	1.94887e-07	-2.31805	-1.49977
1913394	rs117328189	2.84959e-45	2.0794	-3.53401e-10	2.01917e-06	-1.4798	-3.53401e-10
1913784	rs56770872	1.96346e-45	1.70694	-3.53401e-10	8.67006e-07	-2.3252	-3.53401e-10
1913856	rs13221208	1.38643e-28	41.8739	-1.37095	8.15452e-07	-2.29362	-0.0928742
1913869	rs13224015	3.65554e-28	42.8327	-1.36025	8.132e-07	-2.26265	-0.12661
1914059	rs55934553	4.62129e-41	12.5813	-0.808083	2.85749e-07	-2.30546	-1.12967
1914140	rs112425367	5.05761e-43	7.25829	-3.53401e-10	1.05057e-06	-2.13315	-3.53401e-10
1914418	rs73046378	8.23974e-43	7.74637	-3.53401e-10	1.57533e-06	-1.72802	-3.53401e-10
1914477	rs10950415	2.03966e-07	89.6128	-0.369594	3.54111e-07	-2.07474	-1.14589
1914612	rs117661380	9.01676e-44	5.5339	-3.53401e-10	1.53626e-06	-1.75314	-3.53401e-10
1914613	rs4719330	3.57295e-28	42.7978	-1.34821	7.90115e-07	-2.26129	-0.156777
1914679	rs4719331	3.14595e-41	12.2488	-0.86016	2.72213e-07	-2.31601	-1.16765
1914681	rs4719332	3.27817e-41	12.2488	-0.81899	2.80497e-07	-2.31601	-1.13767
1914757	rs12669758	3.24334e-07	89.9253	-0.218203	3.22733e-07	-2.05816	-1.25526
1914997	rs7787341	4.06344e-41	12.4256	-0.780989	2.89944e-07	-2.31085	-1.1097
1915187	rs4265091	7.16824e-43	7.60706	-3.53401e-10	1.52331e-06	-1.7616	-3.53401e-10
1915282	rs7788921	4.44974e-41	12.5275	-0.792112	2.88563e-07	-2.30741	-1.11792
1915423	rs7791637	1.8294e-41	11.6113	-0.764704	2.9187e-07	-2.31629	-1.09764
1915493	rs11770612	4.52221e-41	12.5275	-0.775955	2.92029e-07	-2.30741	-1.10598
1915731	rs10269191	1.86569e-07	89.3723	-0.218203	3.22945e-07	-2.0575	-1.25526
1915824	rs60346318	5.35493e-41	12.6914	-0.770769	3.02029e-07	-2.2924	-1.08732
1916079	rs190999143	7.16824e-43	7.60706	-3.53401e-10	1.52331e-06	-1.7616	-3.53401e-10
1916116	rs28705934	4.40724e-41	12.5018	-0.775955	2.89564e-07	-2.31588	-1.10598
1916360	rs4719335	2.4015e-46	-0.394266	-3.53401e-10	1.0413e-06	-2.14201	-3.53401e-10
1916397	rs4719336	4.96294e-08	88.1074	-0.277567	3.3336e-07	-2.04129	-1.23973
1917337	rs4721139	5.42643e-28	43.2245	-1.35709	7.45654e-07	-2.24415	-0.231827
1917635	rs4721140	5.74451e-41	12.7325	-0.7417	3.01578e-07	-2.29947	-1.08174
1917806	rs4639400	7.9929e-29	41.3154	-1.36326	6.91595e-07	-2.30087	-0.250368
1917868	rs74301198	3.32206e-46	-4.05284e-10	-0.0697726	3.70363e-06	-4.05284e-10	-0.873173
1918079	rs4721142	2.37002e-41	11.8318	-0.726336	2.99781e-07	-2.31692	-1.07027
1918179	rs4721143	4.13809e-28	42.9094	-1.31296	6.41389e-07	-2.25699	-0.369613
1918337	rs10265944	1.79132e-08	87.0202	-0.20938	2.7871e-07	-2.20484	-1.25523
1918941	rs10266703	6.82143e-11	81.4012	-0.16101	2.73421e-07	-2.20335	-1.27588
1919539	rs4721146	5.89993e-16	70.072	-0.489912	2.91337e-07	-2.326	-1.08976
1920171	rs35487994	3.26467e-16	69.5353	-0.544983	3.03889e-07	-2.32542	-1.04816
1920356	rs34040190	1.55556e-38	13.8184	3.7738	2.24957e-06	-2.28994	0.918194
1920826	rs10275045	8.84509e-09	86.554	-0.44882	3.28853e-07	-2.18712	-1.10752
1921068	rs10244946	7.73165e-09	86.4003	-0.429694	3.24962e-07	-2.19313	-1.11341
1921362	rs10278591	4.71116e-41	12.5987	-0.806152	2.90976e-07	-2.29903	-1.11797
1921429	rs12669518	1.84998e-16	68.8628	-0.440408	2.78747e-07	-2.32603	-1.1339
1921730	rs117504009	2.03237e-44	4.04401	-3.53401e-10	8.98499e-07	-2.28952	-3.53401e-10
1921843	rs139786718	2.5275e-43	6.56463	-3.53401e-10	0.000680117	4.33978	-3.53401e-10
1921891	rs116904298	4.34745e-45	2.50182	-3.53401e-10	1.54976e-06	-1.74439	-3.53401e-10
1923233	rs118010557	1.34717e-46	-4.05284e-10	-0.972352	2.35006e-06	-4.05284e-10	-1.32804
1923385	rs7783715	1.21621e-27	43.9804	-1.30595	7.61309e-07	-2.20104	-0.254166
1923695	rs11761270	2.48762e-16	69.0214	-0.302886	2.65243e-07	-2.32541	-1.18419
1924215	rs141503359	4.90043e-47	-1.98362	-3.53401e-10	4.95303e-06	-0.582487	-3.53401e-10
1924233	rs73046392	1.79704e-42	8.52612	-3.53401e-10	1.92601e-06	-1.52703	-3.53401e-10
1924756	rs151245354	1.42524e-46	-4.05284e-10	-0.916018	2.42925e-06	-4.05284e-10	-1.2949
1925021	rs75660033	2.53893e-46	-4.05284e-10	-0.338617	2.41015e-06	-4.05284e-10	-1.3028
1925166	rs12538674	4.2737e-29	40.6695	-1.34347	7.66967e-07	-2.23929	-0.208504
1925199	rs113599450	6.29524e-47	-1.73315	-3.53401e-10	8.89379e-07	-2.29972	-3.53401e-10
1925273	rs57871170	2.35091e-43	6.1347	0.357499	7.55353e-07	-1.53053	-0.932522
1925356	rs13438597	5.23062e-43	7.29193	-3.53401e-10	2.00467e-06	-1.487	-3.53401e-10
1925380	rs73046395	2.31089e-42	8.77761	-3.53401e-10	2.0642e-06	-1.45774	-3.53401e-10
1925396	rs112042509	3.07141e-42	9.06212	-3.53401e-10	2.23803e-06	-1.37689	-3.53401e-10
1925837	rs73288728	7.7204e-47	-1.98522	0.456145	3.96266e-07	-2.24717	-0.860985
1926090	rs6967442	1.94256e-07	87.3003	1.89416	2.23208e-07	-2.19747	-1.48467
1926237	rs34145223	1.67216e-16	68.7287	-0.40737	2.79301e-07	-2.32576	-1.1322
1926244	rs10233586	6.45857e-47	-1.98909	0.281558	3.57061e-07	-2.24529	-0.967042
1926577	rs10950422	1.15919e-06	89.0411	1.93969	2.36093e-07	-2.13788	-1.48813
1926636	rs62436669	2.62354e-39	11.6664	4.14589	2.82292e-06	-2.31708	1.17237
1926639	rs10950423	8.45959e-28	43.6598	-1.34837	8.42799e-07	-2.20625	-0.147259
1926737	rs118015041	1.05791e-46	-4.05284e-10	-1.21406	4.26415e-06	-4.05284e-10	-0.732244
1926745	rs12534679	2.9052e-07	87.643	1.95398	2.22495e-07	-2.19618	-1.48915
1926799	rs12532392	7.64681e-47	-1.96297	0.424316	3.75948e-07	-2.28161	-0.879181
1926964	rs10950425	6.54292e-28	43.3968	-1.34223	8.3477e-07	-2.19804	-0.165048
1927126	rs12667946	1.05214e-27	43.8749	-1.34531	8.44744e-07	-2.19504	-0.156169
1927668	rs13437894	1.257e-28	41.7341	-1.32919	7.12928e-07	-2.31972	-0.201138
1927804	rs73288743	6.87343e-47	-2.13228	0.486994	3.75578e-07	-2.32536	-0.836419
1928159	rs4513875	1.49903e-16	68.4591	-0.247047	2.60102e-07	-2.32546	-1.20371
1928196	rs111066265	5.49719e-47	-2.17981	0.311107	3.39966e-07	-2.32359	-0.937806
1928242	rs75924025	5.75793e-47	-2.17105	0.348679	3.46871e-07	-2.32458	-0.916708
1928350	rs73288747	5.89583e-47	-2.13689	0.338194	3.37917e-07	-2.32603	-0.941409
1928662	rs4994764	2.66645e-28	42.4798	-1.32287	7.06006e-07	-2.31762	-0.212998
1928823	rs4994763	1.36808e-29	39.5961	-1.40907	1.6343e-06	-2.32292	0.631651
1929019	rs73048106	1.76299e-38	13.506	4.21133	3.11857e-06	-2.3032	1.25809
1929089	rs113862945	1.585e-42	8.40056	-3.53401e-10	1.862e-06	-1.56084	-3.53401e-10
1929255	rs73288749	5.59822e-47	-2.14952	0.299023	3.36899e-07	-2.3259	-0.944555
1929443	rs35521857	9.71582e-47	-1.29919	-3.53401e-10	9.40692e-07	-2.24363	-3.53401e-10
1930350	rs4721162	1.31863e-28	41.795	-1.34222	7.55701e-07	-2.29751	-0.165082
1930856	rs56406856	7.67589e-47	-2.04376	0.508903	4.21884e-07	-2.21493	-0.830583
1931011	rs55657939	6.08189e-46	-4.05284e-10	0.534956	3.92365e-06	-4.05284e-10	-0.815463
1931030	rs12667688	3.9181e-14	74.0637	-0.285689	2.75416e-07	-2.25605	-1.21591
1931113	rs12669956	2.72773e-14	73.7535	-0.337622	2.82732e-07	-2.25601	-1.18974
1931277	rs117053846	1.34872e-45	1.33138	-3.53401e-10	1.53491e-06	-1.75402	-3.53401e-10
1931544	rs6978209	2.19032e-27	44.5866	-1.32378	6.82725e-07	-2.27695	-0.287203
1932092	rs10255204	4.82651e-28	43.0731	-1.32284	6.91174e-07	-2.30159	-0.250259
1932151	rs11768206	2.10828e-14	73.5072	-0.348967	2.7819e-07	-2.27312	-1.18882
1932268	rs118052512	7.90076e-47	-4.05284e-10	-1.50598	2.47033e-06	-4.05284e-10	-1.27813
1932330	rs60603996	7.15685e-45	-4.05284e-10	3.0003	2.66929e-05	-4.05284e-10	1.10191
1932374	rs117829095	3.44468e-45	3.70003	-1.43098	2.37543e-07	-2.11661	-1.50329
1932629	rs4721164	8.98685e-46	1.84554	-0.920139	3.02722e-07	-2.19969	-1.17774
1932630	rs12699435	1.12168e-45	1.14705	-3.53401e-10	9.77323e-07	-2.20542	-3.53401e-10
1932688	rs6945719	2.63825e-16	69.1086	-0.331296	2.6152e-07	-2.32576	-1.19797
1932936	rs12113633	1.75373e-38	13.0181	4.69392	3.92424e-06	-2.31934	1.50403
1932947	rs113698965	1.28809e-42	8.19314	-3.53401e-10	1.76296e-06	-1.61549	-3.53401e-10
1933224	rs4721167	5.36941e-17	67.5426	-0.357321	2.65804e-07	-2.32461	-1.18288
1933435	rs73288762	6.8047e-46	-4.05284e-10	0.647254	4.09678e-06	-4.05284e-10	-0.772286
1934131	rs6951956	4.08997e-43	3.0177	4.02824	3.13342e-06	-2.24308	1.20272
1934667	rs60587725	4.86745e-46	-4.05284e-10	0.312211	3.33045e-06	-4.05284e-10	-0.979378
1935245	rs34296663	3.07809e-18	64.6574	-0.331066	2.67612e-07	-2.30581	-1.19489
1935267	rs76427102	2.64795e-44	-4.05284e-10	4.3086	2.86686e-05	-4.05284e-10	1.17332
1935273	rs11761818	3.55764e-18	64.7844	-0.313263	2.66012e-07	-2.30275	-1.20395
1935598	rs7791299	9.04112e-39	12.7564	4.29314	2.93057e-06	-2.29215	1.18487
1935988	rs7791899	4.69355e-39	11.9577	4.43627	3.15607e-06	-2.3158	1.28264
1936272	rs4721170	1.46163e-29	39.7363	-1.48315	9.37238e-07	-2.31663	0.0693254
1936488	rs4721171	3.5315e-46	-4.05284e-10	-0.00863724	3.14334e-06	-4.05284e-10	-1.0372
1936679	rs4721174	3.37955e-46	-4.05284e-10	-0.052616	3.06737e-06	-4.05284e-10	-1.06167
1936902	rs59542886	3.65875e-46	-4.05284e-10	0.0267617	3.20652e-06	-4.05284e-10	-1.0173
1936938	rs62442895	2.83512e-39	11.4722	4.41758	3.08422e-06	-2.32603	1.26984
1936940	rs60831894	3.5513e-46	-4.05284e-10	-0.00304455	3.1532e-06	-4.05284e-10	-1.03407
1937223	rs60487426	3.05393e-46	-4.05284e-10	-0.153929	2.90261e-06	-4.05284e-10	-1.11688
1937252	rs57196042	3.07195e-46	-4.05284e-10	-0.148046	2.91179e-06	-4.05284e-10	-1.11372
1937261	rs10267593	1.95733e-39	11.0456	4.47369	3.22341e-06	-2.32034	1.3083
1937296	rs73288768	3.07195e-46	-4.05284e-10	-0.148046	2.91179e-06	-4.05284e-10	-1.11372
1937341	rs12672758	3.14209e-46	-4.05284e-10	-0.125471	2.94747e-06	-4.05284e-10	-1.10154
1937407	rs10260386	8.30504e-29	41.4095	-1.41902	8.03162e-07	-2.32251	-0.0791731
1937500	rs10257349	6.25172e-28	43.4292	-1.42018	8.40501e-07	-2.28177	-0.074469
1937533	rs12672795	3.6858e-46	-4.05284e-10	0.0341281	3.16211e-06	-4.05284e-10	-1.03125
1937584	rs12670835	3.88051e-46	-4.05284e-10	0.0856081	3.30267e-06	-4.05284e-10	-0.987756
1937622	rs12670837	3.95361e-46	-4.05284e-10	0.104271	3.33811e-06	-4.05284e-10	-0.977081
1937688	rs143161534	1.1656e-44	3.48805	-3.53401e-10	1.81603e-06	-1.58583	-3.53401e-10
1937784	rs12670878	4.07624e-46	-4.05284e-10	0.134817	3.39728e-06	-4.05284e-10	-0.959511
1938001	rs61751744	1.0568e-42	7.99522	-3.53401e-10	1.67573e-06	-1.66624	-3.53401e-10
1938031	rs73288773	3.90544e-46	-4.05284e-10	0.0920117	3.31477e-06	-4.05284e-10	-0.984098
1938457	rs73048122	7.75052e-43	7.68516	-3.53401e-10	1.87039e-06	-1.55634	-3.53401e-10
1938508	rs57851791	3.97682e-46	-4.05284e-10	0.110124	3.34934e-06	-4.05284e-10	-0.973724
1938519	rs56376420	3.44029e-46	-4.05284e-10	-0.0348032	3.08647e-06	-4.05284e-10	-1.05546
1938538	rs57939460	3.32333e-46	-4.05284e-10	-0.0693912	3.02822e-06	-4.05284e-10	-1.07451
1938581	rs60317449	3.95361e-46	-4.05284e-10	0.104271	3.33811e-06	-4.05284e-10	-0.977081
1938655	rs34922657	1.06145e-18	63.769	-0.507291	3.02767e-07	-2.26732	-1.10996
1938677	rs61592117	4.0558e-46	-4.05284e-10	0.129788	3.38744e-06	-4.05284e-10	-0.962412
1938759	rs117201337	1.10091e-46	-1.17422	-3.53401e-10	9.51647e-07	-2.23205	-3.53401e-10
1939021	rs7807014	2.57492e-39	11.3252	4.46839	3.33413e-06	-2.32579	1.34751
1939150	rs60041882	4.02972e-46	-4.05284e-10	0.123337	3.37487e-06	-4.05284e-10	-0.966129
1939185	rs193248040	2.86952e-44	4.38896	-3.53401e-10	0.00017459	2.97995	-3.53401e-10
1939202	rs4721175	6.80752e-29	41.2098	-1.41818	8.25834e-07	-2.32408	-0.049768
1939216	rs73048124	9.91974e-43	7.93192	-3.53401e-10	1.64924e-06	-1.68217	-3.53401e-10
1939252	rs73048126	9.64081e-43	7.9034	-3.53401e-10	1.63752e-06	-1.6893	-3.53401e-10
1939545	rs147505697	8.97077e-47	-4.05284e-10	-1.37897	2.08213e-06	-4.05284e-10	-1.44909
1939564	rs4721176	1.04733e-28	41.6381	-1.4157	8.19937e-07	-2.32124	-0.0597689
1939765	rs12669937	1.67813e-18	64.1534	-0.433701	2.89182e-07	-2.2782	-1.14498
1939835	rs73288780	3.95737e-46	-4.05284e-10	0.105222	3.33993e-06	-4.05284e-10	-0.976536
1939928	rs117859612	6.54287e-47	-1.69457	-3.53401e-10	9.01337e-07	-2.28636	-3.53401e-10
1940081	rs73671908	4.07969e-46	-4.05284e-10	0.135663	3.39894e-06	-4.05284e-10	-0.959023
1940239	rs73288781	4.10619e-46	-4.05284e-10	0.142137	3.41168e-06	-4.05284e-10	-0.955282
1940287	rs73048131	7.16824e-43	7.60706	-3.53401e-10	1.52331e-06	-1.7616	-3.53401e-10
1940648	rs73048132	1.03791e-42	7.97719	-3.53401e-10	1.66812e-06	-1.67079	-3.53401e-10
1940657	rs12672693	4.10619e-46	-4.05284e-10	0.142137	3.41168e-06	-4.05284e-10	-0.955282
1940688	rs12672694	4.1574e-46	-4.05284e-10	0.15453	3.43624e-06	-4.05284e-10	-0.948108
1940715	rs150959060	9.80953e-47	-4.05284e-10	-1.28959	3.79001e-06	-4.05284e-10	-0.850118
1940748	rs185841068	2.10035e-44	4.07692	-3.53401e-10	2.87855e-06	-1.1252	-3.53401e-10
1941003	rs11771828	3.20096e-39	11.5428	4.46839	3.33389e-06	-2.32586	1.34751
1941051	rs11767515	7.62696e-39	12.399	4.4804	3.44709e-06	-2.30077	1.35582
1941052	rs55913423	3.47972e-47	-2.32599	-3.53401e-10	1.10696e-06	-2.08087	-3.53401e-10
1941520	rs4721178	4.84762e-46	-4.05284e-10	0.308128	3.76161e-06	-4.05284e-10	-0.857639
1942105	rs55666359	1.43377e-42	8.30029	-3.53401e-10	1.8131e-06	-1.58745	-3.53401e-10
1942270	rs4236277	3.24739e-17	67.0195	-0.337047	2.6642e-07	-2.32403	-1.18113
1942486	rs150608571	8.28416e-47	-4.05284e-10	-1.4586	3.50664e-06	-4.05284e-10	-0.927829
1942499	rs10950429	1.2012e-28	41.7383	-1.37885	7.81044e-07	-2.32014	-0.109469
1942503	rs143304643	1.0798e-46	-4.05284e-10	-1.19358	4.05824e-06	-4.05284e-10	-0.781738
1942530	rs12671697	4.1821e-46	-4.05284e-10	0.160455	3.3481e-06	-4.05284e-10	-0.974094
1942556	rs12667229	4.00265e-46	-4.05284e-10	0.116598	3.31502e-06	-4.05284e-10	-0.984021
1942634	rs28410138	3.73302e-46	-4.05284e-10	0.046859	3.23076e-06	-4.05284e-10	-1.00977
1942687	rs73048138	1.3145e-42	8.21344	-3.53401e-10	1.77229e-06	-1.61021	-3.53401e-10
1942712	rs139136912	8.24948e-47	-4.05284e-10	-1.46279	3.45491e-06	-4.05284e-10	-0.94269
1942739	rs12667258	4.31297e-46	-4.05284e-10	0.191269	3.40711e-06	-4.05284e-10	-0.956621
1942789	rs12671744	4.1873e-46	-4.05284e-10	0.161697	3.38534e-06	-4.05284e-10	-0.963031
1942816	rs56062924	4.09844e-46	-4.05284e-10	0.140246	3.2941e-06	-4.05284e-10	-0.990354
1942866	rs12699439	3.61328e-17	67.0195	-0.230284	2.56531e-07	-2.32403	-1.21896
1944591	rs10264573	1.04919e-32	31.0697	-0.0558629	1.96384e-07	-2.30395	-1.50622
1945050	rs12540201	6.71161e-21	56.8676	1.33053	1.95305e-07	-2.31306	-1.50262
1945428	rs10807761	1.52271e-17	65.9653	-0.040194	2.3401e-07	-2.31706	-1.31782
1945442	rs11767036	3.07413e-38	13.6615	4.61187	4.17246e-06	-2.22344	1.46946
1945468	rs11767040	3.43144e-38	13.82	4.56333	4.08671e-06	-2.21038	1.43564
1945563	rs192416547	3.78497e-47	-2.24191	-3.53401e-10	1.28987e-06	-1.92795	-3.53401e-10
1945871	rs73048140	1.32869e-42	8.22417	-3.53401e-10	1.77726e-06	-1.60741	-3.53401e-10
1945983	rs4504537	6.51222e-46	-4.05284e-10	0.603322	3.99466e-06	-4.05284e-10	-0.797528
1945998	rs73048143	1.56146e-42	8.3856	-3.53401e-10	1.85458e-06	-1.56483	-3.53401e-10
1946106	rs4618595	1.9014e-28	42.015	-1.19625	4.97654e-07	-2.32494	-0.555392
1946130	rs56403963	1.20185e-38	12.7208	4.61339	3.79159e-06	-2.2977	1.448
1946529	rs73048145	9.6032e-43	7.89949	-3.53401e-10	1.83321e-06	-1.57642	-3.53401e-10
1946659	rs4721182	5.83767e-46	-4.05284e-10	0.493972	3.67402e-06	-4.05284e-10	-0.881198
1947194	rs117190197	1.29696e-45	1.29225	-3.53401e-10	1.3049e-06	-1.91636	-3.53401e-10
1947342	rs34302027	4.29689e-31	36.0812	-1.35485	1.35462e-06	-2.3253	0.446335
1947392	rs13242597	1.93945e-30	37.7021	-1.46865	1.05359e-06	-2.31323	0.182951
1947687	rs6461005	6.39446e-10	83.3078	0.170323	2.31207e-07	-2.3023	-1.34463
1947864	rs140595673	6.12559e-47	-1.76047	-3.53401e-10	3.33714e-06	-0.977371	-3.53401e-10
1947895	rs6970796	1.02366e-43	5.66078	-3.53401e-10	1.14179e-06	-2.04989	-3.53401e-10
1947958	rs6952727	1.31779e-08	86.1849	0.318901	2.42108e-07	-2.21423	-1.38662
1948078	rs141350537	8.76929e-47	-4.05284e-10	-1.40169	2.88475e-06	-4.05284e-10	-1.12305
1948079	rs113523218	8.48047e-43	7.77516	-3.53401e-10	1.35605e-06	-1.87791	-3.53401e-10
1948110	rs10232234	1.42608e-08	86.2743	0.308459	2.44979e-07	-2.20514	-1.38393
1948144	rs10278002	1.13612e-43	5.76502	-3.53401e-10	1.16445e-06	-2.03023	-3.53401e-10
1948172	rs12537348	4.92386e-16	69.2104	0.190881	2.24834e-07	-2.32212	-1.35276
1948292	rs117097421	2.21764e-44	4.13126	-3.53401e-10	8.74579e-07	-2.3165	-3.53401e-10
1948359	rs12537914	4.91174e-16	69.2023	0.196499	2.22321e-07	-2.31908	-1.36704
1948454	rs62442899	1.02357e-37	14.4082	5.06796	5.00499e-06	-2.24862	1.67657
1948620	rs34961072	3.418e-17	66.5784	0.155283	2.23789e-07	-2.3246	-1.35493
1948712	rs34269264	5.6891e-16	69.3391	0.206626	2.21996e-07	-2.31766	-1.36992
1948756	rs35582663	6.45812e-16	69.476	0.196499	2.22979e-07	-2.31612	-1.36704
1948895	rs111867697	7.13606e-43	7.60256	-3.53401e-10	1.52301e-06	-1.7618	-3.53401e-10
1948898	rs112093341	7.27918e-43	7.62241	-3.53401e-10	1.53024e-06	-1.75706	-3.53401e-10
1948948	rs34074205	9.59213e-30	39.2653	-1.43336	1.35313e-06	-2.32596	0.445889
1949134	rs56378552	6.61806e-46	-4.05284e-10	0.619443	3.81446e-06	-4.05284e-10	-0.843688
1949198	rs60605830	8.14875e-09	85.7251	0.298045	2.39614e-07	-2.23	-1.38121
1949328	rs73048162	8.23405e-09	85.7251	0.308459	2.38963e-07	-2.23	-1.38393
1949640	rs116983556	9.96569e-46	1.02879	-3.53401e-10	2.80728e-06	-1.15027	-3.53401e-10
1950113	rs10230383	8.56609e-09	85.7685	0.30457	2.45623e-07	-2.21197	-1.37448
1950252	rs79716033	4.58386e-46	-4.05284e-10	0.252182	3.07476e-06	-4.05284e-10	-1.05926
1950292	rs10227517	9.60942e-09	85.8835	0.30457	2.44299e-07	-2.21737	-1.37448
1950385	rs10243920	4.95559e-09	85.2856	0.240159	2.43838e-07	-2.23738	-1.35636
1950405	rs10274300	5.71441e-09	85.4384	0.229875	2.45786e-07	-2.23245	-1.35333
1950440	rs11771973	4.93168e-16	69.2931	0.109725	2.30294e-07	-2.31947	-1.33142
1950525	rs117589803	1.01097e-46	-4.05284e-10	-1.25944	1.97811e-06	-4.05284e-10	-1.50034
1950532	rs11764960	1.20379e-16	67.7804	0.212275	2.23923e-07	-2.31984	-1.3591
1950613	rs62442900	3.30897e-29	40.5024	-1.43213	1.47979e-06	-2.316	0.52541
1950784	rs4721184	6.84244e-16	69.5902	0.140137	2.2819e-07	-2.32176	-1.3383
1950809	rs4332037	3.93263e-38	13.1847	5.33496	5.70381e-06	-2.31627	1.87492
1951109	rs4721185	1.42752e-09	83.8097	0.471551	2.21611e-07	-2.27312	-1.4162
1951227	rs12699449	1.26569e-08	86.1053	0.358235	2.41691e-07	-2.21766	-1.38492
1951236	rs11772205	1.26436e-08	86.1053	0.357182	2.42649e-07	-2.21766	-1.38096
1951260	rs34290436	3.45478e-28	42.5548	-1.13883	5.2115e-07	-2.31771	-0.516491
1951968	rs6974083	3.86171e-44	4.68592	-3.53401e-10	1.01612e-06	-2.16649	-3.53401e-10
1952031	rs7810386	1.13931e-27	43.7786	-1.1694	5.51014e-07	-2.31861	-0.459872
1952139	rs6461009	5.26618e-38	13.3478	5.46382	6.2508e-06	-2.31547	1.96569
1952562	rs59729366	7.90103e-47	-4.05284e-10	-1.50595	2.90073e-06	-4.05284e-10	-1.11752
1952578	rs150851884	1.10443e-46	-1.17103	-3.53401e-10	9.2168e-07	-2.26404	-3.53401e-10
1952582	rs6944877	1.48552e-08	86.2152	0.408479	2.41907e-07	-2.20636	-1.39533
1952799	rs35327420	1.69795e-27	44.1789	-1.17069	5.54348e-07	-2.31017	-0.462279
1953056	rs12699453	8.08165e-09	85.7554	0.259443	2.48042e-07	-2.22268	-1.35396
1953199	rs192634416	2.14727e-46	-4.05284e-10	-0.50616	3.59701e-06	-4.05284e-10	-0.902384
1953416	rs62442903	3.72801e-36	18.0144	5.05692	5.61596e-06	-2.12467	1.6678
1953521	rs6950151	5.45405e-09	85.3392	0.282468	2.43714e-07	-2.22964	-1.3646
1953523	rs6964522	4.58047e-09	85.1865	0.260615	2.44355e-07	-2.23464	-1.35698
1953571	rs12536261	5.15973e-16	69.2885	0.159536	2.29528e-07	-2.31108	-1.34314
1953606	rs6950330	4.45122e-09	85.158	0.260468	2.42196e-07	-2.24217	-1.35833
1953615	rs4721188	5.20684e-36	18.2124	5.19302	6.0966e-06	-2.15011	1.77536
1953766	rs13224989	3.91234e-16	69.0429	0.128479	2.29335e-07	-2.32183	-1.33323
1953799	rs145742886	8.98463e-47	-1.37743	-3.53401e-10	2.16575e-06	-1.40972	-3.53401e-10
1953802	rs118009319	7.78046e-45	3.08384	-3.53401e-10	7.55384e-06	-0.160429	-3.53401e-10
1953897	rs2056478	4.43294e-16	69.3082	-0.0119223	2.31726e-07	-2.31566	-1.32903
1954073	rs117545938	9.08565e-47	-4.05284e-10	-1.36625	3.34011e-06	-4.05284e-10	-0.976481
1954273	rs2056479	4.29629e-09	85.2175	0.165543	2.48446e-07	-2.20462	-1.3704
1954301	rs2056480	4.12919e-16	69.0657	0.159536	2.28194e-07	-2.3169	-1.34314
1954732	rs4721190	3.34397e-08	87.1935	0.241529	2.5971e-07	-2.18219	-1.34849
1954821	rs73288801	6.39544e-46	-4.05284e-10	0.585226	3.8507e-06	-4.05284e-10	-0.834231
1954914	rs35797753	7.84685e-18	65.3168	-0.0546646	2.46703e-07	-2.30458	-1.27747
1954938	rs73048199	4.62333e-43	7.16851	-3.53401e-10	1.20986e-06	-1.99198	-3.53401e-10
1955071	rs116178418	4.41951e-43	7.12343	-3.53401e-10	1.19972e-06	-2.0004	-3.53401e-10
1955152	rs4421257	1.76133e-16	68.1925	0.180739	2.25358e-07	-2.32287	-1.34969
1955237	rs117802289	2.38286e-44	4.20311	-3.53401e-10	1.52726e-05	0.543572	-3.53401e-10
1955435	rs2056481	1.74069e-16	67.8453	0.516129	2.11141e-07	-2.32368	-1.41404
1955547	rs73048201	4.49884e-43	7.14122	-3.53401e-10	1.2037e-06	-1.99709	-3.53401e-10
1956056	rs36054673	1.48333e-28	41.7908	-1.22031	5.51319e-07	-2.32514	-0.452788
1956157	rs56229402	4.75438e-43	7.19646	-3.53401e-10	1.21624e-06	-1.98672	-3.53401e-10
1956436	rs191679617	2.32171e-45	1.87453	-3.53401e-10	1.4139e-06	-1.83613	-3.53401e-10
1956665	rs56106757	4.67033e-43	7.17863	-3.53401e-10	1.21216e-06	-1.99008	-3.53401e-10
1956790	rs55703253	4.25766e-43	7.08611	-3.53401e-10	1.19148e-06	-2.00729	-3.53401e-10
1957554	rs7789767	5.66256e-44	5.06869	-3.53401e-10	1.08693e-06	-2.09913	-3.53401e-10
1958082	rs73050109	4.84867e-43	7.2161	-3.53401e-10	1.22077e-06	-1.98301	-3.53401e-10
1958672	rs12536062	6.39397e-18	65.3014	-0.24407	2.5909e-07	-2.32042	-1.21264
1958931	rs11971646	4.84867e-43	7.2161	-3.53401e-10	1.22077e-06	-1.98301	-3.53401e-10
1959046	rs117014804	4.92213e-46	0.323381	-3.53401e-10	8.68854e-07	-2.32307	-3.53401e-10
1959050	rs11978253	4.84867e-43	7.2161	-3.53401e-10	1.22077e-06	-1.98301	-3.53401e-10
1959255	rs11976042	4.84867e-43	7.2161	-3.53401e-10	1.22077e-06	-1.98301	-3.53401e-10
1959746	rs55726805	4.62333e-43	7.16851	-3.53401e-10	1.20986e-06	-1.99198	-3.53401e-10
1959876	rs71523284	6.01981e-47	-1.77789	-3.53401e-10	7.20071e-06	-0.208307	-3.53401e-10
1959967	rs55754118	4.799e-43	7.2058	-3.53401e-10	1.21839e-06	-1.98496	-3.53401e-10
1959975	rs34008721	2.96736e-30	38.0031	-1.34445	6.70585e-07	-2.32548	-0.25661
1960304	rs6951210	6.49874e-44	5.20642	-3.53401e-10	1.11406e-06	-2.07448	-3.53401e-10
1960346	rs56362945	4.7145e-43	7.18804	-3.53401e-10	1.21431e-06	-1.98831	-3.53401e-10
1960646	rs34647879	1.25561e-30	37.0956	-1.29702	6.3065e-07	-2.2996	-0.343888
1960780	rs73050119	4.53993e-43	7.15031	-3.53401e-10	1.20574e-06	-1.99539	-3.53401e-10
1960801	rs73050121	3.33972e-43	6.84328	-3.53401e-10	1.14088e-06	-2.05068	-3.53401e-10
1960816	rs112539405	4.00188e-43	7.02416	-3.53401e-10	1.17807e-06	-2.01861	-3.53401e-10
1960825	rs73050123	4.14428e-43	7.05913	-3.53401e-10	1.18559e-06	-2.01224	-3.53401e-10
1960887	rs1464541	1.95797e-30	37.579	-1.33608	6.69127e-07	-2.30484	-0.279426
1961161	rs55989740	4.49884e-43	7.14122	-3.53401e-10	1.2037e-06	-1.99709	-3.53401e-10
1961255	rs144908211	2.96708e-45	2.11981	-3.53401e-10	9.69304e-07	-2.21366	-3.53401e-10
1961771	rs73050125	3.81503e-43	6.97635	-3.53401e-10	1.16796e-06	-2.02723	-3.53401e-10
1961814	rs28728306	3.35463e-38	12.9916	5.36902	5.90782e-06	-2.31095	1.90474
1961882	rs73050128	3.84346e-38	13.193	5.30367	5.55656e-06	-2.31659	1.84908
1962163	rs10268609	2.94487e-38	13.0405	5.18984	5.25866e-06	-2.3026	1.77999
1962238	rs34587377	6.52047e-46	0.604587	-3.53401e-10	9.31841e-07	-2.25308	-3.53401e-10
1962258	rs58924006	4.58783e-43	7.1608	-3.53401e-10	1.20811e-06	-1.99343	-3.53401e-10
1962476	rs145635987	1.45629e-46	-0.894468	-3.53401e-10	1.90959e-06	-1.5356	-3.53401e-10
1962531	rs55877249	4.58783e-43	7.1608	-3.53401e-10	1.20811e-06	-1.99343	-3.53401e-10
1962638	rs73290508	6.42585e-46	-4.05284e-10	0.58997	3.95961e-06	-4.05284e-10	-0.806339
1963816	rs142582525	8.00312e-47	-4.05284e-10	-1.49311	2.16584e-06	-4.05284e-10	-1.40968
1964222	rs56244108	4.84867e-43	7.2161	-3.53401e-10	1.22077e-06	-1.98301	-3.53401e-10
1964357	rs1403175	2.80841e-38	12.8412	5.34175	5.8937e-06	-2.29413	1.88553
1964500	rs56187401	4.37622e-43	7.11358	-3.53401e-10	1.19753e-06	-2.00222	-3.53401e-10
1964536	rs73671930	7.79951e-46	0.783702	-3.53401e-10	8.69541e-07	-2.32228	-3.53401e-10
1964675	rs62442906	5.7545e-31	36.2701	-1.25173	6.77357e-07	-2.23492	-0.337125
1964695	rs73050136	4.37622e-43	7.11358	-3.53401e-10	1.19753e-06	-2.00222	-3.53401e-10
1964804	rs4721203	4.5014e-46	-4.05284e-10	0.23403	3.06565e-06	-4.05284e-10	-1.06223
1965013	rs4721204	4.84179e-46	-4.05284e-10	0.306926	3.18181e-06	-4.05284e-10	-1.02504
1965154	rs34869273	4.90652e-46	0.320205	-3.53401e-10	8.67265e-07	-2.3249	-3.53401e-10
1965255	rs12671113	1.08957e-19	61.1191	-0.133846	2.92604e-07	-2.17721	-1.23422
1965457	rs73050137	4.37622e-43	7.11358	-3.53401e-10	1.19753e-06	-2.00222	-3.53401e-10
1966249	rs12667513	4.55554e-46	-4.05284e-10	0.245986	3.08425e-06	-4.05284e-10	-1.05618
1966477	rs73050139	4.29949e-43	7.09589	-3.53401e-10	1.19363e-06	-2.00549	-3.53401e-10
1966492	rs10950448	8.20362e-20	60.9032	-0.20176	3.32949e-07	-2.07912	-1.20313
1966831	rs6959688	1.73195e-35	25.9685	-1.36118	8.38479e-07	-2.23587	-0.122787
1966841	rs6978112	3.3886e-36	24.2578	-1.28185	2.70235e-06	-2.24217	1.05381
1966911	rs55737428	4.29949e-43	7.09589	-3.53401e-10	1.19363e-06	-2.00549	-3.53401e-10
1966912	rs73671932	5.50571e-46	-4.05284e-10	0.435427	3.47013e-06	-4.05284e-10	-0.938292
1967034	rs55730230	4.29949e-43	7.09589	-3.53401e-10	1.19363e-06	-2.00549	-3.53401e-10
1967086	rs117239019	1.96223e-46	-0.596278	-3.53401e-10	1.33875e-06	-1.89075	-3.53401e-10
1967731	rs60595248	4.15566e-41	6.20276	5.46428	6.19215e-06	-2.31798	1.95878
1967887	rs61150432	2.88694e-29	40.2139	-1.28009	6.81462e-07	-2.27464	-0.291362
1967905	rs112519082	3.71452e-43	6.94965	-3.53401e-10	1.1624e-06	-2.032	-3.53401e-10
1968102	rs4721211	6.56633e-46	-4.05284e-10	0.611596	3.79245e-06	-4.05284e-10	-0.849474
1968226	rs34976285	3.235e-29	40.3246	-1.27695	7.01567e-07	-2.26599	-0.270932
1968245	rs12699476	8.34549e-47	-0.813225	-0.637998	3.63401e-07	-2.24132	-0.953417
1968317	rs73050147	5.9999e-43	7.42914	-3.53401e-10	1.2723e-06	-1.94166	-3.53401e-10
1968851	rs34419870	2.12039e-29	39.9094	-1.28421	7.05849e-07	-2.26319	-0.267654
1968953	rs12699477	9.24666e-23	53.9616	-0.0482356	2.72325e-07	-2.20736	-1.27589
1969133	rs62442910	2.81689e-41	6.03424	5.24396	5.28731e-06	-2.32114	1.80396
1970229	rs78443464	1.96856e-41	5.50743	5.41244	6.02598e-06	-2.30866	1.92226
1970419	rs73050155	6.40262e-43	7.4941	-3.53401e-10	1.23271e-06	-1.97327	-3.53401e-10
1970649	rs62442913	2.17713e-41	5.60967	5.4109	6.19073e-06	-2.32315	1.96372
1971226	rs61409925	3.24585e-41	5.27871	6.14124	1.0635e-05	-2.31042	2.49208
1971553	rs62442915	4.28308e-46	0.184313	-3.53401e-10	1.00911e-06	-2.17342	-3.53401e-10
1971635	rs73050157	7.6343e-43	7.67005	-3.53401e-10	1.27532e-06	-1.93929	-3.53401e-10
1971916	rs73050159	6.95052e-43	7.57621	-3.53401e-10	1.25222e-06	-1.95757	-3.53401e-10
1972416	rs55786379	8.09916e-45	3.12399	-3.53401e-10	1.02989e-06	-2.15304	-3.53401e-10
1972496	rs73050163	7.07686e-43	7.59423	-3.53401e-10	1.25659e-06	-1.95409	-3.53401e-10
1972539	rs71523287	4.02209e-46	0.121441	-3.53401e-10	8.84348e-07	-2.30539	-3.53401e-10
1972581	rs73050165	8.22284e-43	7.74431	-3.53401e-10	1.29423e-06	-1.92457	-3.53401e-10
1972902	rs73290512	6.86021e-46	-4.05284e-10	0.655379	3.90723e-06	-4.05284e-10	-0.819657
1973004	rs13244345	6.0732e-13	76.5326	-0.0137972	2.56394e-07	-2.26671	-1.27681
1973579	rs4721217	6.79093e-20	60.6001	-0.0877003	2.99988e-07	-2.121	-1.2655
1973902	rs117164281	1.14449e-46	-4.05284e-10	-1.1354	3.2974e-06	-4.05284e-10	-0.989353
1973956	rs73050174	6.57362e-43	7.52046	-3.53401e-10	1.2389e-06	-1.96826	-3.53401e-10
1973970	rs56093134	7.42133e-37	16.6773	4.77995	3.82295e-06	-2.32461	1.48315
1974168	rs73050177	6.82653e-43	7.55821	-3.53401e-10	1.24789e-06	-1.96103	-3.53401e-10
1974577	rs68124157	6.91206e-46	-4.05284e-10	0.662909	3.92386e-06	-4.05284e-10	-0.815411
1974647	rs141510126	6.84415e-43	7.56079	-3.53401e-10	0.000975693	4.70066	-3.53401e-10
1975092	rs151044488	9.60539e-47	-1.31062	-3.53401e-10	1.15753e-06	-2.0362	-3.53401e-10
1975236	rs113517754	4.95985e-47	-1.97157	-3.53401e-10	8.67795e-07	-2.32429	-3.53401e-10
1975418	rs60326976	6.22487e-46	-4.05284e-10	0.558193	3.66121e-06	-4.05284e-10	-0.884693
1975624	rs12699483	2.71324e-16	68.676	0.129318	2.281e-07	-2.32545	-1.33501
1975669	rs76965842	4.7176e-46	-4.05284e-10	0.280941	3.10141e-06	-4.05284e-10	-1.05063
1975849	rs4719364	7.46405e-33	31.7306	-1.05727	4.41762e-07	-2.30853	-0.690938
1976263	rs2280552	1.53558e-31	34.8339	-1.13656	4.96649e-07	-2.31718	-0.565183
1976432	rs1801550	5.98863e-43	7.42726	-3.53401e-10	1.2173e-06	-1.98585	-3.53401e-10
1976457	rs1801368	4.76489e-18	64.6334	0.129913	2.38207e-07	-2.27595	-1.34116
1976556	rs2280550	5.10622e-18	64.7643	0.0681471	2.41512e-07	-2.27946	-1.32386
1976635	rs2280549	1.60112e-33	30.3328	-1.19881	5.06374e-07	-2.30117	-0.561791
1976667	rs2280548	6.69989e-18	65.0266	0.0775308	2.41394e-07	-2.28611	-1.3177
1976705	rs117875104	3.48112e-47	-2.32559	-3.53401e-10	2.16431e-05	0.8922	-3.53401e-10
1976749	rs2067948	7.86405e-33	31.8341	-1.10852	4.86125e-07	-2.30379	-0.599987
1976863	rs2280546	4.23814e-18	64.6374	0.00878836	2.50179e-07	-2.26614	-1.30193
1977218	rs117012176	5.45786e-43	7.33445	-3.53401e-10	1.1966e-06	-2.003	-3.53401e-10
1977262	rs11978836	1.4353e-43	5.99877	-3.53401e-10	1.21162e-06	-1.99053	-3.53401e-10
1977906	rs4719366	2.82692e-19	61.7961	0.142495	2.42037e-07	-2.24556	-1.35559
1978002	rs56259105	1.74866e-36	17.7487	4.56566	3.30119e-06	-2.32469	1.33648
1978183	rs117100204	2.61032e-46	-0.310888	-3.53401e-10	1.91174e-06	-1.53447	-3.53401e-10
1978906	rs138356578	1.05556e-44	3.38888	-3.53401e-10	8.73983e-07	-2.31718	-3.53401e-10
1979017	rs149247906	1.22357e-46	-1.06859	-3.53401e-10	9.82426e-07	-2.20022	-3.53401e-10
1979198	rs74911074	8.8233e-47	-4.05284e-10	-1.39555	2.00531e-06	-4.05284e-10	-1.48669
1979379	rs73051854	7.13343e-43	7.60219	-3.53401e-10	1.25853e-06	-1.95254	-3.53401e-10
1979425	rs11770899	7.25343e-32	34.0841	-1.13678	5.52231e-07	-2.26523	-0.511044
1979741	rs11557347	6.85402e-12	78.2546	0.687726	1.98493e-07	-2.30752	-1.49196
1979750	rs10950456	2.37813e-09	81.9103	2.88135	1.96393e-07	-2.30594	-1.50418
1980006	rs73051857	3.38729e-43	6.85743	-3.53401e-10	1.14858e-06	-2.04396	-3.53401e-10
1980113	rs55871234	5.34463e-46	0.405734	-3.53401e-10	2.3781e-06	-1.31618	-3.53401e-10
1980766	rs150642962	6.67758e-46	0.628397	-3.53401e-10	8.68393e-07	-2.3236	-3.53401e-10
1980989	rs73051862	7.84897e-43	7.69778	-3.53401e-10	1.23934e-06	-1.9679	-3.53401e-10
1981254	rs55678474	3.37643e-42	8.1257	1.0311	5.40023e-07	-2.15012	-0.648511
1981299	rs116953282	4.87219e-43	7.22094	-3.53401e-10	1.13787e-06	-2.05332	-3.53401e-10
1981325	rs73051864	6.42406e-43	7.49745	-3.53401e-10	1.19427e-06	-2.00495	-3.53401e-10
1981326	rs73051865	6.45374e-43	7.50206	-3.53401e-10	1.19527e-06	-2.00412	-3.53401e-10
1981386	rs7809140	1.83678e-42	7.84081	0.707185	4.73834e-07	-2.0981	-0.831282
1981546	rs4590322	8.62206e-46	-4.05284e-10	0.883964	4.4316e-06	-4.05284e-10	-0.693726
1981673	rs4273749	2.34982e-42	7.86314	0.931178	5.3867e-07	-2.09475	-0.706392
1981697	rs59559380	1.10315e-45	-4.05284e-10	1.13039	5.12689e-06	-4.05284e-10	-0.547986
1981747	rs74358916	5.00413e-46	-4.05284e-10	0.339904	4.46259e-06	-4.05284e-10	-0.686756
1981883	rs12699486	8.38148e-46	-4.05284e-10	0.855665	4.35923e-06	-4.05284e-10	-0.710191
1982096	rs77330879	1.71766e-45	-4.05284e-10	1.57319	5.39932e-06	-4.05284e-10	-0.496213
1982181	rs12154473	0.00395884	96.0468	3.06999	1.96793e-07	-2.30204	-1.50605
1982421	rs112576143	1.75646e-46	-0.70706	-3.53401e-10	9.68855e-07	-2.21413	-3.53401e-10
1982779	rs7792631	3.32661e-14	73.6534	-0.0390464	2.83346e-07	-2.28511	-1.15847
1982885	rs75002441	9.56322e-47	-4.05284e-10	-1.31502	4.20232e-06	-4.05284e-10	-0.74685
1983216	rs3996333	2.97492e-42	8.05631	0.973885	5.64716e-07	-2.06487	-0.689046
1983929	rs1554505	1.81934e-44	5.00113	-1.06784	2.51224e-07	-2.326	-1.23789
1983944	rs73051876	1.53642e-42	8.36944	-3.53401e-10	1.41959e-06	-1.83212	-3.53401e-10
1984038	rs76421927	1.27785e-46	-1.87222	0.847039	6.58679e-07	-1.87885	-0.721159
1984066	rs13225225	6.22595e-35	26.8434	-0.956603	6.92404e-07	-1.87769	-0.672387
1984122	rs1554506	2.36556e-42	7.74105	1.05994	6.52251e-07	-2.02084	-0.588976
1984880	rs142037266	2.86532e-46	-0.217681	-3.53401e-10	3.36416e-06	-0.969308	-3.53401e-10
1985039	rs10228977	1.57958e-42	7.27315	1.12399	5.51218e-07	-2.17617	-0.601945
1985063	rs10239186	1.57958e-42	7.27315	1.12399	5.51218e-07	-2.17617	-0.601945
1985072	rs12699490	1.57958e-42	7.27315	1.12399	5.51218e-07	-2.17617	-0.601945
1985198	rs12699491	1.54595e-42	7.25163	1.12399	5.49743e-07	-2.17884	-0.601945
1985199	rs12699492	1.61532e-42	7.29553	1.12399	5.52767e-07	-2.17336	-0.601945
1985272	rs12699493	1.52751e-42	7.23229	1.13133	5.50799e-07	-2.18123	-0.597638
1985282	rs12699494	1.61051e-42	7.29254	1.12399	5.52559e-07	-2.17374	-0.601945
1985366	rs12699495	1.61051e-42	7.29254	1.12399	5.52559e-07	-2.17374	-0.601945
1985402	rs12699496	1.64562e-42	7.31411	1.12399	5.54067e-07	-2.17101	-0.601945
1985486	rs55684109	6.54144e-43	7.51555	-3.53401e-10	1.19819e-06	-2.00167	-3.53401e-10
1985644	rs55864895	7.46914e-43	7.64818	-3.53401e-10	1.22784e-06	-1.97723	-3.53401e-10
1985895	rs117802435	7.33433e-43	7.62996	-3.53401e-10	1.22367e-06	-1.98063	-3.53401e-10
1985981	rs10950458	1.72722e-42	7.35516	1.13133	5.59385e-07	-2.16577	-0.597638
1986738	rs11765639	4.24773e-16	69.4012	-0.147572	2.75712e-07	-2.28377	-1.18711
1986770	rs7804387	1.7866e-42	7.39631	1.12399	5.59958e-07	-2.16043	-0.601945
1987092	rs10237340	1.08815e-42	6.87759	1.14687	6.2656e-07	-2.06149	-0.588508
1987095	rs73671967	1.46778e-45	-4.05284e-10	1.41598	6.1079e-06	-4.05284e-10	-0.372903
1987265	rs374419160	1.66097e-45	-4.05284e-10	1.53963	6.59999e-06	-4.05284e-10	-0.295418
1987270	rs147592088	1.80512e-45	-4.05284e-10	1.62285	6.957e-06	-4.05284e-10	-0.242737
1987367	rs56188628	6.79527e-43	7.55362	-3.53401e-10	1.20654e-06	-1.99473	-3.53401e-10
1987458	rs7789484	1.76311e-42	7.31411	1.19295	5.77037e-07	-2.17101	-0.561325
1987776	rs7791124	1.7386e-42	7.29254	1.20052	5.89288e-07	-2.17374	-0.537592
1987803	rs7789967	1.89146e-42	7.3768	1.20052	5.95665e-07	-2.16297	-0.537592
1987902	rs10950461	1.63284e-42	7.22991	1.2004	6.22182e-07	-2.10009	-0.556917
1987966	rs76089203	9.11709e-46	-4.05284e-10	0.939791	4.52083e-06	-4.05284e-10	-0.67379
1988065	rs10950464	2.00684e-42	7.418	1.21854	6.06311e-07	-2.15759	-0.525256
1988260	rs10950466	1.89572e-42	7.3768	1.20278	5.97388e-07	-2.16297	-0.534704
1988351	rs73290589	9.4816e-47	-4.05284e-10	-1.32359	2.31086e-06	-4.05284e-10	-1.34487
1988617	rs11760932	1.90992e-42	7.3768	1.21024	6.00064e-07	-2.16297	-0.530234
1988646	rs11760946	2.07415e-42	7.4593	1.21024	6.06608e-07	-2.15212	-0.530234
1988666	rs73035914	6.54144e-43	7.51555	-3.53401e-10	1.19819e-06	-2.00167	-3.53401e-10
1988986	rs73035916	7.62043e-43	7.66823	-3.53401e-10	1.23246e-06	-1.97347	-3.53401e-10
1989569	rs7799855	2.00842e-42	7.39631	1.24102	6.12813e-07	-2.16043	-0.511748
1989888	rs7801421	1.9506e-27	44.371	-1.22408	7.2094e-07	-2.26316	-0.246527
1989976	rs62442924	1.90688e-37	14.4474	5.65102	6.15269e-06	-2.12474	1.75914
1990682	rs62442925	4.11254e-47	-2.1589	-3.53401e-10	2.69505e-06	-1.19107	-3.53401e-10
1990992	rs10253879	2.34016e-42	7.50465	1.28555	6.25148e-07	-2.14603	-0.50622
1991227	rs191307828	8.12764e-47	-4.05284e-10	-1.47767	2.13697e-06	-4.05284e-10	-1.4231
1991440	rs6977735	2.32251e-42	7.50465	1.27798	6.22323e-07	-2.14603	-0.510749
1991505	rs117193812	8.32718e-47	-4.05284e-10	-1.45342	2.00063e-06	-4.05284e-10	-1.48902
1991723	rs73290595	1.61483e-45	-4.05284e-10	1.51146	6.48397e-06	-4.05284e-10	-0.313153
1991796	rs6961018	2.1964e-42	7.58811	1.13869	5.79599e-07	-2.13459	-0.593319
1991811	rs6965059	2.16166e-42	7.4593	1.25156	6.08865e-07	-2.15212	-0.52652
1992022	rs118105651	2.27038e-46	-0.45041	-3.53401e-10	1.0306e-06	-2.15234	-3.53401e-10
1992390	rs7798407	2.45363e-42	7.50465	1.3329	6.43169e-07	-2.14603	-0.477802
1992417	rs113514437	1.51682e-46	-0.85374	-3.53401e-10	9.34598e-07	-2.25012	-3.53401e-10
1992582	rs11768212	9.59746e-39	11.1547	5.95458	6.95062e-06	-2.20458	1.96092
1992656	rs12671026	1.25164e-45	-4.05284e-10	1.25668	5.53833e-06	-4.05284e-10	-0.470793
1992799	rs147296048	1.06713e-42	8.00496	-3.53401e-10	2.87764e-06	-1.12551	-3.53401e-10
1992822	rs1316716	1.77976e-29	39.6369	-1.18688	6.31619e-07	-2.32467	-0.317287
1992857	rs73290597	1.21371e-45	-4.05284e-10	1.22591	5.4326e-06	-4.05284e-10	-0.490067
1992992	rs1113736	1.23292e-18	63.5937	-0.182335	3.10614e-07	-2.27383	-1.07786
1993078	rs1113737	5.34663e-29	40.7835	-1.23345	7.43096e-07	-2.25932	-0.220096
1993308	rs148393653	2.33576e-45	1.88056	-3.53401e-10	1.26671e-06	-1.94606	-3.53401e-10
1993347	rs73290598	1.43374e-45	-4.05284e-10	1.39251	6.0194e-06	-4.05284e-10	-0.387498
1993359	rs7807248	2.26117e-42	7.41447	1.3414	6.38743e-07	-2.15806	-0.472683
1993374	rs7803415	2.52345e-42	7.56404	1.30156	6.36317e-07	-2.13792	-0.496625
1993384	rs2140123	2.66267e-42	7.61014	1.30917	6.43334e-07	-2.13151	-0.492063
1993399	rs73047969	5.95464e-43	7.42157	-3.53401e-10	1.17814e-06	-2.01855	-3.53401e-10
1993867	rs7785679	3.09244e-42	7.67196	1.39698	6.84281e-07	-2.12278	-0.43909
1993899	rs7804190	4.88823e-37	22.3107	-1.27094	2.36385e-06	-2.31362	0.991428
1993917	rs143526741	3.66533e-47	-2.27403	-3.53401e-10	3.80541e-06	-0.846063	-3.53401e-10
1994303	rs73047973	7.62043e-43	7.66823	-3.53401e-10	1.23246e-06	-1.97347	-3.53401e-10
1994335	rs6952085	3.19772e-42	7.71403	1.38839	6.8485e-07	-2.11675	-0.444295
1994345	rs140301474	7.91611e-47	-4.05284e-10	-1.50404	2.20225e-06	-4.05284e-10	-1.393
1994404	rs6947892	3.55781e-42	7.82073	1.38839	6.95651e-07	-2.1011	-0.444295
1994581	rs138334474	2.8697e-45	2.08643	-3.53401e-10	1.34988e-06	-1.88247	-3.53401e-10
1994689	rs11972209	4.43534e-42	7.81949	1.61009	7.30408e-07	-2.18786	-0.308774
1994953	rs190867828	6.17479e-47	-1.75247	-3.53401e-10	4.51738e-06	-0.674555	-3.53401e-10
1995502	rs939936	3.06599e-42	7.67196	1.38839	6.80729e-07	-2.12278	-0.444295
1995571	rs1815054	3.14877e-42	7.71403	1.37297	6.78487e-07	-2.11675	-0.45363
1995668	rs939935	3.5367e-42	7.79845	1.40472	7.00253e-07	-2.10441	-0.434394
1995693	rs939934	3.3642e-42	7.75619	1.39698	6.92654e-07	-2.11062	-0.43909
1995864	rs882948	1.9625e-27	44.4086	-1.25563	9.01242e-07	-2.09647	-0.189996
1996300	rs6954935	1.37961e-45	-4.05284e-10	1.35403	5.90751e-06	-4.05284e-10	-0.406261
1996505	rs57254361	8.62961e-47	-4.05284e-10	-1.41775	2.26393e-06	-4.05284e-10	-1.36539
1997479	rs113206075	6.50959e-47	-1.69967	-3.53401e-10	4.1432e-06	-0.761017	-3.53401e-10
1998032	rs11979459	4.06094e-42	7.98466	1.35673	6.99715e-07	-2.07613	-0.463437
1998085	rs55696955	9.2478e-43	7.86178	-3.53401e-10	1.27905e-06	-1.93636	-3.53401e-10
1998384	rs4236279	2.69926e-43	6.63038	-3.53401e-10	1.15496e-06	-2.03842	-3.53401e-10
1998815	rs6949306	3.04242e-42	7.67196	1.38067	6.77555e-07	-2.12278	-0.448967
1999160	rs6974807	3.36641e-42	7.77315	1.38067	6.87552e-07	-2.10814	-0.448967
1999453	rs10950473	6.55256e-14	74.4552	-0.162983	3.09842e-07	-2.26144	-1.09274
1999694	rs6979477	1.93635e-43	6.2982	-3.53401e-10	1.09103e-06	-2.09537	-3.53401e-10
2000388	rs4721248	3.59002e-42	7.83746	1.38067	6.94139e-07	-2.0986	-0.448967
2000431	rs74443332	2.30363e-45	-4.05284e-10	1.86671	5.77238e-06	-4.05284e-10	-0.429402
2000677	rs117644708	4.63931e-42	9.47455	-3.53401e-10	0.00204425	5.4403	-3.53401e-10
2000702	rs2140121	2.83246e-42	7.67196	1.30917	6.48976e-07	-2.12278	-0.492063
2000944	rs78394551	5.9551e-47	-1.7887	-3.53401e-10	3.42005e-06	-0.952831	-3.53401e-10
2001168	rs111324263	8.86676e-46	0.911951	-3.53401e-10	1.02984e-06	-2.15308	-3.53401e-10
2001778	rs4719372	1.564e-45	-4.05284e-10	1.47947	6.35507e-06	-4.05284e-10	-0.333233
2002455	rs144597631	9.36825e-47	-1.33562	-3.53401e-10	2.59392e-06	-1.22932	-3.53401e-10
2002701	rs140599604	2.79091e-45	2.05859	-3.53401e-10	1.33806e-06	-1.89127	-3.53401e-10
2002733	rs11773627	5.30937e-37	14.6432	6.47916	1.18535e-05	-2.03572	2.32586
2003043	rs6972374	6.88601e-29	40.955	-1.15194	4.85971e-06	-2.29118	1.68967
2003132	rs117998432	8.34516e-47	-0.00336819	-1.44789	2.05107e-07	-2.26066	-1.50605
2003332	rs7795303	6.66111e-42	8.3509	1.48537	8.03183e-07	-2.01642	-0.385242
2004124	rs73292420	1.57001e-45	-4.05284e-10	1.48331	6.32367e-06	-4.05284e-10	-0.338186
2004393	rs6946691	5.39774e-42	8.22124	1.40472	7.48207e-07	-2.03817	-0.434394
2004421	rs12666575	1.06487e-14	72.605	-0.129793	3.36826e-07	-2.16449	-1.10619
2004504	rs61467855	1.89357e-41	9.29537	1.58566	8.93335e-07	-1.97138	-0.323902
2005132	rs12669018	6.4277e-45	1.57513	1.31771	5.63036e-07	-2.31609	-0.44081
2005159	rs12666698	1.63444e-45	-4.05284e-10	1.52352	6.48496e-06	-4.05284e-10	-0.313
2005372	rs75507705	2.59432e-46	-4.05284e-10	-0.317034	2.99061e-06	-4.05284e-10	-1.08701
2005630	rs73292431	1.63444e-45	-4.05284e-10	1.52352	6.48496e-06	-4.05284e-10	-0.313
2005747	rs11766575	4.22617e-15	71.7008	-0.14973	3.41651e-07	-2.1483	-1.10815
2006373	rs870157	1.64023e-45	-4.05284e-10	1.52706	6.49938e-06	-4.05284e-10	-0.31078
2006623	rs1105641	1.636e-41	9.14916	1.58566	8.71139e-07	-1.99654	-0.323902
2006625	rs55669070	1.59152e-42	8.40467	-3.53401e-10	1.43041e-06	-1.82452	-3.53401e-10
2006764	rs117546874	3.65428e-44	4.63071	-3.53401e-10	1.12844e-06	-2.06165	-3.53401e-10
2006969	rs1105640	1.61481e-45	-4.05284e-10	1.51144	6.436e-06	-4.05284e-10	-0.320578
2007110	rs1105639	7.90195e-42	8.56893	1.43816	7.93597e-07	-1.97837	-0.435293
2007266	rs4721258	1.71292e-45	-4.05284e-10	1.57043	7.18447e-06	-4.05284e-10	-0.210565
2007852	rs10256644	6.57412e-42	8.40724	1.41588	7.7191e-07	-1.96842	-0.472955
2008246	rs72503898	1.64023e-45	-4.05284e-10	1.52706	6.49938e-06	-4.05284e-10	-0.31078
2008480	rs137862076	7.98856e-47	-4.05284e-10	-1.49493	2.38914e-06	-4.05284e-10	-1.31155
2008725	rs73292439	1.65373e-45	-4.05284e-10	1.53526	6.53292e-06	-4.05284e-10	-0.305632
2009765	rs117190769	2.30265e-46	-0.436297	-3.53401e-10	1.07925e-06	-2.10622	-3.53401e-10
2009808	rs116868020	2.28639e-46	-0.443383	-3.53401e-10	1.13526e-06	-2.05562	-3.53401e-10
2010271	rs67059662	3.15593e-43	6.78668	-3.53401e-10	1.0618e-06	-2.12252	-3.53401e-10
2010513	rs67271841	3.04167e-43	6.7498	-3.53401e-10	1.056e-06	-2.128	-3.53401e-10
2010701	rs75747526	1.16394e-43	-4.05284e-10	5.78921	7.36041e-05	-4.05284e-10	2.11621
2010813	rs4719378	2.3569e-45	-4.05284e-10	1.88957	8.32249e-06	-4.05284e-10	-0.0635246
2011427	rs117106123	1.39312e-44	3.66636	-3.53401e-10	8.98994e-07	-2.28897	-3.53401e-10
2011438	rs73292443	1.11651e-45	-4.05284e-10	1.14243	5.02033e-06	-4.05284e-10	-0.568991
2012067	rs118045173	8.09205e-46	0.820523	-3.53401e-10	8.7944e-07	-2.31096	-3.53401e-10
2012457	rs12671506	2.36143e-45	-4.05284e-10	1.8915	8.12557e-06	-4.05284e-10	-0.0874705
2012586	rs117663441	1.55389e-44	3.77558	-3.53401e-10	1.29911e-06	-1.92081	-3.53401e-10
2012824	rs55790414	1.01738e-42	7.95721	-3.53401e-10	1.30338e-06	-1.91752	-3.53401e-10
2012997	rs4721264	4.10913e-11	77.341	3.39237	2.02311e-07	-2.27761	-1.50282
2013152	rs4721266	2.54214e-45	-4.05284e-10	1.96523	8.27655e-06	-4.05284e-10	-0.0690599
2013174	rs117837113	5.29072e-42	9.60594	-3.53401e-10	1.95561e-06	-1.51178	-3.53401e-10
2013650	rs73275230	2.4643e-45	-4.05284e-10	1.93413	8.11277e-06	-4.05284e-10	-0.0890461
2013823	rs1533828	7.01839e-42	8.00707	1.88145	9.38831e-07	-2.07263	-0.172972
2014251	rs141898393	1.61349e-46	-4.05284e-10	-0.791961	3.01195e-06	-4.05284e-10	-1.0799
2014253	rs73047989	8.87044e-43	7.82012	-3.53401e-10	1.26872e-06	-1.94448	-3.53401e-10
2014342	rs73047990	8.21314e-43	7.74313	-3.53401e-10	1.25007e-06	-1.95929	-3.53401e-10
2014390	rs4721267	8.94544e-42	8.17821	1.95291	9.98693e-07	-2.04524	-0.138554
2014879	rs117192362	7.89935e-47	-4.05284e-10	-1.50616	2.18135e-06	-4.05284e-10	-1.40254
2015047	rs62442944	1.01523e-36	14.7008	7.06984	1.65164e-05	-2.1745	2.79637
2015721	rs77976108	1.34462e-45	-4.05284e-10	1.32834	6.59722e-06	-4.05284e-10	-0.295837
2015872	rs191419218	1.21477e-46	-4.05284e-10	-1.0758	2.23458e-06	-4.05284e-10	-1.37843
2015970	rs12699547	2.34449e-26	46.844	-1.21063	7.95763e-07	-2.26569	-0.145248
2016125	rs75050820	1.26723e-45	-4.05284e-10	1.26906	5.41633e-06	-4.05284e-10	-0.493068
2016407	rs147648203	1.28017e-46	-1.02336	-3.53401e-10	9.48441e-07	-2.23542	-3.53401e-10
2016565	rs56297951	1.06462e-42	8.0026	-3.53401e-10	1.3125e-06	-1.91055	-3.53401e-10
2016688	rs59005941	1.28849e-45	-4.05284e-10	1.2857	5.51892e-06	-4.05284e-10	-0.474303
2016779	rs112351220	1.21855e-42	8.13765	-3.53401e-10	1.34901e-06	-1.88312	-3.53401e-10
2016789	rs58510814	1.22853e-45	-4.05284e-10	1.23805	5.36177e-06	-4.05284e-10	-0.503192
2016807	rs145078370	3.58234e-46	0.00565808	-3.53401e-10	1.3939e-06	-1.85038	-3.53401e-10
2017054	rs6964314	4.39232e-42	8.2161	1.20374	6.5501e-07	-2.03836	-0.567235
2017445	rs6461049	0.000545545	93.4456	3.6892	1.93637e-07	-2.3243	-1.49996
2017714	rs139930338	3.52171e-47	-2.314	-3.53401e-10	3.45781e-06	-0.94185	-3.53401e-10
2017907	rs73275240	1.29176e-45	-4.05284e-10	1.28823	5.52743e-06	-4.05284e-10	-0.472762
2018037	rs6969587	2.71043e-26	47.0048	-1.22632	7.71529e-07	-2.25801	-0.183853
2018380	rs73047997	1.1484e-42	8.07835	-3.53401e-10	1.33274e-06	-1.89525	-3.53401e-10
2018418	rs12699561	3.78109e-26	47.3454	-1.234	7.95085e-07	-2.2448	-0.166991
2018689	rs73275246	1.29176e-45	-4.05284e-10	1.28823	5.52743e-06	-4.05284e-10	-0.472762
2018805	rs113794170	9.44465e-43	7.88285	-3.53401e-10	1.28171e-06	-1.93429	-3.53401e-10
2018823	rs3996330	2.39138e-33	30.5416	-1.00651	4.43317e-06	-2.32313	1.62976
2018870	rs3996329	1.11849e-37	11.9034	7.66152	2.21833e-05	-2.29397	3.21082
2019229	rs35344169	6.82006e-46	0.649509	-3.53401e-10	9.51809e-07	-2.23188	-3.53401e-10
2019349	rs73275252	1.20636e-45	-4.05284e-10	1.21983	5.30312e-06	-4.05284e-10	-0.514191
2019422	rs111402248	2.14094e-46	-0.509113	-3.53401e-10	1.09508e-06	-2.09166	-3.53401e-10
2019561	rs66979794	5.04657e-42	8.381	1.17769	5.81983e-07	-2.11646	-0.607342
2019875	rs12668156	5.2766e-12	78.3126	0.36826	2.46179e-07	-2.26902	-1.31516
2020026	rs117395188	6.6189e-46	0.619569	-3.53401e-10	8.69968e-07	-2.32178	-3.53401e-10
2020423	rs73049803	1.06462e-42	8.0026	-3.53401e-10	1.3125e-06	-1.91055	-3.53401e-10
2020904	rs11764780	5.75632e-37	14.1129	7.09032	1.67027e-05	-2.08677	2.71985
2020995	rs12668848	0.147455	98.9375	3.79687	1.93882e-07	-2.32561	-1.49739
2021248	rs55790766	6.97075e-37	14.332	7.0626	1.59668e-05	-2.11239	2.70042
2021699	rs73275258	1.21048e-45	-4.05284e-10	1.22324	5.31405e-06	-4.05284e-10	-0.512132
2021939	rs112054057	1.1484e-42	8.07835	-3.53401e-10	1.33274e-06	-1.89525	-3.53401e-10
2022063	rs79950306	7.27041e-13	76.3968	0.301934	2.69137e-07	-2.23442	-1.26061
2022358	rs4721278	1.22142e-45	-4.05284e-10	1.23224	5.38824e-06	-4.05284e-10	-0.498268
2022719	rs118013978	1.70708e-46	-0.735575	-3.53401e-10	9.61708e-07	-2.22153	-3.53401e-10
2023780	rs60865755	1.33198e-45	-4.05284e-10	1.3189	5.53149e-06	-4.05284e-10	-0.472028
2023856	rs117465943	8.02329e-47	-4.05284e-10	-1.4906	2.2253e-06	-4.05284e-10	-1.38259
2024481	rs144151761	7.90773e-47	-4.05284e-10	-1.5051	2.051e-06	-4.05284e-10	-1.46416
2025001	rs57148375	6.11884e-37	14.1003	7.16393	1.73832e-05	-2.09849	2.77151
2025040	rs4721282	4.36757e-10	79.3234	3.77355	2.17303e-07	-2.21638	-1.49257
2025122	rs73041780	9.04965e-43	7.84012	-3.53401e-10	1.27107e-06	-1.94263	-3.53401e-10
2025379	rs4721284	1.44583e-45	-4.05284e-10	1.40091	6.37345e-06	-4.05284e-10	-0.330345
2026191	rs117653448	5.36632e-43	7.31754	-3.53401e-10	1.18742e-06	-2.0107	-3.53401e-10
2026823	rs117151516	6.09416e-46	0.536971	-3.53401e-10	9.48577e-07	-2.23528	-3.53401e-10
2027305	rs146040447	1.39281e-42	8.2713	-3.53401e-10	1.38708e-06	-1.85528	-3.53401e-10
2027311	rs11765549	2.17222e-11	76.4911	3.60478	2.29099e-07	-2.15647	-1.49961
2027324	rs11765550	3.14513e-12	74.5006	3.66281	2.53118e-07	-2.05818	-1.49821
2027354	rs11773316	1.01861e-10	77.9269	3.71426	2.30027e-07	-2.15709	-1.49495
2027448	rs11763870	0.113058	98.7071	3.76164	1.93437e-07	-2.32603	-1.49925
2027687	rs116966153	1.58399e-46	-4.05284e-10	-0.81041	2.64292e-06	-4.05284e-10	-1.2106
2027942	rs56362140	1.56782e-42	8.38967	-3.53401e-10	1.42249e-06	-1.83008	-3.53401e-10
2028663	rs4721287	1.1651e-09	80.2865	3.79162	2.13539e-07	-2.23404	-1.49238
2028968	rs34809719	6.26938e-37	14.0013	7.28726	1.80544e-05	-2.09719	2.8081
2029629	rs60432611	8.71555e-10	79.9962	3.79162	2.15674e-07	-2.22409	-1.49238
2029867	rs58120505	0.732679	100.388	3.9494	1.94879e-07	-2.32509	-1.49277
2029940	rs56727870	8.71555e-10	79.9962	3.79162	2.15674e-07	-2.22409	-1.49238
2030007	rs60995052	7.63932e-10	79.8644	3.79162	2.16689e-07	-2.2194	-1.49238
2030104	rs60755037	8.71555e-10	79.9962	3.79162	2.15674e-07	-2.22409	-1.49238
2030287	rs57216949	4.75371e-10	79.4301	3.75151	2.20504e-07	-2.20316	-1.49116
2032416	rs79000520	7.9153e-47	-4.05284e-10	-1.50415	2.36317e-06	-4.05284e-10	-1.32248
2032803	rs11764590	5.28861e-37	13.7679	7.35055	1.88355e-05	-2.0992	2.85246
2032865	rs1403174	7.6957e-33	31.9692	-1.26531	7.47335e-07	-2.32537	-0.148363
2033127	rs150283295	3.55396e-47	-2.30488	-3.53401e-10	3.76575e-06	-0.856538	-3.53401e-10
2033780	rs868754	3.63775e-37	13.4422	7.30209	1.84782e-05	-2.08439	2.81849
2033923	rs3957488	9.88213e-47	-1.28222	-3.53401e-10	1.145e-06	-2.04708	-3.53401e-10
2034017	rs3996328	1.96329e-24	51.3189	-1.25772	9.44941e-07	-2.13275	-0.106373
2034109	rs77026842	1.3111e-45	1.30309	-3.53401e-10	1.08087e-06	-2.10472	-3.53401e-10
2034193	rs3857706	1.64701e-32	32.6922	-1.22744	6.78151e-07	-2.32429	-0.246576
2034257	rs117826718	8.9592e-47	-4.05284e-10	-1.38026	1.96652e-06	-4.05284e-10	-1.50622
2034349	rs872465	7.15282e-25	50.282	-1.23056	8.38454e-07	-2.19023	-0.168452
2034562	rs872464	1.35757e-32	32.5029	-1.23136	6.83124e-07	-2.32538	-0.238188
2036099	rs6953187	3.64652e-43	6.93117	-3.53401e-10	1.27338e-06	-1.94081	-3.53401e-10
2036550	rs4721294	1.57374e-11	76.0284	3.74518	2.14006e-07	-2.2307	-1.49354
2036669	rs4721295	2.40779e-11	76.4974	3.70141	2.10658e-07	-2.24634	-1.49367
2037215	rs55689856	1.69706e-09	80.7124	3.74183	2.0127e-07	-2.29189	-1.4937
2037761	rs34021847	2.21675e-26	46.8925	-1.31509	6.59832e-07	-2.22812	-0.370139
2037830	rs144718353	6.30568e-43	7.47885	-3.53401e-10	1.03242e-06	-2.15058	-3.53401e-10
2038003	rs55692801	1.05909e-40	12.6026	-3.53401e-10	9.09032e-07	-2.27786	-3.53401e-10
2038345	rs73043506	4.1593e-43	7.06274	-3.53401e-10	2.66813e-06	-1.20111	-3.53401e-10
2039109	rs73043509	3.84771e-43	6.98487	-3.53401e-10	2.59745e-06	-1.22795	-3.53401e-10
2039256	rs79206451	1.17969e-44	3.50006	-3.53401e-10	8.88268e-07	-2.30097	-3.53401e-10
2039594	rs10950503	4.77379e-33	31.6079	-1.38151	6.31508e-07	-2.3091	-0.333029
2040283	rs73043511	4.22272e-43	7.07788	-3.53401e-10	2.68216e-06	-1.19586	-3.53401e-10
2040555	rs73043514	4.07522e-43	7.04232	-3.53401e-10	2.64936e-06	-1.20817	-3.53401e-10
2041432	rs1107592	7.048e-12	75.5178	3.4525	2.16388e-07	-2.21202	-1.50114
2041638	rs1107591	8.29555e-12	75.6547	3.4786	2.17821e-07	-2.20613	-1.50044
2042448	rs57460298	1.64817e-25	48.9783	-1.39473	7.6236e-07	-2.20158	-0.252242
2042547	rs57633152	1.71751e-20	59.1796	-0.041839	4.90224e-07	-1.69423	-1.20115
2043843	rs139562583	1.52465e-46	-0.848592	-3.53401e-10	9.53462e-07	-2.23014	-3.53401e-10
2044096	rs6975354	7.60882e-26	48.0345	-1.22387	6.88363e-07	-2.24738	-0.308545
2044196	rs56220145	4.08342e-46	-1.61442	1.751	7.49087e-07	-2.28322	-0.188164
2045351	rs10479762	0.000976138	93.6656	4.05108	2.00476e-07	-2.32584	-1.46371
2045611	rs73672006	3.84121e-46	-1.66329	1.73871	7.80028e-07	-2.29455	-0.13636
2046131	rs73043526	1.72948e-42	8.4878	-3.53401e-10	1.4531e-06	-1.80879	-3.53401e-10
2046188	rs13246996	2.90473e-26	46.9971	-1.14941	5.97616e-07	-2.2699	-0.427394
2046328	rs58227534	1.37993e-12	73.1372	4.20235	2.45013e-07	-2.15533	-1.4336
2046830	rs12670737	1.64805e-12	73.2766	4.24049	2.44474e-07	-2.16189	-1.42924
2047083	rs55828714	1.83751e-42	8.54839	-3.53401e-10	1.47258e-06	-1.79547	-3.53401e-10
2047808	rs111543129	3.51371e-47	-2.31627	-3.53401e-10	1.23354e-06	-1.97259	-3.53401e-10
2047845	rs871924	1.15976e-12	72.8587	4.30701	2.81842e-07	-2.14181	-1.30708
2047875	rs871925	0.000655876	93.0341	4.28497	2.28269e-07	-2.32387	-1.33585
2047897	rs113724348	7.17063e-46	0.699634	-3.53401e-10	1.08784e-06	-2.0983	-3.53401e-10
2048017	rs117302256	1.86987e-46	-0.644488	-3.53401e-10	1.00931e-06	-2.17322	-3.53401e-10
2048136	rs4719391	9.7385e-13	72.7323	4.25873	2.81127e-07	-2.1355	-1.31594
2048220	rs13227554	0.000668522	93.0341	4.30406	2.297e-07	-2.32387	-1.3296
2048335	rs2008263	6.73832e-13	72.3157	4.30701	2.89819e-07	-2.1139	-1.30708
2048635	rs549188081	3.85867e-47	-2.22262	-3.53401e-10	7.97395e-06	-0.106306	-3.53401e-10
2048706	rs56305291	1.48078e-38	12.0796	5.46329	3.34122e-06	-1.92041	0.944263
2049375	rs73045466	2.73968e-42	8.94782	-3.53401e-10	1.61293e-06	-1.70444	-3.53401e-10
2049854	rs4721302	1.4753e-26	46.4044	-1.23417	3.84461e-07	-2.26957	-0.868831
2049880	rs4721303	3.72978e-46	-1.67842	1.7244	7.27253e-07	-2.29778	-0.203185
2050401	rs11771625	7.31051e-12	74.243	4.76385	2.92635e-07	-2.20371	-1.20761
2050747	rs56180486	3.14231e-38	12.9275	5.36779	2.6913e-06	-2.08023	0.887773
2051487	rs75850556	8.95162e-47	-4.05284e-10	-1.38111	2.12178e-06	-4.05284e-10	-1.43023
2051503	rs11514731	1.86541e-38	12.4335	5.34031	2.84236e-06	-2.00942	0.871564
2051543	rs12699570	5.32757e-26	47.7307	-1.27645	4.34342e-07	-2.2411	-0.775308
2052318	rs62444881	2.23847e-38	12.6007	5.35541	3.12043e-06	-1.96117	0.916659
2053223	rs35622755	1.8026e-43	6.22663	-3.53401e-10	9.37214e-07	-2.24733	-3.53401e-10
2053538	rs35745518	9.06364e-27	46.0367	-1.35367	5.79534e-07	-2.27711	-0.450905
2053747	rs3996325	1.03856e-45	1.47794	-0.407875	8.14547e-07	-1.17468	-1.21293
2053749	rs59822957	3.80017e-46	-1.54492	1.6096	6.98948e-07	-2.26495	-0.275716
2053803	rs4623312	3.75232e-46	-1.54102	1.59304	6.92471e-07	-2.26386	-0.286119
2054998	rs55832849	1.73112e-42	8.48875	-3.53401e-10	1.70939e-06	-1.64635	-3.53401e-10
2056140	rs143535020	3.48031e-47	-2.32582	-3.53401e-10	1.3729e-06	-1.86556	-3.53401e-10
2056253	rs939946	1.69668e-17	66.6878	-0.654483	3.0168e-07	-2.19822	-1.18265
2056378	rs1317138	4.20347e-46	-1.54518	1.71073	8.31603e-07	-2.17193	-0.194961
2056472	rs939947	6.55479e-41	10.4319	1.69086	2.56942e-06	-0.98138	-0.257427
2056800	rs939948	5.51076e-41	10.2756	1.67369	2.41701e-06	-1.0318	-0.268154
2056868	rs4721308	7.50438e-41	10.3285	1.92955	2.83918e-06	-1.01481	-0.124165
2056924	rs4721309	5.12444e-41	10.195	1.68154	2.32844e-06	-1.05752	-0.279764
2057372	rs939949	6.93279e-41	10.2228	1.95604	2.79115e-06	-1.04869	-0.107346
2057685	rs883445	5.15634e-41	9.98808	1.89472	2.4929e-06	-1.12281	-0.146227
2057891	rs73277191	4.83507e-46	-1.50809	1.81363	8.03999e-07	-2.25435	-0.146298
2057934	rs883444	6.98901e-41	10.3006	1.88627	2.7378e-06	-1.02377	-0.151566
2058634	rs10254204	8.4158e-41	10.4601	1.91258	2.93102e-06	-0.972215	-0.134921
2059142	rs146281494	3.97691e-46	0.110146	-3.53401e-10	3.44377e-06	-0.945918	-3.53401e-10
2059247	rs73281311	4.68612e-46	-1.50046	1.77471	7.79607e-07	-2.25207	-0.179378
2059463	rs4719395	1.15716e-40	10.6732	2.01795	3.36121e-06	-0.902288	-0.0678954
2059547	rs4721312	1.15163e-40	10.6732	2.01316	3.32455e-06	-0.902288	-0.078864
2059734	rs73045493	2.11108e-42	8.68718	-3.53401e-10	1.51894e-06	-1.76447	-3.53401e-10
2059761	rs55988458	2.51366e-38	12.9437	5.1284	2.31278e-06	-2.04188	0.697847
2060126	rs56016347	2.64077e-38	12.993	5.1284	2.29737e-06	-2.04857	0.697847
2060775	rs11762545	2.59583e-38	12.993	5.11124	2.27476e-06	-2.04857	0.687959
2061111	rs11762636	2.70037e-38	13.0479	5.09581	2.23818e-06	-2.0559	0.67908
2061321	rs67408806	1.18977e-40	10.8605	1.85837	3.20864e-06	-0.83983	-0.17681
2061783	rs73281316	3.35109e-46	-1.58196	1.52088	6.50163e-07	-2.27498	-0.338033
2062621	rs56016843	3.85674e-46	-1.57469	1.65415	7.07361e-07	-2.27307	-0.255633
2062986	rs73047003	2.19738e-42	8.72725	-3.53401e-10	1.53279e-06	-1.7554	-3.53401e-10
2063281	rs10258126	3.67633e-46	-1.61203	1.64359	7.02124e-07	-2.28263	-0.253498
2063476	rs6973622	5.34072e-28	43.0479	-1.19638	3.3171e-07	-2.31153	-0.974453
2063750	rs4721314	1.9102e-46	-2.32604	1.70289	7.16678e-07	-2.29071	-0.224905
2063751	rs55874937	2.19661e-42	8.7269	-3.53401e-10	1.53267e-06	-1.75548	-3.53401e-10
2065460	rs78235638	8.38645e-47	-4.05284e-10	-1.44633	9.74225e-06	-4.05284e-10	0.0939863
2065807	rs73047007	1.83751e-42	8.54839	-3.53401e-10	1.47258e-06	-1.79547	-3.53401e-10
2065828	rs12699596	1.56531e-28	41.9431	-1.3188	4.65357e-07	-2.30233	-0.645104
2065914	rs10251332	2.00378e-42	8.63502	-3.53401e-10	2.14755e-06	-1.41816	-3.53401e-10
2066340	rs76420412	1.84252e-46	-4.05284e-10	-0.659226	3.11639e-06	-4.05284e-10	-1.04581
2066443	rs79447549	2.24235e-44	4.14233	-3.53401e-10	1.27059e-06	-1.94301	-3.53401e-10
2067593	rs11764212	9.05758e-17	67.6717	0.0365207	3.34088e-07	-2.0061	-1.27273
2067760	rs10269764	8.93231e-41	10.6454	1.78682	2.85589e-06	-0.911462	-0.221642
2067952	rs188395993	5.82478e-47	-1.81082	-3.53401e-10	1.05297e-06	-2.13087	-3.53401e-10
2067976	rs61096774	4.12137e-46	-1.50446	1.65029	7.19755e-07	-2.25327	-0.258062
2068224	rs4721320	4.39553e-46	-1.45683	1.66706	7.38124e-07	-2.23862	-0.247511
2068330	rs62444886	5.64568e-45	2.76312	-3.53401e-10	1.06665e-06	-2.11796	-3.53401e-10
2068470	rs4721321	4.50409e-46	0.78484	-0.550213	1.10764e-06	-0.773015	-1.30724
2068550	rs4721322	4.0432e-46	-1.52361	1.65029	7.15722e-07	-2.25889	-0.258062
2068580	rs4721323	4.37901e-46	-1.46059	1.66706	7.37245e-07	-2.23981	-0.247511
2068630	rs59619245	3.67467e-17	66.7285	0.0775445	3.65099e-07	-1.90213	-1.28795
2069194	rs73672014	4.24023e-46	-1.4928	1.66706	7.29941e-07	-2.24977	-0.247511
2069588	rs3735210	5.18319e-46	-1.22744	1.6025	9.0721e-07	-1.99274	-0.287129
2069779	rs3735211	7.41643e-41	10.4594	1.78682	2.68698e-06	-0.972428	-0.221642
2069802	rs3735212	7.895e-41	10.5133	1.79552	2.74946e-06	-0.954873	-0.216207
2069819	rs4721324	8.18585e-41	10.5407	1.80423	2.78943e-06	-0.945887	-0.210761
2069846	rs4721325	8.25755e-41	10.5407	1.81295	2.8047e-06	-0.945887	-0.205304
2069856	rs73047021	1.37054e-42	8.25519	-3.53401e-10	1.38239e-06	-1.85867	-3.53401e-10
2069888	rs4721326	7.42451e-41	10.4344	1.81295	2.7091e-06	-0.980567	-0.205304
2070145	rs55695483	2.63072e-41	11.2098	-3.53401e-10	8.75737e-07	-2.31518	-3.53401e-10
2070396	rs28406048	3.85899e-46	-1.55371	1.63376	7.02978e-07	-2.26739	-0.267525
2070397	rs28537163	4.17815e-46	-1.52045	1.67996	7.30573e-07	-2.25797	-0.238441
2070517	rs7778752	5.74343e-28	43.1166	-1.1924	3.1822e-07	-2.30438	-1.02312
2070554	rs55773130	2.02696e-38	13.0479	4.80896	1.9003e-06	-2.0559	0.515429
2070680	rs55952733	2.05784e-38	13.0479	4.82408	1.91664e-06	-2.0559	0.523989
2071013	rs144239111	5.20026e-44	4.98352	-3.53401e-10	1.07034e-06	-2.11451	-3.53401e-10
2071132	rs55993248	6.72858e-38	14.2796	4.7771	1.70833e-06	-2.14439	0.49742
2071260	rs3934792	8.84452e-41	10.5665	1.85591	2.90569e-06	-0.937458	-0.178357
2071368	rs4719399	7.4123e-41	10.4328	1.81295	2.70765e-06	-0.981101	-0.205304
2071518	rs4719401	4.34021e-46	-1.53542	1.73299	7.34188e-07	-2.28562	-0.20586
2071713	rs4721327	7.80593e-41	10.4328	1.86469	2.79701e-06	-0.981101	-0.172835
2071723	rs4470910	1.95237e-38	12.993	4.82637	1.92854e-06	-2.04857	0.522846
2072414	rs146445424	2.62522e-46	-4.05284e-10	-0.305195	1.95383e-05	-4.05284e-10	0.789888
2072459	rs73047031	1.56782e-42	8.38967	-3.53401e-10	1.42249e-06	-1.83008	-3.53401e-10
2072571	rs4719402	7.33126e-41	10.4051	1.82963	2.71165e-06	-0.990074	-0.194856
2072762	rs62444889	2.30834e-46	-0.433831	-3.53401e-10	9.43137e-07	-2.24103	-3.53401e-10
2072935	rs7803147	1.50772e-42	8.35058	-3.53401e-10	1.64191e-06	-1.68663	-3.53401e-10
2072978	rs7802187	8.00842e-41	10.4328	1.8903	2.84247e-06	-0.981101	-0.156711
2073027	rs7803310	2.38092e-41	9.26291	1.84714	2.04239e-06	-1.2845	-0.183867
2073344	rs10225174	3.42133e-41	9.62546	1.84714	2.14753e-06	-1.2343	-0.183867
2073362	rs10280870	3.69146e-41	9.7277	1.82089	2.17908e-06	-1.20325	-0.200333
2073364	rs10225180	3.96002e-41	9.80587	1.81295	2.22082e-06	-1.1793	-0.205304
2073467	rs73047040	1.47623e-42	8.32947	-3.53401e-10	1.40428e-06	-1.84296	-3.53401e-10
2073592	rs79625046	6.15756e-45	2.84991	-3.53401e-10	1.22149e-06	-1.98241	-3.53401e-10
2074084	rs10215961	4.03832e-46	-1.53471	1.66018	7.18569e-07	-2.26207	-0.250908
2074122	rs28528997	3.59047e-38	13.7413	4.68734	1.72658e-06	-2.08318	0.446844
2074127	rs56269126	1.03346e-42	7.97289	-3.53401e-10	1.78803e-06	-1.60137	-3.53401e-10
2074290	rs1533827	3.58849e-38	13.7413	4.68679	1.74899e-06	-2.08318	0.45974
2074303	rs6976645	3.66523e-41	9.62546	1.916	2.24272e-06	-1.2343	-0.140494
2074354	rs28539348	1.26668e-43	-4.05284e-10	5.87379	7.56186e-05	-4.05284e-10	2.14322
2074435	rs6975908	3.85728e-41	9.67653	1.916	2.27769e-06	-1.21883	-0.140494
2074733	rs117375954	3.14132e-46	-4.05284e-10	-0.125718	4.26533e-06	-4.05284e-10	-0.731966
2074755	rs56068044	4.26017e-46	-1.53863	1.71758	7.44259e-07	-2.26318	-0.214669
2074842	rs73047046	8.02018e-43	7.71936	-3.53401e-10	1.24197e-06	-1.96579	-3.53401e-10
2074847	rs58775644	3.8396e-41	9.70645	1.88149	2.24902e-06	-1.20973	-0.162264
2074865	rs56074241	4.09894e-46	-1.53114	1.67151	7.12377e-07	-2.26105	-0.260581
2074889	rs112578690	6.0228e-43	7.43295	-3.53401e-10	1.17838e-06	-2.01835	-3.53401e-10
2076384	rs73047048	8.42716e-43	7.76886	-3.53401e-10	1.25373e-06	-1.95637	-3.53401e-10
2076434	rs10214987	4.10592e-46	-1.54254	1.68461	7.28109e-07	-2.26428	-0.235506
2076626	rs7795126	5.06323e-38	19.9365	-1.1642	2.03085e-06	-2.03475	0.56072
2076649	rs147633108	8.05102e-47	-4.05284e-10	-1.48715	1.98506e-06	-4.05284e-10	-1.49684
2076673	rs6948902	3.6737e-41	9.60117	1.94259	2.2641e-06	-1.24163	-0.123675
2076701	rs6948912	2.19166e-47	-2.04457	-0.743718	3.02871e-07	-1.97804	-1.39889
2076821	rs117827230	9.68985e-47	-4.05284e-10	-1.30187	2.10628e-06	-4.05284e-10	-1.43756
2078855	rs55683212	4.20247e-38	13.9006	4.68536	1.692e-06	-2.10234	0.445764
2078981	rs56226325	1.90247e-39	10.5972	4.89367	1.59482e-06	-2.27917	0.56345
2079164	rs34001382	1.10804e-45	1.13482	-3.53401e-10	1.44464e-06	-1.81463	-3.53401e-10
2079428	rs3996323	7.26967e-46	1.43444	-0.721083	8.35775e-07	-0.982847	-1.37903
2080114	rs11763750	3.53023e-38	13.7413	4.67042	1.71032e-06	-2.08318	0.437379
2081343	rs150355075	1.10915e-46	-4.05284e-10	-1.16676	1.9729e-06	-4.05284e-10	-1.50298
2081425	rs117624174	1.71696e-45	1.57278	-3.53401e-10	8.91723e-07	-2.29709	-3.53401e-10
2082604	rs11766468	2.11939e-39	10.5683	5.03056	1.70901e-06	-2.28822	0.641643
2082745	rs56720835	6.28787e-46	-1.33234	1.9006	8.8242e-07	-2.20967	-0.0979002
2082841	rs1533829	5.03936e-46	1.06677	-0.719855	1.00081e-06	-0.801542	-1.38013
2083161	rs62444906	2.13573e-39	10.5261	5.0804	1.76263e-06	-2.2859	0.67022
2083267	rs62444907	2.36097e-39	10.8168	4.89005	1.56827e-06	-2.30812	0.575604
2083358	rs10241537	8.92719e-46	1.66165	-0.742908	7.26598e-07	-1.11332	-1.38855
2083664	rs60137119	4.1009e-18	64.4497	0.163512	4.21868e-07	-1.65869	-1.38686
2083782	rs6944660	1.99607e-29	39.6839	-1.11915	2.97845e-07	-2.32428	-1.06939
2084351	rs73047060	2.14712e-46	-0.506229	-3.53401e-10	9.07595e-07	-2.27944	-3.53401e-10
2084914	rs79024151	5.42298e-46	0.420287	-3.53401e-10	1.51022e-06	-1.77023	-3.53401e-10
2085071	rs56087309	6.6002e-43	7.5245	-3.53401e-10	1.59335e-06	-1.71665	-3.53401e-10
2085165	rs7797112	1.33221e-45	2.01259	-0.693519	6.69558e-07	-1.21494	-1.36869
2085448	rs183232966	4.02353e-46	0.121801	-3.53401e-10	2.14065e-06	-1.42138	-3.53401e-10
2085522	rs149432530	8.31627e-47	-4.05284e-10	-1.45473	2.49381e-06	-4.05284e-10	-1.26867
2085553	rs7801349	1.32342e-45	2.01259	-0.700144	6.67741e-07	-1.21494	-1.3714
2086301	rs73672021	5.5335e-46	-1.42619	1.86666	8.37387e-07	-2.24026	-0.119694
2086672	rs6950627	3.34487e-18	64.1689	0.240502	4.19922e-07	-1.63795	-1.41222
2086814	rs10235664	1.64256e-45	2.21601	-0.687532	6.12596e-07	-1.30632	-1.36622
2086960	rs10276536	8.58641e-46	1.72179	-0.841968	6.82774e-07	-1.14613	-1.41794
2087262	rs9639201	7.80754e-44	-4.05284e-10	5.3899	5.06905e-05	-4.05284e-10	1.74325
2087315	rs9639202	3.18302e-39	11.5158	4.48981	1.22939e-06	-2.3142	0.338227
2087545	rs7807520	1.4906e-46	-0.871177	-3.53401e-10	2.91896e-06	-1.11126	-3.53401e-10
2087625	rs4721341	4.98321e-46	-1.43104	1.76676	7.78647e-07	-2.24175	-0.19093
2087823	rs55770986	4.99434e-39	11.4694	4.98667	1.62573e-06	-2.31301	0.616483
2087923	rs56265641	5.72173e-45	2.7765	-3.53401e-10	1.00982e-06	-2.17272	-3.53401e-10
2088460	rs9969125	4.8383e-39	11.5626	4.86171	1.50993e-06	-2.31571	0.545292
2088813	rs6943102	1.378e-46	-0.94973	-3.53401e-10	2.71704e-06	-1.18294	-3.53401e-10
2089004	rs73672023	6.07107e-46	-1.36742	1.9006	8.72068e-07	-2.22147	-0.0979002
2089075	rs117927199	9.15997e-47	-4.05284e-10	-1.3581	3.02311e-06	-4.05284e-10	-1.0762
2089482	rs10257899	6.20934e-46	-1.35361	1.90931	8.81005e-07	-2.21688	-0.0922992
2090129	rs55669426	1.32063e-45	2.01048	-0.700144	6.12788e-07	-1.30082	-1.3714
2090202	rs77016717	7.98323e-45	3.10957	-3.53401e-10	9.08703e-07	-2.27822	-3.53401e-10
2090849	rs7787359	1.38799e-45	2.0536	-0.693519	6.41537e-07	-1.25769	-1.36869
2091097	rs34329930	1.32971e-45	1.31719	-3.53401e-10	1.55003e-06	-1.74421	-3.53401e-10
2091415	rs56289396	3.85941e-39	11.1178	5.0804	1.76362e-06	-2.28534	0.67022
2091527	rs73281402	5.38583e-46	-1.53004	1.94345	9.8147e-07	-2.13089	-0.0703031
2091895	rs117785294	3.5905e-46	0.00793222	-3.53401e-10	3.18963e-06	-1.02258	-3.53401e-10
2092448	rs76781142	1.96986e-45	-4.05284e-10	1.71019	6.96028e-06	-4.05284e-10	-0.242266
2092857	rs117845816	2.05708e-45	1.75351	-3.53401e-10	4.64863e-06	-0.645912	-3.53401e-10
2092885	rs4721347	4.20877e-28	42.7049	-1.09152	3.03086e-07	-2.22188	-1.15434
2093162	rs12699646	6.28322e-18	64.8436	0.196294	4.05823e-07	-1.68581	-1.39852
2093265	rs73283510	6.29958e-46	-1.46057	2.03069	1.03118e-06	-2.13796	-0.0138248
2093581	rs11765426	3.51116e-47	-2.317	-3.53401e-10	5.51516e-06	-0.474985	-3.53401e-10
2094340	rs6461108	4.39533e-45	0.233062	2.27971	5.2301e-06	-0.620706	0.0926503
2094515	rs116860885	1.56127e-46	-4.05284e-10	-0.824856	8.127e-06	-4.05284e-10	-0.0872939
2095084	rs116872964	1.85293e-42	8.55675	-3.53401e-10	1.52356e-06	-1.76144	-3.53401e-10
2095222	rs138727958	9.37801e-47	-1.33458	-3.53401e-10	8.67041e-07	-2.32516	-3.53401e-10
2095904	rs78173333	3.93834e-46	0.100401	-3.53401e-10	1.59292e-06	-1.71692	-3.53401e-10
2095999	rs61154218	4.64824e-46	-1.67516	1.94129	8.24947e-07	-2.30322	-0.0716977
2096026	rs56278483	1.27364e-46	-1.02848	-3.53401e-10	2.52913e-06	-1.25461	-3.53401e-10
2096244	rs56190614	1.47243e-46	-0.883442	-3.53401e-10	2.88644e-06	-1.12246	-3.53401e-10
2096255	rs55893771	8.40724e-40	9.71542	4.95883	1.74594e-06	-2.23951	0.614312
2096977	rs55775061	1.2618e-46	-1.03782	-3.53401e-10	2.50776e-06	-1.2631	-3.53401e-10
2097200	rs74726782	1.88158e-45	1.66434	-3.53401e-10	1.06559e-06	-2.11896	-3.53401e-10
2097502	rs17132109	1.28563e-46	-1.01911	-3.53401e-10	2.55077e-06	-1.24609	-3.53401e-10
2099193	rs4719412	7.29036e-47	-2.32078	0.73439	3.88155e-07	-2.32459	-0.804251
2099196	rs4719413	7.84045e-47	-2.30774	0.794095	4.3851e-07	-2.2362	-0.77066
2099271	rs138100773	4.37652e-45	2.50848	-3.53401e-10	4.54472e-05	1.63407	-3.53401e-10
2099331	rs6972969	5.24358e-46	1.09996	-0.713312	8.34847e-07	-0.986235	-1.37676
2099361	rs6977161	5.71788e-46	1.17998	-0.706742	7.96812e-07	-1.03553	-1.3741
2099370	rs6972987	1.2618e-46	-1.03782	-3.53401e-10	2.50776e-06	-1.2631	-3.53401e-10
2099404	rs6953670	1.29778e-46	-1.0097	-3.53401e-10	2.57268e-06	-1.23754	-3.53401e-10
2099719	rs60626033	5.40788e-46	1.1367	-0.719202	8.17169e-07	-1.00526	-1.37913
2099747	rs73047093	1.22717e-46	-1.06565	-3.53401e-10	2.44519e-06	-1.28836	-3.53401e-10
2099767	rs67922140	1.2501e-46	-1.04713	-3.53401e-10	2.48664e-06	-1.27155	-3.53401e-10
2099846	rs73047097	1.27855e-46	-1.02463	-3.53401e-10	2.3014e-06	-1.34897	-3.53401e-10
2100009	rs73047102	1.36582e-46	-0.958607	-3.53401e-10	2.43716e-06	-1.29165	-3.53401e-10
2100248	rs140888048	6.54067e-47	-1.6949	-3.53401e-10	9.83273e-07	-2.19935	-3.53401e-10
2100281	rs17132111	1.2501e-46	-1.04713	-3.53401e-10	2.48664e-06	-1.27155	-3.53401e-10
2100437	rs58693389	1.29778e-46	-1.0097	-3.53401e-10	2.57268e-06	-1.23754	-3.53401e-10
2100940	rs112239528	4.10019e-47	-2.16191	-3.53401e-10	1.20019e-06	-2.00001	-3.53401e-10
2101033	rs57907973	1.29778e-46	-1.0097	-3.53401e-10	2.57268e-06	-1.23754	-3.53401e-10
2101075	rs4721353	4.56268e-46	-1.67048	1.91803	8.18481e-07	-2.2961	-0.0866876
2101207	rs73048910	1.29778e-46	-1.0097	-3.53401e-10	2.57268e-06	-1.23754	-3.53401e-10
2101335	rs67830812	1.29778e-46	-1.0097	-3.53401e-10	2.57268e-06	-1.23754	-3.53401e-10
2101414	rs4719414	3.82707e-46	-1.78302	1.85476	7.70419e-07	-2.31599	-0.127316
2101782	rs111243376	1.28563e-46	-1.01911	-3.53401e-10	2.55077e-06	-1.24609	-3.53401e-10
2101803	rs111656740	1.28563e-46	-1.01911	-3.53401e-10	2.55077e-06	-1.24609	-3.53401e-10
2102726	rs10261796	3.78494e-46	-1.76358	1.82425	7.5764e-07	-2.3132	-0.146834
2102783	rs17132114	1.41394e-46	-0.923977	-3.53401e-10	3.14867e-06	-1.03551	-3.53401e-10
2103005	rs7785626	4.06637e-29	40.415	-1.13871	2.99029e-07	-2.32061	-1.06909
2103324	rs114216570	5.72732e-44	5.08006	-3.53401e-10	1.37381e-06	-1.8649	-3.53401e-10
2103637	rs73048919	7.41103e-19	62.7466	0.155801	4.96069e-07	-1.55793	-1.32559
2103668	rs6461115	4.82844e-43	2.78681	4.42511	3.01456e-06	-1.51866	0.439625
2103739	rs55810445	5.61404e-40	9.5307	4.73972	1.51242e-06	-2.24508	0.476308
2104055	rs11760737	4.93185e-40	9.40115	4.73972	1.52928e-06	-2.23399	0.476308
2104063	rs11773643	5.06451e-43	2.84926	4.41039	2.91676e-06	-1.54321	0.431198
2104364	rs56072378	4.97317e-43	2.81634	4.42511	2.97956e-06	-1.53033	0.439625
2104951	rs4721359	5.63569e-46	1.15228	-0.693519	8.14783e-07	-1.01863	-1.36869
2105554	rs55801877	5.57411e-43	7.35553	-3.53401e-10	1.16243e-06	-2.03197	-3.53401e-10
2105594	rs55860148	3.78992e-43	2.61248	4.35726	2.93681e-06	-1.50601	0.400846
2105760	rs4719415	1.81678e-29	39.6343	-1.1636	3.5234e-07	-2.32092	-0.904725
2106018	rs56085961	6.00466e-43	7.42993	-3.53401e-10	1.17774e-06	-2.01888	-3.53401e-10
2106608	rs4719416	2.43834e-42	9.44915	-0.617856	4.16121e-07	-1.69826	-1.361
2106920	rs111575077	4.70559e-43	7.18615	-3.53401e-10	1.15997e-06	-2.03409	-3.53401e-10
2106928	rs34731055	8.12945e-39	12.393	4.55026	1.80003e-06	-1.96489	0.370203
2107262	rs62444917	3.36659e-43	2.48154	4.36976	3.64742e-06	-1.32803	0.439564
2107476	rs56013888	6.83776e-43	7.55986	-3.53401e-10	1.20564e-06	-1.99548	-3.53401e-10
2107649	rs55789728	3.47585e-43	2.59312	4.29011	3.41491e-06	-1.31697	0.362636
2107944	rs73048938	5.30515e-43	7.30607	-3.53401e-10	1.14729e-06	-2.04508	-3.53401e-10
2108009	rs73048939	5.60149e-43	7.36043	-3.53401e-10	1.15806e-06	-2.03574	-3.53401e-10
2108036	rs17132130	3.42246e-43	2.53229	4.33547	3.60301e-06	-1.28914	0.388427
2108144	rs12333585	3.59661e-46	-1.76991	1.77954	7.58343e-07	-2.31414	-0.144966
2108982	rs73048940	6.36979e-43	7.48896	-3.53401e-10	1.18454e-06	-2.01313	-3.53401e-10
2109428	rs57429877	3.63195e-46	-1.76013	1.77954	7.59456e-07	-2.31267	-0.144966
2109499	rs62444919	4.20637e-39	11.8403	4.44406	1.72489e-06	-1.94862	0.311301
2109821	rs11772627	6.44116e-39	12.2664	4.44406	1.67571e-06	-1.97755	0.311301
2109933	rs3800869	1.17862e-29	39.1332	-1.0953	2.77227e-07	-2.31672	-1.14869
2110043	rs3800870	3.68442e-46	-1.75346	1.78721	7.41111e-07	-2.31163	-0.170461
2110236	rs3800871	1.83157e-30	37.3647	-1.18848	3.79451e-07	-2.25651	-0.895007
2110272	rs3800872	2.88452e-43	2.54643	4.15032	2.51359e-06	-1.5444	0.283627
2110346	rs3823624	8.08141e-39	12.6113	4.326	1.49143e-06	-2.02907	0.246317
2110517	rs17734969	3.01756e-43	2.6074	4.13445	2.43181e-06	-1.56855	0.274703
2110649	rs191445650	1.16706e-46	-1.11587	-3.53401e-10	9.30845e-07	-2.25415	-3.53401e-10
2110771	rs10270935	3.69913e-46	-1.71593	1.75367	7.30169e-07	-2.30518	-0.191789
2111168	rs10253087	4.02671e-46	-1.4861	1.60869	9.11648e-07	-1.99174	-0.283249
2111184	rs11771283	4.76268e-18	64.2985	0.464293	3.28992e-07	-2.06382	-1.23039
2111522	rs145315186	9.26885e-47	-1.34628	-3.53401e-10	1.26267e-06	-1.94926	-3.53401e-10
2111533	rs12699659	1.85279e-47	-1.67958	-1.27668	2.3005e-07	-2.15345	-1.49849
2111553	rs12530949	2.22078e-46	-1.07297	0.600464	2.41848e-06	-1.70164	0.402294
2111555	rs12536235	7.25155e-47	-2.20943	0.617702	1.98198e-06	-1.91709	0.418703
2111566	rs111825190	2.06548e-45	1.75759	-3.53401e-10	2.44198e-06	-1.28967	-3.53401e-10
2111580	rs12536239	2.19219e-45	-2.07303	3.89015	4.42897e-06	-2.2632	1.56888
2111622	rs56320659	1.56112e-41	8.45445	2.23352	1.06764e-06	-2.23195	0.114913
2111636	rs10950536	1.62179e-38	14.6369	2.99695	1.05757e-06	-2.09879	-0.0277284
2111666	rs56918704	1.62823e-33	30.154	-1.00324	2.46014e-07	-2.30867	-1.27619
2111722	rs56140501	3.29431e-46	-0.0781609	-3.53401e-10	2.92948e-06	-1.10766	-3.53401e-10
2111915	rs147609326	3.47035e-46	-0.0261024	-3.53401e-10	3.10963e-06	-1.04798	-3.53401e-10
2111924	rs9632587	2.91684e-46	-1.29452	1.09466	4.50307e-07	-2.32538	-0.654934
2111996	rs17132133	3.37323e-45	3.50607	-1.25797	9.25645e-07	-2.31375	0.0539997
2112174	rs3800873	3.45364e-46	-1.66501	1.63408	7.99378e-07	-2.16592	-0.240483
2112405	rs68182881	8.11366e-45	3.12577	-3.53401e-10	9.34545e-07	-2.25018	-3.53401e-10
2112467	rs73048954	2.84367e-44	4.37991	-3.53401e-10	9.13775e-07	-2.27266	-3.53401e-10
2112506	rs1860826	1.84598e-22	54.8948	-0.290143	2.91857e-07	-2.29152	-1.12246
2112548	rs2398709	7.03677e-21	58.5126	-0.267163	3.50304e-07	-1.9801	-1.25134
2112549	rs35145970	1.52688e-39	11.8049	3.46604	7.65678e-07	-2.27721	-0.17227
2113062	rs13227446	2.88606e-39	12.3455	3.56209	7.82946e-07	-2.30488	-0.122296
2113074	rs141926533	3.50671e-46	-0.0156807	-3.53401e-10	3.13389e-06	-1.04021	-3.53401e-10
2113327	rs1860827	4.22366e-32	33.6402	-1.23369	3.37598e-07	-2.32506	-0.943323
2113375	rs2398708	1.87582e-45	2.64621	-0.984938	2.18149e-07	-2.23981	-1.46525
2113429	rs2398707	4.53158e-46	-1.56594	1.80665	9.38939e-07	-2.11541	-0.130081
2113455	rs3778937	1.8598e-45	2.63233	-0.979634	2.17631e-07	-2.24369	-1.46375
2113485	rs181676109	3.53648e-47	-2.30981	-3.53401e-10	9.17828e-07	-2.26823	-3.53401e-10
2113941	rs10280529	4.12428e-43	5.20501	1.84928	7.51743e-07	-2.3125	-0.155344
2114617	rs113694148	3.62503e-47	-2.28508	-3.53401e-10	3.5185e-06	-0.924451	-3.53401e-10
2114785	rs3778938	8.35383e-33	32.0087	-1.22277	3.87149e-07	-2.17268	-0.95875
2114924	rs3778939	4.58698e-43	5.16475	1.99587	8.3259e-07	-2.31416	-0.0515427
2115121	rs73048967	2.41767e-44	4.21761	-3.53401e-10	9.28107e-07	-2.25709	-3.53401e-10
2115163	rs3729620	1.54044e-39	11.9616	3.31825	6.86335e-07	-2.31089	-0.247981
2115215	rs3800874	2.96126e-43	4.9102	1.81281	7.3469e-07	-2.32218	-0.168608
2115794	rs10251391	4.25473e-46	-1.66277	1.84044	9.13377e-07	-2.16482	-0.108273
2116333	rs10254998	4.16372e-46	-1.6506	1.80665	8.99076e-07	-2.15879	-0.130081
2116539	rs73048969	2.68379e-44	4.32204	-3.53401e-10	9.1567e-07	-2.27059	-3.53401e-10
2116651	rs73048970	2.9348e-44	4.41145	-3.53401e-10	9.08518e-07	-2.27843	-3.53401e-10
2116690	rs3778940	4.31531e-46	-1.62484	1.81665	9.25837e-07	-2.14585	-0.113688
2116877	rs3778943	1.52518e-42	6.62369	1.7384	7.71897e-07	-2.25204	-0.189354
2117146	rs34564512	1.70784e-39	11.958	3.42497	7.15685e-07	-2.3235	-0.193503
2117206	rs4721372	9.57312e-43	6.11776	1.7786	8.9098e-07	-2.0898	-0.208123
2117261	rs3800875	1.96366e-41	6.98199	3.93539	9.39584e-07	-2.32074	0.0759342
2117289	rs76545745	7.96468e-47	-4.05284e-10	-1.49793	2.35983e-06	-4.05284e-10	-1.3239
2117309	rs3800876	7.93814e-41	9.09428	3.21997	7.85626e-07	-2.29456	-0.129202
2117752	rs3778944	2.86277e-46	-2.03258	1.81401	7.84778e-07	-2.30945	-0.115395
2117780	rs73048980	2.11822e-44	4.08539	-3.53401e-10	9.37869e-07	-2.24663	-3.53401e-10
2117912	rs3778945	2.84007e-33	30.753	-1.04589	1.6712e-06	-2.30909	0.640147
2118242	rs56024083	3.73455e-44	4.65244	-3.53401e-10	8.92344e-07	-2.29639	-3.53401e-10
2118448	rs3778946	2.28226e-39	16.706	-1.03306	2.30282e-06	-1.94329	0.594937
2118772	rs3800877	2.68703e-39	16.8478	-1.01161	2.36141e-06	-1.9631	0.639874
2119174	rs7805774	7.50186e-33	31.9149	-1.23646	3.4856e-07	-2.25193	-0.984503
2119657	rs7796547	3.58607e-33	31.1855	-1.24521	3.77036e-07	-2.21421	-0.943691
2119869	rs34903893	1.56207e-39	11.8365	3.45727	7.36066e-07	-2.31146	-0.177462
2120364	rs3800878	5.16043e-35	26.7445	-1.04536	2.44909e-06	-1.9277	0.640927
2120378	rs3800879	9.02417e-35	27.2978	-1.03978	2.42543e-06	-1.97388	0.677405
2120616	rs3800880	8.06162e-35	27.1749	-1.02973	2.48676e-06	-1.9706	0.699097
2120635	rs3800881	1.63351e-39	16.3438	-1.00536	2.61189e-06	-1.89928	0.676871
2120758	rs3800882	2.94864e-22	55.5594	-0.486361	3.12816e-07	-2.19351	-1.15112
2120894	rs3800883	4.44952e-33	31.3724	-1.21633	3.58382e-07	-2.22442	-0.98422
2121066	rs73032309	3.79592e-44	4.66874	-3.53401e-10	8.91405e-07	-2.29744	-3.53401e-10
2121113	rs3800884	4.82394e-46	-1.63373	1.93697	9.96719e-07	-2.15035	-0.0354235
2121114	rs3800885	4.46947e-46	-1.64095	1.86786	9.4937e-07	-2.15397	-0.0804681
2121156	rs1558461	2.57136e-45	3.42164	-1.44498	2.16857e-07	-2.32602	-1.38498
2121196	rs1558462	1.25828e-39	11.7694	3.30806	6.77118e-07	-2.31828	-0.254116
2121274	rs3800887	5.02224e-46	-1.55921	1.90273	1.01294e-06	-2.11186	-0.05777
2121311	rs73032312	3.79592e-44	4.66874	-3.53401e-10	8.91405e-07	-2.29744	-3.53401e-10
2121616	rs3800888	5.11286e-46	-1.56679	1.92819	1.0258e-06	-2.11586	-0.0411555
2121856	rs141851113	3.47974e-47	-2.32599	-3.53401e-10	3.86474e-06	-0.830592	-3.53401e-10
2122183	rs3778947	2.79321e-42	6.97038	1.9968	9.17069e-07	-2.21752	-0.0515426
2122292	rs117523767	1.51379e-43	6.05201	-3.53401e-10	2.00262e-06	-1.48803	-3.53401e-10
2122449	rs73032315	3.73687e-44	4.65306	-3.53401e-10	8.92307e-07	-2.29643	-3.53401e-10
2122454	rs3800889	4.80602e-46	-1.58577	1.88528	9.87638e-07	-2.12578	-0.0691403
2122643	rs3800890	4.92095e-39	17.4508	-1.00953	3.17602e-06	-1.98465	0.957795
2123047	rs55954288	3.67967e-44	4.63763	-3.53401e-10	8.93213e-07	-2.29542	-3.53401e-10
2123291	rs3778948	5.30191e-46	-1.51297	1.91068	1.04372e-06	-2.0871	-0.0525876
2123409	rs3778949	5.13924e-46	-1.588	1.95454	1.03212e-06	-2.12695	-0.0239277
2123772	rs3800891	4.79344e-46	-1.59711	1.894	9.87442e-07	-2.13166	-0.0634604
2123963	rs3800893	1.44212e-39	12.0554	3.15841	6.42492e-07	-2.32145	-0.303438
2124250	rs9654938	2.76717e-42	6.8613	2.09651	9.40202e-07	-2.22901	-0.0151328
2124355	rs9654939	4.87721e-46	-1.61398	1.92819	1.001e-06	-2.14033	-0.0411555
2124503	rs73032321	4.08861e-44	4.74302	-3.53401e-10	8.87366e-07	-2.30198	-3.53401e-10
2124584	rs11773669	3.73396e-47	-2.25548	-3.53401e-10	3.46983e-06	-0.938379	-3.53401e-10
2124728	rs73032323	4.16084e-44	4.76053	-3.53401e-10	8.86471e-07	-2.30299	-3.53401e-10
2124801	rs4721384	3.33898e-46	-2.04773	1.98303	8.67017e-07	-2.31992	-0.00526358
2125055	rs73032324	2.11453e-44	4.08364	-3.53401e-10	9.38051e-07	-2.24644	-3.53401e-10
2125131	rs3778950	4.77424e-46	-1.6178	1.91068	9.87697e-07	-2.14228	-0.0525876
2125320	rs3778951	4.72005e-46	-1.62127	1.90273	9.8086e-07	-2.14404	-0.05777
2125566	rs73032327	4.4249e-44	4.82206	-3.53401e-10	8.83489e-07	-2.30636	-3.53401e-10
2125587	rs73032330	4.4249e-44	4.82206	-3.53401e-10	8.83489e-07	-2.30636	-3.53401e-10
2125673	rs3823626	4.56778e-46	-1.61919	1.86786	9.5986e-07	-2.14299	-0.0804681
2125805	rs3800894	4.56778e-46	-1.61919	1.86786	9.5986e-07	-2.14299	-0.0804681
2125899	rs79386012	4.8223e-47	-1.99969	-3.53401e-10	2.30909e-06	-1.34563	-3.53401e-10
2125942	rs3800895	1.9365e-45	1.75528	-0.0621731	7.46653e-07	-2.21819	-0.256448
2126098	rs73032334	1.39619e-40	12.8789	-3.53401e-10	1.0711e-06	-2.1138	-3.53401e-10
2126219	rs3778953	4.54354e-46	-1.60793	1.85128	1.11505e-06	-1.98234	-0.0912414
2126338	rs55854338	4.49197e-44	4.8371	-3.53401e-10	8.828e-07	-2.30714	-3.53401e-10
2126453	rs3778954	2.36182e-42	6.88138	1.91804	8.63647e-07	-2.22694	-0.102137
2126479	rs112694628	4.56012e-44	4.85216	-3.53401e-10	8.82124e-07	-2.30791	-3.53401e-10
2126480	rs3778955	3.70818e-46	-1.75655	1.79673	3.87882e-06	-0.700381	-0.126574
2126540	rs73032337	4.56027e-44	4.85219	-3.53401e-10	8.82123e-07	-2.30791	-3.53401e-10
2126657	rs73032339	4.62923e-44	4.8672	-3.53401e-10	8.81465e-07	-2.30866	-3.53401e-10
2126733	rs73032340	4.62923e-44	4.8672	-3.53401e-10	8.81465e-07	-2.30866	-3.53401e-10
2126815	rs11973308	4.30994e-45	0.549223	1.94393	8.23443e-07	-2.29121	-0.08554
2127194	rs11982791	3.03273e-42	7.06977	1.97967	9.9022e-07	-2.12975	-0.0625681
2127276	rs3823627	4.35168e-46	-1.62267	1.82287	9.80026e-07	-2.14475	-0.0579103
2127449	rs73032342	2.12134e-46	-0.51831	-3.53401e-10	1.19864e-06	-2.0013	-3.53401e-10
2127515	rs3778956	1.84482e-41	12.2175	-1.36253	2.02336e-07	-2.32179	-1.45852
2127711	rs3778957	4.45267e-46	-1.64472	1.86786	9.47582e-07	-2.15586	-0.0804681
2127795	rs3778958	4.55193e-46	-1.62267	1.86786	9.58166e-07	-2.14475	-0.0804681
2127929	rs73032344	6.96317e-44	5.27545	-3.53401e-10	8.69072e-07	-2.32282	-3.53401e-10
2127978	rs73032345	4.56027e-44	4.85219	-3.53401e-10	8.82123e-07	-2.30791	-3.53401e-10
2127990	rs3778959	4.64519e-46	-1.62853	1.894	9.71714e-07	-2.14772	-0.0634604
2128041	rs3778960	4.41294e-46	-1.66238	1.87656	9.44638e-07	-2.16463	-0.0748095
2128048	rs3778961	4.22881e-46	-1.66238	1.83394	9.18852e-07	-2.16463	-0.102486
2128115	rs3778962	4.45092e-46	-1.62853	1.85128	9.4509e-07	-2.14772	-0.0912414
2128211	rs62442989	3.72798e-45	2.34809	-3.53401e-10	1.16737e-06	-2.02773	-3.53401e-10
2128648	rs10242757	2.89128e-42	7.01304	1.98864	9.16518e-07	-2.21286	-0.0567978
2128929	rs118128057	4.85178e-46	0.308986	-3.53401e-10	1.56136e-06	-1.73693	-3.53401e-10
2129142	rs73285726	4.51614e-46	-1.61398	1.85128	9.52102e-07	-2.14033	-0.0912414
2129220	rs73032347	4.85015e-44	4.91382	-3.53401e-10	8.79517e-07	-2.31087	-3.53401e-10
2129324	rs56344650	5.65407e-44	5.06719	-3.53401e-10	8.66597e-07	-2.32567	-3.53401e-10
2129640	rs56143050	4.6993e-44	4.88223	-3.53401e-10	8.80822e-07	-2.30939	-3.53401e-10
2130014	rs13242473	1.71352e-39	12.9102	2.47608	5.30904e-07	-2.3252	-0.490458
2130426	rs73032350	4.77051e-44	4.89726	-3.53401e-10	8.80192e-07	-2.3101	-3.53401e-10
2130600	rs56291341	3.09543e-42	7.09919	1.97072	9.14805e-07	-2.2032	-0.0683275
2130652	rs12537109	9.24682e-47	-4.05284e-10	-1.34866	3.21106e-06	-4.05284e-10	-1.01589
2130903	rs73034410	4.62923e-44	4.8672	-3.53401e-10	8.81465e-07	-2.30866	-3.53401e-10
2130922	rs150825760	1.67186e-44	-4.05284e-10	3.84875	3.97095e-05	-4.05284e-10	1.49911
2130960	rs10950541	7.60704e-46	-1.58967	2.34839	3.27171e-06	-2.12782	1.13064
2131141	rs10950542	5.08085e-46	-1.58185	1.93697	1.02359e-06	-2.12374	-0.0354235
2131177	rs113928748	2.85084e-44	4.38243	-3.53401e-10	8.93308e-07	-2.29531	-3.53401e-10
2131215	rs55742222	1.10374e-44	3.43352	-3.53401e-10	9.79868e-07	-2.20282	-3.53401e-10
2131386	rs185743136	8.19869e-47	-4.05284e-10	-1.46897	2.05583e-06	-4.05284e-10	-1.46181
2131451	rs56115522	3.95065e-44	4.70869	-3.53401e-10	8.90266e-07	-2.29872	-3.53401e-10
2131829	rs2895202	1.53368e-20	59.507	-0.482507	2.87368e-07	-2.25095	-1.17853
2132040	rs73034411	4.8978e-44	4.9236	-3.53401e-10	8.79932e-07	-2.3104	-3.53401e-10
2132126	rs4721390	1.17505e-42	6.46522	1.63608	6.96765e-07	-2.26328	-0.28051
2132365	rs4721391	1.32369e-45	-4.05284e-10	1.31265	6.57868e-06	-4.05284e-10	-0.298652
2132443	rs73034414	3.60476e-44	4.61707	-3.53401e-10	8.95649e-07	-2.29269	-3.53401e-10
2132674	rs183213258	5.13592e-46	0.365899	-3.53401e-10	6.44855e-06	-0.318631	-3.53401e-10
2132749	rs56409553	8.20346e-46	2.08435	-1.25015	2.17871e-07	-2.20374	-1.5026
2132811	rs184894605	3.69287e-46	0.0360438	-3.53401e-10	1.18913e-06	-2.00927	-3.53401e-10
2132927	rs73034415	3.71816e-44	4.64804	-3.53401e-10	8.93762e-07	-2.2948	-3.53401e-10
2132992	rs73671837	4.57058e-46	-1.64472	1.894	9.63836e-07	-2.15586	-0.0634604
2133000	rs56922345	1.86758e-42	6.64659	1.91804	8.45066e-07	-2.24869	-0.102137
2133088	rs10256690	4.50184e-46	-1.63373	1.86786	9.52818e-07	-2.15035	-0.0804681
2133443	rs3800896	4.4928e-46	-1.63574	1.86786	9.51855e-07	-2.15136	-0.0804681
2133491	rs73034419	3.66369e-44	4.63328	-3.53401e-10	8.94652e-07	-2.29381	-3.53401e-10
2133732	rs73034420	3.66369e-44	4.63328	-3.53401e-10	8.94652e-07	-2.29381	-3.53401e-10
2133814	rs745528	1.03006e-45	2.29734	-1.23549	2.07229e-07	-2.2523	-1.50412
2134350	rs73034423	2.63776e-44	4.30474	-3.53401e-10	8.74563e-07	-2.31652	-3.53401e-10
2134368	rs3888009	4.18165e-46	-1.63951	1.79986	9.55843e-07	-2.15325	-0.0743952
2134457	rs1075762	4.5457e-44	4.84899	-3.53401e-10	8.83165e-07	-2.30673	-3.53401e-10
2134616	rs10242452	2.32705e-44	2.57187	1.60754	9.5356e-07	-1.93936	-0.290677
2134717	rs34592519	2.42421e-45	1.91773	-3.53401e-10	1.1909e-06	-2.00777	-3.53401e-10
2134728	rs35143793	1.62281e-39	12.7685	2.56342	4.37359e-07	-2.32277	-0.686714
2134971	rs4721392	4.67027e-46	-1.63752	1.90838	9.76426e-07	-2.15225	-0.0540892
2135015	rs4721393	4.3547e-46	-1.59929	1.80018	9.28074e-07	-2.13279	-0.124341
2135170	rs3800897	1.06893e-47	-2.23157	-1.27472	6.70242e-07	-1.38706	-1.19555
2135188	rs73034427	3.10405e-44	4.46752	-3.53401e-10	9.05769e-07	-2.28146	-3.53401e-10
2135203	rs73034430	7.29061e-44	5.3214	-3.53401e-10	8.68636e-07	-2.32332	-3.53401e-10
2135593	rs114867273	1.80839e-44	3.92725	-3.53401e-10	9.57809e-07	-2.22559	-3.53401e-10
2136097	rs77231637	8.83131e-47	-4.05284e-10	-1.39464	2.09168e-06	-4.05284e-10	-1.44452
2136254	rs73034433	3.83536e-44	4.67907	-3.53401e-10	8.9194e-07	-2.29684	-3.53401e-10
2136298	rs73034434	3.95065e-44	4.70869	-3.53401e-10	8.90266e-07	-2.29872	-3.53401e-10
2136421	rs3823628	1.5946e-42	6.56051	1.84609	7.58894e-07	-2.25649	-0.201886
2136468	rs3800898	2.11023e-32	32.8659	-1.15327	2.88187e-07	-2.30836	-1.11827
2136540	rs116845355	1.13459e-46	-1.14409	-3.53401e-10	8.75856e-07	-2.31504	-3.53401e-10
2136683	rs73034436	4.21131e-44	4.77258	-3.53401e-10	8.86864e-07	-2.30255	-3.53401e-10
2136782	rs73034437	4.91588e-44	4.92728	-3.53401e-10	8.79782e-07	-2.31057	-3.53401e-10
2137195	rs3800900	4.1553e-46	-1.69737	1.8514	8.87681e-07	-2.18165	-0.119984
2137582	rs73034443	4.00967e-44	4.72352	-3.53401e-10	8.89451e-07	-2.29964	-3.53401e-10
2137611	rs113889661	3.77171e-47	-2.24542	-3.53401e-10	3.32451e-06	-0.981164	-3.53401e-10
2137731	rs73034445	4.00967e-44	4.72352	-3.53401e-10	8.89451e-07	-2.29964	-3.53401e-10
2137746	rs73034446	4.00967e-44	4.72352	-3.53401e-10	8.89451e-07	-2.29964	-3.53401e-10
2137903	rs3778963	2.20498e-33	30.6329	-1.17891	1.11465e-06	-2.22359	0.149646
2138008	rs73034451	4.00967e-44	4.72352	-3.53401e-10	8.89451e-07	-2.29964	-3.53401e-10
2138090	rs73034453	3.39297e-44	4.55652	-3.53401e-10	8.7231e-07	-2.3191	-3.53401e-10
2138109	rs3778964	1.49318e-21	57.2567	-0.561526	3.27846e-07	-2.14156	-1.15614
2138166	rs73034458	3.89255e-44	4.69388	-3.53401e-10	8.91095e-07	-2.29779	-3.53401e-10
2138296	rs3778965	2.1645e-21	57.7006	-0.634108	3.46912e-07	-2.14484	-1.09633
2138372	rs73034460	3.83966e-44	4.6802	-3.53401e-10	8.91875e-07	-2.29691	-3.53401e-10
2138761	rs3800901	1.37637e-42	9.42161	-1.16218	2.12577e-07	-2.22543	-1.50551
2138845	rs111476631	3.77349e-44	4.66281	-3.53401e-10	8.92886e-07	-2.29578	-3.53401e-10
2138993	rs73034464	4.97946e-44	4.94013	-3.53401e-10	8.79265e-07	-2.31116	-3.53401e-10
2139274	rs73038440	4.00967e-44	4.72352	-3.53401e-10	8.89451e-07	-2.29964	-3.53401e-10
2139286	rs73038441	1.53807e-21	57.2567	-0.531909	3.26819e-07	-2.14156	-1.15928
2139457	rs73038442	1.5131e-21	57.2567	-0.548277	3.29126e-07	-2.14156	-1.15224
2139863	rs56159855	4.02092e-44	4.72632	-3.53401e-10	8.89298e-07	-2.29981	-3.53401e-10
2139904	rs3778968	4.01091e-46	-1.73815	1.85681	8.50356e-07	-2.20083	-0.143753
2139952	rs55889027	4.02092e-44	4.72632	-3.53401e-10	8.89298e-07	-2.29981	-3.53401e-10
2139963	rs55636534	3.96147e-44	4.71143	-3.53401e-10	8.90114e-07	-2.29889	-3.53401e-10
2139990	rs3778969	1.48994e-21	57.2567	-0.563698	3.32259e-07	-2.14156	-1.14277
2140105	rs55651222	3.72735e-44	4.65051	-3.53401e-10	8.93614e-07	-2.29497	-3.53401e-10
2140276	rs55836070	4.14886e-44	4.75765	-3.53401e-10	8.87634e-07	-2.30168	-3.53401e-10
2140312	rs4719431	7.72476e-12	76.3369	2.72511	1.99906e-07	-2.30759	-1.4848
2140330	rs4719432	1.2892e-13	72.2445	2.72443	1.95527e-07	-2.32581	-1.48873
2140346	rs73038445	4.14886e-44	4.75765	-3.53401e-10	8.87634e-07	-2.30168	-3.53401e-10
2140402	rs79544783	3.85434e-46	0.0788398	-3.53401e-10	1.20806e-06	-1.99347	-3.53401e-10
2140497	rs117038973	4.14886e-44	4.75765	-3.53401e-10	8.87634e-07	-2.30168	-3.53401e-10
2140532	rs73038446	4.14886e-44	4.75765	-3.53401e-10	8.87634e-07	-2.30168	-3.53401e-10
2140617	rs149182500	1.06274e-46	-4.05284e-10	-1.2095	2.54574e-06	-4.05284e-10	-1.24806
2140704	rs62442993	9.93569e-40	12.4387	2.40262	4.10078e-07	-2.31591	-0.757981
2140907	rs55998156	4.14886e-44	4.75765	-3.53401e-10	8.87634e-07	-2.30168	-3.53401e-10
2140938	rs4380817	4.85375e-32	33.6975	-1.15196	2.83028e-07	-2.31288	-1.13181
2141227	rs73038449	4.21131e-44	4.77258	-3.53401e-10	8.86864e-07	-2.30255	-3.53401e-10
2141239	rs4719436	1.34375e-21	57.1316	-0.541905	3.3177e-07	-2.13453	-1.15127
2141670	rs6944886	5.79533e-40	11.9125	2.38972	4.12098e-07	-2.30597	-0.763005
2142403	rs73038458	4.27475e-44	4.78754	-3.53401e-10	8.86109e-07	-2.3034	-3.53401e-10
2142790	rs143734793	5.20963e-44	4.98532	-3.53401e-10	8.77533e-07	-2.31313	-3.53401e-10
2143025	rs73038461	4.21131e-44	4.77258	-3.53401e-10	8.86864e-07	-2.30255	-3.53401e-10
2143165	rs4721405	5.71593e-32	33.865	-1.15594	2.8446e-07	-2.31195	-1.1277
2143208	rs3778970	2.98461e-21	58.1016	-0.713848	3.34213e-07	-2.24495	-1.03351
2143256	rs55949534	4.14886e-44	4.75765	-3.53401e-10	8.87634e-07	-2.30168	-3.53401e-10
2143409	rs55690798	4.36776e-44	4.80906	-3.53401e-10	8.8381e-07	-2.306	-3.53401e-10
2143483	rs56236532	4.5457e-44	4.84899	-3.53401e-10	8.83165e-07	-2.30673	-3.53401e-10
2143594	rs56085180	3.1132e-44	4.47046	-3.53401e-10	8.90746e-07	-2.29818	-3.53401e-10
2143598	rs55805893	4.02092e-44	4.72632	-3.53401e-10	8.89298e-07	-2.29981	-3.53401e-10
2143712	rs56055755	4.21131e-44	4.77258	-3.53401e-10	8.86864e-07	-2.30255	-3.53401e-10
2143957	rs73038464	5.07435e-44	4.95901	-3.53401e-10	8.78525e-07	-2.312	-3.53401e-10
2144378	rs3800902	1.10918e-20	59.2679	-0.567461	3.05294e-07	-2.23338	-1.13559
2144537	rs55807033	4.27475e-44	4.78754	-3.53401e-10	8.86109e-07	-2.3034	-3.53401e-10
2144702	rs56171232	4.41132e-44	4.81899	-3.53401e-10	8.8457e-07	-2.30514	-3.53401e-10
2145406	rs35876604	1.22671e-39	12.5387	2.51335	4.40406e-07	-2.31591	-0.686635
2145425	rs1860829	1.74008e-32	32.7115	-1.19178	2.94808e-07	-2.30714	-1.09678
2145469	rs735932	4.41132e-44	4.81899	-3.53401e-10	8.8457e-07	-2.30514	-3.53401e-10
2145705	rs55732509	4.41132e-44	4.81899	-3.53401e-10	8.8457e-07	-2.30514	-3.53401e-10
2146191	rs73038472	4.27475e-44	4.78754	-3.53401e-10	8.86109e-07	-2.3034	-3.53401e-10
2146254	rs3778971	1.08847e-39	12.4192	2.51335	4.37268e-07	-2.32306	-0.686635
2146339	rs3778972	2.11599e-45	-4.05284e-10	1.78175	9.08114e-06	-4.05284e-10	0.0237141
2146584	rs117375491	1.16944e-45	1.18875	-3.53401e-10	9.04087e-07	-2.28332	-3.53401e-10
2146751	rs3800904	3.70002e-46	-1.67018	1.70816	9.47517e-07	-2.03443	-0.201967
2147262	rs73038477	4.08131e-44	4.74123	-3.53401e-10	8.88498e-07	-2.30071	-3.53401e-10
2147301	rs4721407	4.28334e-32	33.686	-1.26543	3.23269e-07	-2.30215	-1.0096
2147451	rs73038479	4.47798e-44	4.83398	-3.53401e-10	8.8386e-07	-2.30594	-3.53401e-10
2147596	rs3800905	1.83415e-37	21.4167	-1.35724	4.11971e-07	-2.21826	-0.851029
2147653	rs73038481	4.02092e-44	4.72632	-3.53401e-10	8.89298e-07	-2.29981	-3.53401e-10
2148059	rs3800906	3.61054e-46	-1.72309	1.73659	8.22683e-07	-2.19383	-0.18384
2148324	rs55942951	4.14886e-44	4.75765	-3.53401e-10	8.87634e-07	-2.30168	-3.53401e-10
2148617	rs56248405	4.34572e-44	4.804	-3.53401e-10	8.85295e-07	-2.30432	-3.53401e-10
2148892	rs138409280	1.16829e-45	-4.05284e-10	1.18777	1.98646e-05	-4.05284e-10	0.806453
2149118	rs118068766	1.48715e-44	3.73167	-3.53401e-10	1.04104e-06	-2.14227	-3.53401e-10
2149220	rs2159783	4.41132e-44	4.81899	-3.53401e-10	8.8457e-07	-2.30514	-3.53401e-10
2149550	rs7809796	4.14026e-47	-2.15219	-3.53401e-10	1.07599e-06	-2.10924	-3.53401e-10
2149835	rs73038485	4.14886e-44	4.75765	-3.53401e-10	8.87634e-07	-2.30168	-3.53401e-10
2149947	rs7809320	9.98961e-40	12.2596	2.58712	4.50854e-07	-2.32596	-0.65314
2149967	rs10224497	1.22806e-10	79.2995	2.52864	1.95154e-07	-2.32206	-1.49439
2150009	rs150034256	1.01562e-43	5.65289	-3.53401e-10	3.77777e-05	1.44923	-3.53401e-10
2150343	rs4721410	8.0761e-32	34.2459	-1.19112	2.92901e-07	-2.32117	-1.08924
2150367	rs55832838	4.47798e-44	4.83398	-3.53401e-10	8.8386e-07	-2.30594	-3.53401e-10
2150377	rs55675295	4.27475e-44	4.78754	-3.53401e-10	8.86109e-07	-2.3034	-3.53401e-10
2150450	rs113003165	3.60651e-47	-2.29021	-3.53401e-10	7.27966e-06	-0.197402	-3.53401e-10
2150956	rs73038493	5.63577e-44	5.06395	-3.53401e-10	8.74829e-07	-2.31621	-3.53401e-10
2151178	rs3778973	9.30539e-40	12.1143	2.66147	4.74541e-07	-2.30834	-0.619557
2151369	rs1558464	4.34572e-44	4.804	-3.53401e-10	8.85295e-07	-2.30432	-3.53401e-10
2151398	rs1558465	6.89054e-14	74.8644	-0.52185	2.75304e-07	-2.32079	-1.15157
2151432	rs1558466	5.19242e-33	31.4634	-1.15299	1.14282e-06	-2.2934	0.24441
2151633	rs1476887	7.06118e-14	74.8644	-0.497387	2.71357e-07	-2.32079	-1.16602
2151972	rs73035480	4.34572e-44	4.804	-3.53401e-10	8.85295e-07	-2.30432	-3.53401e-10
2152001	rs731140	9.47602e-33	32.0774	-1.16536	1.07621e-06	-2.29082	0.181776
2152033	rs73035483	4.34572e-44	4.804	-3.53401e-10	8.85295e-07	-2.30432	-3.53401e-10
2152226	rs142994800	3.8535e-42	9.28896	-3.53401e-10	1.28412e-06	-1.93241	-3.53401e-10
2152263	rs73035485	4.5457e-44	4.84899	-3.53401e-10	8.83165e-07	-2.30673	-3.53401e-10
2152344	rs1860830	7.5016e-32	34.1568	-1.17588	2.88235e-07	-2.32009	-1.10638
2152350	rs78365436	2.79081e-44	4.36114	-3.53401e-10	8.71414e-07	-2.32012	-3.53401e-10
2152608	rs73035488	4.47798e-44	4.83398	-3.53401e-10	8.8386e-07	-2.30594	-3.53401e-10
2152839	rs186033939	6.74861e-44	5.24415	-3.53401e-10	1.54583e-06	-1.74692	-3.53401e-10
2152856	rs60968700	2.15826e-45	-4.05284e-10	1.80153	7.56006e-06	-4.05284e-10	-0.159607
2153071	rs4721411	1.1616e-20	59.2251	-0.478405	2.83598e-07	-2.25777	-1.18491
2153084	rs4721412	3.95132e-32	33.5268	-1.18693	3.00501e-07	-2.29077	-1.09402
2153202	rs113147711	2.99e-44	4.43008	-3.53401e-10	2.06374e-06	-1.45797	-3.53401e-10
2153541	rs6461158	1.08025e-39	12.1464	2.77854	4.83176e-07	-2.32008	-0.589778
2153762	rs149106053	2.60181e-45	1.98843	-3.53401e-10	1.16223e-06	-2.03215	-3.53401e-10
2154286	rs117365244	3.59116e-47	-2.29447	-3.53401e-10	3.06778e-06	-1.06153	-3.53401e-10
2155068	rs147453828	4.99068e-44	4.94238	-3.53401e-10	8.79175e-07	-2.31126	-3.53401e-10
2155145	rs138326215	4.62146e-44	4.86552	-3.53401e-10	8.82417e-07	-2.30758	-3.53401e-10
2155169	rs112996667	4.62146e-44	4.86552	-3.53401e-10	8.82417e-07	-2.30758	-3.53401e-10
2155224	rs190123420	2.09092e-46	-4.05284e-10	-0.532756	3.67754e-06	-4.05284e-10	-0.880241
2155250	rs11770254	1.54435e-13	75.5194	-0.369843	2.52559e-07	-2.32294	-1.23566
2155251	rs11770255	1.54435e-13	75.5194	-0.369843	2.52559e-07	-2.32294	-1.23566
2155812	rs146378678	2.46893e-46	-0.366576	-3.53401e-10	8.80533e-07	-2.30971	-3.53401e-10
2155926	rs73035490	5.35973e-44	5.01372	-3.53401e-10	9.64981e-07	-2.21813	-3.53401e-10
2156338	rs2398706	5.05611e-14	74.3451	-0.312112	2.53775e-07	-2.31032	-1.24347
2156856	rs73673201	1.91399e-45	-4.05284e-10	1.68142	7.29467e-06	-4.05284e-10	-0.195343
2157186	rs13240499	8.56934e-40	11.6674	3.02599	5.45882e-07	-2.31436	-0.473475
2157435	rs138146547	4.20089e-46	0.164937	-3.53401e-10	1.4038e-06	-1.8433	-3.53401e-10
2157664	rs73035498	5.81822e-44	5.09581	-3.53401e-10	8.73844e-07	-2.31734	-3.53401e-10
2157730	rs147055476	4.23552e-46	-4.05284e-10	0.173147	5.18433e-06	-4.05284e-10	-0.536846
2157922	rs73035501	4.76267e-44	4.89562	-3.53401e-10	8.81101e-07	-2.30907	-3.53401e-10
2158390	rs10239050	6.0242e-18	61.8171	3.18076	2.21051e-07	-2.27592	-1.41593
2159065	rs117230269	3.00185e-46	-0.171129	-3.53401e-10	1.45009e-06	-1.81086	-3.53401e-10
2159214	rs11767038	1.13895e-32	32.2235	-1.12759	2.7499e-07	-2.29597	-1.17754
2159430	rs3800907	2.89331e-46	-1.75805	1.55009	7.1228e-07	-2.20992	-0.311847
2159437	rs3800908	7.22608e-11	77.9487	3.34907	2.10915e-07	-2.32494	-1.41385
2159594	rs3800909	1.65038e-14	73.0117	-0.0983469	2.34498e-07	-2.27931	-1.35348
2159746	rs3778977	7.45966e-15	72.2378	-0.118554	2.42117e-07	-2.2484	-1.35241
2159755	rs73037206	4.47798e-44	4.83398	-3.53401e-10	8.8386e-07	-2.30594	-3.53401e-10
2159777	rs71525361	6.8682e-45	2.95913	-3.53401e-10	8.75001e-07	-2.31602	-3.53401e-10
2159817	rs3778978	6.6131e-21	58.3268	-0.143432	2.55578e-07	-2.19203	-1.35469
2159987	rs4721418	2.90688e-46	-1.7247	1.52142	7.10462e-07	-2.19459	-0.32974
2160539	rs75870429	2.76194e-46	-0.254427	-3.53401e-10	2.62693e-06	-1.21667	-3.53401e-10
2160931	rs1860831	8.59295e-13	74.2006	2.66532	2.05464e-07	-2.30819	-1.45678
2160997	rs73037214	4.47798e-44	4.83398	-3.53401e-10	8.8386e-07	-2.30594	-3.53401e-10
2161099	rs4719443	1.25699e-19	58.4414	2.68673	2.33078e-07	-2.19736	-1.44151
2161447	rs3778980	1.19485e-39	11.7215	3.30428	6.57873e-07	-2.31587	-0.285357
2161455	rs191360710	3.14983e-46	-0.123012	-3.53401e-10	2.89367e-06	-1.11996	-3.53401e-10
2161545	rs3778981	2.48201e-46	-1.74152	1.38023	6.56221e-07	-2.20239	-0.401358
2161849	rs1860832	5.1582e-21	58.2007	-0.265865	2.67011e-07	-2.18603	-1.31692
2161978	rs879672	1.69013e-33	30.3495	-1.16141	1.09996e-06	-2.23803	0.150816
2162410	rs150211784	1.39726e-44	3.66933	-3.53401e-10	1.0716e-06	-2.11333	-3.53401e-10
2162553	rs73285786	2.06621e-46	-1.78076	1.23612	6.73424e-07	-2.10646	-0.471404
2163023	rs55831995	4.62146e-44	4.86552	-3.53401e-10	8.82417e-07	-2.30758	-3.53401e-10
2163237	rs3800913	5.6503e-15	71.9687	-0.127259	2.4919e-07	-2.23947	-1.33256
2163254	rs3800914	5.5647e-32	33.9008	-1.21848	3.03159e-07	-2.31347	-1.06251
2163800	rs3800915	5.61675e-31	36.1736	-1.17948	2.84811e-07	-2.32593	-1.11248
2163976	rs111349283	3.54345e-47	-2.30784	-3.53401e-10	3.38386e-06	-0.963468	-3.53401e-10
2164390	rs113585093	1.07827e-46	-1.195	-3.53401e-10	3.07918e-06	-1.05782	-3.53401e-10
2164819	rs148446325	1.49435e-44	3.7365	-3.53401e-10	9.62656e-07	-2.22054	-3.53401e-10
2164995	rs2398705	5.36147e-21	58.1917	-0.218224	2.69976e-07	-2.16498	-1.32693
2165062	rs55784840	4.5164e-44	4.84253	-3.53401e-10	8.95748e-07	-2.29258	-3.53401e-10
2165080	rs73037225	4.34572e-44	4.804	-3.53401e-10	8.85295e-07	-2.30432	-3.53401e-10
2166072	rs3800916	4.77056e-21	58.0658	-0.209107	2.6767e-07	-2.15842	-1.34207
2166233	rs3778982	6.67062e-21	58.3063	-0.114297	2.54107e-07	-2.17083	-1.38166
2166259	rs73037230	4.97946e-44	4.94013	-3.53401e-10	8.79265e-07	-2.31116	-3.53401e-10
2166319	rs3778983	7.45279e-18	62.0761	3.13449	2.2256e-07	-2.27095	-1.4141
2166514	rs3778984	5.24658e-21	58.0658	-0.113994	2.57692e-07	-2.15842	-1.38006
2166580	rs73037293	4.27475e-44	4.78754	-3.53401e-10	8.86109e-07	-2.3034	-3.53401e-10
2166617	rs147136135	8.2159e-47	-4.05284e-10	-1.46687	1.98945e-06	-4.05284e-10	-1.49463
2167273	rs3778985	2.90991e-46	-1.79684	1.59461	7.54029e-07	-2.22709	-0.237722
2167383	rs3778986	9.24797e-43	6.22404	1.63776	6.94623e-07	-2.2833	-0.263572
2167763	rs144322886	8.05348e-47	-4.05284e-10	-1.48684	1.96759e-06	-4.05284e-10	-1.50568
2167939	rs3800917	1.03658e-20	59.014	-0.381264	2.93102e-07	-2.08591	-1.32381
2167978	rs3800918	1.85428e-35	25.7371	-1.06156	2.44917e-07	-2.30321	-1.28611
2168495	rs3778987	1.30909e-25	48.0888	-0.735515	3.1914e-07	-2.07891	-1.24571
2169815	rs34111510	8.3524e-40	12.5007	2.16699	4.16995e-07	-2.31698	-0.740183
2170606	rs4721428	1.05108e-33	29.7722	-1.05917	2.61192e-07	-2.21638	-1.3086
2170759	rs6461168	2.75028e-44	5.48279	-1.13628	2.13201e-07	-2.2252	-1.5028
2170960	rs77461871	7.94263e-47	-4.05284e-10	-1.5007	2.51642e-06	-4.05284e-10	-1.25965
2171115	rs3778988	4.99886e-45	1.65453	0.986905	1.02646e-06	-1.69842	-0.457949
2171151	rs3778989	5.59403e-45	1.93451	0.819412	1.31624e-06	-1.38211	-0.5256
2171155	rs3778990	1.53791e-46	0.35062	-1.19056	2.10114e-07	-2.2365	-1.5061
2171413	rs73039204	2.87099e-44	4.38947	-3.53401e-10	9.09888e-07	-2.27692	-3.53401e-10
2171704	rs4721429	3.19269e-25	48.6644	-0.419619	4.04919e-07	-1.7584	-1.32815
2171891	rs7795360	1.12686e-44	2.31297	1.14128	1.88736e-06	-1.19971	-0.347596
2172455	rs3778991	3.10132e-25	49.0083	-0.792514	4.7454e-07	-1.76479	-1.1631
2172716	rs113799903	3.24989e-44	4.51343	-3.53401e-10	8.72356e-07	-2.31904	-3.53401e-10
2172758	rs146257504	9.23216e-44	5.5575	-3.53401e-10	8.81322e-07	-2.30882	-3.53401e-10
2172890	rs113586902	6.26017e-47	-1.73874	-3.53401e-10	8.89647e-07	-2.29942	-3.53401e-10
2172924	rs7801547	3.04888e-44	4.44959	-3.53401e-10	8.74274e-07	-2.31685	-3.53401e-10
2173167	rs7800909	3.24989e-44	4.51343	-3.53401e-10	8.72356e-07	-2.31904	-3.53401e-10
2173398	rs56289380	3.13846e-44	4.47854	-3.53401e-10	9.03271e-07	-2.28422	-3.53401e-10
2173488	rs7804788	3.20245e-44	4.49873	-3.53401e-10	8.72773e-07	-2.31857	-3.53401e-10
2174071	rs73039212	2.58625e-44	4.28502	-3.53401e-10	9.18461e-07	-2.26754	-3.53401e-10
2174242	rs76007632	5.18905e-46	0.376191	-3.53401e-10	8.70957e-07	-2.32065	-3.53401e-10
2174920	rs73039214	4.82625e-45	2.6063	-3.53401e-10	8.7734e-07	-2.31335	-3.53401e-10
2175313	rs3778992	6.2151e-22	57.124	-1.3053	3.88992e-07	-2.228	-0.898684
2175530	rs112616656	1.23477e-45	1.24311	-3.53401e-10	9.4281e-07	-2.24138	-3.53401e-10
2175855	rs3778994	2.25139e-19	62.3513	-0.640357	3.38506e-07	-2.02472	-1.24098
2175871	rs3778995	1.26703e-47	-2.28658	-1.04969	3.0394e-07	-1.99674	-1.37667
2176297	rs78296763	6.55184e-47	-1.6932	-3.53401e-10	8.96491e-07	-2.29175	-3.53401e-10
2177093	rs1107351	2.60296e-26	45.7798	-0.0418217	4.1958e-07	-1.6014	-1.44959
2177190	rs3778996	9.88123e-25	49.5431	-0.168528	3.38828e-07	-1.84814	-1.41661
2177377	rs117188459	6.19215e-47	-1.74966	-3.53401e-10	5.70911e-06	-0.440423	-3.53401e-10
2177731	rs56136134	2.63343e-44	4.3031	-3.53401e-10	8.79735e-07	-2.31062	-3.53401e-10
2177783	rs17132239	2.8723e-44	4.38992	-3.53401e-10	8.66327e-07	-2.32598	-3.53401e-10
2178338	rs7803122	3.14854e-44	4.48175	-3.53401e-10	8.66354e-07	-2.32595	-3.53401e-10
2178731	rs73039217	1.30854e-26	45.4041	-0.353869	4.53305e-07	-1.59723	-1.37645
2178871	rs7803910	2.88761e-44	4.39524	-3.53401e-10	8.76126e-07	-2.31473	-3.53401e-10
2179331	rs191773053	2.0228e-45	-4.05284e-10	1.73671	1.00981e-05	-4.05284e-10	0.129858
2179378	rs73039218	1.01734e-44	3.352	-3.53401e-10	8.77291e-07	-2.3134	-3.53401e-10
2179462	rs17132242	9.36932e-45	3.26967	-3.53401e-10	9.08799e-07	-2.27812	-3.53401e-10
2179490	rs139002663	1.62146e-46	-0.787034	-3.53401e-10	8.66368e-07	-2.32593	-3.53401e-10
2179569	rs76016791	7.61224e-46	0.759398	-3.53401e-10	9.11801e-07	-2.27482	-3.53401e-10
2179721	rs148587146	7.90784e-47	-4.05284e-10	-1.50509	2.38897e-06	-4.05284e-10	-1.31162
2179781	rs73039221	9.3353e-45	3.26603	-3.53401e-10	9.09392e-07	-2.27747	-3.53401e-10
2179972	rs73039222	1.08128e-44	3.41296	-3.53401e-10	8.81183e-07	-2.30898	-3.53401e-10
2180048	rs73039225	1.09184e-44	3.42268	-3.53401e-10	8.66322e-07	-2.32598	-3.53401e-10
2180461	rs3800920	1.16608e-44	3.05472	0.433738	7.69123e-07	-1.70673	-0.738256
2180678	rs34357420	2.70283e-45	2.02653	-3.53401e-10	1.19447e-06	-2.00479	-3.53401e-10
2180753	rs3778998	1.42573e-26	45.6382	-0.502144	4.51198e-07	-1.65681	-1.32153
2180885	rs3778999	7.95771e-25	49.2973	-0.139241	3.44351e-07	-1.82994	-1.41864
2181302	rs183123048	2.82171e-46	-4.05284e-10	-0.233018	4.48377e-06	-4.05284e-10	-0.682021
2181322	rs3800921	1.59463e-46	-4.05284e-10	-0.803718	3.17176e-06	-4.05284e-10	-1.0282
2181343	rs79917275	1.2059e-46	-4.05284e-10	-1.08314	2.24934e-06	-4.05284e-10	-1.37185
2181513	rs149881241	2.87142e-46	-4.05284e-10	-0.215553	1.95548e-05	-4.05284e-10	0.790734
2181628	rs3779000	1.65008e-26	45.3041	-0.0218973	4.26802e-07	-1.58481	-1.44911
2181882	rs78417783	2.65825e-46	-0.292692	-3.53401e-10	2.55452e-06	-1.24462	-3.53401e-10
2183051	rs28710964	6.3433e-45	2.87962	-3.53401e-10	1.89348e-06	-1.54407	-3.53401e-10
2183219	rs3779002	1.25817e-26	45.5038	-0.4928	4.53882e-07	-1.6437	-1.3287
2183702	rs1859993	5.20974e-19	62.493	0.0570157	2.54046e-07	-2.09193	-1.46079
2184060	rs4721441	1.39524e-24	49.8454	-0.125773	3.16756e-07	-1.90821	-1.42389
2184109	rs55792121	2.82952e-44	4.37492	-3.53401e-10	9.11029e-07	-2.27567	-3.53401e-10
2184505	rs3800922	7.76917e-25	49.2877	-0.153584	3.33655e-07	-1.85667	-1.42346
2184673	rs3800923	4.6726e-19	62.493	-0.0517988	2.61309e-07	-2.09193	-1.4326
2184902	rs3779003	8.01946e-25	49.3927	-0.226891	3.36402e-07	-1.86663	-1.40531
2184924	rs111572045	4.13167e-47	-2.15426	-3.53401e-10	9.42081e-07	-2.24215	-3.53401e-10
2185324	rs1004643	1.38271e-33	30.2207	-1.23336	2.64887e-07	-2.27372	-1.23722
2185357	rs7811807	5.00689e-44	4.94563	-3.53401e-10	8.66277e-07	-2.32604	-3.53401e-10
2185982	rs3779005	1.3935e-46	-4.05284e-10	-0.93854	2.20928e-06	-4.05284e-10	-1.38982
2186013	rs1614599	3.07448e-41	12.8568	-1.49113	2.20407e-07	-2.32577	-1.36899
2186344	rs187218823	7.93582e-47	-4.05284e-10	-1.50156	1.96709e-06	-4.05284e-10	-1.50593
2186499	rs35578480	2.13757e-46	-0.510688	-3.53401e-10	1.06919e-06	-2.11558	-3.53401e-10
2187693	rs73039232	1.55456e-44	3.776	-3.53401e-10	9.74316e-07	-2.20851	-3.53401e-10
2187976	rs79768670	1.26817e-43	5.87497	-3.53401e-10	1.74326e-06	-1.62673	-3.53401e-10
2188249	rs3800924	9.77307e-32	34.0431	-0.797651	5.31218e-07	-1.62825	-1.18682
2189216	rs73039233	2.0136e-44	4.03474	-3.53401e-10	9.42829e-07	-2.24136	-3.53401e-10
2189371	rs1637771	6.98604e-33	31.712	-1.10479	2.46343e-07	-2.29014	-1.29337
2190100	rs3823631	1.6456e-22	52.3216	2.16821	2.64375e-07	-2.07198	-1.44089
2190385	rs1637770	2.14354e-45	1.79469	-3.53401e-10	1.20099e-06	-1.99934	-3.53401e-10
2190452	rs6461188	6.19566e-43	8.93791	-1.47666	2.13702e-07	-2.32389	-1.40177
2190710	rs73039236	2.99071e-44	4.43032	-3.53401e-10	9.06776e-07	-2.28035	-3.53401e-10
2191428	rs34739081	1.50175e-44	5.22396	-1.48252	2.00988e-07	-2.28692	-1.50008
2191884	rs1620530	1.66282e-36	23.1371	-0.873118	2.34211e-07	-2.29393	-1.34009
2192028	rs113544747	1.17816e-45	1.19618	-3.53401e-10	1.26684e-06	-1.94596	-3.53401e-10
2192070	rs10237191	2.73421e-46	-0.264517	-3.53401e-10	8.6747e-07	-2.32466	-3.53401e-10
2192093	rs1639895	3.1646e-45	2.76745	-0.583194	3.21952e-07	-2.19282	-1.12302
2192540	rs4721446	4.72094e-36	24.7026	-1.39515	3.17056e-07	-1.87949	-1.45167
2192654	rs10240891	1.45506e-27	42.6541	0.199683	1.98986e-07	-2.32044	-1.47656
2193433	rs4721447	5.29384e-27	43.8923	0.253046	1.98325e-07	-2.31727	-1.48306
2193891	rs35256954	1.41959e-43	7.45028	-1.46252	2.12654e-07	-2.30619	-1.42438
2194396	rs13240401	2.33788e-47	-1.21916	-1.50454	2.55419e-07	-2.19595	-1.35138
2194607	rs3800925	2.0993e-47	-1.32814	-1.5032	2.69508e-07	-2.1331	-1.36054
2194903	rs117696768	7.91062e-47	-4.05284e-10	-1.50474	2.07729e-06	-4.05284e-10	-1.45142
2195062	rs13238385	2.32714e-47	-1.22486	-1.50345	2.52113e-07	-2.20072	-1.35965
2195132	rs34782622	1.26319e-45	2.72921	-1.46335	2.74178e-07	-2.05323	-1.42324
2195226	rs73039241	1.34831e-44	3.63366	-3.53401e-10	9.12155e-07	-2.27443	-3.53401e-10
2195442	rs58835785	3.97015e-27	43.5658	0.291729	1.97701e-07	-2.31956	-1.48392
2195445	rs59134428	4.83897e-27	43.774	0.281417	1.98012e-07	-2.31685	-1.48506
2196140	rs113970756	3.10664e-45	2.16577	-3.53401e-10	9.49603e-07	-2.2342	-3.53401e-10
2196349	rs7788620	2.37961e-47	-1.20259	-1.50342	2.57596e-07	-2.17989	-1.35896
2196551	rs6972752	3.61961e-31	34.8456	-0.290768	2.12608e-07	-2.25519	-1.47561
2197445	rs73039245	1.31176e-44	3.60618	-3.53401e-10	9.14522e-07	-2.27184	-3.53401e-10
2197554	rs35666814	1.95927e-47	-1.39818	-1.50219	2.8114e-07	-2.08276	-1.36863
2198421	rs34045509	1.98698e-47	-1.38159	-1.50474	2.72744e-07	-2.13407	-1.34763
2198777	rs35076297	2.05206e-47	-1.34952	-1.50458	2.5147e-07	-2.21364	-1.34928
2199541	rs62443025	1.50093e-45	2.91041	-1.47209	2.63046e-07	-2.10804	-1.40988
2199788	rs113331604	1.48621e-46	-0.87413	-3.53401e-10	9.57461e-07	-2.22596	-3.53401e-10
2200291	rs34513550	1.34539e-45	2.80539	-1.47648	2.52656e-07	-2.15611	-1.4021
2200410	rs73039250	1.12434e-44	3.45201	-3.53401e-10	9.29132e-07	-2.25599	-3.53401e-10
2200698	rs62443026	1.34929e-45	2.80539	-1.47359	2.51342e-07	-2.15611	-1.40732
2200864	rs75340993	1.73052e-31	34.6604	-0.843588	2.05466e-07	-2.26305	-1.50191
2201044	rs186151683	1.4141e-46	-4.05284e-10	-0.923867	2.42328e-06	-4.05284e-10	-1.29736
2201080	rs142930614	1.62222e-41	12.2282	-1.50186	2.51181e-07	-2.10818	-1.45589
2201134	rs190725359	2.38901e-44	4.20569	-3.53401e-10	9.83375e-07	-2.19925	-3.53401e-10
2201299	rs150084146	1.63617e-31	34.6604	-0.899656	2.06673e-07	-2.26305	-1.49606
2202297	rs62443035	1.96363e-47	-1.39341	-1.50474	2.67889e-07	-2.15204	-1.34763
2203162	rs34129678	1.98869e-47	-1.38016	-1.50531	2.68157e-07	-2.15769	-1.34098
2203369	rs13230911	2.01516e-47	-1.36682	-1.50543	2.67119e-07	-2.16325	-1.33929
2203692	rs3779009	1.5778e-28	42.1239	-1.49172	2.64795e-07	-2.32552	-1.18577
2203808	rs34198643	1.98845e-47	-1.38016	-1.50543	2.6861e-07	-2.15769	-1.33929
2203895	rs33959324	1.96228e-47	-1.39341	-1.50543	2.70133e-07	-2.15204	-1.33929
2204400	rs1637766	5.49469e-28	42.4265	-0.54651	2.03498e-07	-2.27534	-1.49924
2204448	rs35536620	1.98519e-47	-1.38159	-1.50564	2.75964e-07	-2.13407	-1.3359
2204473	rs1639898	8.70734e-48	-2.25935	-1.45201	4.06281e-07	-1.81421	-1.26899
2205285	rs76301350	5.83029e-47	-1.80988	-3.53401e-10	8.80839e-07	-2.30937	-3.53401e-10
2205565	rs55639323	1.51519e-44	3.75035	-3.53401e-10	8.75753e-07	-2.31516	-3.53401e-10
2205803	rs6967713	1.70013e-44	3.86552	-3.53401e-10	8.71986e-07	-2.31947	-3.53401e-10
2205909	rs6967879	1.49416e-44	3.73638	-3.53401e-10	8.76278e-07	-2.31456	-3.53401e-10
2205956	rs3800926	6.65655e-31	35.4039	-0.2399	2.19672e-07	-2.22882	-1.46929
2206318	rs13226690	1.08004e-45	2.58852	-1.4793	2.4793e-07	-2.16871	-1.40838
2206581	rs13229741	8.4383e-46	2.33967	-1.47725	2.51537e-07	-2.15048	-1.41217
2206690	rs13244625	9.18492e-46	2.42376	-1.47655	2.4727e-07	-2.16634	-1.41342
2207015	rs190651339	1.35561e-46	-4.05284e-10	-0.966109	2.05281e-06	-4.05284e-10	-1.46328
2207052	rs186786649	1.11118e-45	-4.05284e-10	1.13765	8.2832e-06	-4.05284e-10	-0.0682568
2207401	rs2159045	1.50557e-26	45.511	-0.32053	1.97565e-07	-2.31153	-1.49264
2207416	rs34255795	1.08511e-30	35.9641	-0.31139	2.17211e-07	-2.23421	-1.47516
2207649	rs143898709	6.16436e-47	-1.75416	-3.53401e-10	2.30705e-06	-1.34652	-3.53401e-10
2208371	rs73039261	1.1397e-44	3.46558	-3.53401e-10	9.27753e-07	-2.25748	-3.53401e-10
2209085	rs35324681	9.40791e-46	2.44913	-1.47794	2.46748e-07	-2.17096	-1.41092
2209354	rs62443039	1.18613e-30	36.2067	-0.465002	2.20675e-07	-2.20064	-1.49291
2209563	rs1637762	1.28067e-45	2.77693	-1.49732	2.8701e-07	-2.07085	-1.35987
2210191	rs73039263	2.06538e-44	4.06013	-3.53401e-10	8.80742e-07	-2.30948	-3.53401e-10
2210530	rs139791998	4.66116e-47	-2.03368	-3.53401e-10	1.64663e-06	-1.68375	-3.53401e-10
2210844	rs3779013	4.1445e-34	28.3758	-0.593333	1.98181e-07	-2.29741	-1.50365
2211592	rs74545244	2.38564e-40	14.9134	-1.49877	2.65112e-07	-2.09779	-1.4123
2211937	rs12699750	8.41705e-46	2.33767	-1.47777	2.42379e-07	-2.18851	-1.41123
2212758	rs6967286	1.59413e-27	42.8594	0.085651	1.94968e-07	-2.32377	-1.49364
2212923	rs1637761	1.08751e-30	36.3176	-0.662686	1.9803e-07	-2.32486	-1.47696
2213106	rs35038526	5.70603e-31	35.6042	-0.594257	2.23846e-07	-2.17478	-1.50451
2213168	rs73039268	1.18878e-44	3.50773	-3.53401e-10	9.23585e-07	-2.26198	-3.53401e-10
2213287	rs62443041	9.5247e-46	2.46392	-1.48039	2.50391e-07	-2.16096	-1.40625
2213342	rs142119018	7.97055e-47	-4.05284e-10	-1.49719	2.06293e-06	-4.05284e-10	-1.45836
2213543	rs34875122	1.00645e-45	2.50356	-1.4649	2.48823e-07	-2.14214	-1.43136
2214187	rs34853711	1.98386e-47	-1.38261	-1.50529	2.46126e-07	-2.22897	-1.35542
2214602	rs13240130	1.10272e-45	2.62009	-1.49008	2.25519e-07	-2.288	-1.38384
2214867	rs3779014	6.5886e-46	-4.05284e-10	0.614981	7.57065e-06	-4.05284e-10	-0.158207
2215884	rs62443044	1.46505e-46	-0.888468	-3.53401e-10	9.45705e-07	-2.23831	-3.53401e-10
2216549	rs17186327	8.17092e-46	2.30134	-1.47112	2.57142e-07	-2.12912	-1.41149
2216585	rs112457035	4.88505e-47	-1.98676	-3.53401e-10	1.00647e-06	-2.17604	-3.53401e-10
2217806	rs73039275	1.00651e-44	3.3413	-3.53401e-10	9.41086e-07	-2.24321	-3.53401e-10
2218725	rs73039277	9.66795e-45	3.30104	-3.53401e-10	9.45754e-07	-2.23826	-3.53401e-10
2219345	rs149788966	3.7071e-47	-2.26269	-3.53401e-10	2.27474e-05	0.941964	-3.53401e-10
2219386	rs145765896	8.57639e-47	-1.42393	-3.53401e-10	8.71372e-07	-2.32017	-3.53401e-10
2219528	rs13233029	9.59164e-46	2.46392	-1.47339	2.50038e-07	-2.16096	-1.40766
2219851	rs56278027	8.74834e-45	3.20109	-3.53401e-10	9.04163e-07	-2.28323	-3.53401e-10
2219954	rs35413321	9.31545e-46	2.43618	-1.47486	2.62791e-07	-2.11381	-1.40507
2219966	rs1639906	1.28756e-33	30.4205	-1.50445	3.19823e-07	-2.0113	-1.31118
2220053	rs1637759	5.71664e-33	30.2887	0.117912	2.71744e-07	-2.05989	-1.42549
2220092	rs17790410	8.61476e-46	2.35479	-1.47168	2.6599e-07	-2.09621	-1.41058
2220305	rs79172705	2.37212e-45	1.89601	-3.53401e-10	9.1638e-07	-2.26981	-3.53401e-10
2221032	rs13224212	8.3651e-46	2.3269	-1.47319	2.6834e-07	-2.08998	-1.40801
2221152	rs75665998	9.21353e-46	-4.05284e-10	0.950313	6.92235e-06	-4.05284e-10	-0.247731
2221413	rs73039282	1.04585e-44	3.37964	-3.53401e-10	9.37901e-07	-2.2466	-3.53401e-10
2221423	rs77488374	2.94567e-45	2.11256	-3.53401e-10	9.41823e-07	-2.24242	-3.53401e-10
2221583	rs73039284	5.88413e-27	44.234	0.0170113	2.01499e-07	-2.27829	-1.50617
2222575	rs62442470	1.69092e-45	3.03482	-1.47732	2.27516e-07	-2.24886	-1.41416
2223624	rs4721458	4.07211e-27	43.886	-0.00305788	1.94566e-07	-2.31325	-1.50622
2223696	rs35239146	3.16797e-47	-0.914928	-1.50492	2.59381e-07	-2.24913	-1.28282
2223819	rs188561043	7.09475e-41	12.2019	-3.53401e-10	1.22447e-06	-1.97998	-3.53401e-10
2223951	rs74766679	5.63071e-47	-1.84471	-3.53401e-10	9.51211e-07	-2.23251	-3.53401e-10
2223997	rs62442472	3.32829e-47	-0.866811	-1.50367	2.60198e-07	-2.25986	-1.26893
2224103	rs75475922	1.4909e-46	-0.870977	-3.53401e-10	8.723e-07	-2.31911	-3.53401e-10
2224637	rs1625543	9.2747e-46	0.956931	-3.53401e-10	8.70256e-07	-2.32145	-3.53401e-10
2224667	rs1625464	1.41424e-47	-2.19433	-1.03202	2.78526e-07	-2.13926	-1.32147
2225387	rs1637752	3.48296e-47	-2.32506	-3.53401e-10	1.90971e-06	-1.53554	-3.53401e-10
2225707	rs1637751	4.57013e-46	0.249182	-3.53401e-10	9.48147e-07	-2.23573	-3.53401e-10
2226108	rs73039288	1.04585e-44	3.37964	-3.53401e-10	9.37901e-07	-2.2466	-3.53401e-10
2226162	rs10226475	9.88293e-28	42.5536	-0.0866133	2.10706e-07	-2.23398	-1.5058
2226433	rs73039293	1.18484e-44	3.50442	-3.53401e-10	9.24889e-07	-2.26057	-3.53401e-10
2226531	rs111711634	1.06007e-44	3.39314	-3.53401e-10	9.36416e-07	-2.24818	-3.53401e-10
2226812	rs113744205	1.07449e-44	3.40666	-3.53401e-10	9.34948e-07	-2.24975	-3.53401e-10
2227289	rs62442473	1.22023e-45	2.7054	-1.47413	2.26407e-07	-2.26153	-1.40637
2227511	rs56086308	1.08913e-44	3.42019	-3.53401e-10	9.33498e-07	-2.2513	-3.53401e-10
2227707	rs13233298	1.51904e-31	34.6428	-0.956297	2.13034e-07	-2.27219	-1.4566
2227811	rs1637750	5.26021e-33	30.237	0.0864468	2.68952e-07	-2.05831	-1.4374
2227897	rs55742819	1.03183e-44	3.36615	-3.53401e-10	9.39403e-07	-2.245	-3.53401e-10
2228379	rs56247048	1.15392e-45	2.64952	-1.47413	2.22626e-07	-2.27838	-1.40637
2228704	rs4719456	6.19684e-27	41.9608	2.34202	2.39192e-07	-2.30681	-1.30616
2228848	rs1637749	2.17261e-27	40.1484	3.10633	3.79072e-07	-2.31114	-0.841372
2229377	rs73039301	9.0935e-46	0.937201	-3.53401e-10	8.86947e-07	-2.30246	-3.53401e-10
2229378	rs13222849	2.76986e-46	-0.251561	-3.53401e-10	1.17449e-06	-2.02165	-3.53401e-10
2229701	rs1632674	8.84426e-48	-2.21125	-1.48451	2.79381e-07	-2.06803	-1.38963
2229950	rs73039302	1.01839e-45	1.05045	-3.53401e-10	9.12232e-07	-2.27435	-3.53401e-10
2230076	rs117355637	1.88768e-43	6.27274	-3.53401e-10	1.55739e-06	-1.73947	-3.53401e-10
2230225	rs4719457	1.1319e-27	43.6319	-1.02922	2.24251e-07	-2.26133	-1.41614
2230411	rs73041305	1.01962e-44	3.35424	-3.53401e-10	9.40746e-07	-2.24357	-3.53401e-10
2230644	rs1639908	1.32984e-34	28.0868	-1.44111	3.82715e-07	-2.22501	-0.917936
2230689	rs74673975	9.43168e-46	0.973715	-3.53401e-10	1.02489e-06	-2.1579	-3.53401e-10
2231002	rs17186614	5.23579e-33	31.1925	-0.87369	2.08768e-07	-2.26406	-1.48496
2231270	rs73041308	1.28792e-44	3.58784	-3.53401e-10	9.1705e-07	-2.26908	-3.53401e-10
2231344	rs1637748	8.91788e-48	-2.19015	-1.49732	2.78768e-07	-2.03684	-1.42302
2231974	rs1637747	8.55742e-48	-2.22718	-1.50155	2.60001e-07	-2.09221	-1.43734
2232160	rs78699717	7.91389e-47	-4.05284e-10	-1.50433	2.08076e-06	-4.05284e-10	-1.44975
2232671	rs10257990	1.30906e-29	39.308	-1.1651	2.37929e-07	-2.3166	-1.30167
2232798	rs73041310	6.39281e-45	2.8874	-3.53401e-10	1.12491e-06	-2.06479	-3.53401e-10
2232877	rs73041312	1.16881e-44	3.4908	-3.53401e-10	9.26234e-07	-2.25911	-3.53401e-10
2232946	rs12112306	6.23386e-30	38.535	-1.13403	2.31617e-07	-2.32603	-1.31913
2233045	rs1639909	4.48398e-35	26.5892	-1.0306	2.06398e-07	-2.27694	-1.48349
2233087	rs76265157	1.5092e-45	1.44381	-3.53401e-10	1.11513e-06	-2.07351	-3.53401e-10
2233457	rs17790613	1.07419e-45	2.58746	-1.48367	2.3141e-07	-2.25882	-1.38723
2233528	rs62442476	3.01492e-45	2.93564	-0.799839	3.83826e-07	-1.64084	-1.49921
2233871	rs1637746	1.81752e-47	-1.47605	-1.49942	2.86154e-07	-2.22316	-1.21055
2234211	rs1637745	2.23683e-47	-1.27021	-1.49767	2.6903e-07	-2.29581	-1.19961
2234387	rs56120722	1.13035e-45	1.15476	-3.53401e-10	9.01337e-07	-2.28636	-3.53401e-10
2235521	rs1637744	3.48105e-47	-2.32561	-3.53401e-10	1.47306e-06	-1.79514	-3.53401e-10
2235928	rs147937999	2.13505e-46	-0.511868	-3.53401e-10	2.18085e-06	-1.40277	-3.53401e-10
2235931	rs1558458	8.58745e-48	-2.22329	-1.50194	2.61161e-07	-2.08625	-1.43886
2236103	rs55653949	1.16968e-45	1.18896	-3.53401e-10	8.98135e-07	-2.28992	-3.53401e-10
2236165	rs55831522	1.28792e-44	3.58784	-3.53401e-10	9.1705e-07	-2.26908	-3.53401e-10
2236432	rs1637742	3.2717e-35	25.366	-0.122573	2.09538e-07	-2.27576	-1.46958
2236460	rs1637741	9.13247e-48	-2.16477	-1.49892	2.87677e-07	-2.00031	-1.42809
2237198	rs3800929	5.10813e-30	37.5457	-0.343897	2.01162e-07	-2.32427	-1.46186
2237322	rs1637740	7.73394e-48	-2.32592	-1.50399	2.36685e-07	-2.16336	-1.46015
2237661	rs35865023	1.36155e-45	2.83758	-1.49672	2.33066e-07	-2.2897	-1.34922
2238139	rs2079566	1.24013e-45	1.24744	-3.53401e-10	8.73394e-07	-2.31785	-3.53401e-10
2238468	rs73041323	1.16968e-45	1.18896	-3.53401e-10	8.98135e-07	-2.28992	-3.53401e-10
2238635	rs73041325	4.94075e-47	-1.97543	-3.53401e-10	8.66628e-07	-2.32563	-3.53401e-10
2238747	rs76785191	1.67694e-45	1.54919	-3.53401e-10	1.14658e-06	-2.0457	-3.53401e-10
2239080	rs1558460	1.94998e-32	32.2909	-0.657278	2.88246e-07	-1.92022	-1.50621
2239489	rs73041326	1.14414e-45	1.16688	-3.53401e-10	9.00182e-07	-2.28764	-3.53401e-10
2239569	rs1637738	1.03732e-33	30.1478	-1.44794	5.60547e-07	-1.82394	-0.937389
2239606	rs73041329	1.19588e-45	1.21111	-3.53401e-10	8.96155e-07	-2.29213	-3.53401e-10
2239633	rs144947164	3.09204e-46	-0.141528	-3.53401e-10	8.68404e-07	-2.32358	-3.53401e-10
2239773	rs73041331	1.20923e-45	1.22221	-3.53401e-10	8.9519e-07	-2.29321	-3.53401e-10
2239971	rs6950269	7.81338e-46	2.28642	-1.50094	2.74999e-07	-2.18089	-1.29259
2240094	rs11976342	1.47071e-30	37.1954	-1.23867	9.70954e-07	-2.32582	0.113856
2240155	rs77466726	1.72514e-46	-4.05284e-10	-0.725051	1.97679e-06	-4.05284e-10	-1.50101
2240168	rs74372344	2.28339e-45	-4.05284e-10	1.85789	2.13525e-05	-4.05284e-10	0.878681
2240538	rs117135484	9.31951e-47	-4.05284e-10	-1.34083	3.02576e-06	-4.05284e-10	-1.07532
2241057	rs151135250	3.18652e-43	6.79633	-3.53401e-10	1.61366e-06	-1.70398	-3.53401e-10
2241077	rs117482721	5.64979e-46	0.461259	-3.53401e-10	4.82223e-06	-0.60925	-3.53401e-10
2241196	rs140241700	3.56847e-46	0.00177712	-3.53401e-10	8.66275e-07	-2.32604	-3.53401e-10
2241428	rs56075204	1.02344e-44	3.35798	-3.53401e-10	8.71318e-07	-2.32023	-3.53401e-10
2241562	rs3779021	1.30782e-45	-4.05284e-10	1.30059	1.26542e-05	-4.05284e-10	0.3555
2241594	rs1621778	7.90101e-47	-4.05284e-10	-1.50595	2.05555e-06	-4.05284e-10	-1.46194
2241780	rs73041335	1.38386e-44	3.65969	-3.53401e-10	9.10823e-07	-2.27589	-3.53401e-10
2241802	rs3779023	9.73763e-47	-4.05284e-10	-1.29695	1.98092e-06	-4.05284e-10	-1.49892
2241862	rs749991	7.05602e-46	2.18409	-1.50057	2.62806e-07	-2.18922	-1.32961
2242802	rs1637737	1.00545e-47	-2.06939	-1.49812	3.7492e-07	-1.72424	-1.43929
2243612	rs73041336	1.25399e-44	3.56115	-3.53401e-10	9.19486e-07	-2.26643	-3.53401e-10
2243983	rs1639910	2.28926e-32	33.0483	-1.25423	8.21861e-07	-2.27385	-0.104822
2243992	rs77417403	9.25814e-47	-4.05284e-10	-1.34744	2.50087e-06	-4.05284e-10	-1.26585
2244779	rs117728962	7.89932e-47	-4.05284e-10	-1.50617	2.17017e-06	-4.05284e-10	-1.40768
2244807	rs73041340	1.23702e-44	3.54752	-3.53401e-10	9.20756e-07	-2.26505	-3.53401e-10
2245885	rs34033546	3.56516e-46	1.50507	-1.50422	3.04954e-07	-2.07547	-1.29461
2246454	rs1637736	1.39966e-37	21.2112	-1.42211	3.54453e-07	-2.26067	-0.958995
2246456	rs142998513	1.11622e-44	3.44476	-3.53401e-10	8.90905e-07	-2.298	-3.53401e-10
2246853	rs73041344	9.9133e-45	3.3261	-3.53401e-10	9.43977e-07	-2.24014	-3.53401e-10
2246864	rs57007970	1.94108e-32	32.6039	-0.974864	2.60897e-07	-2.30078	-1.22534
2247403	rs73041345	5.81377e-45	2.79246	-3.53401e-10	1.00238e-06	-2.18011	-3.53401e-10
2247496	rs56086108	2.29626e-32	33.0442	-1.24712	9.13365e-07	-2.27777	0.00466798
2247725	rs144398516	3.67527e-46	0.031268	-3.53401e-10	9.91342e-07	-2.19118	-3.53401e-10
2247730	rs17187301	6.43584e-46	2.09773	-1.50621	2.4174e-07	-2.31636	-1.28601
2248209	rs112165360	1.55331e-45	1.47261	-3.53401e-10	8.79723e-07	-2.31063	-3.53401e-10
2248369	rs55971358	7.5679e-45	3.05614	-3.53401e-10	9.7955e-07	-2.20315	-3.53401e-10
2248472	rs1612548	2.48356e-47	-1.18215	-1.4811	2.83906e-07	-2.30538	-1.13622
2248561	rs73041349	1.14633e-43	5.77396	-3.53401e-10	9.41039e-07	-2.24326	-3.53401e-10
2248690	rs1637735	3.51617e-43	7.66751	-0.772738	4.40153e-07	-2.27469	-0.728432
2248836	rs3800932	9.11899e-48	-2.18637	-1.4788	1.99397e-07	-2.2893	-1.50564
2248953	rs4721473	8.57596e-43	7.78636	-3.53401e-10	8.76884e-07	-2.31387	-3.53401e-10
2248959	rs3800933	1.83064e-46	-0.818282	0.15259	2.54518e-07	-2.2492	-1.30167
2249130	rs76922925	4.34994e-47	-2.10278	-3.53401e-10	8.92645e-07	-2.29605	-3.53401e-10
2249225	rs73041352	4.03201e-44	4.72908	-3.53401e-10	8.72989e-07	-2.31832	-3.53401e-10
2249528	rs74981847	8.20107e-47	-1.46868	-3.53401e-10	9.16038e-07	-2.27018	-3.53401e-10
2249894	rs1639911	2.49491e-46	0.912842	-1.26895	9.44574e-06	1.55818	-1.49511
2249906	rs74449241	7.87446e-47	-1.50932	-3.53401e-10	1.60666e-06	-1.70833	-3.53401e-10
2249955	rs112702513	6.56217e-44	6.52252	-1.30639	5.84621e-07	-1.52951	-1.18976
2249978	rs113137208	8.32991e-47	-4.05284e-10	-1.45309	2.30373e-06	-4.05284e-10	-1.34796
2250051	rs113218142	1.96357e-47	-1.81618	-1.082	2.18549e-07	-2.32568	-1.37755
2250057	rs149401019	5.22281e-47	-2.31088	0.390968	8.487e-07	-1.73635	-0.610189
2250208	rs1639912	9.76231e-46	1.00817	-3.53401e-10	8.66429e-07	-2.32586	-3.53401e-10
2250293	rs35173522	5.40519e-46	1.91969	-1.50269	6.60156e-07	-1.25662	-1.34115
2250333	rs73041353	2.97516e-45	2.12252	-3.53401e-10	9.62874e-07	-2.22032	-3.53401e-10
2250437	rs73041355	2.56476e-45	1.97409	-3.53401e-10	8.71518e-07	-2.32	-3.53401e-10
2251622	rs73041356	6.83024e-46	0.651001	-3.53401e-10	1.04142e-05	0.160688	-3.53401e-10
2252986	rs1002170	1.15834e-46	0.378046	-1.50142	2.27092e-07	-2.30595	-1.35893
2253173	rs1002169	1.15743e-46	0.378046	-1.5022	2.28128e-07	-2.30595	-1.35439
2253426	rs10252533	1.59064e-47	-1.61713	-1.49168	2.52161e-07	-2.32275	-1.23743
2253714	rs55947430	4.56609e-46	0.248298	-3.53401e-10	9.59573e-07	-2.22375	-3.53401e-10
2254428	rs117206014	7.79455e-46	0.783065	-3.53401e-10	6.27045e-06	-0.346638	-3.53401e-10
2254998	rs140526853	1.18531e-45	-4.05284e-10	1.20223	8.17854e-06	-4.05284e-10	-0.0809727
2255974	rs73041362	4.6983e-46	0.276841	-3.53401e-10	9.54219e-07	-2.22935	-3.53401e-10
2256406	rs745566	2.66032e-33	29.5772	0.0645244	3.55165e-07	-1.73138	-1.48628
2256418	rs62442481	1.44248e-46	0.571883	-1.47588	2.07166e-07	-2.32565	-1.43107
2256689	rs745565	1.56874e-33	29.041	0.0724916	3.38723e-07	-1.78265	-1.48241
2256779	rs733611	9.77142e-34	28.5545	0.0856627	3.21468e-07	-1.83855	-1.47879
2256802	rs1637732	9.66845e-48	-2.20383	-1.40284	2.78584e-07	-2.04154	-1.41898
2256852	rs55848703	1.34315e-46	0.517545	-1.49289	2.1789e-07	-2.31151	-1.39474
2257171	rs35629140	3.50453e-33	29.8957	0.021594	3.50799e-07	-1.74173	-1.48829
2257199	rs7781856	2.23229e-33	29.4542	0.0120621	3.30649e-07	-1.79987	-1.48931
2257200	rs1859991	1.25117e-46	0.450469	-1.49675	2.19645e-07	-2.31593	-1.3823
2257216	rs73041368	7.4238e-46	0.734332	-3.53401e-10	8.72317e-07	-2.31909	-3.53401e-10
2257467	rs1639914	4.94388e-37	21.1897	-0.138593	3.97221e-07	-1.6847	-1.42104
2257612	rs6951493	1.9678e-33	29.3965	-0.0563782	3.27512e-07	-1.80053	-1.49819
2257921	rs75713008	5.67703e-47	-1.83652	-3.53401e-10	8.84585e-07	-2.30512	-3.53401e-10
2257939	rs62442483	1.26891e-46	0.46289	-1.49509	2.16426e-07	-2.32502	-1.38797
2258084	rs1639915	7.7612e-37	21.6134	-0.111384	4.62097e-07	-1.54031	-1.41415
2258139	rs1624785	9.07359e-37	21.7697	-0.111384	4.75462e-07	-1.5118	-1.41415
2258369	rs181761487	7.13707e-46	0.694944	-3.53401e-10	1.08412e-05	0.200864	-3.53401e-10
2258435	rs6957871	3.57844e-46	-2.32489	2.32946	7.3294e-07	-2.31265	-0.180525
2258899	rs1639916	1.04914e-36	21.9264	-0.122899	4.8753e-07	-1.48279	-1.4181
2259134	rs73041377	4.27437e-46	0.182277	-3.53401e-10	9.72784e-07	-2.21008	-3.53401e-10
2259854	rs3800935	8.66822e-47	-4.05284e-10	-1.41328	2.10766e-06	-4.05284e-10	-1.43691
2260034	rs73041378	2.91608e-46	-0.200118	-3.53401e-10	8.71033e-07	-2.32056	-3.53401e-10
2260499	rs1637731	1.22617e-46	0.313449	-1.37991	1.93009e-07	-2.32219	-1.50532
2260715	rs1639917	4.14802e-37	21.0661	-0.190576	5.51745e-07	-1.61621	-1.16095
2260928	rs1637730	6.55388e-37	21.5277	-0.194713	4.46014e-07	-1.55054	-1.43935
2261468	rs6461233	8.1597e-34	28.4716	-0.0117488	3.32542e-07	-1.79176	-1.49171
2262429	rs144195184	2.05797e-46	-0.54864	-3.53401e-10	2.23332e-06	-1.379	-3.53401e-10
2262524	rs1639918	1.02544e-47	-2.18409	-1.36373	3.02404e-07	-2.01183	-1.36665
2262622	rs75094777	6.85918e-47	-1.64736	-3.53401e-10	1.11447e-06	-2.0741	-3.53401e-10
2262934	rs1639919	2.63377e-37	20.6158	-0.194527	4.95086e-07	-1.45272	-1.43279
2262941	rs2159044	2.54275e-30	36.1161	0.388171	3.57353e-07	-1.77884	-1.43268
2263246	rs1639920	1.06082e-47	-2.19198	-1.32192	3.11494e-07	-2.02362	-1.32524
2263354	rs1108036	2.60225e-36	22.6554	0.056435	2.55466e-07	-2.17501	-1.37214
2263406	rs74628132	7.63227e-46	0.762027	-3.53401e-10	8.75675e-07	-2.31525	-3.53401e-10
2264269	rs3800937	9.54966e-47	0.166685	-1.48312	2.1504e-07	-2.30386	-1.41556
2264892	rs13222228	3.35104e-37	20.67	-0.00780978	3.33306e-06	0.134995	-1.11359
2265020	rs74431414	8.0143e-47	-1.49172	-3.53401e-10	8.85811e-07	-2.30374	-3.53401e-10
2265980	rs73041386	6.45487e-46	0.594476	-3.53401e-10	8.79658e-07	-2.31071	-3.53401e-10
2266139	rs73041387	6.98413e-46	0.673282	-3.53401e-10	8.75141e-07	-2.31586	-3.53401e-10
2266384	rs4719462	1.09463e-30	35.1757	0.485736	3.09683e-07	-1.95885	-1.39584
2266389	rs113048161	6.38714e-46	0.583927	-3.53401e-10	8.80339e-07	-2.30993	-3.53401e-10
2266680	rs113080800	6.38714e-46	0.583927	-3.53401e-10	8.80339e-07	-2.30993	-3.53401e-10
2266862	rs116845642	1.20588e-46	-4.05284e-10	-1.08315	2.76477e-06	-4.05284e-10	-1.16553
2267122	rs1639922	1.20121e-46	0.121854	-1.20888	2.21269e-07	-2.22091	-1.46995
2267442	rs3800938	4.75773e-35	25.7903	-0.172447	2.08392e-07	-2.26041	-1.49041
2267666	rs55995779	1.14664e-46	-1.13352	-3.53401e-10	0.00458456	6.24796	-3.53401e-10
2268036	rs62442501	2.38491e-46	0.96286	-1.36406	2.04713e-07	-2.26819	-1.50044
2268050	rs56040124	5.63177e-46	0.458064	-3.53401e-10	9.25492e-07	-2.25992	-3.53401e-10
2268792	rs71525363	1.20782e-33	28.6231	0.228982	3.16188e-07	-1.91233	-1.42158
2268970	rs1626670	1.35862e-37	20.0439	-0.284492	3.39692e-07	-1.81384	-1.44836
2269248	rs35791351	8.91539e-34	28.3611	0.187348	3.04156e-07	-1.94213	-1.43057
2269317	rs35268261	6.99733e-47	-1.62742	-3.53401e-10	9.28784e-07	-2.25637	-3.53401e-10
2269329	rs79073176	9.38334e-47	-4.05284e-10	-1.33401	3.67562e-06	-4.05284e-10	-0.880765
2269501	rs62442502	4.67228e-46	0.271288	-3.53401e-10	8.88195e-07	-2.30105	-3.53401e-10
2269552	rs1637728	2.31009e-37	20.6059	-0.315695	3.05982e-07	-1.91172	-1.45499
2269596	rs76597217	1.30608e-46	-4.05284e-10	-1.00333	5.05331e-06	-4.05284e-10	-0.562443
2269597	rs117361490	1.3037e-46	-4.05284e-10	-1.00515	5.04068e-06	-4.05284e-10	-0.564945
2269947	rs17791802	1.97191e-46	0.790787	-1.38214	1.92797e-07	-2.3259	-1.5027
2270815	rs144065877	2.14506e-46	-0.50719	-3.53401e-10	2.30207e-06	-1.34868	-3.53401e-10
2271246	rs111958031	2.62234e-47	-1.54461	-1.06427	1.02037e-06	-1.21682	-0.945505
2271275	rs73041396	5.45527e-46	0.426222	-3.53401e-10	8.76529e-07	-2.31427	-3.53401e-10
2271720	rs3757436	2.63996e-47	-1.55632	-1.04585	9.34595e-07	-1.32534	-0.924787
2271980	rs3757437	1.1438e-33	28.6103	0.187348	3.09471e-07	-1.9248	-1.43057
2271982	rs3757438	1.096e-46	0.205996	-1.38468	2.47677e-07	-2.28343	-1.29469
2271985	rs148436240	2.03859e-46	-0.558103	-3.53401e-10	2.21795e-06	-1.3859	-3.53401e-10
2272122	rs3757439	2.27943e-33	29.1949	0.292228	3.09566e-07	-1.94791	-1.40717
2272185	rs142501392	3.27768e-46	-0.0832246	-3.53401e-10	2.18581e-06	-1.4005	-3.53401e-10
2272210	rs558903695	4.60672e-46	0.257158	-3.53401e-10	2.26822e-05	0.939096	-3.53401e-10
2272683	rs62442503	1.83564e-46	0.708774	-1.37174	1.9233e-07	-2.32564	-1.50539
2272936	rs3757440	3.0341e-34	27.3571	0.113517	3.1517e-07	-1.89007	-1.44706
2273301	rs62442504	2.26078e-46	0.913846	-1.36849	1.93016e-07	-2.32185	-1.50562
2274114	rs143844352	2.35435e-46	-0.414096	-3.53401e-10	3.07186e-06	-1.0602	-3.53401e-10
2274256	rs77758405	2.21249e-44	-4.05284e-10	4.12893	5.5394e-05	-4.05284e-10	1.83199
2274490	rs11547271	2.7113e-46	-0.27293	-3.53401e-10	9.59092e-07	-2.22425	-3.53401e-10
2275693	rs149896875	4.52299e-47	-2.06377	-3.53401e-10	9.67328e-07	-2.2157	-3.53401e-10
2275859	rs143218469	3.71748e-46	-4.05284e-10	0.0426882	3.26089e-06	-4.05284e-10	-1.00049
2275993	rs7787274	9.35827e-34	28.5579	0.0390521	3.50116e-07	-1.77553	-1.45645
2276385	rs7810970	1.54011e-33	29.0934	0.00172303	3.55994e-07	-1.75236	-1.46296
2276503	rs73041400	3.4063e-46	-0.044732	-3.53401e-10	9.77734e-07	-2.205	-3.53401e-10
2276696	rs73041401	3.48774e-47	-2.32369	-3.53401e-10	9.37977e-07	-2.24652	-3.53401e-10
2276823	rs73041402	2.87186e-46	-0.215401	-3.53401e-10	1.0211e-06	-2.16161	-3.53401e-10
2276917	rs62442506	1.97624e-46	0.873926	-1.46309	1.98996e-07	-2.32603	-1.47092
2277293	rs73043204	3.72499e-44	4.64987	-3.53401e-10	1.55403e-06	-1.74163	-3.53401e-10
2277301	rs73043205	3.59963e-46	0.0104723	-3.53401e-10	9.65773e-07	-2.21731	-3.53401e-10
2277326	rs6963660	1.60062e-47	-2.10881	-0.993741	5.84277e-07	-1.85347	-0.866394
2278103	rs11547270	2.5632e-46	0.839746	-1.16885	2.11342e-07	-2.32604	-1.41072
2278183	rs34418140	1.23182e-33	29.0915	-0.219737	3.25942e-07	-1.81063	-1.49289
2278226	rs7799006	1.06975e-33	28.9038	-0.173115	3.12897e-07	-1.8566	-1.48777
2278399	rs6951825	9.87618e-48	-2.2927	-1.29271	2.05992e-07	-2.29962	-1.46278
2279482	rs11984133	1.01788e-33	28.9996	-0.318592	3.49766e-07	-1.73506	-1.49791
2279645	rs62442507	9.97141e-47	0.207296	-1.48052	2.04251e-07	-2.32001	-1.45089
2279851	rs6962067	1.05515e-47	-2.27617	-1.24309	2.14377e-07	-2.28472	-1.43778
2280105	rs62442508	1.04091e-46	0.252318	-1.48258	2.03702e-07	-2.32584	-1.44775
2280424	rs117468283	8.99779e-47	-4.05284e-10	-1.37597	3.38418e-06	-4.05284e-10	-0.963373
2281033	rs146427483	3.83549e-47	-2.22865	-3.53401e-10	1.89463e-06	-1.54346	-3.53401e-10
2281424	rs139052325	1.67959e-46	-0.751809	-3.53401e-10	1.86937e-06	-1.55689	-3.53401e-10
2281548	rs150588075	3.22617e-45	2.20352	-3.53401e-10	1.29384e-06	-1.92487	-3.53401e-10
2281754	rs117572262	2.97592e-46	-0.179808	-3.53401e-10	9.41687e-07	-2.24257	-3.53401e-10
2281993	rs35675198	3.9128e-46	0.0938929	-3.53401e-10	9.49393e-07	-2.23442	-3.53401e-10
2282107	rs34996498	1.19184e-46	0.392857	-1.48772	2.05974e-07	-2.32363	-1.43886
2282206	rs35913626	4.38069e-47	-2.09574	-3.53401e-10	4.03159e-06	-0.788326	-3.53401e-10
2282416	rs35773002	1.66336e-46	-0.76152	-3.53401e-10	9.67169e-07	-2.21587	-3.53401e-10
2282612	rs1139425	9.88165e-47	-4.05284e-10	-1.28227	2.67573e-06	-4.05284e-10	-1.19826
2282964	rs6978317	1.9813e-38	18.5422	-0.708092	2.9225e-07	-1.90706	-1.50557
2283683	rs35468746	3.27754e-46	-0.0832665	-3.53401e-10	8.67361e-07	-2.32479	-3.53401e-10
2284416	rs34185397	5.74368e-47	-0.328335	-1.49651	2.18199e-07	-2.32594	-1.37889
2284586	rs34054418	3.96569e-46	0.10732	-3.53401e-10	8.68394e-07	-2.3236	-3.53401e-10
2284631	rs34606695	1.08105e-46	-4.05284e-10	-1.19242	3.05577e-06	-4.05284e-10	-1.06545
2285019	rs4719468	4.52072e-35	26.3651	-0.798386	2.00665e-07	-2.30708	-1.48152
2285107	rs34350755	8.0094e-47	-4.05284e-10	-1.49233	2.97513e-06	-4.05284e-10	-1.0922
2285178	rs33922585	1.54754e-34	27.897	-1.09965	2.4668e-07	-2.23237	-1.34978
2285945	rs77713358	3.50304e-45	2.28586	-3.53401e-10	8.66646e-07	-2.32561	-3.53401e-10
2286347	rs10232413	8.2391e-48	-2.3091	-1.45754	1.97338e-07	-2.29929	-1.50603
2286487	rs12673108	1.22853e-34	27.6507	-1.08424	2.41174e-07	-2.24779	-1.35693
2286778	rs4719469	8.61516e-37	22.7048	-1.09842	2.30938e-07	-2.29483	-1.35327
2286810	rs4719470	8.00083e-48	-2.32083	-1.47516	1.99232e-07	-2.2899	-1.50587
2287023	rs34413455	2.35073e-46	-0.415632	-3.53401e-10	1.06322e-06	-2.12118	-3.53401e-10
2287094	rs3807428	8.48188e-48	-2.27048	-1.46711	2.17677e-07	-2.20101	-1.50621
2287127	rs3807429	8.03045e-48	-2.31702	-1.47527	2.01175e-07	-2.28072	-1.50534
2287143	rs34023260	2.12004e-46	-0.518922	-3.53401e-10	1.12236e-06	-2.06706	-3.53401e-10
2287467	rs117077349	9.37977e-47	-4.05284e-10	-1.33439	2.7135e-06	-4.05284e-10	-1.18425
2287560	rs4721505	6.36393e-47	-0.24936	-1.47294	2.05407e-07	-2.32569	-1.43956
2287579	rs36008969	4.69187e-47	-2.02711	-3.53401e-10	8.84336e-07	-2.3054	-3.53401e-10
2287835	rs3735092	5.60227e-40	15.3505	-1.08213	2.1921e-07	-2.21612	-1.48409
2287856	rs3735093	5.92242e-47	-0.314006	-1.48019	2.07679e-07	-2.32603	-1.42822
2288000	rs34248704	4.25963e-47	-2.12376	-3.53401e-10	8.09076e-06	-0.0917633	-3.53401e-10
2288423	rs34829180	2.62644e-45	1.99786	-3.53401e-10	2.07537e-06	-1.45235	-3.53401e-10
2288588	rs34002396	5.53777e-46	0.441233	-3.53401e-10	8.79035e-07	-2.31142	-3.53401e-10
2288654	rs34412874	2.01503e-46	-0.569724	-3.53401e-10	1.10123e-06	-2.08606	-3.53401e-10
2288669	rs33981648	1.00924e-34	27.1739	-0.804063	2.09752e-07	-2.26555	-1.47876
2288820	rs10281945	5.07478e-40	15.2099	-1.04043	2.10576e-07	-2.24798	-1.49241
2288907	rs35094664	2.12004e-46	-0.518922	-3.53401e-10	1.12236e-06	-2.06706	-3.53401e-10
2288916	rs28514741	4.26807e-46	0.180802	-3.53401e-10	1.21215e-06	-1.99009	-3.53401e-10
2289004	rs79462193	2.39197e-46	-0.398243	-3.53401e-10	1.17625e-06	-2.02016	-3.53401e-10
2289151	rs79943740	2.38242e-46	-0.402244	-3.53401e-10	1.17437e-06	-2.02175	-3.53401e-10
2289586	rs4866	1.03753e-46	-4.05284e-10	-1.23352	2.82843e-06	-4.05284e-10	-1.14277
2289636	rs35932242	2.25092e-46	-0.459018	-3.53401e-10	1.14845e-06	-2.04407	-3.53401e-10
2289865	rs2240576	3.06835e-46	1.32208	-1.4713	2.06496e-07	-2.32604	-1.43392
2289888	rs12531150	5.15222e-35	26.8163	-1.11875	2.33025e-07	-2.3074	-1.3317
2289903	rs6962576	6.41529e-47	-0.21697	-1.49729	2.18499e-07	-2.32567	-1.37779
2290116	rs35544211	2.44678e-46	-0.375586	-3.53401e-10	1.0281e-06	-2.15477	-3.53401e-10
2290125	rs35817339	3.57143e-46	0.00260737	-3.53401e-10	8.766e-07	-2.31419	-3.53401e-10
2290384	rs34988901	7.90081e-47	-4.05284e-10	-1.50598	2.10699e-06	-4.05284e-10	-1.43723
2290389	rs35110413	3.24203e-45	2.20843	-3.53401e-10	2.07954e-06	-1.45034	-3.53401e-10
2290433	rs10230928	6.93242e-40	15.5679	-1.08655	2.19256e-07	-2.20201	-1.49799
2290522	rs1799832	5.2934e-46	1.90065	-1.50455	2.33677e-07	-2.31756	-1.31875
2290685	rs1062492	3.8015e-46	1.56918	-1.50414	2.29305e-07	-2.31958	-1.3356
2290706	rs34375796	2.37186e-46	-0.406685	-3.53401e-10	1.1723e-06	-2.02352	-3.53401e-10
2290927	rs35012732	2.2341e-46	-0.466522	-3.53401e-10	1.14511e-06	-2.04699	-3.53401e-10
2291073	rs35422250	2.12919e-46	-0.514617	-3.53401e-10	1.12419e-06	-2.06542	-3.53401e-10
2291102	rs34236280	7.99398e-47	-0.0152997	-1.47896	2.65866e-07	-2.09637	-1.41087
2291399	rs2270052	8.74671e-35	27.3247	-1.09798	2.37769e-07	-2.27109	-1.34785
2291910	rs62442512	6.85208e-46	2.1564	-1.50221	2.34443e-07	-2.29539	-1.33764
2291943	rs2256545	9.06343e-35	27.3406	-1.07823	2.32903e-07	-2.28041	-1.35921
2292220	rs113874332	3.2486e-46	-0.0921364	-3.53401e-10	9.0502e-07	-2.28228	-3.53401e-10
2292927	rs188855839	2.34432e-46	-0.418363	-3.53401e-10	1.16689e-06	-2.02814	-3.53401e-10
2293509	rs6945323	1.76973e-39	16.237	-0.818441	2.319e-07	-2.14567	-1.49827
2293606	rs186859236	3.6818e-47	-2.26954	-3.53401e-10	1.05514e-06	-2.12882	-3.53401e-10
2293609	rs4719471	7.95241e-48	-2.32582	-1.47623	1.92782e-07	-2.32294	-1.50574
2294123	rs12534131	1.15483e-34	27.2268	-0.722139	2.04399e-07	-2.27057	-1.49959
2294401	rs117064592	5.04816e-45	2.65125	-3.53401e-10	7.52278e-06	-0.16455	-3.53401e-10
2294607	rs118040378	5.15338e-46	0.369293	-3.53401e-10	7.09601e-06	-0.222953	-3.53401e-10
2294994	rs111758446	2.90389e-45	2.09828	-3.53401e-10	1.98203e-06	-1.49836	-3.53401e-10
2296493	rs2302070	9.79722e-48	-2.11986	-1.47357	1.94657e-07	-2.31291	-1.50609
2296696	rs2302071	1.89397e-39	16.3155	-0.829098	2.40842e-07	-2.10324	-1.50286
2296722	rs3815313	1.0632e-39	15.7077	-0.798691	2.32447e-07	-2.14117	-1.50041
2296723	rs79971597	1.28526e-46	-4.05284e-10	-1.01939	6.94183e-06	-4.05284e-10	-0.244921
2297006	rs6888	7.97099e-48	-2.32575	-1.47397	1.92206e-07	-2.32547	-1.50621
2297212	rs62442513	5.97434e-46	2.02252	-1.5054	2.38854e-07	-2.29255	-1.32184
2297697	rs4721516	6.93034e-46	0.665549	-3.53401e-10	1.46272e-06	-1.80219	-3.53401e-10
2297707	rs148804022	1.74035e-45	1.58631	-3.53401e-10	2.2288e-06	-1.38102	-3.53401e-10
2298071	rs2398669	7.90958e-48	-2.32328	-1.48418	1.94112e-07	-2.3173	-1.50451
2298226	rs73043225	5.55837e-46	0.444946	-3.53401e-10	8.79273e-07	-2.31115	-3.53401e-10
2298227	rs2398668	4.9013e-35	26.5367	-0.889148	1.98005e-07	-2.3073	-1.49465
2298362	rs145090960	1.00819e-46	-1.2622	-3.53401e-10	8.70419e-07	-2.32127	-3.53401e-10
2298398	rs373874969	9.23543e-47	-4.05284e-10	-1.3499	1.99902e-06	-4.05284e-10	-1.48983
2298846	rs114192792	1.73635e-46	-0.718572	-3.53401e-10	9.28887e-07	-2.25625	-3.53401e-10
2298998	rs73043226	4.25343e-46	0.177367	-3.53401e-10	8.69423e-07	-2.32241	-3.53401e-10
2299010	rs73043228	4.75012e-46	0.28781	-3.53401e-10	8.74089e-07	-2.31706	-3.53401e-10
2299062	rs73043231	4.17801e-46	0.159476	-3.53401e-10	8.68858e-07	-2.32306	-3.53401e-10
2299301	rs77610730	1.7286e-46	-0.72305	-3.53401e-10	1.04285e-06	-2.14053	-3.53401e-10
2299700	rs11772177	5.81631e-42	10.6366	-0.935974	2.24565e-07	-2.16986	-1.50622
2299900	rs12537790	1.9436e-35	25.6763	-0.95372	2.02916e-07	-2.3241	-1.45335
2300030	rs7803189	7.91746e-48	-2.32546	-1.481	1.93016e-07	-2.3218	-1.50567
2300135	rs73043235	4.66417e-46	0.269551	-3.53401e-10	8.7318e-07	-2.3181	-3.53401e-10
2300975	rs184414402	1.58031e-46	-0.81274	-3.53401e-10	1.01237e-06	-2.17019	-3.53401e-10
2301484	rs10447540	1.53042e-35	25.527	-1.0434	2.07267e-07	-2.32598	-1.43025
2301553	rs145606867	1.9541e-46	-0.600428	-3.53401e-10	1.19855e-06	-2.00138	-3.53401e-10
2301578	rs10447541	1.66804e-35	25.6131	-1.0434	2.07307e-07	-2.32579	-1.43025
2301980	rs12699807	3.35626e-46	0.486605	-0.546136	2.66219e-06	-0.493926	-0.709409
2301989	rs4721524	7.89608e-48	-2.32529	-1.48387	1.93212e-07	-2.32138	-1.50508
2302131	rs62442514	9.39881e-47	0.157166	-1.48953	3.34459e-07	-2.078	-1.19973
2302381	rs113747184	5.24192e-46	0.386329	-3.53401e-10	9.78543e-07	-2.20418	-3.53401e-10
2302414	rs9639264	7.93968e-48	-2.3236	-1.48006	1.93758e-07	-2.31788	-1.50575
2302471	rs35605848	4.87795e-46	0.586104	-0.271739	4.10512e-06	-0.312353	-0.457899
2302527	rs36026497	4.22635e-46	0.52632	-0.355341	3.50047e-06	-0.394765	-0.534824
2302707	rs116898687	1.48401e-43	6.03214	-3.53401e-10	1.82362e-06	-1.58166	-3.53401e-10
2303109	rs2286207	3.63719e-37	21.7094	-0.965327	2.05386e-07	-2.30891	-1.45644
2303986	rs2286206	7.97914e-48	-2.3205	-1.4782	1.9254e-07	-2.32397	-1.50597
2304191	rs2286205	7.94378e-48	-2.32418	-1.47896	1.93519e-07	-2.31898	-1.50589
2304275	rs34262822	5.44394e-37	22.125	-0.977581	2.04211e-07	-2.32344	-1.44765
2304643	rs10950627	7.93973e-48	-2.32444	-1.47921	1.93424e-07	-2.3195	-1.50586
2304649	rs147290252	3.39504e-46	-0.0480427	-3.53401e-10	9.10791e-07	-2.27593	-3.53401e-10
2305371	rs148400229	2.49114e-46	-0.357618	-3.53401e-10	4.17993e-06	-0.752192	-3.53401e-10
2305372	rs112204648	5.37431e-46	0.411271	-3.53401e-10	9.73451e-07	-2.20939	-3.53401e-10
2305924	rs113183986	5.14759e-46	0.36817	-3.53401e-10	9.82353e-07	-2.20029	-3.53401e-10
2306021	rs112280206	5.14759e-46	0.36817	-3.53401e-10	9.82353e-07	-2.20029	-3.53401e-10
2306210	rs113987903	5.10644e-46	0.360144	-3.53401e-10	9.84065e-07	-2.19855	-3.53401e-10
2306278	rs111593882	5.14759e-46	0.36817	-3.53401e-10	9.82353e-07	-2.20029	-3.53401e-10
2306310	rs113234381	8.30316e-47	-4.05284e-10	-1.45631	2.39641e-06	-4.05284e-10	-1.30851
2306597	rs6970973	7.8667e-48	-2.32604	-1.48685	1.92787e-07	-2.32445	-1.50421
2306655	rs4721527	7.08351e-37	22.3101	-0.899428	2.0113e-07	-2.32594	-1.46034
2306708	rs6971143	7.52868e-39	17.5743	-0.707857	3.02629e-07	-1.88117	-1.49657
2306794	rs62442515	1.12589e-46	0.34628	-1.49807	3.05383e-07	-2.14738	-1.2213
2306846	rs4721528	2.82831e-47	-1.08094	-1.45232	1.96075e-07	-2.30882	-1.50292
2306891	rs111948334	5.14759e-46	0.36817	-3.53401e-10	9.82353e-07	-2.20029	-3.53401e-10
2309209	rs61753092	6.19413e-46	0.553243	-3.53401e-10	9.47384e-07	-2.23654	-3.53401e-10
2309355	rs6947645	2.78646e-39	16.6234	-0.750889	2.531e-07	-2.05632	-1.50014
2309802	rs112383096	5.97878e-46	0.517858	-3.53401e-10	9.53436e-07	-2.23017	-3.53401e-10
2309890	rs113018972	5.97878e-46	0.517858	-3.53401e-10	9.53436e-07	-2.23017	-3.53401e-10
2310043	rs145668438	5.97878e-46	0.517858	-3.53401e-10	9.53436e-07	-2.23017	-3.53401e-10
2310101	rs111598788	5.92489e-46	0.508803	-3.53401e-10	9.55031e-07	-2.2285	-3.53401e-10
2310193	rs7802283	7.53306e-47	-0.0524342	-1.50121	2.74432e-07	-2.09256	-1.38298
2310342	rs77059938	8.42944e-47	-4.05284e-10	-1.44121	2.47563e-06	-4.05284e-10	-1.27599
2310623	rs113429509	6.24551e-46	0.561504	-3.53401e-10	9.46012e-07	-2.23799	-3.53401e-10
2310974	rs12535174	7.43305e-37	22.4809	-1.02203	2.09919e-07	-2.32602	-1.41751
2311246	rs112436320	3.66195e-47	-2.27495	-3.53401e-10	7.24538e-06	-0.202122	-3.53401e-10
2311266	rs34502289	3.78453e-37	21.6705	-0.886691	1.96642e-07	-2.31534	-1.49352
2311842	rs112895870	6.14324e-46	0.544993	-3.53401e-10	9.4877e-07	-2.23507	-3.53401e-10
2311959	rs112271773	5.14759e-46	0.36817	-3.53401e-10	9.82353e-07	-2.20029	-3.53401e-10
2312164	rs111494155	5.32044e-46	0.401197	-3.53401e-10	9.75488e-07	-2.2073	-3.53401e-10
2312326	rs144802870	6.26228e-47	-1.7384	-3.53401e-10	8.69418e-07	-2.32242	-3.53401e-10
2312507	rs4721533	1.47939e-47	-1.6752	-1.50612	3.12565e-07	-1.99235	-1.35307
2312568	rs4721534	2.03296e-37	21.1104	-0.948	2.02063e-07	-2.29252	-1.48915
2313265	rs111933608	8.25397e-47	-4.05284e-10	-1.46225	2.37388e-06	-4.05284e-10	-1.31796
2313607	rs7456643	9.17278e-47	0.119109	-1.47581	3.32688e-07	-2.08229	-1.20075
2313649	rs73043244	8.98275e-47	0.0984064	-1.47604	3.53902e-07	-2.07569	-1.14553
2313844	rs79229963	1.72733e-46	-0.72378	-3.53401e-10	1.07734e-06	-2.10799	-3.53401e-10
2313926	rs111881583	6.86184e-46	0.655617	-3.53401e-10	9.31417e-07	-2.25353	-3.53401e-10
2314154	rs78792969	6.51537e-46	0.603806	-3.53401e-10	9.39219e-07	-2.24519	-3.53401e-10
2314587	rs186451309	5.92558e-45	2.8115	-3.53401e-10	2.72721e-05	1.12338	-3.53401e-10
2314652	rs878534	4.8492e-37	21.985	-0.953265	2.05907e-07	-2.31562	-1.44719
2314844	rs8180711	8.0044e-47	-4.05284e-10	-1.49295	1.96656e-06	-4.05284e-10	-1.5062
2315008	rs2398667	7.92546e-48	-2.32094	-1.48451	1.92355e-07	-2.32521	-1.50569
2315056	rs4549678	1.00379e-41	11.0467	-0.800373	2.13124e-07	-2.22482	-1.50355
2315105	rs34417375	4.49443e-37	21.9034	-0.947609	2.05758e-07	-2.31386	-1.44968
2315324	rs62442525	9.48113e-47	0.168545	-1.49219	3.3497e-07	-2.0666	-1.2096
2315400	rs112287914	5.88632e-46	0.502271	-3.53401e-10	9.56193e-07	-2.22728	-3.53401e-10
2315589	rs113629216	6.34976e-46	0.578058	-3.53401e-10	9.43307e-07	-2.24085	-3.53401e-10
2315798	rs12673658	1.10043e-47	-1.99153	-1.48571	2.68902e-07	-2.12138	-1.37451
2315950	rs12669625	3.58205e-37	21.6522	-0.923403	2.03083e-07	-2.3202	-1.45643
2316115	rs79723695	8.06702e-47	-4.05284e-10	-1.48516	1.97615e-06	-4.05284e-10	-1.50134
2316638	rs111256954	6.34976e-46	0.578058	-3.53401e-10	9.43307e-07	-2.24085	-3.53401e-10
2316852	rs7792045	3.16418e-37	21.4976	-0.892772	2.01913e-07	-2.31753	-1.46487
2317429	rs6945061	7.64317e-47	-0.05659	-1.48254	2.80459e-07	-2.00558	-1.44823
2319129	rs62442529	9.22135e-47	0.150401	-1.50182	3.16719e-07	-2.06922	-1.263
2320736	rs34228260	8.61281e-47	-1.41969	-3.53401e-10	9.85261e-07	-2.19733	-3.53401e-10
2321182	rs78814402	8.27553e-47	-4.05284e-10	-1.45964	2.37727e-06	-4.05284e-10	-1.31653
2321247	rs113017110	6.25475e-46	0.562982	-3.53401e-10	9.45768e-07	-2.23824	-3.53401e-10
2322076	rs75509395	5.58644e-45	2.75257	-3.53401e-10	2.59872e-05	1.07512	-3.53401e-10
2322104	rs111346648	6.75038e-46	0.639239	-3.53401e-10	9.33823e-07	-2.25095	-3.53401e-10
2322156	rs12666845	9.38839e-47	-4.05284e-10	-1.33347	2.84945e-06	-4.05284e-10	-1.13536
2322338	rs62442530	6.66297e-47	-0.171716	-1.50466	3.51108e-07	-1.94038	-1.28877
2322403	rs62442531	8.39857e-47	0.0596158	-1.5045	3.29944e-07	-2.00445	-1.28686
2322739	rs187463678	4.33366e-46	0.196053	-3.53401e-10	1.02118e-06	-2.16152	-3.53401e-10
2322741	rs192652258	5.71588e-46	0.47289	-3.53401e-10	9.60122e-07	-2.22318	-3.53401e-10
2322765	rs374251875	6.36173e-46	0.579942	-3.53401e-10	9.43003e-07	-2.24117	-3.53401e-10
2322812	rs112282546	5.4433e-46	0.424026	-3.53401e-10	9.70908e-07	-2.21201	-3.53401e-10
2322889	rs147431451	5.86296e-46	0.498296	-3.53401e-10	9.56905e-07	-2.22654	-3.53401e-10
2322943	rs58921703	3.25931e-40	14.6853	-0.958658	2.08442e-07	-2.24516	-1.50542
2323019	rs10278242	7.97866e-40	15.3418	-0.719927	2.22616e-07	-2.24747	-1.43733
2323046	rs71525371	5.27189e-47	-1.91056	-3.53401e-10	8.70368e-07	-2.32132	-3.53401e-10
2323161	rs112023656	5.67144e-46	0.465084	-3.53401e-10	9.63001e-07	-2.22019	-3.53401e-10
2323167	rs6952527	1.24953e-47	-1.84483	-1.50535	2.91068e-07	-2.03303	-1.38365
2323305	rs74510194	7.94506e-47	-4.05284e-10	-1.50039	1.97024e-06	-4.05284e-10	-1.50433
2323488	rs6943446	5.04493e-40	15.335	-1.17143	4.20488e-07	-1.66435	-1.38448
2323756	rs6957272	1.0019e-47	-2.10499	-1.46606	2.54166e-07	-2.22253	-1.32972
2324242	rs574881341	3.92394e-47	-2.20585	-3.53401e-10	1.35524e-05	0.424079	-3.53401e-10
2324328	rs145891962	7.89892e-47	-4.05284e-10	-1.50622	1.9833e-06	-4.05284e-10	-1.49772
2324381	rs6461282	8.40998e-47	-4.05284e-10	-1.44353	2.51118e-06	-4.05284e-10	-1.26173
2324643	rs148068310	3.7628e-47	-2.24778	-3.53401e-10	6.24571e-06	-0.350592	-3.53401e-10
2324644	rs61491879	6.81991e-42	10.977	-1.11715	3.21889e-07	-1.89453	-1.4215
2324748	rs76080135	2.58273e-40	14.7432	-1.24917	2.05185e-07	-2.31185	-1.45448
2324783	rs9690444	6.83423e-40	15.5686	-1.10152	1.9422e-07	-2.31683	-1.50442
2324976	rs13220928	5.60462e-40	15.4585	-1.18972	1.92493e-07	-2.32601	-1.50417
2325149	rs79737139	8.07775e-47	-4.05284e-10	-1.48383	2.14001e-06	-4.05284e-10	-1.42167
2325383	rs148594447	1.16501e-46	-4.05284e-10	-1.11763	2.77485e-06	-4.05284e-10	-1.16189
2326286	rs34196856	1.41345e-40	13.959	-1.06779	1.97253e-07	-2.3242	-1.48156
2326453	rs76018154	1.58121e-46	-4.05284e-10	-0.812167	2.77561e-06	-4.05284e-10	-1.16161
2326646	rs185472785	1.60509e-46	-4.05284e-10	-0.797177	2.82503e-06	-4.05284e-10	-1.14397
2326816	rs34219261	4.24156e-40	15.2323	-1.24218	1.9259e-07	-2.32419	-1.50549
2327558	rs112610365	4.20212e-47	-2.13736	-3.53401e-10	1.00486e-05	0.12495	-3.53401e-10
2328295	rs62442535	7.8426e-47	-1.51337	-3.53401e-10	1.90109e-06	-1.54006	-3.53401e-10
2329497	rs4719486	1.45483e-38	18.475	-0.949787	2.04451e-07	-2.32523	-1.44468
2329599	rs150164707	8.054e-47	-4.05284e-10	-1.48678	2.13091e-06	-4.05284e-10	-1.42594
2330496	rs4721548	1.37432e-40	14.1808	-1.31764	1.95842e-07	-2.3198	-1.49314
2332339	rs116774716	9.57237e-47	-4.05284e-10	-1.31406	2.75368e-06	-4.05284e-10	-1.16955
2332880	rs75537891	5.40524e-40	15.4845	-1.25201	1.93052e-07	-2.32323	-1.50405
2332968	rs12699820	4.99982e-40	15.4147	-1.26017	1.93359e-07	-2.32229	-1.50341
2333019	rs116557464	9.61773e-47	-4.05284e-10	-1.30934	2.77094e-06	-4.05284e-10	-1.1633
2333057	rs34974704	2.84286e-40	14.6453	-1.05531	1.99492e-07	-2.3223	-1.47217
2333542	rs7797577	1.84813e-40	14.4235	-1.26415	1.9275e-07	-2.32565	-1.5032
2334025	rs11520750	6.65575e-40	15.4774	-1.03679	2.00745e-07	-2.32571	-1.4625
2334364	rs80038783	9.96204e-47	-4.05284e-10	-1.27416	2.84303e-06	-4.05284e-10	-1.13762
2334386	rs10950641	8.78154e-47	-1.40029	-3.53401e-10	1.10246e-06	-2.08494	-3.53401e-10
2334401	rs79673624	9.54206e-47	-4.05284e-10	-1.31723	2.67819e-06	-4.05284e-10	-1.19734
2334637	rs141019233	4.79042e-47	-2.00633	-3.53401e-10	1.26301e-06	-1.94899	-3.53401e-10
2334988	rs116739656	9.42873e-47	-4.05284e-10	-1.32918	2.6917e-06	-4.05284e-10	-1.19231
2335876	rs138472728	1.00698e-46	-4.05284e-10	-1.2634	2.94186e-06	-4.05284e-10	-1.10344
2336831	rs191871587	3.89046e-46	0.0881671	-3.53401e-10	4.1925e-06	-0.749188	-3.53401e-10
2337160	rs113815381	3.64861e-47	-2.2786	-3.53401e-10	1.0015e-06	-2.18098	-3.53401e-10
2337282	rs34320540	3.88707e-47	-2.21529	-3.53401e-10	1.71682e-06	-1.64201	-3.53401e-10
2337474	rs75343543	1.74497e-45	1.58896	-3.53401e-10	1.46554e-06	-1.80026	-3.53401e-10
2337807	rs76172434	1.01087e-46	-4.05284e-10	-1.25955	3.01638e-06	-4.05284e-10	-1.07843
2337954	rs76972890	9.39502e-47	-4.05284e-10	-1.33276	2.68655e-06	-4.05284e-10	-1.19423
2338087	rs13233723	6.38703e-40	15.6548	-1.25535	1.92444e-07	-2.32496	-1.50547
2339405	rs7781284	6.53496e-40	15.2692	-0.846883	2.16356e-07	-2.32575	-1.38757
2339507	rs77195741	1.00036e-46	-4.05284e-10	-1.27	2.9132e-06	-4.05284e-10	-1.11323
2340117	rs4721561	6.43973e-41	13.3761	-1.27105	1.99403e-07	-2.2892	-1.50571
2340287	rs115585170	1.12183e-46	-4.05284e-10	-1.1554	3.21608e-06	-4.05284e-10	-1.01432
2340298	rs117144060	1.17942e-47	-2.13216	-1.27576	5.57889e-07	-2.00392	-0.762163
2340960	rs77464636	1.11254e-46	-4.05284e-10	-1.16371	2.69563e-06	-4.05284e-10	-1.19085
2341054	rs191580602	2.52088e-46	-0.34575	-3.53401e-10	1.22372e-06	-1.98059	-3.53401e-10
2341055	rs13245097	5.29869e-40	15.5264	-1.31374	1.92974e-07	-2.32397	-1.50372
2341875	rs180959597	1.02095e-46	-4.05284e-10	-1.24962	2.85711e-06	-4.05284e-10	-1.13268
2341991	rs141081841	7.90045e-47	-4.05284e-10	-1.50603	1.98118e-06	-4.05284e-10	-1.49879
2342922	rs369620433	1.17035e-46	-4.05284e-10	-1.11306	2.15636e-06	-4.05284e-10	-1.41406
2343156	rs372601225	8.78999e-47	-4.05284e-10	-1.39933	2.37626e-06	-4.05284e-10	-1.31696
2343192	rs370581141	8.25317e-47	-4.05284e-10	-1.46235	2.17518e-06	-4.05284e-10	-1.40537
2343695	rs367810074	1.05227e-46	-4.05284e-10	-1.21941	4.24926e-06	-4.05284e-10	-0.73574
2343907	rs137950815	8.41128e-47	-4.05284e-10	-1.44337	2.80089e-06	-4.05284e-10	-1.15255
2343910	rs142333651	7.9656e-47	-4.05284e-10	-1.49781	2.09578e-06	-4.05284e-10	-1.44256
2343911	rs145931740	7.96801e-47	-4.05284e-10	-1.49751	2.09319e-06	-4.05284e-10	-1.4438
2344203	rs6971396	6.81938e-41	13.2259	-1.06352	2.21672e-07	-2.28368	-1.40536
2344683	rs57019360	8.60882e-47	-4.05284e-10	-1.42016	1.97506e-06	-4.05284e-10	-1.50189
2344721	rs79654246	1.06844e-46	-4.05284e-10	-1.20416	2.93041e-06	-4.05284e-10	-1.10734
2345091	rs4318967	6.12642e-40	15.4008	-1.04302	2.43208e-07	-2.21479	-1.38153
2346115	rs10249052	2.0811e-42	9.87736	-1.20448	2.08859e-07	-2.28737	-1.46122
2346219	rs77108261	6.05753e-47	-1.77164	-3.53401e-10	4.18869e-05	1.55249	-3.53401e-10
2347192	rs13247196	1.06132e-46	-1.21084	-3.53401e-10	9.49521e-07	-2.23428	-3.53401e-10
2347433	rs12111694	8.77218e-47	-4.05284e-10	-1.40136	2.34881e-06	-4.05284e-10	-1.32858
2347753	rs6963924	5.98483e-47	-0.369338	-1.41438	1.95412e-07	-2.31581	-1.49932
2347854	rs6962946	5.99981e-47	-0.369338	-1.41188	1.95135e-07	-2.31581	-1.50074
2348547	rs35879307	3.16642e-47	-1.03018	-1.39016	3.18102e-07	-2.31302	-1.01485
2348890	rs62442536	9.78824e-47	0.209548	-1.50131	1.97349e-07	-2.32371	-1.48156
2348915	rs148228309	8.73606e-47	-4.05284e-10	-1.40549	2.33619e-06	-4.05284e-10	-1.33396
2348940	rs116149315	8.65751e-47	-4.05284e-10	-1.41452	2.30862e-06	-4.05284e-10	-1.34584
2349145	rs10479969	8.61311e-47	-4.05284e-10	-1.41966	2.29292e-06	-4.05284e-10	-1.35266
2349419	rs117482081	1.24753e-46	-1.04919	-3.53401e-10	2.42879e-06	-1.29509	-3.53401e-10
2349470	rs10479970	1.16864e-46	0.383197	-1.49772	2.00668e-07	-2.30353	-1.48506
2349608	rs7805462	3.29659e-47	-0.894271	-1.48578	2.0469e-07	-2.2715	-1.49725
2349746	rs80141290	6.00392e-46	-4.05284e-10	0.522053	6.43668e-06	-4.05284e-10	-0.320473
2350148	rs62442538	1.00747e-47	-2.09566	-1.46985	2.08118e-07	-2.25023	-1.50191
2350184	rs4721571	9.96635e-47	0.231099	-1.50483	1.99826e-07	-2.32301	-1.46978
2350323	rs150816944	8.6713e-47	-4.05284e-10	-1.41293	2.31347e-06	-4.05284e-10	-1.34374
2350368	rs4721572	6.23112e-47	-0.286781	-1.45661	1.93091e-07	-2.32086	-1.50622
2350433	rs4721573	9.66375e-47	0.200682	-1.50524	1.99882e-07	-2.32486	-1.46765
2350451	rs4721574	6.54395e-47	-0.232369	-1.46203	1.96369e-07	-2.30416	-1.50609
2350515	rs4721575	3.4677e-47	-0.985821	-1.34363	3.40683e-07	-2.32042	-0.938869
2350959	rs10269658	8.51422e-47	-4.05284e-10	-1.43121	2.25761e-06	-4.05284e-10	-1.36818
2351082	rs140118794	8.48748e-47	-4.05284e-10	-1.43435	2.24797e-06	-4.05284e-10	-1.37246
2351981	rs4442022	9.56082e-47	0.185712	-1.50098	1.9716e-07	-2.32438	-1.48185
2352594	rs62442539	6.28639e-47	-0.305987	-1.42857	1.93908e-07	-2.31985	-1.50301
2352811	rs62442541	6.76599e-47	-0.224235	-1.4368	1.96376e-07	-2.30812	-1.50209
2353170	rs10234453	9.2652e-47	-4.05284e-10	-1.34668	2.56347e-06	-4.05284e-10	-1.24113
2353341	rs77043202	6.73084e-46	-4.05284e-10	0.63634	1.49272e-05	-4.05284e-10	0.520696
2353600	rs2398666	1.24625e-47	-2.13026	-1.22254	3.41661e-07	-2.27678	-0.979646
2354342	rs34519622	1.14673e-47	-2.20841	-1.22762	3.22848e-07	-2.3237	-0.989358
2354352	rs55871547	8.18343e-47	0.00179863	-1.47263	1.92786e-07	-2.32394	-1.50472
2355281	rs111162086	1.91937e-46	0.883584	-1.50195	2.09742e-07	-2.26824	-1.47612
2356038	rs35642219	7.05917e-47	-0.174003	-1.44461	1.92268e-07	-2.32582	-1.50553
2356179	rs147775606	3.96905e-46	-4.05284e-10	0.108168	4.49765e-06	-4.05284e-10	-0.678932
2357284	rs10232355	1.16954e-46	0.392342	-1.50609	2.04596e-07	-2.30967	-1.45954
2358244	rs10236582	1.02375e-46	0.254872	-1.50176	2.01312e-07	-2.3138	-1.47159
2359033	rs138815464	8.09006e-47	-1.48231	-3.53401e-10	1.92791e-06	-1.52605	-3.53401e-10
2359918	rs9768897	9.27717e-47	0.00899622	-1.35438	1.96674e-07	-2.32596	-1.48273
2359989	rs6461309	8.86583e-47	-4.05284e-10	-1.39074	2.35225e-06	-4.05284e-10	-1.32711
2360110	rs59973093	9.11513e-47	0.0133472	-1.37636	1.96109e-07	-2.32072	-1.49085
2360604	rs10950654	9.04692e-47	-0.00101241	-1.36951	1.96219e-07	-2.32257	-1.48844
2361011	rs4721590	1.08866e-47	-2.23063	-1.25737	3.09658e-07	-2.29532	-1.05946
2361036	rs118039463	3.57978e-47	-2.29764	-3.53401e-10	9.60254e-07	-2.22304	-3.53401e-10
2361253	rs59455908	9.85784e-47	0.0730483	-1.35773	1.98822e-07	-2.32091	-1.47692
2361284	rs55739293	9.30732e-47	0.0218859	-1.36403	1.96567e-07	-2.3234	-1.48584
2361285	rs149956955	3.7648e-47	-2.24725	-3.53401e-10	1.7364e-06	-1.63067	-3.53401e-10
2361452	rs12699833	1.17529e-47	-2.14485	-1.26658	3.23941e-07	-2.25261	-1.05707
2361462	rs55940829	1.30847e-46	0.460065	-1.46157	1.93709e-07	-2.31817	-1.50572
2361483	rs12699834	4.3516e-47	-0.659437	-1.44296	2.79209e-07	-2.32375	-1.13453
2361530	rs59702609	9.52799e-47	0.0291668	-1.34788	2.00159e-07	-2.31867	-1.47246
2362186	rs2398665	1.07073e-47	-2.2411	-1.2635	3.09427e-07	-2.30113	-1.05439
2362369	rs12670248	1.19088e-46	0.365905	-1.46157	1.94093e-07	-2.31619	-1.50572
2362512	rs59100061	9.06276e-47	-4.05284e-10	-1.36877	2.41423e-06	-4.05284e-10	-1.3011
2362940	rs12672260	8.9581e-47	-0.0591799	-1.32121	1.99635e-07	-2.32507	-1.46869
2363129	rs12670380	9.80497e-47	0.0415583	-1.33161	2.00544e-07	-2.31592	-1.47329
2363274	rs6964503	9.10007e-47	-4.05284e-10	-1.36466	2.42637e-06	-4.05284e-10	-1.29609
2363438	rs73043282	7.98508e-47	-1.49537	-3.53401e-10	8.95072e-07	-2.29334	-3.53401e-10
2363465	rs117227268	7.62763e-47	-1.54117	-3.53401e-10	9.4897e-07	-2.23486	-3.53401e-10
2363860	rs59917907	1.36958e-46	0.507861	-1.46371	1.94191e-07	-2.31543	-1.50597
2364783	rs73043286	2.38427e-46	-0.401465	-3.53401e-10	2.54613e-06	-1.24791	-3.53401e-10
2365747	rs6965699	9.35538e-47	-0.00533926	-1.33165	2.00626e-07	-2.31991	-1.46889
2365892	rs4314559	2.88207e-47	-1.04646	-1.46798	2.05428e-07	-2.25963	-1.50552
2367358	rs11766676	9.69956e-48	-2.13493	-1.46851	3.73349e-07	-1.81837	-1.34936
2367378	rs34355737	3.95812e-47	-0.956666	-1.24051	8.95386e-07	-1.62998	-0.663002
2367386	rs62442558	1.03554e-47	-2.03429	-1.50373	4.08376e-06	0.655379	-1.43085
2367445	rs2398664	1.50885e-47	-1.85343	-1.30817	2.52658e-07	-2.05398	-1.50422
2367460	rs2398663	1.4652e-47	-1.76359	-1.42736	2.7875e-07	-1.97374	-1.48618
2367873	rs115749841	9.31208e-47	-4.05284e-10	-1.34163	2.5494e-06	-4.05284e-10	-1.24663
2367889	rs117988274	3.45463e-46	-0.0306428	-3.53401e-10	3.5347e-06	-0.919858	-3.53401e-10
2368082	rs145155065	1.12999e-46	-1.14815	-3.53401e-10	2.86e-06	-1.13166	-3.53401e-10
2368756	rs146898348	9.89506e-47	-4.05284e-10	-1.28091	2.74188e-06	-4.05284e-10	-1.17384
2369496	rs139385269	9.89506e-47	-4.05284e-10	-1.28091	2.74188e-06	-4.05284e-10	-1.17384
2369596	rs12699838	8.64847e-48	-2.2796	-1.43855	2.80041e-07	-2.28215	-1.17315
2370412	rs10264281	8.70621e-48	-2.279	-1.43249	2.83374e-07	-2.28359	-1.15988
2370956	rs12699839	8.66011e-48	-2.27825	-1.43855	2.78301e-07	-2.28838	-1.17315
2371106	rs12538376	8.67735e-48	-2.27825	-1.43656	2.79527e-07	-2.28838	-1.16876
2371329	rs12535689	8.74352e-48	-2.27472	-1.43249	2.8117e-07	-2.2914	-1.15988
2371943	rs6945864	1.96816e-47	-2.2143	-0.681547	9.87092e-07	-2.30778	0.112301
2372128	rs75203727	9.75174e-47	-4.05284e-10	-1.2955	2.69357e-06	-4.05284e-10	-1.19162
2372876	rs4721592	1.49507e-47	-2.29061	-0.880159	1.1789e-06	-2.2063	0.188394
2373155	rs73043288	6.14195e-47	-1.7578	-3.53401e-10	9.71402e-07	-2.2115	-3.53401e-10
2375348	rs188401684	1.49971e-46	-0.865089	-3.53401e-10	1.03581e-06	-2.1473	-3.53401e-10
2375396	rs7784694	1.55467e-46	-2.25662	1.42753	3.4917e-06	-2.31383	1.38173
2376204	rs10264072	1.37726e-46	-2.31643	1.36617	3.4987e-06	-2.25095	1.32086
2376369	rs10252176	1.49584e-46	-2.31258	1.44491	3.72682e-06	-2.26591	1.39898
2376434	rs12699843	9.70271e-47	-2.29211	0.991567	2.50496e-06	-2.26984	1.00563
2376574	rs144119948	7.94946e-47	-4.05284e-10	-1.49984	1.96682e-06	-4.05284e-10	-1.50607
2377332	rs2895183	8.86694e-47	-2.32321	0.932597	2.82856e-06	-2.08921	0.946494
2377401	rs188608269	4.36269e-47	-2.09986	-3.53401e-10	9.93496e-07	-2.18901	-3.53401e-10
2378678	rs185261924	2.10395e-46	-0.526543	-3.53401e-10	5.91113e-06	-0.405649	-3.53401e-10
2378786	rs12699846	1.32054e-46	-2.32599	1.33367	3.77667e-06	-2.08442	1.23077
2378880	rs12699847	1.21488e-47	-2.29789	-1.08041	5.18346e-07	-2.20692	-0.63268
2379991	rs7807013	1.39607e-47	-2.31442	-0.924865	7.12715e-07	-2.28001	-0.241146
2380731	rs12699850	9.34183e-47	-1.33844	-3.53401e-10	1.0221e-06	-2.16063	-3.53401e-10
2380823	rs6461318	9.487e-47	-2.30871	0.985692	2.44195e-06	-2.28967	0.999983
2381478	rs147480062	9.32998e-47	-4.05284e-10	-1.33971	2.54171e-06	-4.05284e-10	-1.24965
2381745	rs141902087	8.73684e-47	-4.05284e-10	-1.4054	2.33806e-06	-4.05284e-10	-1.33316
2382358	rs12699855	9.48611e-48	-2.32406	-1.30164	5.02713e-07	-2.15643	-0.713791
2383010	rs116605978	3.75396e-47	-2.25013	-3.53401e-10	2.1275e-06	-1.42754	-3.53401e-10
2383175	rs9638744	1.07463e-46	-2.10469	0.906303	2.63219e-06	-2.3167	1.10203
2383436	rs2398662	1.39088e-47	-2.17334	-1.06967	6.34813e-07	-2.30677	-0.330142
2383711	rs113161767	3.84792e-47	-2.22541	-3.53401e-10	9.08752e-07	-2.27817	-3.53401e-10
2384460	rs7791306	1.88522e-47	-2.17334	-0.765554	7.79729e-07	-2.30677	-0.124527
2384599	rs7804905	1.85721e-47	-2.15331	-0.800564	7.63713e-07	-2.31532	-0.136729
2384842	rs143085048	8.4013e-47	-4.05284e-10	-1.44456	2.01621e-06	-4.05284e-10	-1.48127
2385639	rs75680634	1.19643e-46	-1.05352	-0.0374983	3.7741e-06	-1.63215	0.777824
2386419	rs62444161	4.27474e-47	-2.22807	0.107851	8.10943e-07	-2.3164	-0.0756399
2386522	rs10447599	1.91869e-46	-0.200166	-0.418552	4.75366e-06	-0.812501	0.18893
2386636	rs184215486	1.88701e-45	-4.05284e-10	1.66722	2.41062e-05	-4.05284e-10	0.999985
2387095	rs73275098	4.8623e-46	-1.1624	1.47355	2.97902e-05	-1.23552	2.44722
2387642	rs6974490	2.33459e-46	0.189849	-0.612373	4.37703e-06	-0.675148	-0.030967
2388161	rs111282797	1.6099e-45	1.5084	-3.53401e-10	8.77801e-07	-2.31282	-3.53401e-10
2390135	rs11767378	4.55293e-46	-0.944137	1.18955	2.49856e-05	-1.19653	2.23235
2390174	rs11760846	4.07863e-46	-1.0318	1.1672	2.17486e-05	-1.27565	2.17271
2391196	rs57053689	2.88274e-47	-1.98754	-0.526661	6.35129e-07	-2.30013	-0.336279
2392233	rs7805570	2.62289e-46	0.809472	-1.11555	5.22393e-07	-2.02094	-0.810883
2392748	rs74934372	1.38899e-45	1.3608	-3.53401e-10	1.38996e-06	-1.85321	-3.53401e-10
2392860	rs62444162	6.34266e-47	-1.72565	-3.53401e-10	1.69805e-06	-1.65301	-3.53401e-10
2393016	rs7792934	2.91026e-45	1.76196	0.338509	0.00021662	2.19621	0.999451
2393209	rs117840640	1.03802e-46	-4.05284e-10	-1.23304	2.19623e-06	-4.05284e-10	-1.39574
2393381	rs6944584	2.45499e-45	1.86843	0.0619234	0.000128074	2.09787	0.572256
2393632	rs2398661	2.39636e-46	0.706259	-1.10267	4.32883e-07	-2.22288	-0.79689
2393947	rs7801817	2.10166e-45	1.92273	-0.14778	0.000113411	2.15364	0.394891
2394296	rs2301942	2.7932e-46	0.789602	-1.03277	4.72403e-07	-2.20705	-0.725357
2394316	rs2301943	8.41327e-48	-2.29966	-1.44606	1.63874e-06	-0.216086	-1.47247
2394332	rs77477547	4.3256e-47	-2.10839	-3.53401e-10	9.34913e-07	-2.24979	-3.53401e-10
2394746	rs9690787	2.58581e-45	1.65825	0.32402	0.000190974	2.08709	0.982559
2394991	rs11551167	8.22523e-48	-2.3019	-1.46643	1.65186e-06	-0.195566	-1.48502
2395043	rs78680793	1.75798e-46	0.797894	-1.50409	5.51577e-07	-1.28582	-1.49164
2395509	rs3807430	3.83317e-46	1.01293	-0.939594	5.61588e-07	-2.17209	-0.587384
2395884	rs73043300	3.87765e-46	0.0848705	-3.53401e-10	3.63159e-06	-0.892817	-3.53401e-10
2396054	rs147124146	6.57205e-47	-1.69012	-3.53401e-10	2.86028e-05	1.17102	-3.53401e-10
2396638	rs6952433	2.77127e-45	1.70408	0.347448	0.000243078	2.21165	1.09925
2397907	rs6461332	6.12141e-46	1.06212	-0.52069	8.9951e-07	-2.10233	-0.186059
2398680	rs118186649	6.1669e-47	-1.75375	-3.53401e-10	2.01601e-06	-1.48137	-3.53401e-10
2399008	rs13236428	9.24759e-48	-2.20447	-1.4467	9.77475e-07	-0.766353	-1.43891
2399161	rs12533699	5.33793e-46	0.853231	-0.448752	9.05037e-07	-2.18284	-0.0994274
2399179	rs12533700	5.71031e-46	0.928142	-0.456227	8.93866e-07	-2.18663	-0.108051
2399270	rs78913246	3.52626e-47	-2.31271	-3.53401e-10	2.08779e-06	-1.44638	-3.53401e-10
2399485	rs73045203	2.36551e-46	-0.409367	-3.53401e-10	2.49699e-06	-1.2674	-3.53401e-10
2400306	rs953770	6.42004e-46	0.996352	-0.407287	9.76908e-07	-2.12716	-0.0786926
2401252	rs12699880	8.50889e-48	-2.23242	-1.502	1.01797e-06	-0.665135	-1.49954
2401569	rs12699881	8.51497e-48	-2.23242	-1.50128	1.01888e-06	-0.665135	-1.49865
2401934	rs79039667	7.96989e-47	-4.05284e-10	-1.49727	2.17789e-06	-4.05284e-10	-1.40413
2403063	rs3778895	8.21772e-48	-2.27273	-1.49651	1.36591e-06	-0.377737	-1.49293
2403911	rs116940910	3.98511e-47	-2.19038	-3.53401e-10	8.68738e-07	-2.3232	-3.53401e-10
2404455	rs4609106	6.41547e-46	0.982966	-0.394612	9.87149e-07	-2.16123	-0.0341903
2404539	rs76560341	6.70598e-47	-1.66994	-3.53401e-10	3.12755e-06	-1.04224	-3.53401e-10
2404657	rs10252112	2.19918e-45	1.13116	0.689147	0.000177375	1.53369	1.46209
2404912	rs12540957	8.10956e-47	-4.05284e-10	-1.4799	2.51254e-06	-4.05284e-10	-1.26119
2404952	rs7810812	2.28832e-45	1.1709	0.689147	0.000181546	1.55694	1.46209
2405028	rs7810944	8.25113e-48	-2.266	-1.49918	1.26956e-06	-0.447718	-1.4961
2405127	rs7791679	8.23697e-48	-2.26613	-1.50077	1.43518e-06	-0.323177	-1.49802
2405260	rs72569139	6.06638e-46	0.881019	-0.348615	1.4061e-06	-2.18871	0.347046
2405683	rs73045207	3.41804e-46	-0.0412909	-3.53401e-10	3.29625e-06	-0.989702	-3.53401e-10
2405885	rs2286204	7.33383e-46	1.14145	-0.419313	9.36651e-07	-2.18005	-0.067878
2406925	rs10260603	8.71458e-48	-2.21099	-1.49954	1.25395e-06	-0.45966	-1.49652
2408538	rs75471483	5.01497e-47	-1.96052	-3.53401e-10	9.17234e-07	-2.26888	-3.53401e-10
2409035	rs2301944	8.97626e-48	-2.18009	-1.50085	1.0473e-06	-0.637903	-1.49837
2410151	rs4721650	4.19581e-45	1.74212	0.724195	0.000303872	2.0313	1.50282
2410296	rs141469161	5.89527e-47	-1.79879	-3.53401e-10	2.60441e-06	-1.22528	-3.53401e-10
2410482	rs4721651	3.99461e-45	1.90077	0.516398	0.000167932	1.78327	1.15781
2410677	rs7804900	5.85515e-45	1.81445	0.9851	0.000457648	2.13892	1.8047
2411644	rs6958478	7.71588e-45	1.90849	1.16702	0.000454503	1.97805	1.95867
2411685	rs6978000	6.41849e-45	2.10102	0.790387	0.000447864	2.38628	1.53572
2411768	rs4719519	6.34995e-45	1.93425	0.946422	0.000362627	2.00402	1.70687
2412032	rs1010303	1.57972e-45	1.67238	-0.182912	1.36305e-06	-2.05677	0.18401
2412493	rs1548595	8.28304e-45	2.01538	1.13106	0.000494557	2.10347	1.91771
2412566	rs1548596	8.51923e-48	-2.22968	-1.50353	1.00717e-06	-0.673646	-1.5017
2412638	rs7779134	8.59776e-48	-2.2214	-1.50263	1.02087e-06	-0.661278	-1.50056
2413135	rs7783775	8.60986e-48	-2.21999	-1.50263	9.25388e-07	-0.759471	-1.50056
2413258	rs1419722	7.5101e-45	1.93314	1.11534	0.000367012	1.81482	1.90809
2413329	rs3807432	1.64652e-45	1.70442	-0.173529	1.38128e-06	-2.04841	0.188936
2413404	rs147772063	2.04551e-45	1.74787	-3.53401e-10	3.22169e-06	-1.01258	-3.53401e-10
2413948	rs883667	1.67183e-45	1.60552	-0.0593737	1.51509e-06	-2.07392	0.306907
2414142	rs886632	8.73371e-48	-2.21067	-1.49767	9.41715e-07	-0.747946	-1.49459
2414365	rs884565	8.67031e-48	-2.21558	-1.50004	9.56531e-07	-0.729534	-1.49739
2414487	rs884564	8.72863e-48	-2.21067	-1.49825	9.41074e-07	-0.747946	-1.49527
2414550	rs884566	8.45869e-45	2.0689	1.09852	0.000408222	1.9487	1.88062
2414567	rs1010302	8.10435e-45	2.09807	1.02655	0.00038701	1.97747	1.79849
2414587	rs1010301	8.23169e-45	2.0689	1.07131	0.000395749	1.9487	1.84959
2414757	rs1010300	9.04061e-45	2.16655	1.06741	0.000619931	2.40199	1.84513
2414825	rs1548597	8.70344e-48	-2.21558	-1.49623	9.60815e-07	-0.729534	-1.49293
2415667	rs11765655	8.0604e-47	-1.48598	-3.53401e-10	2.42362e-06	-1.29722	-3.53401e-10
2415771	rs4721656	9.42169e-45	2.12734	1.1479	0.000461304	2.00634	1.94523
2415797	rs1054058	9.40166e-48	-2.13015	-1.50449	8.21447e-07	-0.880385	-1.49879
2415905	rs4721657	1.02406e-44	2.18323	1.17536	0.000502948	2.06147	1.97654
2415948	rs4721658	8.73985e-45	2.18198	1.01813	0.000518659	2.27174	1.79702
2416203	rs12669470	1.3068e-45	1.54235	-0.242544	1.26043e-06	-2.08972	0.138686
2416386	rs150672383	1.08831e-46	-1.18573	-3.53401e-10	1.16812e-06	-2.02709	-3.53401e-10
2416822	rs2240347	1.50899e-45	1.54235	-0.0986809	2.14575e-06	-2.08972	0.670726
2417112	rs145130793	4.78811e-47	-2.00681	-3.53401e-10	1.10394e-06	-2.0836	-3.53401e-10
2417765	rs113033132	2.14474e-44	4.97385	-0.876024	0.0792622	9.61562	-0.517585
2417803	rs62444177	5.89628e-47	-1.79868	5.99499e-05	2.32055e-06	-1.77606	0.435377
2418021	rs112501635	9.36446e-48	-2.13241	-1.5062	2.23505e-07	-2.17565	-1.50515
2418645	rs6461351	9.29073e-48	-2.14297	-1.50355	1.40357e-06	-0.340269	-1.5032
2419464	rs17132374	1.11444e-46	-4.05284e-10	-1.162	2.75051e-06	-4.05284e-10	-1.1707
2419515	rs10233271	8.49116e-48	-2.26572	-1.47079	1.25586e-06	-0.480297	-1.47437
2419820	rs144154548	2.31359e-46	-4.05284e-10	-0.431558	3.58677e-06	-4.05284e-10	-0.905235
2420291	rs2301945	1.38429e-46	-4.05284e-10	-0.94517	3.80514e-06	-4.05284e-10	-0.846133
2421199	rs10950686	7.15911e-46	1.12825	-0.430228	9.65445e-07	-2.15857	-0.0590827
2421292	rs6461352	8.54426e-48	-2.27874	-1.45153	1.92878e-06	-0.070198	-1.4554
2421298	rs76418015	9.55066e-47	-4.05284e-10	-1.31633	2.36247e-06	-4.05284e-10	-1.32278
2421453	rs3735095	6.72226e-46	1.09455	-0.459489	9.62154e-07	-2.12802	-0.0930493
2421659	rs3735096	8.08413e-45	2.1502	0.971932	0.00120405	3.16855	1.74241
2421704	rs3735098	9.60377e-47	-4.05284e-10	-1.31079	2.91318e-06	-4.05284e-10	-1.11324
2422520	rs10232384	5.86982e-45	2.17127	0.630783	0.000542212	2.8284	1.28477
2422988	rs146038252	1.40454e-46	-0.930651	-3.53401e-10	3.70697e-06	-0.87227	-3.53401e-10
2423574	rs10239862	9.21791e-48	-2.31489	-1.33949	2.4526e-06	0.0643029	-1.34964
2423803	rs10280755	7.43432e-45	2.15507	0.883265	0.00112511	3.20863	1.63452
2423865	rs111824586	3.533e-47	-2.3108	-3.53401e-10	2.41083e-06	-1.30252	-3.53401e-10
2423886	rs10950688	3.26417e-46	0.776294	-0.863647	6.26204e-07	-2.09147	-0.559099
2423951	rs4721663	7.16983e-45	2.12966	0.872443	0.000855126	2.94665	1.62211
2424266	rs4719524	9.33871e-48	-2.29831	-1.34305	1.72959e-06	-0.282309	-1.35229
2425437	rs148265047	6.62717e-46	0.620819	-3.53401e-10	5.52372e-06	-0.473435	-3.53401e-10
2425504	rs35419677	3.30558e-46	0.778385	-0.853133	5.77185e-07	-2.17216	-0.559918
2425741	rs7808948	4.09644e-46	0.993244	-0.853485	6.05183e-07	-2.10738	-0.577335
2426096	rs182125664	2.14945e-46	-0.505148	-3.53401e-10	3.33946e-06	-0.976678	-3.53401e-10
2426539	rs75610538	9.2333e-47	-4.05284e-10	-1.35013	3.78499e-06	-4.05284e-10	-0.851444
2426730	rs111523603	3.6593e-47	-2.27567	-3.53401e-10	2.11728e-06	-1.43236	-3.53401e-10
2426867	rs886634	7.32292e-45	1.72317	1.30006	0.000677915	2.23243	2.10411
2426868	rs1362137	4.48264e-46	0.94589	-0.716038	7.3154e-07	-2.16868	-0.326409
2426889	rs78283957	1.06623e-46	-1.20623	-3.53401e-10	9.15913e-07	-2.27032	-3.53401e-10
2426947	rs12538927	7.99041e-47	-4.05284e-10	-1.4947	2.20055e-06	-4.05284e-10	-1.39378
2427528	rs4721667	4.00715e-46	-0.080373	0.198094	0.000126612	1.49893	1.15971
2427599	rs10275146	3.49829e-47	-1.42561	-0.895062	5.99756e-07	-2.19986	-0.493857
2427925	rs10245195	1.46886e-47	-1.73292	-1.45553	4.30233e-06	0.777634	-1.50096
2427954	rs73045247	8.70087e-47	-1.40952	-3.53401e-10	1.18878e-06	-2.00956	-3.53401e-10
2428271	rs7782956	1.08029e-47	-1.99578	-1.49994	3.17664e-06	0.463708	-1.49037
2428586	rs139949575	7.94805e-47	-4.05284e-10	-1.50002	1.96904e-06	-4.05284e-10	-1.50494
2428695	rs183730846	1.15307e-46	-4.05284e-10	-1.12793	3.2407e-06	-4.05284e-10	-1.0067
2428749	rs56922454	7.89979e-47	-4.05284e-10	-1.50611	1.98352e-06	-4.05284e-10	-1.49761
2429094	rs188842653	1.21768e-46	-4.05284e-10	-1.07341	2.48213e-06	-4.05284e-10	-1.27337
2429250	rs62444185	5.21897e-47	-1.92064	-3.53401e-10	1.5939e-06	-1.7163	-3.53401e-10
2429304	rs28663449	1.03687e-47	-2.04218	-1.49456	5.05785e-06	0.874656	-1.4362
2429584	rs184565506	3.5531e-47	-2.30512	-3.53401e-10	8.69733e-07	-2.32205	-3.53401e-10
2429814	rs113738429	7.90216e-47	-4.05284e-10	-1.50581	1.97441e-06	-4.05284e-10	-1.50222
2429866	rs10240005	7.90686e-47	-4.05284e-10	-1.50521	1.96677e-06	-4.05284e-10	-1.50609
2430231	rs6942749	1.09134e-47	-1.97961	-1.50593	4.52909e-06	0.806018	-1.47798
2430392	rs75774784	7.89985e-47	-4.05284e-10	-1.5061	1.96854e-06	-4.05284e-10	-1.50519
2430529	rs55756073	6.2488e-47	-1.74055	-3.53401e-10	1.32268e-06	-1.90283	-3.53401e-10
2431331	rs6956223	1.0875e-47	-1.98738	-1.50168	4.55276e-06	0.782586	-1.44934
2432083	rs147563563	7.91976e-47	-4.05284e-10	-1.50358	1.96666e-06	-4.05284e-10	-1.50615
2432143	rs7803015	1.11036e-47	-1.98372	-1.48454	5.11603e-06	0.850646	-1.40075
2432167	rs6461361	1.17749e-47	-1.91174	-1.49782	5.10292e-06	0.885518	-1.43819
2432211	rs1468337	1.22572e-47	-1.89436	-1.47506	7.55658e-06	1.1765	-1.33657
2432797	rs2057840	1.11585e-47	-2.00129	-1.46204	4.81103e-06	0.74434	-1.35591
2432931	rs6962495	1.17443e-47	-1.94835	-1.46381	3.89773e-06	0.5371	-1.35919
2432940	rs149377451	8.51255e-47	-4.05284e-10	-1.4314	2.50166e-06	-4.05284e-10	-1.26553
2433495	rs80094581	7.91485e-47	-4.05284e-10	-1.5042	1.98177e-06	-4.05284e-10	-1.4985
2433729	rs11974910	1.34421e-46	-0.0318689	-0.942686	3.96359e-07	-2.06261	-1.04531
2434080	rs149907631	8.09114e-47	-4.05284e-10	-1.48217	1.97941e-06	-4.05284e-10	-1.49969
2434469	rs78687971	5.71627e-47	-1.82963	-3.53401e-10	2.1581e-06	-1.41326	-3.53401e-10
2434496	rs147841201	9.50017e-47	-4.05284e-10	-1.32163	2.84375e-06	-4.05284e-10	-1.13736
2434799	rs148907907	8.04256e-47	-4.05284e-10	-1.4882	1.98297e-06	-4.05284e-10	-1.49789
2434994	rs79797574	4.82694e-47	-1.99873	-3.53401e-10	1.00269e-06	-2.1798	-3.53401e-10
2435018	rs79181751	8.99007e-47	-1.37682	-3.53401e-10	2.15981e-05	0.890122	-3.53401e-10
2435447	rs113373609	8.03138e-47	-4.05284e-10	-1.48959	2.02553e-06	-4.05284e-10	-1.47665
2435545	rs138195876	7.95371e-47	-4.05284e-10	-1.49931	2.10686e-06	-4.05284e-10	-1.43729
2435844	rs144765004	1.178e-46	-4.05284e-10	-1.10654	2.40158e-06	-4.05284e-10	-1.30636
2436186	rs1476614	1.05018e-46	-0.257581	-0.963822	5.05648e-07	-2.31445	-0.549951
2436334	rs118115001	4.63757e-47	-2.03875	-3.53401e-10	9.76641e-07	-2.20612	-3.53401e-10
2436671	rs118131345	1.10153e-46	-4.05284e-10	-1.17366	2.26846e-06	-4.05284e-10	-1.36338
2437998	rs58638919	1.11908e-46	-0.207124	-0.950725	5.3063e-07	-2.31287	-0.503311
2438501	rs144939628	6.57603e-47	-1.68951	-3.53401e-10	1.04431e-06	-2.13913	-3.53401e-10
2438526	rs7811831	1.08761e-47	-1.9895	-1.49947	5.04915e-06	0.867997	-1.43126
2438912	rs1548598	1.05732e-47	-2.03012	-1.48709	3.77709e-06	0.540418	-1.39395
2438977	rs1972518	1.05789e-47	-2.03012	-1.48655	3.78208e-06	0.540418	-1.39263
2439467	rs10272548	1.04973e-47	-2.0197	-1.50471	3.89969e-06	0.631546	-1.45314
2439587	rs10244138	8.28762e-48	-2.25601	-1.50475	1.39275e-06	-0.368706	-1.4825
2439690	rs149605517	8.20722e-47	-4.05284e-10	-1.46793	2.05605e-06	-4.05284e-10	-1.4617
2439691	rs147304872	7.9643e-47	-4.05284e-10	-1.49797	1.97102e-06	-4.05284e-10	-1.50393
2439896	rs10259587	1.12351e-47	-1.95086	-1.50563	4.76347e-06	0.838071	-1.45958
2440320	rs113249213	4.67052e-47	-2.03167	-3.53401e-10	2.09659e-06	-1.44217	-3.53401e-10
2440382	rs4721687	1.08057e-47	-1.99337	-1.50208	4.03208e-06	0.652517	-1.44072
2440476	rs4721688	1.13392e-47	-1.94351	-1.50375	4.92268e-06	0.859354	-1.44799
2440722	rs6952959	1.09059e-47	-1.98267	-1.50356	4.39198e-06	0.744365	-1.44707
2440798	rs117128943	3.48864e-47	-2.32343	-3.53401e-10	3.61302e-06	-0.897942	-3.53401e-10
2440874	rs6953297	1.1152e-47	-1.96257	-1.50134	4.4618e-06	0.743316	-1.43025
2440912	rs6952152	1.09931e-47	-1.97485	-1.50341	4.49718e-06	0.767656	-1.44669
2441075	rs6972968	1.13162e-47	-1.95445	-1.49484	4.28142e-06	0.766823	-1.49502
2441337	rs55970742	1.91868e-46	-1.15398	0.535253	4.4517e-06	-2.13984	1.45065
2441415	rs183746232	2.06747e-46	-4.05284e-10	-0.544031	5.76968e-06	-4.05284e-10	-0.42987
2441465	rs76579199	8.41382e-47	-4.05284e-10	-1.44307	2.4489e-06	-4.05284e-10	-1.28685
2442246	rs12538383	3.35684e-45	1.52477	0.71846	0.00101822	3.41202	1.33131
2442319	rs12535685	1.11376e-47	-1.96225	-1.50295	4.67855e-06	0.804848	-1.44435
2443829	rs1004642	1.61255e-46	0.0972337	-0.889776	4.17653e-07	-2.058	-0.997586
2444826	rs143495911	7.95041e-47	-4.05284e-10	-1.49972	2.04388e-06	-4.05284e-10	-1.46763
2444948	rs7802518	7.60759e-45	2.07926	0.982111	0.00099613	3.1735	1.54789
2445320	rs17793630	3.99022e-47	-2.1891	-3.53401e-10	2.10753e-06	-1.43697	-3.53401e-10
2446680	rs7808353	4.03545e-47	-0.671792	-1.50604	6.7305e-07	-1.11859	-1.45983
2446834	rs7789095	9.21063e-47	-2.21003	0.857445	6.89852e-06	-1.9102	1.65902
2447780	rs141685697	1.28239e-46	-1.02163	-3.53401e-10	1.50426e-06	-1.77418	-3.53401e-10
2448182	rs74529428	1.75938e-46	-0.705395	-3.53401e-10	1.85762e-06	-1.56319	-3.53401e-10
2448317	rs6944568	1.10864e-46	-1.51732	0.350092	2.63472e-06	-2.3235	1.10979
2448493	rs6952809	1.23418e-46	-1.48338	0.423422	2.91778e-06	-2.31189	1.20023
2448624	rs79297732	4.62594e-47	-2.04126	-3.53401e-10	1.82486e-06	-1.58098	-3.53401e-10
2448989	rs12536888	4.97558e-45	1.76933	0.867434	0.000884556	3.20156	1.40104
2449070	rs142891739	9.34055e-47	-4.05284e-10	-1.33858	2.20317e-06	-4.05284e-10	-1.39259
2449157	rs7350030	1.20661e-46	-1.46406	0.381513	2.89956e-06	-2.30623	1.1883
2449590	rs28712717	1.16383e-46	-1.47812	0.359478	2.705e-06	-2.30831	1.12093
2449733	rs10215904	5.08016e-45	1.86273	0.794835	0.00083933	3.22948	1.32064
2449740	rs12671804	9.58713e-47	-1.50412	0.191595	2.19864e-06	-2.31562	0.920972
2449980	rs2023969	1.13435e-47	-1.95379	-1.49309	5.13755e-06	0.954267	-1.50018
2450697	rs117543642	9.89669e-47	-1.28074	-3.53401e-10	2.13585e-06	-1.42362	-3.53401e-10
2450794	rs7796798	1.42605e-46	-1.48599	0.570542	3.59521e-06	-2.31615	1.41326
2451228	rs149057447	1.16232e-46	-1.11994	-3.53401e-10	2.8802e-06	-1.12463	-3.53401e-10
2451461	rs2023968	1.30625e-46	-1.49853	0.495326	3.19628e-06	-2.30759	1.28709
2452373	rs4721695	5.91773e-45	1.94274	0.867434	0.00108167	3.40273	1.40104
2452624	rs4719530	5.99057e-45	1.83421	0.988206	0.00103534	3.27688	1.48311
2452661	rs2270005	8.22976e-45	1.98611	1.15387	0.00151207	3.45295	1.6858
2453699	rs10239877	1.09563e-44	2.05274	1.37341	0.00220574	3.53004	1.98629
2454161	rs144592132	1.05022e-46	-4.05284e-10	-1.22136	3.44626e-06	-4.05284e-10	-0.945197
2454585	rs142998028	3.6914e-47	-2.26694	-3.53401e-10	1.67199e-06	-1.66847	-3.53401e-10
2454635	rs10280923	1.79425e-45	0.171836	1.44498	9.98934e-05	0.40281	2.01881
2454757	rs151089696	3.89037e-47	-2.21444	-3.53401e-10	8.67128e-07	-2.32505	-3.53401e-10
2454949	rs10232546	1.06493e-45	-0.0224982	1.11764	6.27396e-05	0.317545	1.63896
2455755	rs74956804	8.7913e-47	-4.05284e-10	-1.39918	2.74665e-06	-4.05284e-10	-1.1721
2456066	rs4721697	9.89953e-46	-0.0119892	1.03412	5.46377e-05	0.322233	1.49601
2456068	rs4721698	1.00863e-45	-0.0119892	1.05281	5.57591e-05	0.322233	1.51632
2456799	rs10227362	1.06297e-47	-2.06295	-1.44892	4.29936e-06	0.780907	-1.50493
2457682	rs12534223	6.99104e-45	1.89995	1.07691	0.000950477	3.50483	1.16964
2457709	rs6972852	1.08004e-47	-2.11069	-1.38525	3.3619e-06	0.512354	-1.48233
2458103	rs62444199	1.23435e-45	-0.0224982	1.26527	7.62319e-05	0.317545	1.83375
2458129	rs10245377	9.32705e-46	-0.0959175	1.05848	5.4972e-05	0.238851	1.58549
2458399	rs12533091	1.27018e-45	0.0156257	1.25576	7.85842e-05	0.358375	1.82331
2459769	rs150091615	3.75516e-47	-2.24981	-3.53401e-10	9.56247e-07	-2.22723	-3.53401e-10
2459895	rs138629513	8.20205e-47	-4.05284e-10	-1.46856	2.08019e-06	-4.05284e-10	-1.45003
2460190	rs143111065	1.24203e-46	-4.05284e-10	-1.05361	2.41964e-06	-4.05284e-10	-1.29887
2460625	rs1946119	1.02697e-45	0.118045	0.940797	6.85982e-05	0.58553	1.46025
2460632	rs150615426	3.76282e-46	0.0548104	-3.53401e-10	9.60481e-06	0.0797783	-3.53401e-10
2461030	rs146363216	9.68765e-47	-4.05284e-10	-1.30209	3.00899e-06	-4.05284e-10	-1.08088
2461211	rs2906182	1.21916e-45	0.252966	0.977421	8.27373e-05	0.732624	1.50056
2461762	rs11762300	6.12746e-47	-1.76016	-3.53401e-10	2.21143e-06	-1.38885	-3.53401e-10
2462068	rs9791681	1.32529e-46	-1.31033	0.321606	2.95195e-06	-2.21358	1.11356
2462708	rs2906181	1.00649e-47	-2.07377	-1.49271	2.43211e-06	0.206559	-1.50029
2464394	rs60383982	1.40875e-46	-1.42033	0.492672	3.80053e-06	-2.24585	1.39851
2464613	rs142298775	8.08384e-47	-1.48308	-3.53401e-10	2.58324e-06	-1.23344	-3.53401e-10
2465087	rs2969073	7.03948e-45	2.16248	0.821281	0.00136175	3.65684	1.3772
2465646	rs138454155	2.60927e-46	-4.05284e-10	-0.311287	3.26255e-06	-4.05284e-10	-0.999978
2466346	rs2906180	1.04164e-47	-2.03715	-1.49499	2.73366e-06	0.319878	-1.49672
2466900	rs77819190	7.97285e-47	-4.05284e-10	-1.4969	2.0656e-06	-4.05284e-10	-1.45707
2466944	rs117805339	6.85375e-47	-1.64815	-3.53401e-10	8.68319e-07	-2.32368	-3.53401e-10
2466998	rs80023700	1.23506e-45	1.24335	-3.53401e-10	1.3339e-05	0.408203	-3.53401e-10
2467974	rs79503311	2.92555e-44	5.1501	-0.741808	4.5928e-06	0.142411	-0.800408
2467978	rs142624861	1.28191e-46	-1.02201	-3.53401e-10	2.94762e-06	-1.10149	-3.53401e-10
2469520	rs62444202	3.93879e-47	-2.20207	-3.53401e-10	1.32029e-06	-1.90463	-3.53401e-10
2469552	rs79788163	8.29277e-47	-4.05284e-10	-1.45756	2.43837e-06	-4.05284e-10	-1.29116
2470152	rs147138909	1.70869e-45	1.56795	-3.53401e-10	1.3271e-06	-1.89949	-3.53401e-10
2470320	rs10215412	5.73528e-45	2.33723	0.441632	0.00100047	3.85834	0.867399
2470532	rs73045295	1.21985e-46	-1.07163	-3.53401e-10	3.23542e-06	-1.00833	-3.53401e-10
2472429	rs3735099	9.99001e-45	3.99671	-0.662896	2.44727e-06	-0.558902	-0.72861
2472455	rs3735100	9.89006e-45	3.95963	-0.635876	2.46293e-06	-0.578477	-0.702656
2472517	rs17793768	1.39229e-46	-0.939408	-3.53401e-10	9.81123e-07	-2.20154	-3.53401e-10
2472555	rs12536223	8.01338e-47	-4.05284e-10	-1.49183	2.14305e-06	-4.05284e-10	-1.42025
2472707	rs17132399	8.04941e-47	-4.05284e-10	-1.48735	2.27095e-06	-4.05284e-10	-1.36229
2473804	rs2969077	5.4722e-45	2.23274	0.499162	0.000992045	3.65441	1.06287
2475645	rs118012183	3.05289e-46	-0.154271	-3.53401e-10	2.21035e-06	-1.38934	-3.53401e-10
2475756	rs4721709	1.82649e-46	-0.667965	-3.53401e-10	1.50048e-05	0.525884	-3.53401e-10
2476023	rs2906179	5.22477e-45	2.20713	0.478509	0.00105773	3.79769	0.983704
2476646	rs145999729	3.485e-47	-2.32448	-3.53401e-10	1.74883e-06	-1.62354	-3.53401e-10
2477999	rs2398633	4.35053e-46	0.199938	-3.53401e-10	3.45054e-06	-0.943956	-3.53401e-10
2478020	rs2398634	6.79426e-45	2.5109	0.437401	0.000912514	3.80119	0.832523
2478273	rs17132410	5.18412e-44	5.68269	-0.702279	6.2221e-06	0.452339	-0.806718
2478609	rs146817114	6.25731e-47	-1.73919	-3.53401e-10	8.7981e-07	-2.31054	-3.53401e-10
2479029	rs2969078	6.07377e-46	0.832679	-0.299059	6.59293e-05	1.52198	0.484116
2479588	rs146040733	3.85079e-47	-2.22467	-3.53401e-10	5.04798e-06	-0.563498	-3.53401e-10
2480729	rs10267898	7.9429e-48	-2.32185	-1.48141	1.95591e-07	-2.30828	-1.50594
2481061	rs74453229	4.56568e-47	-2.05438	-3.53401e-10	8.87534e-07	-2.30179	-3.53401e-10
2481697	rs78744147	3.64646e-47	-2.27919	-3.53401e-10	1.39369e-06	-1.85053	-3.53401e-10
2481941	rs79500308	4.11625e-47	-2.158	-3.53401e-10	2.38743e-06	-1.31227	-3.53401e-10
2482290	rs117162459	5.34565e-47	-1.89666	-3.53401e-10	0.0361166	8.31202	-3.53401e-10
2482295	rs117546185	4.01413e-47	-2.18312	-3.53401e-10	8.94723e-07	-2.29373	-3.53401e-10
2482304	rs117883639	1.17911e-47	-2.11457	-1.29361	3.49915e-07	-1.87211	-1.36044
2482355	rs117257155	2.42596e-47	-2.20172	-0.485	0.0189688	7.67514	-0.00707695
2482455	rs55695235	3.19335e-46	-0.109288	-3.53401e-10	2.65504e-06	-1.20603	-3.53401e-10
2482626	rs141011969	5.51823e-47	-1.86489	-3.53401e-10	1.16393e-06	-2.03069	-3.53401e-10
2482712	rs144972260	1.99379e-46	-0.58032	-3.53401e-10	7.41313e-06	-0.179233	-3.53401e-10
2482781	rs6461379	1.60631e-47	-1.68779	-1.41121	6.54257e-07	-1.16304	-1.4437
2483135	rs11772554	4.02578e-47	-2.18023	-3.53401e-10	0.0229355	7.85795	-3.53401e-10
2483442	rs78216979	4.37765e-47	-2.09643	-3.53401e-10	0.0438289	8.50556	-3.53401e-10
2484298	rs79606759	4.03589e-47	-2.17772	-3.53401e-10	0.0313656	8.17098	-3.53401e-10
2484554	rs76150572	4.15001e-47	-2.14983	-3.53401e-10	0.0393067	8.39667	-3.53401e-10
2485223	rs11772900	9.80528e-48	-2.1291	-1.46351	3.65117e-07	-1.69244	-1.49758
2485933	rs2906176	1.778e-47	-1.58337	-1.41408	4.51851e-07	-1.56435	-1.41254
2486004	rs2906175	1.50606e-47	-2.0404	-1.12305	6.06782e-07	-1.56133	-1.12074
2486187	rs10226762	1.47449e-47	-2.21581	-0.968819	6.21391e-07	-1.67851	-0.97977
2486249	rs189567704	7.12385e-47	-1.6095	-3.53401e-10	5.20501e-06	-0.532865	-3.53401e-10
2486368	rs10240036	2.34389e-47	-1.64862	-1.07251	1.36427e-06	-0.801813	-1.07005
2486592	rs2906174	3.81896e-47	-2.23297	-3.53401e-10	9.50808e-07	-2.23293	-3.53401e-10
2486719	rs2969058	2.2644e-47	-1.67015	-1.08548	1.43759e-06	-0.73646	-1.08306
2486810	rs2906173	1.80498e-47	-1.62081	-1.36159	4.40102e-07	-1.64789	-1.35534
2486863	rs80146221	4.33475e-47	-2.10628	-3.53401e-10	0.0596342	8.8135	-3.53401e-10
2487344	rs73047204	1.10655e-47	-2.306	-1.1657	4.29281e-07	-2.21745	-0.810681
2487463	rs117090088	4.13551e-47	-2.15333	-3.53401e-10	0.0307461	8.15103	-3.53401e-10
2487535	rs118092134	1.14219e-47	-1.98017	-1.45983	3.60038e-07	-1.70815	-1.49588
2487708	rs77792692	3.92291e-47	-2.20611	-3.53401e-10	0.027078	8.02399	-3.53401e-10
2488229	rs2906172	1.78744e-47	-2.02257	-0.969593	8.3904e-07	-1.40112	-0.956867
2488261	rs2906171	1.20527e-47	-2.0928	-1.29345	1.48004e-06	-0.453296	-1.33712
2488295	rs79568461	4.16013e-47	-2.1474	-3.53401e-10	0.0326457	8.21098	-3.53401e-10
2488415	rs78972208	4.16013e-47	-2.1474	-3.53401e-10	0.0326457	8.21098	-3.53401e-10
2488425	rs2097873	1.58488e-47	-2.17526	-0.937175	0.0139332	7.98911	-0.629568
2489067	rs56145652	8.51631e-48	-2.31672	-1.41682	2.67004e-07	-2.05619	-1.44678
2489311	rs11773261	1.66704e-47	-2.19853	-0.863358	0.0167193	8.08032	-0.53849
2489382	rs11763749	1.72495e-47	-2.20234	-0.825404	0.0167044	8.04569	-0.504752
2489438	rs75755495	9.01925e-47	-4.05284e-10	-1.37358	2.25413e-06	-4.05284e-10	-1.36972
2489700	rs2969059	2.4803e-47	-1.79778	-0.866781	1.27238e-06	-1.10725	-0.83434
2489729	rs140146376	4.23791e-47	-2.12887	-3.53401e-10	0.0369946	8.33604	-3.53401e-10
2489738	rs62444218	9.09178e-48	-2.30385	-1.36431	3.34314e-07	-1.87531	-1.40285
2489826	rs146686415	4.23791e-47	-2.12887	-3.53401e-10	0.0369946	8.33604	-3.53401e-10
2489873	rs2969060	1.51706e-47	-1.71306	-1.44311	4.35161e-07	-1.56433	-1.45019
2490048	rs2969061	2.97528e-47	-1.42833	-1.05427	1.52198e-06	-0.735541	-1.02693
2490064	rs78195920	4.63101e-47	-2.04017	-3.53401e-10	0.067416	8.93615	-3.53401e-10
2490138	rs117758272	4.26034e-47	-2.1236	-3.53401e-10	0.0384501	8.37463	-3.53401e-10
2490259	rs74599788	1.42998e-46	-0.912695	-3.53401e-10	1.98977e-06	-1.49447	-3.53401e-10
2490529	rs147820142	4.18086e-47	-2.14243	-3.53401e-10	8.87861e-07	-2.30143	-3.53401e-10
2490611	rs117652337	4.28108e-47	-2.11874	-3.53401e-10	0.0398252	8.40977	-3.53401e-10
2490871	rs872243	1.39223e-47	-1.84695	-1.39508	4.54249e-07	-1.5721	-1.39949
2491266	rs118059732	2.55081e-46	-4.05284e-10	-0.333949	4.7335e-06	-4.05284e-10	-0.62782
2491454	rs117501546	4.30431e-47	-2.11333	-3.53401e-10	0.0413973	8.44848	-3.53401e-10
2491621	rs886625	1.54098e-47	-1.7087	-1.43183	4.20489e-07	-1.61056	-1.43826
2491918	rs11486794	1.26972e-47	-2.18191	-1.15224	5.06607e-07	-1.66544	-1.19706
2492064	rs11768989	4.3743e-47	-2.0972	-3.53401e-10	0.0463496	8.56148	-3.53401e-10
2492492	rs35882675	1.68052e-47	-1.9245	-1.12934	7.98547e-07	-1.27729	-1.13016
2492851	rs146366665	3.4906e-47	-2.32287	-3.53401e-10	1.01238e-06	-2.17018	-3.53401e-10
2493067	rs139088028	4.38624e-47	-2.09447	-3.53401e-10	0.0472423	8.58056	-3.53401e-10
2493619	rs147842997	4.42399e-47	-2.0859	-3.53401e-10	0.0500809	8.63891	-3.53401e-10
2494190	rs112935032	7.13549e-47	-1.60786	-3.53401e-10	1.01186e-06	-2.17069	-3.53401e-10
2494234	rs138226325	3.72396e-47	-2.25816	-3.53401e-10	9.69757e-07	-2.2132	-3.53401e-10
2494243	rs116842151	3.55243e-47	-2.30531	-3.53401e-10	2.28463e-05	0.946303	-3.53401e-10
2494249	rs117956215	3.57043e-47	-2.30026	-3.53401e-10	2.45878e-05	1.01977	-3.53401e-10
2494270	rs189287674	7.90156e-47	-4.05284e-10	-1.50588	2.02098e-06	-4.05284e-10	-1.4789
2494372	rs2969034	1.5463e-47	-1.67015	-1.46693	3.98323e-07	-1.63166	-1.47131
2494410	rs144987953	1.08957e-47	-2.14472	-1.34245	4.53124e-07	-1.58825	-1.38583
2494700	rs13234280	2.28734e-47	-1.86058	-0.88498	8.51967e-07	-1.496	-0.846696
2494709	rs186403285	1.26723e-46	-4.05284e-10	-1.03352	3.24806e-06	-4.05284e-10	-1.00443
2494785	rs186560127	3.56448e-46	-4.05284e-10	0.000658496	5.76423e-06	-4.05284e-10	-0.430815
2494797	rs6461380	1.65236e-47	-1.81983	-1.2509	3.91939e-07	-1.91425	-1.20488
2495008	rs11773843	1.16425e-47	-2.30913	-1.11174	4.20817e-07	-1.82599	-1.22206
2495235	rs11760223	1.74853e-47	-2.24342	-0.770749	3.65865e-07	-2.26364	-0.924336
2495271	rs2969080	3.57465e-47	-1.19336	-1.10572	1.32268e-06	-0.823087	-1.07974
2495390	rs10950701	1.07302e-47	-2.23146	-1.271	3.24213e-06	0.22114	-1.22739
2495724	rs2906170	3.07771e-47	-1.00536	-1.44339	2.10591e-07	-2.32419	-1.41614
2496001	rs34747233	1.02784e-47	-2.32147	-1.22401	7.65898e-07	-1.03826	-1.41093
2496918	rs7458163	1.50014e-47	-1.99806	-1.16932	2.43784e-07	-2.3257	-1.26826
2496989	rs71525383	9.86547e-48	-2.32591	-1.26058	9.06245e-07	-0.849282	-1.43165
2497050	rs71525384	9.98399e-48	-2.32591	-1.24863	9.12286e-07	-0.849282	-1.42501
2497060	rs71525385	9.75465e-48	-2.32553	-1.27225	9.25433e-07	-0.821961	-1.43802
2497105	rs66825458	9.91867e-48	-2.32576	-1.25535	9.20745e-07	-0.836302	-1.42876
2497626	rs138335971	8.49946e-47	-4.05284e-10	-1.43294	2.11865e-06	-4.05284e-10	-1.43171
2497930	rs76071584	1.40091e-47	-2.09958	-1.13624	2.57048e-07	-2.29959	-1.24139
2498052	rs886626	3.14968e-47	-0.98126	-1.44439	2.09854e-07	-2.32564	-1.41819
2498229	rs142774336	6.44854e-47	-1.70909	-3.53401e-10	2.28538e-06	-1.35595	-3.53401e-10
2498467	rs4721714	3.60454e-47	-0.874829	-1.41592	2.16843e-07	-2.32539	-1.38567
2499068	rs11767507	1.39457e-47	-2.12252	-1.11784	2.59381e-07	-2.30616	-1.22578
2499191	rs73047215	3.56027e-47	-2.30311	-3.53401e-10	3.74804e-05	1.44133	-3.53401e-10
2499577	rs117467625	3.75935e-47	-2.2487	-3.53401e-10	9.03128e-07	-2.28438	-3.53401e-10
2499649	rs139622470	1.17631e-46	-1.10798	-3.53401e-10	2.10613e-06	-1.43763	-3.53401e-10
2499770	rs11768384	1.0232e-47	-2.18341	-1.3666	5.60998e-07	-1.41447	-1.34605
2499866	rs111295523	7.95582e-47	-4.05284e-10	-1.49904	2.0487e-06	-4.05284e-10	-1.46528
2500014	rs62444219	5.71346e-47	-1.83012	-3.53401e-10	1.99299e-06	-1.49285	-3.53401e-10
2500542	rs35847516	1.09443e-47	-2.30479	-1.17791	7.41304e-07	-1.09841	-1.38342
2500734	rs76593180	7.92979e-47	-4.05284e-10	-1.50232	2.01264e-06	-4.05284e-10	-1.48304
2500936	rs2906168	1.66354e-47	-1.77124	-1.29276	7.44277e-07	-1.26447	-1.21335
2501296	rs2906167	2.10885e-47	-1.64238	-1.18443	2.77096e-07	-2.27464	-1.19124
2501400	rs74598806	8.23186e-46	0.837653	-3.53401e-10	5.42628e-06	-0.491232	-3.53401e-10
2501452	rs2969063	1.75635e-47	-1.7174	-1.29231	8.16452e-07	-1.16531	-1.21997
2501952	rs7810043	1.71845e-47	-1.73787	-1.29365	8.02944e-07	-1.16668	-1.23528
2502356	rs78200829	3.55384e-46	-4.05284e-10	-0.00233153	6.78167e-06	-4.05284e-10	-0.268263
2502421	rs79029381	7.99418e-47	-4.05284e-10	-1.49423	2.04619e-06	-4.05284e-10	-1.4665
2502577	rs9648243	1.16095e-47	-2.31277	-1.11093	7.38731e-07	-1.14406	-1.34125
2502708	rs75716847	1.57321e-47	-2.28494	-0.834881	3.87743e-07	-2.06399	-1.06591
2502940	rs78547839	7.97061e-47	-4.05284e-10	-1.49718	2.03488e-06	-4.05284e-10	-1.47205
2503110	rs186138534	1.01934e-46	-1.2512	-3.53401e-10	8.86645e-07	-2.3028	-3.53401e-10
2503208	rs180774389	4.13815e-47	-2.1527	-3.53401e-10	2.79691e-06	-1.15397	-3.53401e-10
2503998	rs10279360	2.81093e-47	-1.08063	-1.4588	2.0433e-07	-2.32544	-1.44506
2504021	rs11772390	1.14378e-47	-2.31872	-1.11988	3.05914e-07	-2.11903	-1.24791
2504396	rs76982664	3.57076e-47	-2.30017	-3.53401e-10	9.31943e-07	-2.25297	-3.53401e-10
2504523	rs79500935	1.19378e-45	1.20935	-3.53401e-10	1.04284e-05	0.162043	-3.53401e-10
2504692	rs76697079	6.56971e-46	-4.05284e-10	0.612111	1.45437e-05	-4.05284e-10	0.494669
2504770	rs2969064	2.72494e-47	-1.23913	-1.33136	1.46455e-06	-0.542036	-1.2589
2504956	rs11764189	1.12218e-47	-2.3071	-1.15058	3.21094e-07	-2.14952	-1.16899
2505567	rs1362136	2.81401e-47	-1.20402	-1.33431	1.39166e-06	-0.57805	-1.27394
2505763	rs74459853	1.46213e-47	-2.13211	-1.06094	2.87268e-07	-2.27742	-1.15241
2505927	rs17794229	1.50776e-47	-2.11941	-1.0429	2.90168e-07	-2.28347	-1.13631
2506275	rs7778848	1.62945e-47	-1.75976	-1.32494	7.80268e-07	-1.17933	-1.25128
2506281	rs7778854	1.62529e-47	-1.77096	-1.31629	7.75813e-07	-1.19529	-1.24104
2506595	rs7799266	3.00014e-47	-0.996753	-1.47753	2.00098e-07	-2.32478	-1.46665
2507083	rs2969065	1.31972e-47	-2.08533	-1.21019	6.60632e-07	-1.47924	-1.1178
2507246	rs2969066	1.52063e-47	-1.78101	-1.37281	6.78808e-07	-1.26015	-1.30975
2507469	rs75836971	4.6094e-47	-2.04485	-3.53401e-10	1.43713e-06	-1.81984	-3.53401e-10
2507692	rs151031105	8.56661e-47	-1.42507	-3.53401e-10	9.34814e-07	-2.24989	-3.53401e-10
2507883	rs149776794	5.53897e-47	-1.86114	-3.53401e-10	1.16059e-06	-2.03356	-3.53401e-10
2507907	rs2969067	2.18968e-47	-1.36219	-1.427	1.10294e-06	-0.69516	-1.38935
2507912	rs12112077	1.13687e-47	-2.32061	-1.12405	3.41121e-07	-2.04806	-1.20994
2508072	rs2906166	2.39173e-47	-1.21469	-1.48624	1.98316e-07	-2.32336	-1.47702
2508177	rs2906165	2.38982e-47	-1.21469	-1.48704	1.98125e-07	-2.32336	-1.47799
2508257	rs141865417	4.87106e-47	-1.98963	-3.53401e-10	1.05038e-06	-2.13333	-3.53401e-10
2508341	rs34623776	1.12038e-47	-2.29309	-1.16619	6.20281e-07	-1.28386	-1.3762
2508415	rs9691234	2.42648e-47	-1.19868	-1.48782	1.97793e-07	-2.32408	-1.47894
2508439	rs9691861	7.95281e-47	-4.05284e-10	-1.49942	2.02575e-06	-4.05284e-10	-1.47655
2508936	rs143096614	7.43983e-47	-1.5661	-3.53401e-10	2.28878e-06	-1.35447	-3.53401e-10
2509143	rs34701082	8.84418e-48	-2.29766	-1.39811	4.9861e-07	-1.38349	-1.49493
2509187	rs140064673	7.9868e-47	-4.05284e-10	-1.49515	2.04273e-06	-4.05284e-10	-1.4682
2509642	rs111482509	7.92494e-47	-4.05284e-10	-1.50293	2.00957e-06	-4.05284e-10	-1.48457
2509770	rs10950702	1.47584e-47	-2.2809	-0.902821	3.93082e-07	-1.99481	-1.12141
2510094	rs11764837	1.55912e-47	-2.28891	-0.839909	4.48051e-07	-1.97165	-1.01368
2510903	rs71525387	1.0561e-46	-1.21578	-3.53401e-10	9.40397e-07	-2.24394	-3.53401e-10
2511844	rs60840198	1.16489e-47	-1.99929	-1.42103	5.00724e-07	-1.47652	-1.39767
2511848	rs57933235	1.07759e-47	-2.05549	-1.44273	4.45463e-07	-1.56875	-1.42237
2511852	rs118023379	2.12011e-47	-1.95905	-0.862423	2.91302e-07	-2.29885	-1.11703
2511960	rs13233428	1.76432e-47	-2.21098	-0.7942	3.99947e-07	-2.12463	-0.974277
2512421	rs7780946	7.90618e-47	-4.05284e-10	-1.5053	1.96706e-06	-4.05284e-10	-1.50595
2512464	rs74613151	2.59723e-46	-4.05284e-10	-0.315912	5.40545e-06	-4.05284e-10	-0.495078
2512545	rs2969070	1.78169e-47	-1.49114	-1.50425	1.97795e-07	-2.31053	-1.49248
2513002	rs12699980	1.08914e-47	-2.31275	-1.1748	1.01863e-06	-0.803574	-1.36045
2513100	rs11760689	1.62105e-47	-2.25563	-0.834239	3.72681e-07	-2.10325	-1.06627
2513281	rs1548594	1.73718e-47	-1.51941	-1.50128	2.00028e-07	-2.3064	-1.48539
2513442	rs2969071	1.46935e-47	-1.78727	-1.40085	9.67091e-07	-0.854254	-1.36169
2513514	rs117645934	9.08684e-47	-4.05284e-10	-1.36612	2.45812e-06	-4.05284e-10	-1.28309
2514314	rs142385363	9.06674e-47	-4.05284e-10	-1.36833	2.82944e-06	-4.05284e-10	-1.14241
2514439	rs34751039	1.17331e-47	-2.31463	-1.09849	1.01716e-06	-0.824341	-1.34113
2514699	rs73047237	4.26229e-47	-2.12314	-3.53401e-10	1.25474e-06	-1.95556	-3.53401e-10
2514788	rs61742185	3.56928e-47	-2.30058	-3.53401e-10	2.06286e-05	0.844193	-3.53401e-10
2514870	rs77292428	9.20272e-47	-4.05284e-10	-1.35345	2.29381e-06	-4.05284e-10	-1.35227
2514890	rs61743600	7.89891e-47	-4.05284e-10	-1.50622	1.98263e-06	-4.05284e-10	-1.49806
2515329	rs76355897	7.93709e-47	-4.05284e-10	-1.5014	2.01702e-06	-4.05284e-10	-1.48086
2515539	rs146419451	5.12014e-47	-1.93976	-3.53401e-10	6.79353e-06	-0.266516	-3.53401e-10
2515548	rs140755712	3.96659e-47	-2.19504	-3.53401e-10	1.17594e-06	-2.02041	-3.53401e-10
2515613	rs144605099	4.41087e-47	-2.08887	-3.53401e-10	1.57362e-06	-1.72911	-3.53401e-10
2516389	rs78975719	7.91021e-47	-4.05284e-10	-1.50479	1.9988e-06	-4.05284e-10	-1.48994
2516594	rs2906163	2.18926e-47	-1.28564	-1.50374	1.95936e-07	-2.32318	-1.48928
2516790	rs886628	3.82507e-47	-0.791769	-1.4396	1.91555e-06	-0.125391	-1.40709
2517113	rs75052760	4.55152e-47	-2.05748	-3.53401e-10	1.58628e-06	-1.7211	-3.53401e-10
2517323	rs75840254	1.06317e-46	-1.20911	-3.53401e-10	2.54091e-06	-1.24996	-3.53401e-10
2517473	rs11767162	1.75342e-47	-2.31863	-0.692742	6.66662e-07	-1.63747	-0.95049
2517550	rs113048423	7.91598e-47	-4.05284e-10	-1.50406	2.00337e-06	-4.05284e-10	-1.48765
2517729	rs13221130	1.183e-47	-2.31241	-1.09249	8.80755e-07	-0.972162	-1.3373
2517786	rs117213811	8.37601e-47	-4.05284e-10	-1.44757	2.16099e-06	-4.05284e-10	-1.41192
2517916	rs75285866	3.61172e-47	-2.28876	-3.53401e-10	3.61638e-06	-0.897012	-3.53401e-10
2518104	rs2906162	2.13972e-47	-1.30836	-1.50391	1.95279e-07	-2.32131	-1.4945
2518119	rs2906161	2.5546e-47	-1.16189	-1.47315	3.83305e-07	-1.63768	-1.50373
2518478	rs12155306	1.29502e-47	-2.16375	-1.15068	1.22317e-06	-0.607351	-1.37369
2518501	rs144784223	3.83123e-47	-2.22976	-3.53401e-10	1.21772e-06	-1.98551	-3.53401e-10
2518558	rs35891222	1.35233e-47	-2.16375	-1.10737	1.25655e-06	-0.607351	-1.34676
2518689	rs35069969	1.46233e-47	-2.05445	-1.13846	7.06435e-06	0.845785	-1.07321
2518902	rs2906160	4.79546e-47	-0.820934	-1.18434	5.17953e-07	-1.65654	-1.18381
2518907	rs2906159	2.02056e-47	-1.36839	-1.50117	1.97653e-07	-2.32497	-1.47876
2518933	rs75306502	7.33421e-47	-1.58039	-3.53401e-10	8.71597e-07	-2.31991	-3.53401e-10
2518985	rs34016486	2.10578e-47	-2.24431	-0.583954	1.48783e-06	-0.815086	-0.970079
2518986	rs79913117	8.08249e-47	-4.05284e-10	-1.48324	1.97339e-06	-4.05284e-10	-1.50273
2519003	rs2906157	2.06682e-47	-1.34089	-1.50604	1.92736e-07	-2.32491	-1.50401
2519007	rs143126587	3.84885e-47	-2.22517	-3.53401e-10	9.16499e-07	-2.26968	-3.53401e-10
2519014	rs34530291	2.35058e-47	-2.19898	-0.519302	1.83461e-06	-0.636633	-0.93902
2519075	rs2906156	5.042e-47	-0.731556	-1.22359	5.11335e-07	-1.64233	-1.21088
2519096	rs34599097	1.8822e-47	-2.22265	-0.717857	1.44698e-06	-0.726155	-1.08685
2519231	rs73283443	1.79176e-47	-2.24808	-0.741661	8.68914e-07	-1.46397	-0.85903
2519282	rs78707621	8.55256e-47	-4.05284e-10	-1.42671	2.19925e-06	-4.05284e-10	-1.39437
2519517	rs117054853	3.68042e-47	-2.26992	-3.53401e-10	1.21954e-06	-1.98402	-3.53401e-10
2519633	rs55859865	1.81799e-47	-2.18512	-0.790091	1.37234e-06	-0.726901	-1.13906
2519809	rs10488611	3.38108e-47	-1.78445	-0.570297	5.46603e-06	0.323224	-0.807158
2519887	rs2023970	8.18542e-47	-0.0881506	-1.38244	4.98609e-06	0.756224	-1.33206
2520098	rs113557721	7.90654e-47	-4.05284e-10	-1.50525	1.9968e-06	-4.05284e-10	-1.49094
2520288	rs117777395	4.10052e-47	-2.16183	-3.53401e-10	8.68433e-07	-2.32355	-3.53401e-10
2520729	rs74437708	3.4877e-47	-2.3237	-3.53401e-10	1.53931e-06	-1.75115	-3.53401e-10
2520866	rs2969075	2.35497e-47	-1.3044	-1.41201	3.11502e-07	-1.86744	-1.48139
2520924	rs55772818	1.43836e-47	-2.17216	-1.03728	1.39321e-06	-0.54222	-1.30866
2520966	rs76021854	4.01725e-47	-2.18235	-3.53401e-10	8.66761e-07	-2.32548	-3.53401e-10
2521090	rs2906155	1.69467e-47	-1.54257	-1.50289	1.95775e-07	-2.30728	-1.50599
2521374	rs2906154	1.5606e-47	-1.6224	-1.50548	1.98873e-07	-2.29246	-1.50512
2521389	rs17794559	2.91622e-47	-2.21138	-0.291275	1.40175e-06	-1.28122	-0.563547
2521858	rs2906153	4.50527e-47	-0.671573	-1.39612	4.89279e-06	0.761652	-1.35638
2522164	rs56375103	1.74728e-47	-2.26934	-0.745537	1.40692e-06	-0.734108	-1.10697
2522782	rs12055928	4.78355e-47	-2.31533	0.307571	2.0612e-06	-1.43027	-0.0289294
2523003	rs2906152	1.47425e-47	-1.69273	-1.49207	2.01708e-07	-2.31011	-1.47331
2523308	rs11765273	3.40574e-47	-2.13781	-0.209676	1.76579e-06	-1.12237	-0.491513
2523364	rs144438050	5.93645e-47	-1.79183	-3.53401e-10	8.69624e-07	-2.32218	-3.53401e-10
2523599	rs34603945	1.75922e-47	-2.13877	-0.869301	6.64125e-07	-1.39665	-1.19512
2523851	rs11973621	1.1313e-47	-2.29211	-1.15747	7.18105e-07	-1.1164	-1.39722
2524034	rs2906151	4.66793e-47	-0.886427	-1.1458	4.38563e-06	0.413924	-1.11808
2524133	rs11976803	1.31933e-47	-2.03507	-1.26074	4.89472e-07	-1.49395	-1.40297
2524151	rs73047259	1.17221e-47	-2.2728	-1.14125	8.77774e-07	-0.924775	-1.38808
2524162	rs2906150	4.07789e-47	-1.022	-1.14536	3.3198e-06	0.120098	-1.10268
2524359	rs2906149	2.08294e-47	-1.39485	-1.44431	2.09485e-07	-2.3112	-1.43439
2524379	rs2906148	3.92536e-47	-1.42061	-0.784874	5.89962e-07	-1.88809	-0.822092
2524702	rs34782714	1.42987e-47	-2.27869	-0.936669	9.85258e-07	-0.9557	-1.24164
2524939	rs2906146	2.05397e-47	-1.41101	-1.44216	2.07635e-07	-2.30746	-1.447
2525116	rs78671244	1.78651e-47	-2.17858	-0.814103	6.94887e-07	-1.39029	-1.1562
2525227	rs62444221	3.34701e-47	-1.24856	-1.11632	2.36445e-06	-0.227785	-1.09416
2526107	rs12700008	1.40934e-47	-2.2834	-0.946417	9.5372e-07	-0.981603	-1.24827
2526135	rs34690742	1.09443e-47	-2.22324	-1.25946	2.78016e-06	0.15748	-1.31746
2526511	rs2906145	1.94214e-47	-1.46564	-1.44352	2.10721e-07	-2.30069	-1.43902
2526844	rs2906143	4.66136e-47	-0.778539	-1.2551	2.0211e-06	-0.189871	-1.28898
2526942	rs11770940	1.90654e-47	-2.27475	-0.652906	7.76012e-07	-1.49284	-0.943232
2527210	rs11760914	1.11678e-47	-2.20698	-1.25551	2.87416e-06	0.187276	-1.314
2527226	rs76045947	7.90128e-47	-4.05284e-10	-1.50592	2.01081e-06	-4.05284e-10	-1.48395
2527444	rs188203978	8.43832e-47	-4.05284e-10	-1.44016	2.27489e-06	-4.05284e-10	-1.36056
2527706	rs117014048	6.03278e-47	-1.77574	-3.53401e-10	1.01118e-06	-2.17137	-3.53401e-10
2527933	rs62444222	1.43993e-46	-0.0475538	-0.858209	1.65993e-06	-0.928076	-0.747632
2528060	rs886629	1.86993e-47	-1.50305	-1.44399	2.15806e-07	-2.28283	-1.43303
2528126	rs886630	2.01719e-47	-1.43766	-1.43358	2.14787e-07	-2.30523	-1.41536
2528189	rs886631	1.21407e-46	-4.05284e-10	-1.07638	2.70173e-06	-4.05284e-10	-1.18859
2528599	rs2906142	2.78736e-47	-1.25752	-1.29033	1.98755e-06	-0.22122	-1.27436
2529327	rs2906141	2.62674e-47	-1.28763	-1.31957	1.57003e-06	-0.412303	-1.31909
2529410	rs2906140	1.69399e-47	-1.59007	-1.45578	2.09029e-07	-2.3019	-1.44587
2529623	rs10282122	1.18459e-47	-2.00585	-1.3977	2.368e-07	-2.23965	-1.38337
```
