## Supplementary material for "Characterization of shared and ancestry-specific signals driving complex traits using multi-ancestry fine-mapping": susiex_nc3.cs80.summary

```
# chr7:1529867-2529867
CS_ID	CS_LENGTH	CS_PURITY	MAX_PIP_SNP	BP	REF_ALLELE	ALT_ALLELE	REF_FRQ	BETA	SE	-LOG10P	MAX_PIP	POST-HOC_PROB_POP1	POST-HOC_PROB_POP2
1	2	0.992439	rs58120505	2029867	C,C	T,T	0.579523,0.452381	-0.0407824,-0.0297815	0.00400528,0.00858839	23.623,3.2798	0.732679	1	0.980116
2	19	0.00318696	rs113033132	2417765	T,T	C,C	0.583499,0.501984	0.018047,-0.0109308	0.00401062,0.00854942	5.16736,0.696674	0.0792622	0.97095	0.458917
```
