## Supplementary material for "Characterization of shared and ancestry-specific signals driving complex traits using multi-ancestry fine-mapping": susiex_nc1.cs80.cs

```
CS_ID	SNP	BP	REF_ALLELE	ALT_ALLELE	REF_FRQ	BETA	SE	-LOG10P	CS_PIP	OVRL_PIP
1	chr7:2774637:A:G	2774637	G,G	A,A	1,1	-inf,-inf	inf,inf	8.4211,0.0136461	0.12283	0.12283
1	chr7:2775506:G:A	2775506	A,A	G,G	1,1	-inf,-inf	inf,inf	8.15189,0.210908	0.076822	0.076822
1	chr7:2730858:CAATT:C	2730858	C,C	CAATT,CAATT	1,1	inf,inf	inf,inf	7.92793,0.560803	0.0731436	0.0731436
1	chr7:2727301:C:T	2727301	T,T	C,C	1,1	inf,inf	inf,inf	7.88304,0.613667	0.0717707	0.0717707
1	chr7:2729263:C:T	2729263	T,T	C,C	1,1	inf,inf	inf,inf	7.81123,0.660462	0.0659396	0.0659396
1	chr7:2728992:C:T	2728992	T,T	C,C	1,1	inf,inf	inf,inf	7.79713,0.572944	0.0560251	0.0560251
1	chr7:2775001:C:T	2775001	T,T	C,C	1,1	-inf,-inf	inf,inf	7.89561,0.351295	0.0513002	0.0513002
1	chr7:2727243:A:G	2727243	G,G	A,A	1,1	inf,inf	inf,inf	7.66755,0.61743	0.0451785	0.0451785
1	chr7:2781637:C:T	2781637	T,T	C,C	1,1	-inf,-inf	inf,inf	7.73097,0.502618	0.0438272	0.0438272
1	chr7:2750070:G:A	2750070	A,A	G,G	1,1	-inf,-inf	inf,inf	7.72287,0.463568	0.0407833	0.0407833
1	chr7:2827662:A:G	2827662	G,G	A,A	1,1	-inf,-inf	inf,inf	7.64582,0.46683	0.0346489	0.0346489
1	chr7:2742859:C:T	2742859	T,T	C,C	1,1	-inf,-inf	inf,inf	7.52119,0.575716	0.0308827	0.0308827
1	chr7:2725937:ACT:A	2725937	A,A	ACT,ACT	1,1	inf,inf	inf,inf	7.51218,0.540856	0.0287769	0.0287769
1	chr7:2785073:G:A	2785073	A,A	G,G	1,1	-inf,-inf	inf,inf	7.64046,0.319587	0.0283577	0.0283577
1	chr7:2727971:C:T	2727971	T,T	C,C	1,1	inf,inf	inf,inf	7.35849,0.678294	0.0253491	0.0253491
1	chr7:2721519:A:G	2721519	G,G	A,A	1,1	inf,inf	inf,inf	7.37336,0.553932	0.0216967	0.0216967
```
