## Supplementary material for "Characterization of shared and ancestry-specific signals driving complex traits using multi-ancestry fine-mapping": susiex_nc1.cs80.snp

```
BP	SNP	PIP(CS1)	LogBF(CS1,Pop1)	LogBF(CS1,Pop2)
2274952	chr7:2274952:C:G	1.5962e-07	0.189744	-3.49551e-10
2274992	chr7:2274992:TC:T	1.06699e-08	-1.29537	-1.22025
2275017	chr7:2275017:G:A	6.68696e-07	2.14755	-0.525268
2275373	chr7:2275373:G:C	8.1669e-09	-1.62077	-1.16219
2275421	chr7:2275421:C:T	8.81376e-09	-1.55154	-1.1552
2275470	chr7:2275470:C:T	5.23641e-07	2.06371	-0.685957
2275689	chr7:2275689:G:A	1.72246e-07	1.59761	-1.33174
2275765	chr7:2275765:G:A	1.12598e-08	-1.60359	-0.858218
2275954	chr7:2275954:C:T	2.74679e-08	-1.57003	-3.49551e-10
2276163	chr7:2276163:G:C	5.12795e-08	-0.512632	-0.43313
2276204	chr7:2276204:G:A	3.69145e-08	-1.75991e-10	-1.27445
2276267	chr7:2276267:G:A	3.84481e-08	-1.75991e-10	-1.23374
2276315	chr7:2276315:C:T	1.66837e-06	2.31027	0.226277
2276886	chr7:2276886:AGT:A	1.72107e-06	2.32456	0.243084
2276942	chr7:2276942:C:G	4.79197e-08	-1.75991e-10	-1.01353
2277794	chr7:2277794:A:G	1.46569e-07	1.33244	-1.228
2278055	chr7:2278055:T:C	3.47415e-08	-1.75991e-10	-1.33512
2278599	chr7:2278599:C:T	3.45281e-08	-1.75991e-10	-1.34128
2279494	chr7:2279494:G:A	1.16897e-07	1.22977	-1.35153
2279612	chr7:2279612:G:A	3.53093e-08	-1.75991e-10	-1.31891
2279697	chr7:2279697:G:A	3.89159e-08	-1.75991e-10	-1.22165
2279951	chr7:2279951:C:T	3.47363e-08	-1.75991e-10	-1.33527
2280116	chr7:2280116:A:G	3.89347e-08	-1.75991e-10	-1.22117
2280220	chr7:2280220:G:A	3.5214e-08	-1.75991e-10	-1.32161
2280723	chr7:2280723:C:T	3.6735e-08	-1.75991e-10	-1.27932
2281547	chr7:2281547:A:G	5.98491e-08	0.451072	-1.2423
2281612	chr7:2281612:A:G	7.0917e-09	-1.64171	-1.28242
2281838	chr7:2281838:T:C	3.44391e-08	-1.75991e-10	-1.34386
2281925	chr7:2281925:C:A	3.94448e-08	-1.75991e-10	-1.20815
2282413	chr7:2282413:C:T	3.80408e-08	-1.75991e-10	-1.24439
2282441	chr7:2282441:A:T	1.74521e-07	0.278994	-3.49551e-10
2282469	chr7:2282469:A:G	2.89007e-08	-1.51919	-3.49551e-10
2282495	chr7:2282495:T:G	3.56853e-08	-1.75991e-10	-1.30831
2282521	chr7:2282521:A:G	4.79706e-08	-1.75991e-10	-1.01246
2282703	chr7:2282703:G:A	1.15787e-07	1.21254	-1.34383
2282768	chr7:2282768:G:A	1.05607e-07	1.1085	-1.33183
2282978	chr7:2282978:G:A	5.64682e-08	-1.75991e-10	-0.849374
2282982	chr7:2282982:G:A	9.8211e-09	-1.26142	-1.3371
2282992	chr7:2282992:A:G	1.116e-07	1.10042	-1.26855
2282993	chr7:2282993:A:C	1.11261e-07	1.10323	-1.27441
2283028	chr7:2283028:G:A	1.4881e-07	1.4703	-1.35068
2283037	chr7:2283037:T:C	1.21331e-07	1.24786	-1.33239
2283088	chr7:2283088:T:G	2.64267e-08	-1.60868	-3.49551e-10
2283104	chr7:2283104:A:G	2.63798e-08	-1.61045	-3.49551e-10
2283106	chr7:2283106:A:G	2.6353e-08	-1.61147	-3.49551e-10
2283157	chr7:2283157:G:A	4.23863e-08	-1.75991e-10	-1.13623
2283254	chr7:2283254:G:A	2.65277e-08	-1.60486	-3.49551e-10
2283308	chr7:2283308:T:C	2.1609e-08	-1.30189	-0.508054
2283339	chr7:2283339:A:C	5.7713e-08	-1.75991e-10	-0.827571
2283384	chr7:2283384:C:G	1.63799e-08	-1.19541	-0.891583
2283411	chr7:2283411:C:T	3.18835e-08	-1.42096	-3.49551e-10
2283602	chr7:2283602:G:A	3.47862e-08	-1.75991e-10	-1.33383
2283638	chr7:2283638:G:A	1.92436e-07	0.376711	-3.49551e-10
2283758	chr7:2283758:G:A	3.95606e-08	-1.20522	-3.49551e-10
2283814	chr7:2283814:G:T	3.98462e-08	-1.75991e-10	-1.19803
2283853	chr7:2283853:T:C	1.11674e-06	2.21367	-0.0785565
2283951	chr7:2283951:A:G	3.47674e-08	-1.75991e-10	-1.33437
2284044	chr7:2284044:C:T	3.42536e-08	-1.75991e-10	-1.34926
2284121	chr7:2284121:G:T	2.22233e-08	-0.521072	-1.26084
2284344	chr7:2284344:C:T	3.84623e-08	-1.75991e-10	-1.23337
2284345	chr7:2284345:G:A	3.89926e-08	-1.75991e-10	-1.21968
2284607	chr7:2284607:C:T	2.98891e-08	-1.48556	-3.49551e-10
2284637	chr7:2284637:C:G	3.95549e-08	-1.75991e-10	-1.20536
2284647	chr7:2284647:G:A	4.77032e-08	-1.75991e-10	-1.01805
2284709	chr7:2284709:C:T	3.6076e-08	-1.75991e-10	-1.29742
2284746	chr7:2284746:G:A	2.42863e-08	-0.707265	-0.985877
2284953	chr7:2284953:T:C	4.34251e-08	-1.75991e-10	-1.11201
2285001	chr7:2285001:A:G	5.65388e-08	-1.75991e-10	-0.848126
2285023	chr7:2285023:T:C	6.02555e-08	-1.75991e-10	-0.78446
2285030	chr7:2285030:A:G	6.18959e-09	-1.72241	-1.33777
2285113	chr7:2285113:G:A	0.000144628	5.3436	1.65527
2285144	chr7:2285144:A:G	3.47496e-08	-1.75991e-10	-1.33489
2285147	chr7:2285147:A:G	3.55316e-08	-1.75991e-10	-1.31263
2285148	chr7:2285148:G:C	9.25266e-05	6.10676	0.445437
2285415	chr7:2285415:C:A	4.62853e-08	-1.75991e-10	-1.04823
2285514	chr7:2285514:C:T	1.38425e-08	-0.952654	-1.30266
2285597	chr7:2285597:T:C	4.0872e-08	-1.75991e-10	-1.17261
2286478	chr7:2286478:T:C	4.52767e-08	-1.75991e-10	-1.07026
2286524	chr7:2286524:T:A	7.56917e-05	5.96882	0.382553
2286528	chr7:2286528:T:A	7.94588e-05	5.98917	0.410776
2286567	chr7:2286567:G:A	3.45602e-08	-1.75991e-10	-1.34035
2286580	chr7:2286580:C:T	4.48621e-08	-1.75991e-10	-1.07946
2286651	chr7:2286651:C:T	1.42866e-05	4.76629	-0.0822591
2286680	chr7:2286680:G:A	3.44955e-08	-1.75991e-10	-1.34222
2287181	chr7:2287181:C:T	9.57842e-05	5.91377	0.673026
2287246	chr7:2287246:ACT:A	9.92754e-05	5.98049	0.642112
2287500	chr7:2287500:A:G	4.80031e-08	-1.75991e-10	-1.01179
2287787	chr7:2287787:A:C	6.19415e-08	-1.75991e-10	-0.756862
2287923	chr7:2287923:G:A	2.36501e-08	-1.71968	-3.49551e-10
2288084	chr7:2288084:C:T	3.63559e-08	-1.75991e-10	-1.28969
2288660	chr7:2288660:A:G	1.44198e-07	0.0881377	-3.49551e-10
2288989	chr7:2288989:A:G	3.74049e-08	-1.75991e-10	-1.26125
2289079	chr7:2289079:G:A	3.55768e-08	-1.75991e-10	-1.31136
2289251	chr7:2289251:G:A	3.42279e-08	-1.75991e-10	-1.35001
2289254	chr7:2289254:G:A	3.41558e-08	-1.75991e-10	-1.35212
2289276	chr7:2289276:G:A	3.55533e-08	-1.75991e-10	-1.31202
2289560	chr7:2289560:T:C	3.62169e-08	-1.75991e-10	-1.29353
2289699	chr7:2289699:C:T	4.23448e-08	-1.75991e-10	-1.13721
2289754	chr7:2289754:G:A	7.19773e-08	-1.75991e-10	-0.606702
2289964	chr7:2289964:G:A	7.11187e-09	-1.68411	-1.23718
2290834	chr7:2290834:C:T	9.23532e-08	-1.75991e-10	-0.357433
2290861	chr7:2290861:A:G	1.99996e-05	4.9782	0.0422204
2292092	chr7:2292092:T:C	3.41486e-08	-1.75991e-10	-1.35233
2292443	chr7:2292443:G:C	6.12138e-08	-1.75991e-10	-0.76868
2292480	chr7:2292480:C:T	3.43145e-08	-1.75991e-10	-1.34748
2293333	chr7:2293333:G:T	6.74091e-05	5.67046	0.565018
2293422	chr7:2293422:A:G	5.50724e-06	4.28565	-0.554884
2293469	chr7:2293469:C:A	5.57371e-08	-1.75991e-10	-0.862408
2293604	chr7:2293604:G:A	4.10315e-08	-1.75991e-10	-1.16871
2293998	chr7:2293998:T:C	3.58289e-08	-1.75991e-10	-1.3043
2294309	chr7:2294309:C:T	3.84745e-08	-1.75991e-10	-1.23306
2294515	chr7:2294515:T:C	3.83995e-08	-1.75991e-10	-1.23501
2294518	chr7:2294518:G:A	4.97818e-08	-1.75991e-10	-0.975404
2294600	chr7:2294600:G:A	3.45864e-08	-1.75991e-10	-1.33959
2294693	chr7:2294693:G:A	4.09599e-08	-1.75991e-10	-1.17046
2294729	chr7:2294729:G:A	7.7725e-09	-1.50272	-1.32974
2294751	chr7:2294751:G:A	7.5562e-08	-0.5581	-3.49551e-10
2294766	chr7:2294766:G:A	9.02852e-09	-1.3647	-1.31797
2294851	chr7:2294851:T:C	3.43389e-08	-1.75991e-10	-1.34677
2295131	chr7:2295131:G:A	4.05696e-08	-1.75991e-10	-1.18003
2295353	chr7:2295353:G:A	1.06615e-08	-1.20389	-1.31253
2295378	chr7:2295378:G:A	1.09489e-07	-1.75991e-10	-0.187232
2296241	chr7:2296241:A:G	1.00715e-08	-1.28155	-1.29179
2296671	chr7:2296671:C:T	6.15515e-08	-1.75991e-10	-0.763178
2296903	chr7:2296903:C:A	3.8213e-08	-1.75991e-10	-1.23988
2297196	chr7:2297196:A:G	2.54417e-07	0.65592	-3.49551e-10
2297437	chr7:2297437:C:G	4.03098e-08	-1.75991e-10	-1.18646
2297647	chr7:2297647:G:A	1.00118e-07	0.82536	-1.10206
2297839	chr7:2297839:G:A	6.30767e-08	-0.738701	-3.49551e-10
2297968	chr7:2297968:C:T	5.49492e-08	-1.75991e-10	-0.876644
2298023	chr7:2298023:T:C	5.44809e-08	-1.75991e-10	-0.885202
2298087	chr7:2298087:C:G	5.09435e-08	-1.75991e-10	-0.952337
2298130	chr7:2298130:A:G	5.1165e-08	-1.75991e-10	-0.947997
2298172	chr7:2298172:G:A	1.06375e-08	-1.21362	-1.30505
2298319	chr7:2298319:A:G	7.41004e-09	-1.6845	-1.19571
2299309	chr7:2299309:G:A	3.99057e-08	-1.75991e-10	-1.19653
2299391	chr7:2299391:G:A	4.22804e-08	-1.75991e-10	-1.13873
2299872	chr7:2299872:T:C	3.2055e-08	-1.4156	-3.49551e-10
2299973	chr7:2299973:A:C	3.46567e-08	-1.75991e-10	-1.33756
2300424	chr7:2300424:T:C	5.43987e-08	-1.75991e-10	-0.886713
2300482	chr7:2300482:A:G	9.88931e-06	5.08382	-0.767667
2300663	chr7:2300663:A:C	2.46674e-08	-1.67757	-3.49551e-10
2300813	chr7:2300813:T:C	4.10609e-08	-1.75991e-10	-1.168
2301419	chr7:2301419:G:T	2.97176e-08	-1.49131	-3.49551e-10
2301420	chr7:2301420:C:T	9.90295e-05	5.96153	0.658595
2301516	chr7:2301516:G:A	4.09309e-08	-1.75991e-10	-1.17117
2301644	chr7:2301644:A:C	3.4265e-08	-1.75991e-10	-1.34893
2302147	chr7:2302147:T:G	1.34235e-08	-0.942334	-1.34371
2302240	chr7:2302240:T:C	3.43133e-08	-1.34752	-3.49551e-10
2302347	chr7:2302347:A:G	7.21271e-08	-0.604623	-3.49551e-10
2302391	chr7:2302391:A:C	6.64658e-08	-1.75991e-10	-0.686365
2302431	chr7:2302431:T:C	2.7085e-05	5.17082	0.152861
2302434	chr7:2302434:T:C	2.49379e-05	5.07517	0.165925
2302461	chr7:2302461:C:G	1.25128e-08	-1.01753	-1.33877
2302462	chr7:2302462:C:T	1.25299e-08	-1.01751	-1.33742
2302541	chr7:2302541:G:A	4.94367e-08	-1.75991e-10	-0.982359
2302579	chr7:2302579:G:A	2.70646e-08	-1.58482	-3.49551e-10
2302751	chr7:2302751:A:G	3.63247e-06	3.97678	-0.662163
2302910	chr7:2302910:C:T	3.43111e-08	-1.75991e-10	-1.34758
2302927	chr7:2302927:G:A	4.88833e-08	-1.75991e-10	-0.993618
2303309	chr7:2303309:C:T	3.93786e-08	-1.75991e-10	-1.20983
2303656	chr7:2303656:A:C	5.397e-08	-0.894625	-3.49551e-10
2303664	chr7:2303664:T:C	4.76486e-08	-1.0192	-3.49551e-10
2303727	chr7:2303727:A:G	2.64561e-08	-0.645551	-0.962016
2303978	chr7:2303978:A:T	1.09978e-06	2.02762	0.0921947
2304129	chr7:2304129:T:C	5.8374e-09	-1.77471	-1.34406
2304311	chr7:2304311:A:G	3.6561e-08	-0.612252	-0.671819
2304488	chr7:2304488:G:A	9.74516e-08	-1.75991e-10	-0.303697
2304568	chr7:2304568:C:T	2.37511e-06	3.53994	-0.650197
2304888	chr7:2304888:C:G	4.48033e-08	-1.75991e-10	-1.08077
2304966	chr7:2304966:G:C	4.72811e-08	-1.75991e-10	-1.02694
2305048	chr7:2305048:G:A	1.8785e-08	-0.856294	-1.0937
2305213	chr7:2305213:C:T	3.5319e-08	-1.75991e-10	-1.31863
2305456	chr7:2305456:T:C	1.05903e-05	4.93902	-0.554378
2305565	chr7:2305565:T:C	3.80367e-08	-1.75991e-10	-1.2445
2306139	chr7:2306139:T:G	3.62093e-08	-1.75991e-10	-1.29374
2306480	chr7:2306480:C:T	8.38382e-06	5.13708	-0.986075
2306493	chr7:2306493:T:C	4.5795e-08	-1.75991e-10	-1.05888
2306584	chr7:2306584:C:T	2.59111e-08	-1.62838	-3.49551e-10
2306708	chr7:2306708:G:A	5.68216e-08	-1.75991e-10	-0.843137
2306739	chr7:2306739:T:G	3.41954e-08	-1.75991e-10	-1.35096
2306745	chr7:2306745:A:G	4.27717e-08	-1.75991e-10	-1.12718
2307384	chr7:2307384:G:A	3.42754e-08	-1.75991e-10	-1.34863
2307644	chr7:2307644:A:T	4.03577e-08	-1.75991e-10	-1.18527
2307798	chr7:2307798:G:A	1.73473e-08	-1.58654	-0.443069
2308118	chr7:2308118:C:T	2.7231e-08	-0.236602	-1.34209
2308219	chr7:2308219:G:C	2.18233e-08	-0.474462	-1.32561
2308229	chr7:2308229:T:C	5.05082e-08	-1.75991e-10	-0.960917
2308230	chr7:2308230:A:G	3.41761e-08	-1.75991e-10	-1.35153
2308681	chr7:2308681:A:AG	4.10383e-08	-1.75991e-10	-1.16855
2308912	chr7:2308912:C:T	1.79283e-08	-0.652255	-1.34442
2308978	chr7:2308978:G:A	5.03636e-08	-1.75991e-10	-0.963784
2309131	chr7:2309131:C:T	3.44425e-08	-1.75991e-10	-1.34376
2309255	chr7:2309255:A:C	4.52308e-08	-0.169609	-0.901665
2309280	chr7:2309280:G:C	7.31697e-09	-1.72265	-1.1702
2309599	chr7:2309599:C:T	3.42425e-08	-1.75991e-10	-1.34959
2309697	chr7:2309697:C:G	3.52167e-08	-1.75991e-10	-1.32153
2309973	chr7:2309973:G:A	6.89008e-08	0.0812614	-0.731646
2310151	chr7:2310151:G:A	7.43088e-08	-1.75991e-10	-0.574823
2310549	chr7:2310549:T:C	4.12253e-08	-0.227398	-0.936603
2310733	chr7:2310733:T:C	2.27807e-08	-0.427706	-1.32943
2310816	chr7:2310816:G:A	1.94813e-08	-0.561388	-1.35221
2310880	chr7:2310880:T:C	1.76041e-08	-0.668224	-1.3467
2311068	chr7:2311068:T:A	3.43721e-08	-1.75991e-10	-1.34581
2311115	chr7:2311115:T:G	4.26455e-08	-1.75991e-10	-1.13013
2311324	chr7:2311324:C:T	1.18609e-08	-1.6	-0.809801
2311854	chr7:2311854:A:G	3.34238e-08	-0.383208	-0.990576
2312346	chr7:2312346:T:C	3.42031e-08	-0.390815	-0.95992
2312418	chr7:2312418:C:A	3.44084e-08	-1.75991e-10	-1.34475
2313058	chr7:2313058:T:C	1.85144e-08	-0.617643	-1.34686
2313090	chr7:2313090:A:G	6.01335e-08	-1.75991e-10	-0.786486
2313792	chr7:2313792:A:C	3.60082e-08	-1.75991e-10	-1.29931
2313975	chr7:2313975:G:T	3.44658e-08	-1.75991e-10	-1.34309
2314008	chr7:2314008:A:C	4.28247e-08	-1.75991e-10	-1.12594
2314220	chr7:2314220:G:A	3.82981e-08	-1.75991e-10	-1.23765
2314451	chr7:2314451:C:G	5.57721e-08	-1.75991e-10	-0.861778
2314591	chr7:2314591:G:T	3.59522e-08	-1.75991e-10	-1.30086
2314707	chr7:2314707:A:G	6.46572e-09	-1.76076	-1.25578
2314717	chr7:2314717:C:G	3.27514e-08	-0.175402	-1.2187
2314937	chr7:2314937:C:G	3.78355e-08	-1.75991e-10	-1.24981
2315813	chr7:2315813:C:T	5.24319e-08	-1.75991e-10	-0.923537
2316196	chr7:2316196:C:A	1.11064e-07	-1.75991e-10	-0.172948
2317073	chr7:2317073:G:T	3.48924e-08	-1.75991e-10	-1.33078
2317649	chr7:2317649:T:C	3.37339e-08	-0.466748	-0.897801
2317852	chr7:2317852:G:C	3.8197e-08	-1.75991e-10	-1.2403
2318588	chr7:2318588:C:T	3.43961e-08	-1.75991e-10	-1.34511
2319168	chr7:2319168:G:A	4.13944e-08	-1.75991e-10	-1.15991
2319293	chr7:2319293:G:T	3.49765e-08	-1.75991e-10	-1.32838
2319398	chr7:2319398:G:A	2.21268e-08	-1.78626	-3.49551e-10
2319902	chr7:2319902:C:A	5.21523e-08	-1.75991e-10	-0.928885
2319963	chr7:2319963:G:C	3.64516e-08	-1.75991e-10	-1.28707
2320283	chr7:2320283:A:G	5.55925e-08	-0.190356	-0.674648
2320475	chr7:2320475:G:C	2.31233e-08	-0.503075	-1.23914
2320826	chr7:2320826:G:T	3.73336e-08	-1.75991e-10	-1.26316
2320933	chr7:2320933:T:C	3.81352e-08	-1.75991e-10	-1.24191
2321201	chr7:2321201:C:T	4.61687e-08	-1.75991e-10	-1.05075
2321376	chr7:2321376:C:A	8.41999e-09	-1.74848	-1.00396
2321422	chr7:2321422:A:G	4.87705e-08	-1.75991e-10	-0.995928
2321455	chr7:2321455:C:T	2.24035e-08	-1.77384	-3.49551e-10
2321618	chr7:2321618:A:G	2.16795e-08	-0.596582	-1.2101
2321649	chr7:2321649:T:C	2.64555e-08	-0.402758	-1.20483
2321650	chr7:2321650:G:A	3.03926e-08	-1.46885	-3.49551e-10
2321693	chr7:2321693:T:C	1.64994e-08	-0.807381	-1.27235
2321827	chr7:2321827:A:G	2.4584e-08	-0.385498	-1.29546
2321895	chr7:2321895:C:T	2.30233e-08	-0.501878	-1.24467
2322280	chr7:2322280:T:C	3.93557e-08	-1.75991e-10	-1.21041
2322687	chr7:2322687:C:T	4.38321e-08	-1.75991e-10	-1.10269
2322832	chr7:2322832:C:A	3.46916e-08	-1.75991e-10	-1.33656
2322833	chr7:2322833:A:G	3.50174e-08	-1.75991e-10	-1.32721
2322838	chr7:2322838:G:T	3.73065e-08	-1.75991e-10	-1.26389
2323336	chr7:2323336:A:G	3.43148e-08	-1.75991e-10	-1.34748
2323639	chr7:2323639:T:G	7.25021e-09	-1.72252	-1.1795
2323777	chr7:2323777:G:C	2.21419e-08	-1.78558	-3.49551e-10
2323803	chr7:2323803:T:C	3.83714e-08	-1.23574	-3.49551e-10
2323830	chr7:2323830:G:A	2.9531e-08	-1.49761	-3.49551e-10
2323865	chr7:2323865:G:A	4.13231e-08	-1.75991e-10	-1.16163
2324023	chr7:2324023:G:C	3.89086e-08	-1.75991e-10	-1.22184
2324225	chr7:2324225:A:G	2.81692e-08	-0.208675	-1.33615
2324330	chr7:2324330:G:A	4.3676e-08	-1.75991e-10	-1.10625
2324717	chr7:2324717:T:C	3.415e-08	-1.75991e-10	-1.35229
2324788	chr7:2324788:A:G	3.61867e-08	-1.75991e-10	-1.29436
2324907	chr7:2324907:GAGATCCTCCTTCCTCAGCCTGCTGCGTAGCTGGGACTGCAGGCATTGGCCATGTAGCCAGGCATGGTGGCACACGCCTGT:G	3.4684e-08	-1.75991e-10	-1.33677
2325645	chr7:2325645:T:C	3.88633e-08	-1.75991e-10	-1.223
2325706	chr7:2325706:G:A	3.55003e-08	-1.75991e-10	-1.31351
2325822	chr7:2325822:ACT:A	3.48291e-08	-1.75991e-10	-1.3326
2326029	chr7:2326029:G:C	6.09915e-08	-1.75991e-10	-0.772318
2326698	chr7:2326698:T:G	3.45659e-08	-1.75991e-10	-1.34019
2327179	chr7:2327179:T:C	3.59453e-08	-1.75991e-10	-1.30105
2327278	chr7:2327278:T:C	3.43872e-08	-1.75991e-10	-1.34537
2327557	chr7:2327557:G:A	3.41752e-08	-1.75991e-10	-1.35155
2327684	chr7:2327684:G:A	4.05733e-08	-1.75991e-10	-1.17994
2327746	chr7:2327746:G:C	3.66284e-08	-1.75991e-10	-1.28223
2327802	chr7:2327802:A:G	3.43084e-08	-1.75991e-10	-1.34766
2327825	chr7:2327825:G:C	6.74657e-09	-1.76915	-1.20487
2328179	chr7:2328179:G:A	3.5957e-08	-1.75991e-10	-1.30073
2328238	chr7:2328238:G:A	9.59621e-09	-1.6262	-0.995481
2328447	chr7:2328447:C:T	1.4107e-07	0.066206	-3.49551e-10
2328923	chr7:2328923:A:C	3.49514e-08	-1.75991e-10	-1.32909
2329034	chr7:2329034:C:T	3.4238e-08	-1.75991e-10	-1.34972
2329121	chr7:2329121:A:C	9.2769e-09	-1.58878	-1.06674
2329861	chr7:2329861:T:C	9.68914e-09	-1.57229	-1.03976
2330777	chr7:2330777:A:G	3.9355e-08	-0.0816278	-1.1288
2330851	chr7:2330851:A:G	3.52268e-08	-1.75991e-10	-1.32124
2330989	chr7:2330989:A:C	4.28011e-08	-1.75991e-10	-1.12649
2331471	chr7:2331471:T:C	3.11524e-08	-0.457153	-0.98701
2331694	chr7:2331694:C:G	3.53168e-08	-0.388642	-0.930053
2332098	chr7:2332098:T:C	3.45127e-08	-1.75991e-10	-1.34173
2332134	chr7:2332134:G:A	3.59733e-08	-1.75991e-10	-1.30028
2332308	chr7:2332308:T:C	3.04255e-08	-0.126253	-1.34152
2332493	chr7:2332493:G:A	9.91092e-09	-1.5769	-1.01252
2332697	chr7:2332697:C:T	3.70802e-08	-1.75991e-10	-1.26997
2333241	chr7:2333241:C:G	2.43716e-08	-0.677437	-1.0122
2333397	chr7:2333397:T:A	1.67283e-07	-1.75991e-10	0.236632
2333520	chr7:2333520:C:G	4.36812e-08	-1.10614	-3.49551e-10
2333767	chr7:2333767:T:C	4.70525e-08	-1.75991e-10	-1.03179
2334126	chr7:2334126:T:C	1.44411e-07	-1.75991e-10	0.0896139
2334385	chr7:2334385:G:A	3.69519e-08	-1.75991e-10	-1.27344
2334390	chr7:2334390:G:A	3.43707e-08	-1.75991e-10	-1.34585
2334979	chr7:2334979:T:C	3.42356e-08	-1.75991e-10	-1.34979
2335068	chr7:2335068:C:T	1.39411e-07	-1.75991e-10	0.0543701
2335466	chr7:2335466:T:C	3.51039e-08	-1.75991e-10	-1.32474
2335540	chr7:2335540:C:T	4.96051e-08	-1.75991e-10	-0.978959
2335542	chr7:2335542:C:T	3.5703e-08	-1.75991e-10	-1.30782
2335578	chr7:2335578:G:A	8.52885e-08	-1.75991e-10	-0.437013
2335744	chr7:2335744:G:A	3.41487e-08	-1.75991e-10	-1.35233
2335976	chr7:2335976:G:A	5.07606e-08	-1.75991e-10	-0.955933
2336232	chr7:2336232:T:C	3.90929e-08	-1.75991e-10	-1.21711
2336467	chr7:2336467:G:C	3.41541e-08	-1.75991e-10	-1.35217
2336555	chr7:2336555:A:C	3.41462e-08	-1.75991e-10	-1.3524
2336569	chr7:2336569:A:G	3.45963e-08	-0.440492	-0.898815
2336639	chr7:2336639:C:T	3.41525e-08	-1.75991e-10	-1.35222
2336657	chr7:2336657:G:A	3.54626e-08	-1.75991e-10	-1.31457
2336734	chr7:2336734:C:G	3.06392e-08	-0.640058	-0.820716
2337106	chr7:2337106:A:G	4.03177e-08	-1.75991e-10	-1.18626
2337314	chr7:2337314:G:T	3.48525e-08	-1.75991e-10	-1.33193
2337655	chr7:2337655:G:A	3.82127e-08	-1.75991e-10	-1.23989
2338319	chr7:2338319:G:A	4.22819e-08	-0.390965	-0.747727
2338324	chr7:2338324:C:T	4.65538e-08	-0.335601	-0.706843
2339151	chr7:2339151:A:G	2.2328e-08	-0.769955	-1.00726
2339606	chr7:2339606:A:G	3.4885e-08	-1.75991e-10	-1.331
2339640	chr7:2339640:C:T	4.08166e-08	-1.75991e-10	-1.17396
2340036	chr7:2340036:A:C	4.86679e-08	-1.75991e-10	-0.998032
2340242	chr7:2340242:T:A	7.7022e-09	-1.78167	-1.05987
2340356	chr7:2340356:C:G	2.78186e-08	-0.441972	-1.11538
2340446	chr7:2340446:T:C	4.83898e-08	-1.75991e-10	-1.00376
2341188	chr7:2341188:A:G	2.7283e-08	-0.547967	-1.02882
2341236	chr7:2341236:C:T	1.66343e-07	-1.75991e-10	0.230998
2341282	chr7:2341282:T:C	3.41927e-08	-1.75991e-10	-1.35104
2341843	chr7:2341843:C:T	9.80376e-09	-1.72939	-0.870901
2342110	chr7:2342110:C:T	9.86221e-09	-1.72351	-0.870836
2342532	chr7:2342532:G:A	4.54776e-08	-1.75991e-10	-1.06583
2342897	chr7:2342897:G:A	3.42267e-08	-1.75991e-10	-1.35005
2343023	chr7:2343023:G:A	3.43301e-08	-1.75991e-10	-1.34703
2343436	chr7:2343436:G:A	4.98028e-08	-1.75991e-10	-0.974982
2343540	chr7:2343540:T:C	2.18404e-08	-0.860636	-0.938658
2343801	chr7:2343801:T:C	2.71697e-08	-0.60778	-0.973171
2344825	chr7:2344825:T:C	2.33212e-08	-0.726585	-1.0071
2345011	chr7:2345011:G:A	1.30562e-07	-1.75991e-10	-0.011205
2345885	chr7:2345885:G:A	5.74677e-08	-1.75991e-10	-0.831829
2345911	chr7:2345911:G:A	4.02135e-08	-1.75991e-10	-1.18885
2346004	chr7:2346004:C:T	1.48849e-08	-0.932766	-1.24994
2346097	chr7:2346097:A:G	7.53219e-08	-0.561281	-3.49551e-10
2346108	chr7:2346108:A:G	2.70674e-07	-1.75991e-10	0.717861
2346187	chr7:2346187:T:C	3.41489e-08	-1.75991e-10	-1.35232
2346332	chr7:2346332:GC:G	5.14897e-08	-1.75991e-10	-0.941671
2346423	chr7:2346423:C:T	3.65071e-08	-1.75991e-10	-1.28555
2346610	chr7:2346610:G:C	3.44811e-08	-1.75991e-10	-1.34264
2346784	chr7:2346784:G:A	6.31272e-09	-1.69772	-1.34277
2346886	chr7:2346886:C:T	2.25403e-08	-1.76775	-3.49551e-10
2347023	chr7:2347023:A:G	3.64171e-08	-1.75991e-10	-1.28801
2347035	chr7:2347035:C:A	3.73378e-08	-1.75991e-10	-1.26305
2347460	chr7:2347460:G:A	2.27963e-07	0.54613	-3.49551e-10
2347573	chr7:2347573:G:A	3.31429e-07	-1.75991e-10	0.92036
2348156	chr7:2348156:G:C	4.18588e-08	-1.75991e-10	-1.14875
2348281	chr7:2348281:CAGGA:C	3.42149e-08	-1.75991e-10	-1.35039
2348297	chr7:2348297:G:A	3.42029e-08	-1.75991e-10	-1.35074
2348526	chr7:2348526:A:G	3.87213e-07	1.40581	-0.329889
2349051	chr7:2349051:TA:T	4.30037e-08	-1.75991e-10	-1.12177
2349054	chr7:2349054:A:G	4.26864e-08	-1.75991e-10	-1.12917
2349183	chr7:2349183:G:A	3.98043e-08	-1.75991e-10	-1.19908
2349292	chr7:2349292:GC:G	4.27977e-08	-1.75991e-10	-1.12657
2349375	chr7:2349375:G:A	3.46339e-08	-1.75991e-10	-1.33822
2349638	chr7:2349638:T:C	3.93791e-08	-1.75991e-10	-1.20982
2349683	chr7:2349683:C:T	3.41601e-08	-1.75991e-10	-1.35199
2349715	chr7:2349715:C:T	3.77463e-08	-1.75991e-10	-1.25217
2349758	chr7:2349758:G:A	7.46587e-08	-1.75991e-10	-0.570125
2350344	chr7:2350344:C:T	4.88096e-08	-1.75991e-10	-0.995126
2350500	chr7:2350500:G:T	2.66887e-08	-0.430232	-1.16858
2350923	chr7:2350923:C:T	3.41751e-08	-1.75991e-10	-1.35156
2351555	chr7:2351555:A:G	4.31416e-08	-1.75991e-10	-1.11856
2351627	chr7:2351627:G:T	2.65717e-08	-0.515272	-1.08793
2351650	chr7:2351650:A:G	3.45334e-08	-1.75991e-10	-1.34112
2351659	chr7:2351659:G:A	3.42684e-08	-1.75991e-10	-1.34883
2351724	chr7:2351724:G:A	4.01025e-08	-1.75991e-10	-1.19161
2352019	chr7:2352019:C:T	1.71959e-07	-1.75991e-10	0.264201
2352206	chr7:2352206:C:A	3.50186e-08	-1.75991e-10	-1.32717
2352598	chr7:2352598:C:T	8.09954e-09	-1.71187	-1.07938
2352648	chr7:2352648:C:T	3.78265e-08	-1.75991e-10	-1.25004
2352659	chr7:2352659:C:T	5.44909e-08	-1.75991e-10	-0.885019
2352867	chr7:2352867:T:C	1.54103e-07	-1.75991e-10	0.154569
2353113	chr7:2353113:G:A	2.38571e-08	-1.71097	-3.49551e-10
2353150	chr7:2353150:A:G	3.44514e-08	-1.75991e-10	-1.3435
2353225	chr7:2353225:T:C	2.47299e-07	0.627546	-3.49551e-10
2353381	chr7:2353381:A:G	2.66244e-08	-0.261681	-1.33955
2353800	chr7:2353800:T:G	3.43426e-08	-1.75991e-10	-1.34667
2353898	chr7:2353898:C:T	3.43283e-08	-1.75991e-10	-1.34708
2353996	chr7:2353996:T:C	3.58922e-08	-1.75991e-10	-1.30253
2353997	chr7:2353997:C:A	7.67921e-09	-1.49374	-1.35079
2354138	chr7:2354138:C:G	5.79563e-08	-1.75991e-10	-0.823364
2354458	chr7:2354458:T:A	4.53217e-08	-1.75991e-10	-1.06927
2354661	chr7:2354661:C:T	8.5463e-09	-1.48761	-1.24995
2354993	chr7:2354993:G:A	6.23627e-08	-1.75991e-10	-0.750086
2355299	chr7:2355299:G:C	4.03808e-08	-1.75991e-10	-1.1847
2355356	chr7:2355356:C:T	1.40323e-07	1.23856	-1.17766
2355874	chr7:2355874:T:C	1.00793e-08	-1.37369	-1.19888
2355900	chr7:2355900:C:T	4.61396e-08	-1.75991e-10	-1.05138
2355979	chr7:2355979:CTA:C	3.68913e-08	-1.75991e-10	-1.27508
2356249	chr7:2356249:C:T	2.8919e-07	0.784031	-3.49551e-10
2356351	chr7:2356351:G:A	3.43718e-08	-1.75991e-10	-1.34582
2356565	chr7:2356565:T:A	1.15331e-07	-1.75991e-10	-0.135245
2356850	chr7:2356850:A:T	3.82643e-08	-1.75991e-10	-1.23854
2357443	chr7:2357443:G:C	1.15593e-07	-1.75991e-10	-0.132976
2357991	chr7:2357991:A:G	6.46184e-08	-1.75991e-10	-0.714554
2358272	chr7:2358272:T:C	1.06298e-08	-1.26792	-1.25147
2359045	chr7:2359045:C:A	2.64245e-08	-1.60876	-3.49551e-10
2359373	chr7:2359373:G:T	2.30824e-07	0.812616	-0.254014
2359462	chr7:2359462:C:T	3.67577e-08	-1.75991e-10	-1.27871
2359526	chr7:2359526:C:G	9.29203e-09	-1.32311	-1.33078
2359544	chr7:2359544:C:T	9.53485e-09	-1.29648	-1.33162
2359635	chr7:2359635:A:C	1.45622e-08	-1.77517	-0.429449
2359859	chr7:2359859:G:A	3.58436e-08	-1.75991e-10	-1.30389
2360011	chr7:2360011:C:T	1.08989e-07	-1.75991e-10	-0.191806
2360340	chr7:2360340:A:G	3.6649e-08	-1.75991e-10	-1.28167
2360671	chr7:2360671:T:C	1.07342e-08	-1.25313	-1.25649
2360759	chr7:2360759:C:T	3.81008e-08	-1.75991e-10	-1.24282
2361031	chr7:2361031:C:T	3.91957e-08	-1.75991e-10	-1.21449
2361102	chr7:2361102:T:G	7.50762e-08	-1.75991e-10	-0.564549
2361617	chr7:2361617:C:T	1.18736e-07	1.03297	-1.13912
2362434	chr7:2362434:C:T	1.18918e-07	-1.75991e-10	-0.104622
2362537	chr7:2362537:A:G	3.43194e-08	-1.75991e-10	-1.34734
2363041	chr7:2363041:G:A	3.48261e-08	-1.75991e-10	-1.33268
2363198	chr7:2363198:A:G	1.05492e-07	-1.75991e-10	-0.224419
2363493	chr7:2363493:G:A	3.48396e-08	-1.75991e-10	-1.3323
2363605	chr7:2363605:G:T	4.1838e-08	-1.75991e-10	-1.14925
2363620	chr7:2363620:T:C	3.15863e-07	0.872255	-3.49551e-10
2364058	chr7:2364058:G:T	3.49867e-08	-1.75991e-10	-1.32809
2364071	chr7:2364071:C:T	5.37349e-08	-1.75991e-10	-0.89899
2364367	chr7:2364367:T:C	5.30665e-08	-1.75991e-10	-0.911507
2364500	chr7:2364500:T:C	3.52053e-08	-1.75991e-10	-1.32186
2364820	chr7:2364820:G:T	8.032e-09	-1.46039	-1.33923
2365022	chr7:2365022:G:A	2.11274e-08	-0.496117	-1.33636
2365385	chr7:2365385:C:T	3.42534e-08	-1.75991e-10	-1.34927
2365492	chr7:2365492:G:A	1.3739e-07	1.39183	-1.35206
2365625	chr7:2365625:G:A	7.1746e-09	-1.5936	-1.3189
2365914	chr7:2365914:G:C	1.1481e-07	-1.75991e-10	-0.139778
2366021	chr7:2366021:G:A	4.80895e-08	-1.75991e-10	-1.00999
2366048	chr7:2366048:A:G	3.22602e-07	0.893367	-3.49551e-10
2366250	chr7:2366250:C:A	7.48912e-09	-1.54861	-1.32099
2366945	chr7:2366945:T:A	5.10214e-08	-1.75991e-10	-0.950808
2367083	chr7:2367083:A:G	4.24111e-08	-1.75991e-10	-1.13564
2367200	chr7:2367200:G:A	4.05088e-08	-1.75991e-10	-1.18153
2367255	chr7:2367255:G:T	3.43427e-08	-1.75991e-10	-1.34666
2367290	chr7:2367290:G:C	9.54867e-08	0.906906	-1.23097
2367635	chr7:2367635:A:G	2.26703e-08	-1.762	-3.49551e-10
2368054	chr7:2368054:G:C	3.51214e-08	-1.75991e-10	-1.32424
2368415	chr7:2368415:G:T	3.43617e-08	-1.75991e-10	-1.34611
2368844	chr7:2368844:C:T	4.02584e-08	-1.75991e-10	-1.18773
2368989	chr7:2368989:T:C	4.07858e-08	-1.75991e-10	-1.17472
2369379	chr7:2369379:C:T	8.49996e-08	-1.75991e-10	-0.440407
2369468	chr7:2369468:G:A	3.47784e-08	-1.75991e-10	-1.33406
2370198	chr7:2370198:T:A	3.41638e-08	-1.75991e-10	-1.35189
2370242	chr7:2370242:C:T	3.83322e-08	-1.75991e-10	-1.23676
2370516	chr7:2370516:A:G	3.26781e-08	-0.0468794	-1.34947
2370661	chr7:2370661:C:T	2.25922e-08	-1.76545	-3.49551e-10
2370802	chr7:2370802:A:G	4.36176e-08	-1.75991e-10	-1.10759
2370890	chr7:2370890:C:T	4.24786e-08	-1.75991e-10	-1.13405
2370920	chr7:2370920:A:G	5.06713e-08	-1.75991e-10	-0.957693
2370935	chr7:2370935:T:C	2.44938e-07	1.77826	-1.1603
2371326	chr7:2371326:A:G	9.5713e-08	-1.75991e-10	-0.321699
2371527	chr7:2371527:C:G	3.63118e-08	-1.75991e-10	-1.29091
2372009	chr7:2372009:C:T	3.01639e-08	-0.12399	-1.35242
2372050	chr7:2372050:A:T	3.00171e-08	-0.128892	-1.3524
2372133	chr7:2372133:G:A	2.9274e-08	-0.154044	-1.35231
2372397	chr7:2372397:G:A	1.13882e-08	-1.11886	-1.33161
2372450	chr7:2372450:G:A	3.45075e-08	-1.75991e-10	-1.34188
2372740	chr7:2372740:G:A	3.83462e-08	-1.75991e-10	-1.2364
2372827	chr7:2372827:T:C	4.06675e-08	-1.75991e-10	-1.17762
2372858	chr7:2372858:C:T	3.41938e-08	-0.00437353	-1.34664
2373003	chr7:2373003:A:G	4.40202e-07	2.36237	-1.15819
2373012	chr7:2373012:G:A	4.8494e-08	-1.75991e-10	-1.00161
2373623	chr7:2373623:T:C	3.12504e-08	-0.118988	-1.32203
2373687	chr7:2373687:G:T	9.71164e-08	-1.75991e-10	-0.307142
2373694	chr7:2373694:G:T	1.01255e-08	-1.22277	-1.34523
2373729	chr7:2373729:A:G	1.1529e-07	-1.75991e-10	-0.135604
2373769	chr7:2373769:C:T	3.89947e-07	1.08296	-3.49551e-10
2373920	chr7:2373920:A:G	3.46483e-08	-1.75991e-10	-1.3378
2374192	chr7:2374192:T:A	1.08386e-07	-1.75991e-10	-0.197358
2374313	chr7:2374313:C:T	1.09361e-08	-1.14332	-1.34766
2374507	chr7:2374507:A:G	4.42425e-07	2.38218	-1.17297
2374637	chr7:2374637:C:T	3.64567e-08	-1.75991e-10	-1.28693
2374730	chr7:2374730:A:G	4.5764e-07	2.40766	-1.16463
2374915	chr7:2374915:C:A	3.14059e-08	-0.0881389	-1.34792
2374919	chr7:2374919:G:A	3.53336e-08	-1.75991e-10	-1.31822
2374932	chr7:2374932:G:A	3.1796e-08	-0.0748187	-1.34889
2374952	chr7:2374952:T:C	3.1982e-08	-0.0737154	-1.34416
2375122	chr7:2375122:C:T	3.14491e-08	-0.082273	-1.35241
2375190	chr7:2375190:A:G	4.59753e-07	2.43471	-1.18707
2375443	chr7:2375443:C:T	3.47962e-08	-1.75991e-10	-1.33354
2375632	chr7:2375632:CCT:C	1.14155e-07	-1.75991e-10	-0.145499
2375789	chr7:2375789:T:C	1.00329e-07	-1.75991e-10	-0.274601
2375960	chr7:2375960:A:G	4.34295e-08	-1.75991e-10	-1.11191
2376032	chr7:2376032:C:T	2.21574e-08	-1.78488	-3.49551e-10
2376136	chr7:2376136:T:C	3.32608e-08	-0.0295988	-1.34907
2376162	chr7:2376162:T:C	5.46799e-07	2.76896	-1.34793
2376199	chr7:2376199:T:C	3.81843e-08	-1.75991e-10	-1.24063
2376313	chr7:2376313:A:G	3.91402e-08	0.133211	-1.34911
2376751	chr7:2376751:C:A	2.44403e-08	-1.68682	-3.49551e-10
2376811	chr7:2376811:G:T	3.41648e-08	-1.75991e-10	-1.35186
2377176	chr7:2377176:A:T	3.87576e-08	-1.75991e-10	-1.22573
2377187	chr7:2377187:A:G	9.49738e-09	-1.31456	-1.31748
2377409	chr7:2377409:G:C	4.93491e-08	-1.75991e-10	-0.984133
2377477	chr7:2377477:A:G	4.03457e-08	-1.18557	-3.49551e-10
2379284	chr7:2379284:G:A	4.2655e-08	-1.75991e-10	-1.12991
2379372	chr7:2379372:T:C	3.41446e-08	-1.75991e-10	-1.35245
2379535	chr7:2379535:T:C	1.40099e-07	-1.75991e-10	0.0592946
2379699	chr7:2379699:C:T	3.42004e-08	-1.75991e-10	-1.35082
2379718	chr7:2379718:G:A	5.14481e-08	-1.75991e-10	-0.942479
2379760	chr7:2379760:A:G	3.85428e-08	-1.75991e-10	-1.23128
2379967	chr7:2379967:C:T	3.41648e-08	-1.75991e-10	-1.35186
2380541	chr7:2380541:G:T	2.2931e-08	-1.75056	-3.49551e-10
2380963	chr7:2380963:C:T	4.26345e-08	-1.75991e-10	-1.13039
2381040	chr7:2381040:C:T	3.76591e-08	-1.75991e-10	-1.25448
2381382	chr7:2381382:C:T	4.16977e-08	-1.75991e-10	-1.15261
2381634	chr7:2381634:C:T	3.7717e-08	-1.75991e-10	-1.25294
2381657	chr7:2381657:G:A	3.3487e-07	2.21779	-1.2871
2381702	chr7:2381702:T:C	3.7263e-08	-1.75991e-10	-1.26505
2381818	chr7:2381818:G:A	8.31932e-09	-1.46946	-1.29501
2382024	chr7:2382024:G:C	2.6924e-08	-0.238594	-1.35144
2382342	chr7:2382342:G:GCAGT	4.4051e-08	-1.75991e-10	-1.09771
2382514	chr7:2382514:TTTTTTTTTTTTTC:T	5.03396e-08	0.383086	-1.34735
2382706	chr7:2382706:G:A	3.93572e-08	-1.75991e-10	-1.21037
2383198	chr7:2383198:AAAAG:A	1.84281e-07	-1.75991e-10	0.333409
2383224	chr7:2383224:C:T	4.85646e-08	-1.75991e-10	-1.00016
2383269	chr7:2383269:G:T	2.37927e-08	-1.71367	-3.49551e-10
2383353	chr7:2383353:C:T	1.72109e-07	0.265077	-3.49551e-10
2383513	chr7:2383513:G:A	4.21276e-08	-1.75991e-10	-1.14235
2383521	chr7:2383521:C:G	5.21262e-08	-1.75991e-10	-0.929386
2383596	chr7:2383596:C:T	4.08284e-08	-1.75991e-10	-1.17368
2383832	chr7:2383832:C:T	5.58521e-08	-1.75991e-10	-0.860346
2384073	chr7:2384073:C:G	5.32449e-08	-1.75991e-10	-0.908151
2384124	chr7:2384124:C:T	3.757e-08	-1.75991e-10	-1.25685
2384168	chr7:2384168:C:T	4.79533e-08	0.330386	-1.34321
2384204	chr7:2384204:C:G	3.70328e-08	-1.75991e-10	-1.27125
2384230	chr7:2384230:T:A	2.94071e-08	-1.50182	-3.49551e-10
2384316	chr7:2384316:C:T	4.85517e-08	0.348642	-1.34906
2384401	chr7:2384401:G:A	3.7854e-08	-1.75991e-10	-1.24932
2384607	chr7:2384607:C:T	3.79415e-08	-1.75991e-10	-1.24701
2384631	chr7:2384631:A:G	5.02029e-07	1.92199	-0.586386
2385032	chr7:2385032:G:C	3.53144e-08	-1.75991e-10	-1.31876
2385035	chr7:2385035:C:T	3.06783e-07	-1.75991e-10	0.843086
2385174	chr7:2385174:C:T	3.78455e-08	-1.75991e-10	-1.24954
2385512	chr7:2385512:C:T	1.18094e-07	-0.111574	-3.49551e-10
2385513	chr7:2385513:G:A	3.4231e-08	-1.75991e-10	-1.34992
2386062	chr7:2386062:C:T	3.87738e-08	-1.75991e-10	-1.22531
2386106	chr7:2386106:C:T	7.61447e-09	-1.54025	-1.31276
2386161	chr7:2386161:C:T	3.45751e-08	-1.75991e-10	-1.33992
2386408	chr7:2386408:G:A	3.5829e-08	-1.75991e-10	-1.30429
2386461	chr7:2386461:G:A	2.20902e-08	-1.78792	-3.49551e-10
2386534	chr7:2386534:G:C	4.87367e-08	-1.75991e-10	-0.99662
2387095	chr7:2387095:G:C	5.18809e-08	-0.934103	-3.49551e-10
2387312	chr7:2387312:C:T	3.41534e-08	-1.75991e-10	-1.35219
2387851	chr7:2387851:T:C	3.48301e-08	-1.75991e-10	-1.33257
2387893	chr7:2387893:G:A	2.99827e-07	2.1723	-1.35215
2387964	chr7:2387964:C:G	1.2854e-08	-0.992424	-1.33698
2388002	chr7:2388002:G:A	2.23311e-08	-1.77707	-3.49551e-10
2388093	chr7:2388093:A:G	3.80162e-08	-1.75991e-10	-1.24504
2388225	chr7:2388225:T:G	3.41591e-08	-1.75991e-10	-1.35202
2388319	chr7:2388319:A:G	1.17246e-07	-0.118779	-3.49551e-10
2388636	chr7:2388636:G:A	1.31439e-06	2.32157	-0.0234908
2389615	chr7:2389615:G:A	8.12885e-08	-0.485048	-3.49551e-10
2389669	chr7:2389669:C:T	8.00202e-06	4.93115	-0.826753
2389744	chr7:2389744:G:A	7.98725e-06	3.49446	0.608092
2389786	chr7:2389786:A:G	3.60092e-08	-1.75991e-10	-1.29928
2389949	chr7:2389949:C:T	1.48985e-07	0.120791	-3.49551e-10
2390071	chr7:2390071:G:A	3.52417e-08	-1.75991e-10	-1.32082
2390179	chr7:2390179:T:C	3.44284e-08	-1.75991e-10	-1.34417
2390231	chr7:2390231:A:C	3.5277e-08	-1.75991e-10	-1.31982
2390241	chr7:2390241:G:C	3.49591e-08	-1.75991e-10	-1.32887
2390334	chr7:2390334:G:A	3.42544e-08	-1.75991e-10	-1.34924
2390596	chr7:2390596:A:G	8.84627e-06	3.62986	0.574835
2390635	chr7:2390635:G:A	3.6224e-08	-1.75991e-10	-1.29333
2390757	chr7:2390757:C:A	3.45071e-08	-1.75991e-10	-1.34189
2390989	chr7:2390989:T:C	3.62702e-08	-1.75991e-10	-1.29206
2391105	chr7:2391105:TC:T	2.28737e-08	-1.70858	-0.0444868
2391273	chr7:2391273:C:G	4.51579e-08	-1.75991e-10	-1.07289
2391436	chr7:2391436:G:A	3.4302e-08	-1.75991e-10	-1.34785
2391696	chr7:2391696:T:C	9.50633e-06	3.91684	0.359822
2391707	chr7:2391707:G:A	2.30564e-07	-1.75991e-10	0.557475
2391708	chr7:2391708:G:A	5.19309e-08	-1.75991e-10	-0.933139
2392030	chr7:2392030:C:G	4.61893e-08	-1.75991e-10	-1.05031
2392051	chr7:2392051:A:G	4.15614e-08	-1.75991e-10	-1.15588
2392233	chr7:2392233:C:T	4.4182e-08	-1.75991e-10	-1.09474
2392292	chr7:2392292:T:G	3.44512e-08	-1.75991e-10	-1.34351
2392448	chr7:2392448:C:T	9.97469e-08	-1.75991e-10	-0.280417
2392508	chr7:2392508:G:A	3.90729e-06	4.56286	-1.17531
2392532	chr7:2392532:A:G	3.29996e-06	3.90749	-0.68888
2393034	chr7:2393034:G:T	7.66e-08	-1.75991e-10	-0.544455
2393053	chr7:2393053:G:C	4.38167e-08	-1.75991e-10	-1.10304
2393162	chr7:2393162:G:C	2.29012e-06	4.08487	-1.23156
2393275	chr7:2393275:G:A	2.68752e-06	4.20893	-1.19561
2393276	chr7:2393276:C:A	2.59051e-06	4.18029	-1.20374
2393296	chr7:2393296:T:G	3.24031e-06	4.35332	-1.15295
2393305	chr7:2393305:C:T	9.37113e-09	-1.7812	-0.864223
2393474	chr7:2393474:G:A	8.02375e-08	-1.75991e-10	-0.498062
2393704	chr7:2393704:G:A	7.53469e-08	-1.75991e-10	-0.56095
2393860	chr7:2393860:G:A	3.54654e-08	-1.75991e-10	-1.3145
2394094	chr7:2394094:C:A	2.18609e-08	-1.63473	-0.163626
2394154	chr7:2394154:T:TC	8.37119e-08	-1.75991e-10	-0.455672
2394386	chr7:2394386:G:A	3.53884e-08	-1.75991e-10	-1.31667
2394657	chr7:2394657:G:A	8.02375e-08	-1.75991e-10	-0.498062
2394848	chr7:2394848:C:T	9.14572e-08	-1.75991e-10	-0.367182
2394887	chr7:2394887:G:A	3.27999e-06	4.35907	-1.14653
2394935	chr7:2394935:T:A	3.44574e-08	-1.75991e-10	-1.34333
2395164	chr7:2395164:C:A	4.1584e-08	-1.75991e-10	-1.15534
2395359	chr7:2395359:G:A	2.58596e-08	-1.63037	-3.49551e-10
2395599	chr7:2395599:G:T	4.76103e-08	-1.75991e-10	-1.02
2395696	chr7:2395696:TGATA:T	3.63887e-08	-1.75991e-10	-1.28879
2395800	chr7:2395800:TGATA:T	4.57221e-08	-1.75991e-10	-1.06047
2395812	chr7:2395812:G:A	3.50713e-08	-1.75991e-10	-1.32567
2395816	chr7:2395816:GGATA:G	4.18413e-08	-1.75991e-10	-1.14917
2395910	chr7:2395910:C:G	2.28118e-08	-1.75578	-3.49551e-10
2395933	chr7:2395933:A:T	4.18045e-08	-1.75991e-10	-1.15005
2395971	chr7:2395971:C:T	4.18106e-08	-1.75991e-10	-1.1499
2396000	chr7:2396000:T:C	3.90121e-08	-1.75991e-10	-1.21918
2396095	chr7:2396095:G:A	3.78767e-08	-1.75991e-10	-1.24872
2396274	chr7:2396274:G:A	3.45824e-08	-1.75991e-10	-1.33971
2396533	chr7:2396533:G:A	4.23943e-08	-1.75991e-10	-1.13604
2396551	chr7:2396551:G:A	7.18431e-09	-1.64185	-1.26931
2396699	chr7:2396699:G:A	2.53418e-08	-1.6506	-3.49551e-10
2396822	chr7:2396822:A:C	4.45323e-08	-1.75991e-10	-1.08684
2396908	chr7:2396908:T:C	3.4562e-08	-1.75991e-10	-1.3403
2397583	chr7:2397583:C:G	3.45875e-08	-1.75991e-10	-1.33956
2397889	chr7:2397889:T:A	3.65701e-08	-1.75991e-10	-1.28382
2398363	chr7:2398363:C:T	6.82417e-09	-1.64949	-1.31309
2398655	chr7:2398655:G:C	3.4144e-08	-1.75991e-10	-1.35247
2398720	chr7:2398720:C:T	5.26088e-08	-1.75991e-10	-0.920169
2398732	chr7:2398732:A:C	3.86558e-08	-1.75991e-10	-1.22836
2398783	chr7:2398783:G:A	3.45946e-08	-1.75991e-10	-1.33935
2399277	chr7:2399277:T:C	4.58053e-06	4.49651	-0.949989
2399342	chr7:2399342:C:T	4.50746e-06	4.42264	-0.892202
2399675	chr7:2399675:T:C	3.5398e-08	-1.75991e-10	-1.3164
2399832	chr7:2399832:G:A	7.52912e-06	3.87389	0.169589
2399952	chr7:2399952:C:A	2.18523e-07	1.33467	-0.830836
2399990	chr7:2399990:T:C	1.28068e-07	-1.75991e-10	-0.0304933
2400056	chr7:2400056:G:A	3.43425e-08	-1.75991e-10	-1.34667
2400261	chr7:2400261:A:T	7.20849e-06	3.87813	0.121832
2400685	chr7:2400685:T:A	6.33572e-08	-0.734264	-3.49551e-10
2400807	chr7:2400807:C:T	3.41882e-08	-1.75991e-10	-1.35117
2401163	chr7:2401163:C:T	4.26712e-08	-1.12953	-3.49551e-10
2401277	chr7:2401277:G:A	6.74329e-06	3.96565	-0.0323958
2401440	chr7:2401440:A:G	7.23481e-06	4.95221	-0.948604
2401702	chr7:2401702:C:T	6.462e-08	0.637689	-1.35222
2401777	chr7:2401777:C:T	3.42171e-08	-1.75991e-10	-1.35033
2401830	chr7:2401830:A:G	6.84038e-09	-1.76906	-1.19115
2401906	chr7:2401906:A:C	3.43044e-08	-1.75991e-10	-1.34778
2402417	chr7:2402417:TA:T	3.42807e-08	-1.75991e-10	-1.34847
2402611	chr7:2402611:A:G	1.44759e-08	-1.02963	-1.18094
2403876	chr7:2403876:C:T	6.94999e-08	-1.75991e-10	-0.641727
2404194	chr7:2404194:G:T	1.99005e-08	-1.70705	-0.185257
2404349	chr7:2404349:C:G	3.49022e-08	-1.75991e-10	-1.3305
2404462	chr7:2404462:C:T	5.22374e-08	-1.75991e-10	-0.927253
2405313	chr7:2405313:T:G	1.20261e-08	-1.18791	-1.20806
2405685	chr7:2405685:A:G	1.09402e-08	-1.20876	-1.28185
2405861	chr7:2405861:T:G	3.50722e-08	-1.75991e-10	-1.32564
2406742	chr7:2406742:G:A	3.43643e-08	-1.75991e-10	-1.34604
2406772	chr7:2406772:G:A	1.50135e-07	-1.75991e-10	0.128485
2406794	chr7:2406794:A:C	3.43714e-08	-1.75991e-10	-1.34583
2406943	chr7:2406943:C:T	7.06439e-08	-1.75991e-10	-0.625401
2407199	chr7:2407199:G:C	6.91402e-08	0.696664	-1.34358
2407484	chr7:2407484:A:G	3.42115e-08	-1.75991e-10	-1.35049
2407675	chr7:2407675:G:T	3.42023e-08	-1.75991e-10	-1.35076
2407867	chr7:2407867:G:A	5.75423e-08	-1.75991e-10	-0.830533
2408293	chr7:2408293:C:T	3.42598e-08	-1.75991e-10	-1.34908
2408547	chr7:2408547:G:T	2.23303e-07	0.525477	-3.49551e-10
2408630	chr7:2408630:C:T	3.41471e-08	-1.75991e-10	-1.35238
2408989	chr7:2408989:T:C	7.0403e-08	-0.628817	-3.49551e-10
2409354	chr7:2409354:C:T	1.25592e-08	-1.21935	-1.13325
2409522	chr7:2409522:G:A	2.95523e-08	-0.172991	-1.3239
2409571	chr7:2409571:C:T	1.33172e-07	-1.75991e-10	0.00858536
2409628	chr7:2409628:A:G	2.31067e-08	-0.427084	-1.31585
2409955	chr7:2409955:T:C	3.07366e-08	-0.133688	-1.32391
2410345	chr7:2410345:T:C	2.29497e-06	3.08994	-0.234516
2410815	chr7:2410815:G:A	4.38075e-08	-1.75991e-10	-1.10325
2411062	chr7:2411062:T:A	2.54924e-07	0.657911	-3.49551e-10
2411159	chr7:2411159:T:A	3.29692e-08	-0.0371091	-1.35037
2411798	chr7:2411798:C:G	3.70245e-08	-1.75991e-10	-1.27147
2411826	chr7:2411826:C:T	4.13683e-08	0.188858	-1.3494
2412042	chr7:2412042:CTG:C	4.21455e-08	-1.75991e-10	-1.14193
2413026	chr7:2413026:T:G	9.10373e-09	-1.48671	-1.18766
2413144	chr7:2413144:G:A	3.57312e-08	-1.75991e-10	-1.30703
2413245	chr7:2413245:G:A	5.64033e-08	-1.75991e-10	-0.850526
2414064	chr7:2414064:T:C	8.34551e-09	-1.47648	-1.28485
2414125	chr7:2414125:C:T	3.42055e-08	-1.75991e-10	-1.35067
2414369	chr7:2414369:C:T	3.86461e-08	-1.75991e-10	-1.22861
2414804	chr7:2414804:C:T	3.78292e-08	-1.75991e-10	-1.24997
2415000	chr7:2415000:T:C	5.74545e-09	-1.7871	-1.34755
2415314	chr7:2415314:G:A	5.90363e-09	-1.77646	-1.33103
2415652	chr7:2415652:G:A	5.89141e-09	-1.78769	-1.32187
2415705	chr7:2415705:C:T	1.21371e-07	0.418548	-0.502749
2416120	chr7:2416120:C:T	2.23356e-08	-1.77687	-3.49551e-10
2416266	chr7:2416266:C:G	3.41606e-08	-1.75991e-10	-1.35198
2416433	chr7:2416433:G:A	5.99409e-09	-1.77871	-1.31356
2416619	chr7:2416619:C:T	3.46275e-08	-1.75991e-10	-1.3384
2417036	chr7:2417036:A:G	6.72781e-08	-1.75991e-10	-0.674218
2417164	chr7:2417164:A:G	9.51955e-07	2.41435	-0.438881
2417556	chr7:2417556:A:G	4.49671e-08	-1.75991e-10	-1.07712
2417811	chr7:2417811:C:G	4.5015e-08	-1.75991e-10	-1.07606
2417858	chr7:2417858:G:A	3.54911e-08	-1.75991e-10	-1.31377
2418020	chr7:2418020:G:A	3.89809e-08	-1.75991e-10	-1.21998
2418468	chr7:2418468:C:T	5.84234e-09	-1.7881	-1.32982
2418764	chr7:2418764:T:C	5.91379e-09	-1.78758	-1.31819
2419783	chr7:2419783:A:G	4.61363e-08	-1.75991e-10	-1.05145
2420066	chr7:2420066:C:T	3.62101e-08	-1.75991e-10	-1.29371
2420134	chr7:2420134:C:T	1.61143e-08	-1.76244	-0.340909
2420260	chr7:2420260:G:A	4.62744e-08	-1.75991e-10	-1.04846
2420268	chr7:2420268:G:A	3.61408e-08	-1.75991e-10	-1.29563
2420990	chr7:2420990:G:T	5.97751e-09	-1.76293	-1.33211
2420997	chr7:2420997:G:A	2.8531e-08	-1.53206	-3.49551e-10
2421355	chr7:2421355:C:G	4.56054e-08	-1.75991e-10	-1.06303
2421600	chr7:2421600:C:T	4.87531e-08	-1.75991e-10	-0.996283
2421861	chr7:2421861:T:G	3.89449e-08	-1.75991e-10	-1.22091
2422093	chr7:2422093:G:A	3.97438e-08	-1.75991e-10	-1.2006
2422127	chr7:2422127:C:T	2.33922e-08	-1.73065	-3.49551e-10
2422311	chr7:2422311:C:T	5.0631e-08	-1.75991e-10	-0.958489
2422497	chr7:2422497:G:A	5.09573e-08	-1.75991e-10	-0.952066
2422611	chr7:2422611:C:T	3.53375e-08	-1.75991e-10	-1.31811
2422629	chr7:2422629:G:A	3.99991e-08	-1.75991e-10	-1.19419
2422723	chr7:2422723:A:T	3.92854e-08	-1.75991e-10	-1.2122
2422843	chr7:2422843:TGC:T	4.41543e-08	-1.75991e-10	-1.09536
2422848	chr7:2422848:T:G	4.22367e-08	-1.75991e-10	-1.13976
2422850	chr7:2422850:T:TAAGAA	4.43621e-08	-1.75991e-10	-1.09067
2422851	chr7:2422851:T:A	4.3634e-08	-1.75991e-10	-1.10722
2423345	chr7:2423345:G:A	3.43331e-08	-1.75991e-10	-1.34694
2423369	chr7:2423369:G:A	3.82864e-08	-1.75991e-10	-1.23796
2424759	chr7:2424759:T:G	2.70511e-08	-0.251823	-1.3335
2424978	chr7:2424978:G:A	3.23373e-08	-1.40683	-3.49551e-10
2425153	chr7:2425153:C:T	3.61196e-08	-1.75991e-10	-1.29622
2425304	chr7:2425304:G:A	3.52161e-08	-1.75991e-10	-1.32155
2425538	chr7:2425538:T:C	4.24704e-08	-1.75991e-10	-1.13425
2425568	chr7:2425568:A:AAACAAC	2.55062e-08	-1.64413	-3.49551e-10
2425569	chr7:2425569:G:A	2.56535e-08	-1.63837	-3.49551e-10
2426349	chr7:2426349:G:A	3.49826e-08	-1.75991e-10	-1.3282
2426562	chr7:2426562:C:A	3.9951e-08	-1.75991e-10	-1.1954
2426711	chr7:2426711:T:G	6.636e-07	1.96832	-0.353698
2426738	chr7:2426738:TC:T	3.84575e-08	-1.75991e-10	-1.2335
2427268	chr7:2427268:G:T	9.77847e-08	-1.75991e-10	-0.300284
2427583	chr7:2427583:CT:C	4.32254e-08	-1.75991e-10	-1.11662
2427778	chr7:2427778:C:T	4.91902e-08	-1.75991e-10	-0.987358
2427979	chr7:2427979:G:C	3.74701e-08	-1.75991e-10	-1.25951
2428231	chr7:2428231:A:G	3.42743e-08	-1.75991e-10	-1.34866
2428339	chr7:2428339:C:T	2.32488e-08	-1.52289	-0.213905
2428343	chr7:2428343:C:T	2.55861e-08	-1.641	-3.49551e-10
2428403	chr7:2428403:C:T	3.937e-08	-1.75991e-10	-1.21005
2428460	chr7:2428460:C:T	3.46068e-08	-1.75991e-10	-1.339
2428765	chr7:2428765:A:G	3.77972e-08	-1.75991e-10	-1.25082
2428846	chr7:2428846:G:A	6.05174e-08	-1.75991e-10	-0.780122
2429019	chr7:2429019:T:C	3.79365e-08	-1.75991e-10	-1.24714
2429641	chr7:2429641:T:A	3.69024e-08	-1.75991e-10	-1.27478
2429917	chr7:2429917:G:A	2.27997e-08	-1.75631	-3.49551e-10
2430277	chr7:2430277:A:G	1.66848e-07	-1.75991e-10	0.234028
2430517	chr7:2430517:C:T	2.46959e-08	-1.67642	-3.49551e-10
2430897	chr7:2430897:A:G	8.09926e-09	-1.43931	-1.35197
2431469	chr7:2431469:G:A	3.89875e-08	-1.75991e-10	-1.21981
2431684	chr7:2431684:G:C	5.6199e-08	-1.75991e-10	-0.854153
2431865	chr7:2431865:G:C	2.21879e-08	-1.7835	-3.49551e-10
2431916	chr7:2431916:C:T	9.42245e-08	-1.75991e-10	-0.337372
2432016	chr7:2432016:A:G	7.5183e-08	-1.75991e-10	-0.563128
2432817	chr7:2432817:C:T	4.95872e-08	-1.75991e-10	-0.979321
2432882	chr7:2432882:C:T	2.35132e-08	-1.72549	-3.49551e-10
2433095	chr7:2433095:G:A	4.54259e-08	-1.75991e-10	-1.06697
2433924	chr7:2433924:A:C	3.60281e-08	-1.75991e-10	-1.29875
2434749	chr7:2434749:A:G	4.36451e-08	-1.75991e-10	-1.10696
2434796	chr7:2434796:T:C	3.63526e-08	-1.75991e-10	-1.28979
2434801	chr7:2434801:A:G	3.95693e-08	-1.75991e-10	-1.205
2435744	chr7:2435744:G:T	3.65693e-08	-1.75991e-10	-1.28384
2436001	chr7:2436001:A:T	3.74151e-08	-1.75991e-10	-1.26098
2436010	chr7:2436010:C:T	8.09653e-08	-0.489032	-3.49551e-10
2436121	chr7:2436121:G:A	2.74445e-07	1.90916	-1.17746
2436388	chr7:2436388:A:T	1.07977e-08	-1.32929	-1.17442
2436401	chr7:2436401:A:G	9.67294e-08	-1.75991e-10	-0.311136
2436459	chr7:2436459:T:C	2.16449e-07	-1.75991e-10	0.494302
2436962	chr7:2436962:C:T	4.71953e-08	-1.75991e-10	-1.02876
2437011	chr7:2437011:C:T	2.13819e-07	0.482079	-3.49551e-10
2437756	chr7:2437756:T:A	1.18074e-08	-1.12723	-1.28709
2438162	chr7:2438162:C:T	4.11511e-08	-1.75991e-10	-1.1658
2438307	chr7:2438307:C:T	5.90437e-08	-1.75991e-10	-0.804774
2438385	chr7:2438385:C:T	1.50103e-08	-1.19513	-0.979189
2438586	chr7:2438586:C:G	3.62256e-08	-1.75991e-10	-1.29329
2438638	chr7:2438638:G:A	8.70523e-09	-1.63725	-1.08188
2438725	chr7:2438725:C:T	5.97658e-08	-1.75991e-10	-0.79262
2438876	chr7:2438876:C:T	3.73557e-08	-1.75991e-10	-1.26257
2439146	chr7:2439146:T:G	3.90147e-08	-1.75991e-10	-1.21911
2439394	chr7:2439394:T:C	1.90899e-08	-1.07105	-0.862841
2439572	chr7:2439572:C:T	3.53959e-08	-1.75991e-10	-1.31646
2439774	chr7:2439774:G:A	4.6551e-08	-1.0425	-3.49551e-10
2440436	chr7:2440436:C:T	3.57438e-08	-1.75991e-10	-1.30668
2441094	chr7:2441094:C:T	2.43547e-08	-0.360321	-1.33001
2441191	chr7:2441191:T:C	3.99127e-08	-1.75991e-10	-1.19636
2441210	chr7:2441210:C:T	3.57984e-08	-1.75991e-10	-1.30515
2441457	chr7:2441457:T:C	2.22397e-07	-1.75991e-10	0.521413
2441515	chr7:2441515:G:GA	3.97522e-08	-1.75991e-10	-1.20039
2441927	chr7:2441927:A:T	3.42076e-08	-1.75991e-10	-1.3506
2442524	chr7:2442524:T:C	5.56933e-08	-1.75991e-10	-0.863193
2442655	chr7:2442655:G:A	5.54818e-08	-0.866998	-3.49551e-10
2442793	chr7:2442793:C:T	5.25758e-08	-1.75991e-10	-0.920797
2443151	chr7:2443151:G:T	3.84608e-08	-1.75991e-10	-1.23341
2443500	chr7:2443500:C:A	7.648e-08	-1.66233	1.1163
2443807	chr7:2443807:C:T	2.91852e-08	-1.60497	0.0955807
2443912	chr7:2443912:G:T	9.20888e-08	-1.75991e-10	-0.360299
2444549	chr7:2444549:A:T	4.04584e-08	-1.75991e-10	-1.18278
2444663	chr7:2444663:A:G	2.58768e-08	-1.64739	0.0176851
2444919	chr7:2444919:T:A	5.14288e-08	-1.66809	0.725235
2444923	chr7:2444923:C:T	4.53142e-08	-1.75991e-10	-1.06943
2445196	chr7:2445196:A:G	3.73795e-08	-1.75991e-10	-1.26193
2445281	chr7:2445281:C:T	1.05549e-07	-1.75991e-10	-0.223879
2445588	chr7:2445588:A:T	1.96135e-08	-1.72546	-0.18138
2445628	chr7:2445628:T:C	6.92955e-08	-1.75991e-10	-0.644674
2446298	chr7:2446298:T:C	3.08772e-08	-1.40161	-0.0514249
2446369	chr7:2446369:C:T	9.21358e-09	-1.64291	-1.01946
2446552	chr7:2446552:T:C	8.14371e-09	-1.6317	-1.15411
2446957	chr7:2446957:A:G	2.6082e-08	-1.62181	-3.49551e-10
2447175	chr7:2447175:G:A	1.11029e-08	-1.5211	-0.954747
2447228	chr7:2447228:T:C	2.00381e-08	-1.61827	-0.267147
2447453	chr7:2447453:C:A	3.5253e-08	-1.75991e-10	-1.3205
2447828	chr7:2447828:A:C	1.94429e-08	-1.74802	-0.167556
2447900	chr7:2447900:C:G	2.01783e-08	-1.78801	-0.0904397
2448073	chr7:2448073:G:T	1.93806e-08	-1.72753	-0.191249
2448415	chr7:2448415:C:T	6.43769e-08	-1.75991e-10	-0.718298
2448630	chr7:2448630:G:A	4.54866e-08	-1.75991e-10	-1.06564
2448660	chr7:2448660:G:A	1.9452e-08	-1.74642	-0.168685
2448981	chr7:2448981:ATC:A	4.54337e-08	-1.75991e-10	-1.0668
2449432	chr7:2449432:C:T	3.70132e-08	-1.78669	0.514916
2449676	chr7:2449676:C:G	6.77202e-09	-1.77114	-1.19911
2449747	chr7:2449747:A:G	6.59743e-09	-1.78069	-1.21568
2450024	chr7:2450024:C:T	3.9459e-08	-1.75991e-10	-1.20779
2450082	chr7:2450082:C:T	9.8998e-08	-1.75991e-10	-0.287953
2450191	chr7:2450191:A:G	1.81253e-08	-1.75845	-0.227292
2450413	chr7:2450413:G:A	1.00756e-08	-1.37078	-1.20216
2450503	chr7:2450503:T:A	1.81365e-08	-1.75557	-0.229555
2450601	chr7:2450601:C:G	6.07035e-08	-1.75991e-10	-0.777051
2450894	chr7:2450894:G:A	2.20882e-08	-1.78801	-3.49551e-10
2450976	chr7:2450976:T:G	1.78395e-08	-1.75494	-0.246695
2451079	chr7:2451079:C:T	4.36527e-08	-1.75991e-10	-1.10679
2451236	chr7:2451236:A:G	4.36893e-08	-1.2401	0.134147
2451242	chr7:2451242:G:A	3.88058e-08	-1.75991e-10	-1.22448
2451603	chr7:2451603:C:T	4.9403e-08	-1.75991e-10	-0.983042
2451819	chr7:2451819:G:A	2.04967e-08	-1.73753	-0.125258
2452283	chr7:2452283:C:T	9.82803e-09	-1.74283	-0.854983
2452429	chr7:2452429:G:A	1.78921e-08	-1.71866	-0.28003
2452857	chr7:2452857:A:G	6.17829e-09	-1.72611	-1.3359
2453216	chr7:2453216:T:C	2.65526e-08	-1.60393	-3.49551e-10
2453432	chr7:2453432:C:T	2.03905e-08	-1.73224	-0.135745
2453984	chr7:2453984:C:T	1.39528e-08	-1.76593	-0.481441
2454347	chr7:2454347:T:C	3.60583e-08	-1.75991e-10	-1.29791
2454364	chr7:2454364:T:C	3.44506e-08	-1.75991e-10	-1.34353
2454599	chr7:2454599:C:T	7.49775e-08	-0.565865	-3.49551e-10
2454608	chr7:2454608:G:C	3.98227e-08	-0.900009	-0.298608
2454737	chr7:2454737:T:C	1.92719e-08	-1.43322	-0.491184
2455074	chr7:2455074:A:G	9.48956e-08	-1.75991e-10	-0.330276
2455162	chr7:2455162:A:G	1.01082e-08	-1.2186	-1.3511
2455346	chr7:2455346:A:AC	1.40828e-07	-1.75991e-10	0.0644895
2455373	chr7:2455373:C:T	7.62043e-09	-1.78702	-1.0652
2455751	chr7:2455751:A:G	1.78982e-07	-1.75991e-10	0.304231
2455755	chr7:2455755:A:G	6.04287e-09	-1.74405	-1.34013
2456060	chr7:2456060:T:A	6.02666e-08	-1.75991e-10	-0.784276
2456857	chr7:2456857:A:G	3.44632e-08	-1.75991e-10	-1.34316
2457222	chr7:2457222:G:A	4.0398e-08	-1.75991e-10	-1.18427
2457283	chr7:2457283:C:T	2.53511e-08	-0.797183	-0.853047
2457307	chr7:2457307:C:T	5.87133e-08	-1.75991e-10	-0.810387
2457415	chr7:2457415:T:C	6.73259e-09	-1.63813	-1.33796
2457912	chr7:2457912:C:T	3.69606e-08	-1.75991e-10	-1.2732
2457991	chr7:2457991:A:G	2.58847e-08	-1.6294	-3.49551e-10
2458295	chr7:2458295:C:T	2.15132e-08	-0.795376	-1.01901
2458509	chr7:2458509:G:T	4.20864e-08	-1.75991e-10	-1.14333
2458594	chr7:2458594:C:T	3.39747e-06	3.24773	-3.49551e-10
2458832	chr7:2458832:G:A	1.40172e-08	-1.41595	-0.826814
2459523	chr7:2459523:C:T	3.42081e-08	-1.75991e-10	-1.35059
2459556	chr7:2459556:G:A	3.56172e-08	-1.31022	-3.49551e-10
2459942	chr7:2459942:T:C	5.39988e-08	-0.894091	-3.49551e-10
2460135	chr7:2460135:A:G	7.23448e-09	-1.55221	-1.35198
2460231	chr7:2460231:A:G	6.5722e-09	-1.76894	-1.23126
2460382	chr7:2460382:C:A	2.62972e-08	-1.61359	-3.49551e-10
2460450	chr7:2460450:C:T	1.14718e-07	-1.75991e-10	-0.140574
2460907	chr7:2460907:G:A	6.00617e-09	-1.74235	-1.34791
2461099	chr7:2461099:G:A	6.28697e-09	-1.76944	-1.27514
2461238	chr7:2461238:G:A	3.3791e-07	-1.75991e-10	0.939728
2461301	chr7:2461301:G:A	6.65489e-09	-1.78781	-1.19989
2461553	chr7:2461553:T:C	3.56331e-07	-1.75991e-10	0.992808
2461661	chr7:2461661:A:G	7.04963e-09	-1.61149	-1.31859
2461763	chr7:2461763:AC:A	3.55908e-08	-1.75991e-10	-1.31097
2461765	chr7:2461765:G:A	4.89174e-08	-0.99292	-3.49551e-10
2461817	chr7:2461817:T:C	6.14454e-09	-1.74277	-1.32472
2462317	chr7:2462317:A:G	6.06155e-09	-1.73397	-1.34712
2462519	chr7:2462519:A:G	3.41442e-08	-1.75991e-10	-1.35246
2462786	chr7:2462786:T:C	6.07922e-09	-1.78504	-1.29314
2462942	chr7:2462942:A:G	6.15693e-09	-1.71301	-1.35247
2463073	chr7:2463073:G:T	1.09396e-08	-1.78655	-0.704113
2463078	chr7:2463078:A:G	5.18232e-08	-1.75991e-10	-0.935214
2463305	chr7:2463305:G:C	6.16451e-09	-1.77919	-1.28506
2463475	chr7:2463475:G:A	2.38168e-08	-1.71266	-3.49551e-10
2463560	chr7:2463560:G:C	3.64674e-07	-1.75991e-10	1.01595
2463573	chr7:2463573:C:T	5.2797e-08	-0.916598	-3.49551e-10
2464084	chr7:2464084:C:T	2.40341e-08	-1.70358	-3.49551e-10
2464363	chr7:2464363:T:C	1.16969e-08	-1.63319	-0.790535
2464386	chr7:2464386:A:G	3.10058e-08	-0.948514	-0.500364
2464650	chr7:2464650:C:T	3.42312e-08	-1.75991e-10	-1.34991
2464761	chr7:2464761:G:A	6.63542e-08	-0.688046	-3.49551e-10
2464888	chr7:2464888:A:C	3.97229e-08	-1.20113	-3.49551e-10
2465135	chr7:2465135:C:A	5.96947e-09	-1.77005	-1.32634
2465295	chr7:2465295:A:G	3.50943e-08	-1.75991e-10	-1.32501
2465321	chr7:2465321:T:C	2.05286e-08	-1.24811	-0.613119
2465625	chr7:2465625:CTAATA:C	3.86363e-08	-1.75991e-10	-1.22886
2465736	chr7:2465736:G:A	5.45385e-08	-1.75991e-10	-0.884146
2466292	chr7:2466292:C:T	1.55714e-08	-0.967462	-1.17015
2466542	chr7:2466542:C:G	3.45438e-08	-1.75991e-10	-1.34083
2466646	chr7:2466646:A:G	5.9922e-09	-1.78078	-1.31181
2466933	chr7:2466933:T:C	4.86074e-08	-1.75991e-10	-0.999277
2466960	chr7:2466960:G:A	8.29563e-09	-1.62877	-1.13855
2467007	chr7:2467007:C:G	7.55079e-07	-1.75991e-10	1.74377
2467448	chr7:2467448:G:A	5.91871e-09	-1.77979	-1.32514
2467611	chr7:2467611:A:G	6.96343e-09	-1.78641	-1.15598
2467834	chr7:2467834:G:A	1.38857e-06	2.35298	-3.49551e-10
2468253	chr7:2468253:G:C	3.56352e-08	-1.75991e-10	-1.30972
2468437	chr7:2468437:T:C	8.5458e-09	-1.65464	-1.08297
2468542	chr7:2468542:T:C	8.24679e-09	-1.68227	-1.09096
2468706	chr7:2468706:A:G	6.57008e-09	-1.64985	-1.35068
2468766	chr7:2468766:T:C	7.74678e-08	-1.75991e-10	-0.533191
2468779	chr7:2468779:G:A	2.21492e-08	-1.78525	-3.49551e-10
2468780	chr7:2468780:A:G	8.44692e-09	-1.66412	-1.08513
2468804	chr7:2468804:G:A	6.2693e-09	-1.7861	-1.26129
2469268	chr7:2469268:C:T	4.19036e-08	-1.75991e-10	-1.14768
2469301	chr7:2469301:C:T	3.3934e-08	-1.35864	-3.49551e-10
2469508	chr7:2469508:C:T	6.85609e-09	-1.61794	-1.33997
2469619	chr7:2469619:G:A	3.42261e-08	-1.75991e-10	-1.35006
2469912	chr7:2469912:G:A	5.16823e-08	-1.75991e-10	-0.937937
2470007	chr7:2470007:G:C	6.28259e-09	-1.78325	-1.26202
2470135	chr7:2470135:C:A	1.70749e-08	-1.78726	-0.25819
2470157	chr7:2470157:G:A	6.53578e-08	-1.75991e-10	-0.703177
2470410	chr7:2470410:C:T	3.41447e-08	-1.75991e-10	-1.35245
2470426	chr7:2470426:G:A	3.46746e-08	-1.75991e-10	-1.33704
2470498	chr7:2470498:T:C	2.22076e-07	-1.75991e-10	0.519966
2471121	chr7:2471121:T:G	3.59344e-08	-1.75991e-10	-1.30136
2471135	chr7:2471135:T:C	2.81362e-07	-1.75991e-10	0.756589
2471268	chr7:2471268:T:C	1.18055e-07	-0.111902	-3.49551e-10
2471312	chr7:2471312:G:T	5.15707e-08	-1.75991e-10	-0.9401
2471646	chr7:2471646:C:T	4.49652e-08	-1.75991e-10	-1.07716
2471739	chr7:2471739:C:G	3.58208e-08	-1.75991e-10	-1.30452
2472208	chr7:2472208:A:G	3.42732e-08	-1.75991e-10	-1.34869
2472217	chr7:2472217:G:T	8.35893e-09	-1.74654	-1.01318
2472660	chr7:2472660:T:C	3.5738e-08	-1.75991e-10	-1.30684
2472765	chr7:2472765:A:G	7.06391e-09	-1.61757	-1.31049
2472786	chr7:2472786:T:C	2.31711e-08	-1.74015	-3.49551e-10
2472910	chr7:2472910:G:A	7.78641e-09	-1.62209	-1.20859
2473242	chr7:2473242:G:C	3.4589e-08	-1.75991e-10	-1.33952
2473243	chr7:2473243:A:G	3.63644e-08	-1.75991e-10	-1.28946
2473367	chr7:2473367:T:C	6.4016e-09	-1.74263	-1.28388
2473807	chr7:2473807:G:A	6.73999e-09	-1.73771	-1.23728
2473875	chr7:2473875:G:A	3.73264e-08	-1.75991e-10	-1.26335
2473952	chr7:2473952:C:T	2.30364e-08	-1.74598	-3.49551e-10
2474542	chr7:2474542:T:C	7.21613e-09	-1.68372	-1.22301
2474574	chr7:2474574:G:A	8.03306e-09	-1.60602	-1.19347
2474804	chr7:2474804:G:A	7.4738e-09	-1.75791	-1.11374
2475064	chr7:2475064:G:A	3.4503e-08	-1.34201	-3.49551e-10
2475153	chr7:2475153:C:T	3.87748e-08	-1.22528	-3.49551e-10
2475231	chr7:2475231:T:C	5.44179e-08	-1.75991e-10	-0.88636
2475382	chr7:2475382:G:A	5.05133e-08	-1.75991e-10	-0.960817
2475582	chr7:2475582:G:A	3.87064e-08	-1.75991e-10	-1.22705
2475694	chr7:2475694:G:A	5.94114e-09	-1.7748	-1.32635
2475979	chr7:2475979:G:A	2.65645e-06	3.00169	-3.49551e-10
2477479	chr7:2477479:C:A	2.008e-06	2.72184	-3.49551e-10
2477946	chr7:2477946:A:G	3.78518e-08	-1.75991e-10	-1.24937
2478095	chr7:2478095:G:C	7.50146e-09	-1.73397	-1.13398
2478152	chr7:2478152:C:T	2.27655e-08	-1.75781	-3.49551e-10
2478470	chr7:2478470:T:C	9.2773e-09	-1.52691	-1.12857
2478752	chr7:2478752:A:G	3.63301e-08	-1.75991e-10	-1.29041
2478768	chr7:2478768:G:C	3.85126e-08	-1.75991e-10	-1.23207
2478844	chr7:2478844:A:G	7.87516e-09	-1.63715	-1.18219
2478867	chr7:2478867:C:T	1.82339e-07	0.322815	-3.49551e-10
2478924	chr7:2478924:T:C	7.42183e-09	-1.64858	-1.23005
2479055	chr7:2479055:G:C	1.33053e-08	-1.50822	-0.78667
2479268	chr7:2479268:T:C	6.03948e-09	-1.78721	-1.29753
2479273	chr7:2479273:T:C	1.80544e-08	-1.52553	-0.464134
2479351	chr7:2479351:C:G	8.09643e-09	-1.55753	-1.2341
2479352	chr7:2479352:A:G	7.6636e-09	-1.78764	-1.05893
2479369	chr7:2479369:A:G	1.8678e-08	-1.55895	-0.396757
2479373	chr7:2479373:G:A	7.74153e-09	-1.78727	-1.04918
2479441	chr7:2479441:A:C	1.45812e-08	-1.71953	-0.483787
2479462	chr7:2479462:A:G	7.11445e-09	-1.5787	-1.34222
2479597	chr7:2479597:T:C	1.00048e-08	-1.49287	-1.08712
2479807	chr7:2479807:T:C	4.23261e-07	-1.75991e-10	1.16494
2479920	chr7:2479920:C:T	3.9936e-08	-1.75991e-10	-1.19577
2479999	chr7:2479999:G:C	7.73394e-09	-1.6114	-1.22604
2480175	chr7:2480175:G:A	1.31824e-08	-1.40304	-0.901125
2480185	chr7:2480185:C:T	5.01997e-08	-1.75991e-10	-0.967043
2480464	chr7:2480464:T:C	5.982e-09	-1.74347	-1.35083
2481095	chr7:2481095:G:A	2.2087e-08	-1.78806	-3.49551e-10
2481232	chr7:2481232:G:T	1.05227e-08	-1.78615	-0.74337
2481290	chr7:2481290:A:T	1.09854e-07	-1.62825	1.44435
2481332	chr7:2481332:G:C	2.42535e-08	-1.69449	-3.49551e-10
2481456	chr7:2481456:A:G	7.22179e-09	-1.64594	-1.26001
2481680	chr7:2481680:G:T	4.19967e-07	-1.75991e-10	1.15712
2481740	chr7:2481740:A:G	7.20686e-09	-1.62845	-1.27957
2481755	chr7:2481755:C:T	3.74669e-08	-1.58785	0.328255
2482170	chr7:2482170:C:G	2.57759e-07	-1.75991e-10	0.668973
2482224	chr7:2482224:C:T	6.1085e-09	-1.72171	-1.35166
2483148	chr7:2483148:A:G	1.05771e-08	-1.498	-1.02636
2483415	chr7:2483415:C:T	3.59963e-08	-1.75991e-10	-1.29964
2483674	chr7:2483674:G:A	3.03509e-08	-1.58852	0.118291
2483965	chr7:2483965:C:T	7.48613e-09	-1.72567	-1.14433
2484217	chr7:2484217:A:G	2.26347e-08	-1.66855	-0.0950164
2484400	chr7:2484400:A:G	1.60778e-08	-0.837723	-1.26789
2484499	chr7:2484499:G:C	9.85056e-09	-1.50048	-1.09504
2484528	chr7:2484528:G:A	1.7827e-08	-0.737362	-1.26498
2484605	chr7:2484605:A:G	3.6017e-08	-1.75991e-10	-1.29906
2484725	chr7:2484725:A:G	1.32765e-08	-1.62863	-0.668427
2485196	chr7:2485196:T:G	3.66009e-08	-1.75991e-10	-1.28298
2485305	chr7:2485305:A:G	1.10079e-08	-1.75217	-0.732271
2485482	chr7:2485482:G:A	7.87055e-09	-1.63932	-1.1806
2485593	chr7:2485593:C:T	1.33737e-08	-0.937434	-1.35233
2485654	chr7:2485654:G:A	5.04325e-08	-1.75991e-10	-0.962417
2485762	chr7:2485762:G:A	7.02042e-09	-1.78749	-1.14674
2485769	chr7:2485769:C:T	4.80513e-08	-1.75991e-10	-1.01078
2486133	chr7:2486133:C:T	7.29424e-09	-1.78531	-1.11066
2486473	chr7:2486473:A:G	8.02646e-09	-1.5935	-1.20681
2486501	chr7:2486501:T:A	9.30373e-09	-1.36668	-1.28596
2486740	chr7:2486740:AG:A	1.7509e-08	-1.56509	-0.455254
2486881	chr7:2486881:T:C	7.26408e-08	-1.75991e-10	-0.597527
2487186	chr7:2487186:C:T	4.49162e-08	-1.75991e-10	-1.07826
2487210	chr7:2487210:A:G	6.11186e-08	-1.75991e-10	-0.770236
2487433	chr7:2487433:A:G	3.93156e-08	-1.75991e-10	-1.21143
2487632	chr7:2487632:C:T	3.42122e-08	-1.75991e-10	-1.35047
2487736	chr7:2487736:G:GAC	5.49077e-08	-0.632127	-0.245272
2488072	chr7:2488072:G:A	2.21097e-08	-1.78703	-3.49551e-10
2488200	chr7:2488200:G:A	3.64971e-08	-1.75991e-10	-1.28582
2488299	chr7:2488299:A:C	2.2893e-08	-1.75222	-3.49551e-10
2488337	chr7:2488337:A:C	3.49907e-08	-1.75991e-10	-1.32797
2488346	chr7:2488346:A:G	4.54904e-08	-1.75991e-10	-1.06555
2488426	chr7:2488426:A:C	8.46439e-09	-1.69127	-1.05591
2488492	chr7:2488492:G:T	8.7528e-09	-1.6717	-1.04198
2488632	chr7:2488632:G:A	5.24903e-08	-1.75991e-10	-0.922425
2489595	chr7:2489595:T:C	4.23811e-08	-1.75991e-10	-1.13635
2489693	chr7:2489693:G:A	3.09241e-08	-0.172271	-1.27925
2489989	chr7:2489989:C:T	6.99735e-09	-1.6297	-1.30782
2490100	chr7:2490100:C:T	4.61709e-07	-1.75991e-10	1.25188
2490441	chr7:2490441:A:T	1.10838e-08	-1.15044	-1.32713
2490723	chr7:2490723:A:G	8.39327e-09	-1.62895	-1.12668
2490797	chr7:2490797:A:G	1.25956e-08	-1.55667	-0.793036
2491065	chr7:2491065:C:A	6.19596e-09	-1.70834	-1.35081
2491560	chr7:2491560:C:T	2.73708e-08	-1.57358	-3.49551e-10
2493524	chr7:2493524:G:A	4.27273e-08	-1.75991e-10	-1.12822
2493530	chr7:2493530:G:C	4.62755e-08	-1.75991e-10	-1.04844
2493535	chr7:2493535:T:G	4.62755e-08	-1.75991e-10	-1.04844
2494143	chr7:2494143:A:G	3.66465e-08	-1.28174	-3.49551e-10
2494156	chr7:2494156:T:C	1.11161e-08	-1.44573	-1.02892
2494482	chr7:2494482:G:C	3.47855e-08	-1.75991e-10	-1.33385
2494622	chr7:2494622:C:T	4.78999e-08	-1.75991e-10	-1.01394
2494758	chr7:2494758:A:C	7.51644e-09	-1.57389	-1.29207
2495049	chr7:2495049:G:C	8.15383e-09	-1.55505	-1.22951
2495085	chr7:2495085:C:T	6.28333e-08	-1.75991e-10	-0.742567
2495109	chr7:2495109:G:T	2.40904e-08	-1.70124	-3.49551e-10
2495157	chr7:2495157:C:A	6.72468e-09	-1.64473	-1.33254
2495229	chr7:2495229:A:G	1.47747e-08	-0.909664	-1.28047
2495380	chr7:2495380:A:C	3.90109e-08	-1.76657	0.547356
2495501	chr7:2495501:G:A	7.18132e-09	-1.59393	-1.31764
2495770	chr7:2495770:G:A	1.5166e-07	-1.75991e-10	0.138591
2495845	chr7:2495845:T:C	1.15048e-08	-1.13099	-1.30929
2496743	chr7:2496743:A:G	6.17559e-09	-1.71199	-1.35046
2496821	chr7:2496821:G:A	8.02886e-09	-1.78425	-1.01576
2496879	chr7:2496879:C:T	9.83014e-08	-1.75991e-10	-0.295014
2496910	chr7:2496910:G:A	4.14319e-08	-1.159	-3.49551e-10
2497081	chr7:2497081:A:G	2.53132e-08	-1.65173	-3.49551e-10
2497684	chr7:2497684:C:T	6.45458e-09	-1.66969	-1.34857
2497747	chr7:2497747:G:T	2.00376e-08	-0.735215	-1.15023
2498191	chr7:2498191:G:A	5.71374e-08	-1.75991e-10	-0.837594
2498451	chr7:2498451:G:A	7.25552e-09	-1.59463	-1.30666
2498622	chr7:2498622:G:C	7.45925e-09	-1.6042	-1.2694
2498714	chr7:2498714:C:T	3.52417e-08	-1.75991e-10	-1.32082
2498726	chr7:2498726:C:T	5.31598e-08	-1.75991e-10	-0.909751
2498887	chr7:2498887:G:A	6.19267e-09	-1.72071	-1.33898
2498969	chr7:2498969:G:A	5.90924e-09	-1.76214	-1.3444
2499279	chr7:2499279:T:G	8.24435e-09	-1.73432	-1.03921
2499507	chr7:2499507:G:A	6.27286e-08	-1.75991e-10	-0.744235
2499710	chr7:2499710:C:CT	2.75874e-08	-0.245636	-1.32006
2499755	chr7:2499755:A:G	5.39578e-07	-1.75991e-10	1.40773
2500042	chr7:2500042:A:G	6.99887e-09	-1.76948	-1.16783
2500771	chr7:2500771:C:T	6.10136e-08	-1.75991e-10	-0.771955
2500891	chr7:2500891:C:T	3.8511e-08	-1.75991e-10	-1.23211
2501201	chr7:2501201:C:A	5.43106e-08	-0.888334	-3.49551e-10
2501331	chr7:2501331:T:C	5.86758e-09	-1.78338	-1.33023
2501765	chr7:2501765:A:G	1.62075e-08	-1.71569	-0.381894
2501781	chr7:2501781:C:G	4.83077e-08	-1.75991e-10	-1.00546
2502354	chr7:2502354:T:C	1.29978e-08	-1.7401	-0.578179
2502606	chr7:2502606:A:G	8.73291e-09	-1.37219	-1.34376
2502662	chr7:2502662:C:T	1.52118e-08	-0.809156	-1.35183
2502710	chr7:2502710:A:G	2.3008e-08	-1.62656	-0.120648
2502844	chr7:2502844:C:T	2.21714e-08	-1.78425	-3.49551e-10
2502863	chr7:2502863:G:A	1.69121e-08	-1.6481	-0.406925
2503132	chr7:2503132:C:A	1.97841e-08	-1.61299	-0.285183
2503160	chr7:2503160:C:T	2.90701e-08	-1.61246	0.099111
2503183	chr7:2503183:T:G	1.60928e-08	-1.22992	-0.874764
2503296	chr7:2503296:C:G	5.39429e-08	-1.75991e-10	-0.895127
2503473	chr7:2503473:C:T	2.5813e-08	-1.58775	-0.0444244
2503750	chr7:2503750:G:A	8.36197e-09	-1.4277	-1.33166
2503755	chr7:2503755:C:T	8.28081e-09	-1.45742	-1.31169
2504150	chr7:2504150:C:T	8.93172e-09	-1.40071	-1.29273
2504572	chr7:2504572:C:G	1.00645e-08	-1.32414	-1.24989
2504782	chr7:2504782:G:A	2.77019e-08	-1.56155	-3.49551e-10
2504888	chr7:2504888:A:G	9.72389e-08	-0.305882	-3.49551e-10
2505346	chr7:2505346:G:A	5.09299e-08	-1.75991e-10	-0.952603
2505357	chr7:2505357:T:C	2.24108e-08	-1.74302	-0.0304891
2505456	chr7:2505456:G:A	1.94859e-08	-1.7473	-0.166063
2505743	chr7:2505743:T:G	2.22004e-08	-1.75286	-0.0300868
2505853	chr7:2505853:C:G	8.37493e-09	-1.59408	-1.16373
2505890	chr7:2505890:G:A	8.86742e-08	-1.75991e-10	-0.398084
2506145	chr7:2506145:T:A	2.23299e-08	-1.75688	-0.0202419
2506254	chr7:2506254:C:T	2.3238e-08	-1.78094	0.0436768
2506657	chr7:2506657:G:A	3.72757e-08	-1.75991e-10	-1.26471
2506909	chr7:2506909:G:A	5.36745e-08	-1.75991e-10	-0.900114
2506997	chr7:2506997:G:C	3.46891e-08	-1.75991e-10	-1.33663
2507424	chr7:2507424:T:C	6.28646e-09	-1.76602	-1.27863
2507434	chr7:2507434:C:T	1.97589e-08	-1.26728	-0.632173
2507484	chr7:2507484:G:A	1.52532e-08	-0.933982	-1.22428
2507551	chr7:2507551:T:A	1.15762e-08	-1.71281	-0.721289
2507603	chr7:2507603:G:A	3.41463e-08	-1.75991e-10	-1.3524
2507877	chr7:2507877:T:C	6.51158e-09	-1.74084	-1.26863
2508117	chr7:2508117:C:T	7.56917e-09	-1.58414	-1.27483
2508541	chr7:2508541:G:A	1.00774e-07	-1.75991e-10	-0.270174
2509298	chr7:2509298:G:C	2.40594e-08	-0.527173	-1.17535
2509689	chr7:2509689:G:T	4.67499e-08	-1.75991e-10	-1.03824
2509930	chr7:2509930:G:C	1.86103e-08	-1.02455	-0.934782
2510017	chr7:2510017:C:A	2.25879e-08	-1.76564	-3.49551e-10
2510420	chr7:2510420:G:C	1.8593e-08	-0.899954	-1.06031
2510539	chr7:2510539:G:A	2.17875e-08	-0.85467	-0.947048
2510832	chr7:2510832:C:T	3.5237e-08	-1.75991e-10	-1.32096
2510844	chr7:2510844:C:G	2.80258e-08	-0.555492	-0.994434
2510869	chr7:2510869:G:A	9.09671e-09	-1.32848	-1.34666
2511189	chr7:2511189:T:A	8.15666e-09	-1.545	-1.23922
2511205	chr7:2511205:G:A	7.03522e-09	-1.69201	-1.24012
2511296	chr7:2511296:A:G	2.30441e-08	-1.74564	-3.49551e-10
2511707	chr7:2511707:C:T	4.84235e-08	-1.75991e-10	-1.00307
2511816	chr7:2511816:C:T	3.29915e-08	-1.3868	-3.49551e-10
2512030	chr7:2512030:G:A	3.49534e-08	-1.75991e-10	-1.32904
2512044	chr7:2512044:G:A	8.18764e-09	-1.75334	-1.02709
2512091	chr7:2512091:G:A	1.33963e-08	-1.34101	-0.947063
2512784	chr7:2512784:C:A	7.81324e-09	-1.72497	-1.10226
2513139	chr7:2513139:CCTA:C	3.41566e-08	-1.75991e-10	-1.3521
2513396	chr7:2513396:T:C	1.2433e-08	-1.03108	-1.33162
2513549	chr7:2513549:G:A	8.20714e-09	-1.46523	-1.31282
2513589	chr7:2513589:A:G	7.34149e-09	-1.54955	-1.33996
2513772	chr7:2513772:T:C	3.51439e-08	-1.75991e-10	-1.3236
2514385	chr7:2514385:A:T	7.7276e-09	-1.55881	-1.27945
2514403	chr7:2514403:C:T	3.70322e-08	-0.171741	-1.09952
2514458	chr7:2514458:C:G	1.01754e-08	-1.36119	-1.20188
2514655	chr7:2514655:C:T	2.233e-08	-1.77712	-3.49551e-10
2515547	chr7:2515547:C:T	3.2079e-08	-1.41485	-3.49551e-10
2516523	chr7:2516523:A:C	1.2516e-08	-1.03211	-1.32393
2516764	chr7:2516764:G:A	6.67119e-09	-1.64012	-1.34514
2516980	chr7:2516980:C:T	6.63089e-07	-1.75991e-10	1.61386
2517005	chr7:2517005:C:T	6.64718e-09	-1.65457	-1.3343
2517041	chr7:2517041:CT:C	9.08028e-09	-1.46144	-1.21551
2517199	chr7:2517199:G:A	2.74328e-08	-1.57131	-3.49551e-10
2517579	chr7:2517579:G:C	4.21304e-08	-1.75991e-10	-1.14228
2517632	chr7:2517632:T:C	7.14414e-09	-1.78695	-1.12981
2517721	chr7:2517721:A:G	5.92829e-08	-1.75991e-10	-0.800733
2517743	chr7:2517743:T:C	7.7677e-09	-1.49486	-1.33821
2517964	chr7:2517964:G:A	2.28435e-08	-1.75439	-3.49551e-10
2518254	chr7:2518254:T:C	5.80134e-08	-1.75991e-10	-0.822379
2519103	chr7:2519103:C:A	7.36723e-09	-1.70866	-1.17735
2519267	chr7:2519267:G:A	6.86149e-09	-1.73124	-1.22588
2519485	chr7:2519485:G:A	4.69754e-08	-1.75991e-10	-1.03343
2519788	chr7:2519788:C:G	1.55567e-07	-1.75991e-10	0.164022
2520574	chr7:2520574:C:G	8.35713e-09	-1.42428	-1.33566
2520899	chr7:2520899:C:G	9.37768e-08	-0.342136	-3.49551e-10
2521143	chr7:2521143:G:A	9.29645e-09	-1.69685	-0.956567
2521968	chr7:2521968:A:G	5.6338e-08	-1.75991e-10	-0.851684
2522260	chr7:2522260:A:G	4.33356e-08	-1.75991e-10	-1.11408
2522837	chr7:2522837:C:T	3.92118e-08	-1.75991e-10	-1.21408
2522915	chr7:2522915:C:G	1.45581e-08	-1.07493	-1.12997
2522936	chr7:2522936:T:C	3.86407e-08	-1.75991e-10	-1.22875
2522978	chr7:2522978:A:C	8.53359e-09	-1.39477	-1.34427
2523240	chr7:2523240:A:T	6.32704e-09	-1.69057	-1.34765
2523791	chr7:2523791:C:T	3.58871e-08	-1.75991e-10	-1.30268
2523798	chr7:2523798:C:G	5.51126e-08	-1.75991e-10	-0.873674
2523974	chr7:2523974:C:T	6.64236e-08	-1.75991e-10	-0.687001
2524038	chr7:2524038:G:A	1.40272e-08	-1.19854	-1.04351
2524404	chr7:2524404:G:A	1.22272e-08	-1.21489	-1.1645
2524542	chr7:2524542:C:T	6.06939e-07	-1.75991e-10	1.52537
2524746	chr7:2524746:G:A	3.73763e-08	-1.75991e-10	-1.26202
2525215	chr7:2525215:A:G	1.06931e-08	-1.77237	-0.741077
2525649	chr7:2525649:C:T	6.32668e-09	-1.76932	-1.26896
2525945	chr7:2525945:G:A	2.28214e-08	-1.75535	-3.49551e-10
2526034	chr7:2526034:A:C	2.90748e-08	-0.479555	-1.03362
2526394	chr7:2526394:G:A	6.54874e-09	-1.65131	-1.35247
2526642	chr7:2526642:C:T	3.91998e-08	-1.75991e-10	-1.21438
2526850	chr7:2526850:C:T	8.12095e-09	-1.76071	-1.02789
2527409	chr7:2527409:G:A	3.5565e-08	-1.75991e-10	-1.31169
2527419	chr7:2527419:G:A	3.64959e-07	-1.75991e-10	1.01673
2527618	chr7:2527618:G:GGGGTACCTGTGCCCTGAAGTCC	6.86884e-08	-1.75991e-10	-0.653472
2527747	chr7:2527747:G:A	5.90041e-08	-1.75991e-10	-0.805446
2527893	chr7:2527893:C:G	3.07932e-08	-0.516655	-0.939105
2528770	chr7:2528770:C:T	7.56808e-08	-0.556528	-3.49551e-10
2528798	chr7:2528798:C:T	5.11636e-08	-1.75991e-10	-0.948024
2528869	chr7:2528869:T:C	6.78196e-08	-1.75991e-10	-0.666201
2529035	chr7:2529035:G:A	4.8326e-08	-1.75991e-10	-1.00508
2529136	chr7:2529136:T:C	2.30752e-08	-0.613071	-1.13122
2529260	chr7:2529260:C:T	9.32354e-08	-1.75991e-10	-0.347925
2529497	chr7:2529497:C:T	5.55506e-08	-1.75991e-10	-0.865759
2529668	chr7:2529668:G:C	2.4805e-07	-1.68564	2.31622
2529879	chr7:2529879:C:T	4.37253e-08	-1.75991e-10	-1.10512
2530051	chr7:2530051:C:T	3.5211e-08	-1.75991e-10	-1.32169
2530128	chr7:2530128:A:C	5.88504e-08	-1.75991e-10	-0.808054
2530300	chr7:2530300:TC:T	2.21187e-08	-1.78663	-3.49551e-10
2530770	chr7:2530770:C:T	1.12437e-08	-1.18176	-1.28148
2531470	chr7:2531470:C:T	7.7352e-08	-1.75991e-10	-0.534686
2531654	chr7:2531654:ACT:A	1.11666e-07	-1.75991e-10	-0.167543
2531702	chr7:2531702:C:T	2.28675e-08	-1.75334	-3.49551e-10
2531771	chr7:2531771:T:C	6.03858e-09	-1.7698	-1.31508
2531796	chr7:2531796:G:A	8.17544e-08	-1.75991e-10	-0.479333
2532212	chr7:2532212:C:T	7.58336e-09	-1.76415	-1.09294
2532382	chr7:2532382:C:T	1.88991e-08	-1.76785	-0.176093
2533159	chr7:2533159:C:T	4.5613e-08	-1.06286	-3.49551e-10
2533384	chr7:2533384:T:A	2.22376e-08	-1.78127	-3.49551e-10
2533650	chr7:2533650:T:C	1.04802e-08	-1.74094	-0.792625
2534604	chr7:2534604:G:A	1.10428e-07	-1.75991e-10	-0.178686
2534704	chr7:2534704:C:T	3.49531e-08	-1.75991e-10	-1.32905
2534931	chr7:2534931:G:A	7.62213e-08	-0.298125	-0.251288
2534972	chr7:2534972:C:T	3.45252e-08	-1.75991e-10	-1.34136
2537336	chr7:2537336:C:G	3.66159e-08	-1.75991e-10	-1.28257
2537657	chr7:2537657:G:C	4.49635e-08	-1.75991e-10	-1.0772
2538055	chr7:2538055:G:A	3.91519e-08	-1.75991e-10	-1.2156
2538057	chr7:2538057:C:G	1.57424e-07	1.48911	-1.31322
2538147	chr7:2538147:T:C	2.22828e-07	0.100049	0.423299
2538326	chr7:2538326:G:A	3.43294e-08	-1.75991e-10	-1.34705
2538547	chr7:2538547:C:T	7.16016e-09	-1.69485	-1.21967
2538604	chr7:2538604:C:T	1.16095e-07	1.17169	-1.30034
2538612	chr7:2538612:C:T	9.74902e-09	-1.31106	-1.29483
2538668	chr7:2538668:C:T	3.41573e-08	-1.75991e-10	-1.35208
2538737	chr7:2538737:G:A	1.31221e-08	-1.73878	-0.569976
2538800	chr7:2538800:G:T	2.36306e-07	-0.00840186	0.590476
2539100	chr7:2539100:C:T	4.32003e-08	-1.75991e-10	-1.11721
2539223	chr7:2539223:C:T	2.73904e-08	-1.57286	-3.49551e-10
2539260	chr7:2539260:C:T	3.74641e-08	-1.75991e-10	-1.25967
2540057	chr7:2540057:C:G	2.56308e-08	-1.72584	0.0865771
2540059	chr7:2540059:A:G	4.26899e-08	-1.75991e-10	-1.12909
2540436	chr7:2540436:T:C	1.86492e-07	-0.0754303	0.420765
2540481	chr7:2540481:T:C	8.43203e-08	-1.75991e-10	-0.44843
2540641	chr7:2540641:A:G	3.26647e-07	-0.0735748	0.979402
2540657	chr7:2540657:T:G	8.5236e-08	-1.75991e-10	-0.437629
2540935	chr7:2540935:C:T	7.80752e-08	-1.75991e-10	-0.525381
2541280	chr7:2541280:C:T	1.51793e-07	1.4597	-1.32023
2541413	chr7:2541413:G:A	3.50892e-08	-1.75991e-10	-1.32516
2541556	chr7:2541556:C:T	4.1193e-08	-1.75991e-10	-1.16478
2541945	chr7:2541945:A:G	1.2264e-08	-1.07985	-1.29653
2541960	chr7:2541960:G:A	1.46945e-07	1.42343	-1.31642
2542028	chr7:2542028:G:A	3.65644e-08	-1.75991e-10	-1.28398
2542050	chr7:2542050:T:C	1.00695e-07	-1.75991e-10	-0.270953
2542142	chr7:2542142:C:T	5.15393e-08	-1.75991e-10	-0.940708
2542225	chr7:2542225:C:T	3.68119e-08	-1.75991e-10	-1.27723
2542360	chr7:2542360:T:C	1.90451e-07	-0.0610909	0.427436
2542447	chr7:2542447:G:A	4.40203e-08	-1.0984	-3.49551e-10
2542599	chr7:2542599:A:G	1.93285e-07	-0.0341815	0.415295
2542950	chr7:2542950:G:A	1.60185e-07	1.50741	-1.31414
2543273	chr7:2543273:C:T	2.67826e-08	-1.5953	-3.49551e-10
2543465	chr7:2543465:C:T	5.04426e-08	-1.75991e-10	-0.962217
2543579	chr7:2543579:G:A	8.39653e-08	-1.75991e-10	-0.45265
2543694	chr7:2543694:C:T	3.46689e-08	-0.151633	-1.18558
2544066	chr7:2544066:A:G	7.05418e-08	-1.75991e-10	-0.626848
2544162	chr7:2544162:C:A	1.02542e-07	-1.75991e-10	-0.252779
2544364	chr7:2544364:G:A	1.0988e-07	-1.75991e-10	-0.183665
2544500	chr7:2544500:C:G	1.36928e-07	1.36414	-1.32774
2544569	chr7:2544569:C:T	2.65736e-08	-1.60314	-3.49551e-10
2544889	chr7:2544889:T:C	1.60588e-07	1.51708	-1.3213
2545989	chr7:2545989:C:T	7.39455e-08	-1.75991e-10	-0.579725
2546153	chr7:2546153:A:G	2.20868e-08	-1.78807	-3.49551e-10
2546296	chr7:2546296:C:T	1.44683e-07	1.42234	-1.33084
2546410	chr7:2546410:C:T	4.78449e-08	-1.75991e-10	-1.01509
2546461	chr7:2546461:T:A	9.98533e-09	-1.74565	-0.836289
2546471	chr7:2546471:C:T	5.69639e-08	-1.75991e-10	-0.840635
2546521	chr7:2546521:G:C	7.1393e-08	-1.75991e-10	-0.614853
2546669	chr7:2546669:A:G	7.21534e-08	-1.75991e-10	-0.604258
2546782	chr7:2546782:A:T	1.81646e-07	-1.72673	2.04573
2547139	chr7:2547139:C:T	4.22015e-08	-1.75991e-10	-1.1406
2547183	chr7:2547183:T:G	2.71885e-08	-1.58026	-3.49551e-10
2547185	chr7:2547185:C:T	8.17848e-08	-1.75991e-10	-0.478961
2547488	chr7:2547488:T:C	1.47356e-07	-0.229984	0.339782
2547516	chr7:2547516:C:T	9.43945e-09	-1.75504	-0.883116
2547698	chr7:2547698:C:T	3.99974e-08	-1.75991e-10	-1.19424
2547942	chr7:2547942:G:C	3.4564e-08	-1.34024	-3.49551e-10
2547979	chr7:2547979:A:G	6.62835e-07	-0.339921	1.95339
2548005	chr7:2548005:A:C	4.11445e-08	-1.74586	0.5799
2548273	chr7:2548273:T:C	2.25138e-08	-1.76892	-3.49551e-10
2548647	chr7:2548647:C:T	1.57153e-07	-1.76913	1.94329
2548689	chr7:2548689:G:A	2.39857e-08	-1.77808	0.0724887
2548917	chr7:2548917:A:C	1.2732e-07	-1.7686	1.73226
2548947	chr7:2548947:G:A	7.02712e-08	-1.75991e-10	-0.630691
2548995	chr7:2548995:T:C	1.34813e-07	-0.283426	0.304261
2549187	chr7:2549187:A:G	4.35017e-08	-1.11025	-3.49551e-10
2549346	chr7:2549346:G:A	4.26505e-08	-1.75991e-10	-1.13001
2549394	chr7:2549394:C:T	3.47312e-08	-1.75991e-10	-1.33541
2549979	chr7:2549979:G:A	2.91514e-08	-0.286469	-1.22408
2550103	chr7:2550103:C:T	8.08308e-08	-1.04426	0.553564
2550720	chr7:2550720:G:A	3.52195e-08	-1.75991e-10	-1.32145
2550749	chr7:2550749:C:T	1.75531e-07	-0.0352575	0.320022
2550785	chr7:2550785:T:C	9.55776e-08	-1.75991e-10	-0.323115
2550931	chr7:2550931:C:T	6.99044e-08	-1.75991e-10	-0.635924
2551122	chr7:2551122:C:T	5.55162e-08	-1.75991e-10	-0.866378
2551531	chr7:2551531:A:G	1.06252e-06	-0.174018	2.25937
2551921	chr7:2551921:T:C	3.74036e-08	-1.75991e-10	-1.26129
2552521	chr7:2552521:A:G	4.33756e-08	-1.75991e-10	-1.11316
2552579	chr7:2552579:T:C	5.57471e-08	-1.75991e-10	-0.862228
2552840	chr7:2552840:G:A	2.21119e-08	-1.78694	-3.49551e-10
2552972	chr7:2552972:C:T	6.60162e-07	-1.74041	3.34985
2553034	chr7:2553034:G:A	5.06018e-08	-1.75991e-10	-0.959066
2553045	chr7:2553045:A:C	1.2019e-08	-1.77655	-0.620017
2553311	chr7:2553311:A:G	2.96506e-08	-0.269386	-1.22419
2553352	chr7:2553352:G:A	2.08395e-07	-1.76758	2.22396
2553482	chr7:2553482:G:C	4.32632e-08	-1.11575	-3.49551e-10
2554033	chr7:2554033:C:T	2.48951e-08	-1.66838	-3.49551e-10
2554070	chr7:2554070:G:A	5.21709e-08	-1.75991e-10	-0.928528
2554657	chr7:2554657:C:T	4.98923e-08	-0.973186	-3.49551e-10
2554704	chr7:2554704:C:T	1.47733e-07	1.43346	-1.32111
2554715	chr7:2554715:A:C	4.11305e-08	-1.75991e-10	-1.1663
2554806	chr7:2554806:T:G	7.07917e-09	-1.75284	-1.17305
2555314	chr7:2555314:G:A	4.72692e-08	-1.02719	-3.49551e-10
2555362	chr7:2555362:C:T	4.7296e-08	-1.75991e-10	-1.02663
2555593	chr7:2555593:G:A	8.54952e-08	0.861618	-1.29621
2555772	chr7:2555772:G:A	2.7664e-08	-1.61042	0.0475011
2555792	chr7:2555792:T:C	5.26825e-08	-1.75991e-10	-0.918769
2555810	chr7:2555810:G:C	2.20873e-08	-1.78805	-3.49551e-10
2555845	chr7:2555845:C:G	5.06533e-08	-1.75991e-10	-0.958049
2555864	chr7:2555864:G:C	1.03595e-08	-1.39653	-1.14863
2556019	chr7:2556019:C:T	5.18021e-08	-1.75991e-10	-0.935623
2556528	chr7:2556528:C:T	7.13879e-08	-1.73028	1.11535
2556653	chr7:2556653:G:A	7.25925e-09	-1.77035	-1.13043
2556656	chr7:2556656:G:A	4.8041e-08	-1.75991e-10	-1.011
2556945	chr7:2556945:T:C	1.01112e-07	1.07399	-1.34082
2557068	chr7:2557068:G:C	2.23072e-08	-1.77814	-3.49551e-10
2557587	chr7:2557587:C:T	6.72955e-08	-1.75631	1.08235
2557694	chr7:2557694:A:G	3.09694e-08	-1.56685	0.116793
2557796	chr7:2557796:G:A	7.14921e-08	0.686739	-1.3002
2557846	chr7:2557846:G:A	8.32069e-08	0.87509	-1.33681
2558569	chr7:2558569:A:G	3.76379e-08	-1.75991e-10	-1.25504
2558729	chr7:2558729:T:C	5.46676e-08	-1.7763	0.894521
2558756	chr7:2558756:T:A	3.42069e-08	-1.75991e-10	-1.35062
2558792	chr7:2558792:T:C	6.70035e-08	0.664467	-1.34278
2559059	chr7:2559059:CGGGGT:C	3.44881e-08	-1.75991e-10	-1.34244
2559123	chr7:2559123:T:C	5.434e-08	-0.544725	-0.343067
2559176	chr7:2559176:G:T	3.42349e-08	-1.75991e-10	-1.34981
2559488	chr7:2559488:A:C	5.72519e-08	-1.75991e-10	-0.835592
2559692	chr7:2559692:A:G	1.13229e-08	-1.77288	-0.683343
2560231	chr7:2560231:A:G	3.41451e-08	-1.75991e-10	-1.35243
2560442	chr7:2560442:A:G	4.17713e-08	-1.68635	0.535504
2560547	chr7:2560547:G:A	2.44493e-08	-1.68645	-3.49551e-10
2560649	chr7:2560649:T:C	3.42005e-08	-1.75991e-10	-1.35081
2561220	chr7:2561220:A:G	3.50265e-08	-1.75991e-10	-1.32695
2561385	chr7:2561385:T:C	1.19448e-08	-1.26354	-1.13921
2561575	chr7:2561575:C:G	3.62763e-08	-1.75991e-10	-1.29189
2561716	chr7:2561716:C:T	3.45763e-08	-1.75991e-10	-1.33988
2561726	chr7:2561726:A:G	1.04819e-08	-1.67651	-0.8569
2561797	chr7:2561797:G:T	2.30548e-08	-1.74518	-3.49551e-10
2561878	chr7:2561878:A:C	3.18597e-08	-1.42171	-3.49551e-10
2561952	chr7:2561952:A:C	4.093e-08	-1.75991e-10	-1.17119
2561974	chr7:2561974:C:A	3.54208e-08	-1.75991e-10	-1.31575
2562133	chr7:2562133:A:G	1.88502e-07	-1.75991e-10	0.356058
2562148	chr7:2562148:CAT:C	4.81211e-08	-1.75991e-10	-1.00933
2562235	chr7:2562235:T:G	3.45107e-08	-1.75991e-10	-1.34178
2562558	chr7:2562558:T:C	7.09292e-08	-1.75991e-10	-0.621371
2562605	chr7:2562605:T:C	6.23167e-08	-1.75991e-10	-0.750824
2562786	chr7:2562786:A:G	4.10416e-08	-1.75991e-10	-1.16847
2562814	chr7:2562814:A:G	8.24369e-09	-1.78597	-0.987632
2562958	chr7:2562958:C:T	3.45804e-08	-1.75991e-10	-1.33977
2563042	chr7:2563042:C:T	1.12649e-07	-0.0639782	-0.0947971
2563201	chr7:2563201:C:T	6.87444e-09	-1.60531	-1.34993
2563475	chr7:2563475:C:T	1.03239e-07	-0.24601	-3.49551e-10
2563562	chr7:2563562:T:A	3.42995e-08	-1.75991e-10	-1.34792
2563575	chr7:2563575:T:G	3.52164e-08	-1.75991e-10	-1.32154
2563967	chr7:2563967:T:G	3.06211e-07	0.84122	-3.49551e-10
2564039	chr7:2564039:C:T	3.44451e-08	-1.75991e-10	-1.34369
2564134	chr7:2564134:G:C	1.34553e-08	-1.11463	-1.16904
2564260	chr7:2564260:G:T	3.34664e-08	-1.6676	0.295093
2564399	chr7:2564399:AG:A	3.42363e-08	-1.75991e-10	-1.34977
2564523	chr7:2564523:G:A	4.91049e-08	-1.75991e-10	-0.989093
2564686	chr7:2564686:T:C	3.467e-08	-1.75991e-10	-1.33718
2564844	chr7:2564844:C:T	1.13617e-07	1.13409	-1.28432
2564880	chr7:2564880:G:A	3.4281e-08	-1.75991e-10	-1.34846
2565182	chr7:2565182:C:T	1.05651e-07	1.06471	-1.28762
2565332	chr7:2565332:C:T	3.45562e-08	-1.75991e-10	-1.34047
2565345	chr7:2565345:G:A	1.20346e-07	-1.75991e-10	-0.0926833
2565363	chr7:2565363:A:G	3.95673e-08	-1.20505	-3.49551e-10
2565378	chr7:2565378:C:G	6.97686e-09	-1.59152	-1.34894
2565430	chr7:2565430:G:A	7.44036e-08	-1.18504	0.611495
2565735	chr7:2565735:C:T	2.21485e-08	-1.78528	-3.49551e-10
2565781	chr7:2565781:A:T	3.49455e-08	-1.75991e-10	-1.32926
2565790	chr7:2565790:A:G	9.6305e-08	0.969676	-1.28521
2566159	chr7:2566159:A:C	6.70681e-08	-1.75991e-10	-0.677344
2566393	chr7:2566393:A:G	2.21053e-08	-1.78723	-3.49551e-10
2566460	chr7:2566460:T:G	7.77168e-09	-1.51407	-1.3185
2566892	chr7:2566892:G:T	4.37787e-08	-1.75991e-10	-1.10391
2567045	chr7:2567045:C:G	4.65811e-08	-1.75991e-10	-1.04186
2567300	chr7:2567300:G:A	1.39632e-08	-1.42128	-0.825351
2567303	chr7:2567303:G:A	7.20244e-08	0.079614	-0.685662
2567556	chr7:2567556:C:T	3.7631e-08	-1.75991e-10	-1.25522
2567618	chr7:2567618:A:G	1.12149e-08	-1.75108	-0.714726
2567625	chr7:2567625:C:T	9.5661e-08	-1.75991e-10	-0.322242
2567703	chr7:2567703:G:C	5.23201e-08	-1.75991e-10	-0.925671
2567705	chr7:2567705:G:A	5.95632e-09	-1.74614	-1.35246
2567767	chr7:2567767:G:A	3.41456e-08	-1.75991e-10	-1.35242
2567772	chr7:2567772:C:T	9.15045e-07	-1.75991e-10	1.93592
2567834	chr7:2567834:C:T	6.21138e-09	-1.7147	-1.34197
2568261	chr7:2568261:A:T	1.9373e-07	-0.446983	0.830397
2568469	chr7:2568469:T:C	3.61676e-07	1.0077	-3.49551e-10
2568535	chr7:2568535:T:C	1.60393e-07	-1.77991	1.97449
2568543	chr7:2568543:A:T	1.11713e-08	-1.77865	-0.691058
2568551	chr7:2568551:C:T	4.89528e-08	-1.75991e-10	-0.992197
2568626	chr7:2568626:G:A	9.37137e-09	-1.78724	-0.858153
2568638	chr7:2568638:G:A	7.98901e-07	-1.75991e-10	1.80018
2569050	chr7:2569050:C:T	3.19493e-07	-1.75991e-10	0.883682
2569206	chr7:2569206:G:A	1.88174e-07	1.70062	-1.3463
2569213	chr7:2569213:T:C	1.3487e-07	-0.659714	0.680971
2569255	chr7:2569255:C:T	7.26904e-08	-1.75991e-10	-0.596844
2569313	chr7:2569313:C:G	4.88941e-08	-1.75991e-10	-0.993396
2569675	chr7:2569675:A:G	1.42743e-07	-0.529049	0.607044
2569695	chr7:2569695:C:T	9.58185e-08	-1.75991e-10	-0.320597
2569788	chr7:2569788:A:G	3.41532e-08	-1.75991e-10	-1.3522
2569868	chr7:2569868:G:A	8.29022e-07	-1.75991e-10	1.83719
2570131	chr7:2570131:C:T	1.90391e-08	-1.10365	-0.832908
2570170	chr7:2570170:T:C	3.84135e-08	-1.75991e-10	-1.23464
2570302	chr7:2570302:C:T	6.41577e-08	-0.721709	-3.49551e-10
2570588	chr7:2570588:TAAAC:T	2.24123e-08	-1.77344	-3.49551e-10
2570806	chr7:2570806:CATTT:C	3.42847e-08	-1.75991e-10	-1.34835
2571284	chr7:2571284:A:G	3.41454e-08	-1.75991e-10	-1.35242
2571358	chr7:2571358:A:G	3.41798e-08	-1.75991e-10	-1.35142
2571607	chr7:2571607:G:A	1.42084e-07	0.0733655	-3.49551e-10
2571778	chr7:2571778:G:A	4.23875e-08	-0.517245	-0.618953
2571800	chr7:2571800:G:A	4.72542e-08	-0.476244	-0.551267
2571875	chr7:2571875:A:G	4.0398e-08	-0.486457	-0.697815
2572020	chr7:2572020:G:T	5.81545e-08	-0.393578	-0.426371
2572120	chr7:2572120:T:C	2.99284e-07	-1.75991e-10	0.818341
2572256	chr7:2572256:C:T	1.83168e-07	-1.75991e-10	0.327349
2572274	chr7:2572274:G:C	3.5395e-08	-1.75991e-10	-1.31648
2572528	chr7:2572528:C:T	3.55781e-08	-1.75991e-10	-1.31132
2572531	chr7:2572531:C:T	5.58393e-08	-1.75991e-10	-0.860575
2572589	chr7:2572589:G:A	5.85559e-08	-1.75991e-10	-0.813071
2572661	chr7:2572661:C:A	5.24786e-07	2.01648	-0.636538
2572701	chr7:2572701:T:C	5.1808e-08	-0.368684	-0.566824
2572732	chr7:2572732:C:T	9.72346e-08	-1.75991e-10	-0.305926
2572740	chr7:2572740:C:T	5.90771e-08	-1.75991e-10	-0.80421
2572821	chr7:2572821:G:A	7.02935e-08	-1.75991e-10	-0.630374
2573173	chr7:2573173:T:C	5.23833e-08	-0.407113	-0.517353
2573428	chr7:2573428:T:C	5.33452e-08	-0.394166	-0.512102
2573499	chr7:2573499:G:A	1.49691e-08	-0.869062	-1.308
2573695	chr7:2573695:G:A	3.41558e-08	-1.75991e-10	-1.35212
2573790	chr7:2573790:T:G	2.3322e-08	-0.478327	-1.25533
2573907	chr7:2573907:G:T	8.98064e-08	-1.75991e-10	-0.385396
2573910	chr7:2573910:G:A	5.74606e-08	-0.420448	-0.411505
2573930	chr7:2573930:A:G	1.57297e-07	-1.75991e-10	0.17508
2573936	chr7:2573936:G:A	1.63353e-07	-1.75991e-10	0.212863
2573939	chr7:2573939:T:G	1.84054e-08	-0.704847	-1.26556
2574051	chr7:2574051:T:C	9.58468e-08	-1.75991e-10	-0.320302
2574120	chr7:2574120:G:A	8.62611e-08	-1.75991e-10	-0.425674
2574148	chr7:2574148:G:A	5.91834e-08	-1.75991e-10	-0.802412
2574203	chr7:2574203:T:G	3.42925e-08	-1.75991e-10	-1.34813
2574213	chr7:2574213:C:G	1.28587e-08	-1.71172	-0.617316
2574219	chr7:2574219:C:G	3.42848e-08	-1.75991e-10	-1.34835
2574535	chr7:2574535:C:T	3.05996e-08	-1.0975	-0.364569
2574780	chr7:2574780:C:T	1.94374e-08	-1.22377	-0.692088
2575234	chr7:2575234:A:G	1.74046e-08	-1.74855	-0.277764
2575250	chr7:2575250:A:G	5.94609e-09	-1.74809	-1.35223
2575555	chr7:2575555:T:G	6.32838e-09	-1.68555	-1.35246
2575723	chr7:2575723:G:A	2.20895e-08	-1.78795	-3.49551e-10
2575769	chr7:2575769:A:T	6.10496e-09	-1.73258	-1.34137
2575802	chr7:2575802:CA:C	1.14896e-07	-1.75991e-10	-0.139025
2575857	chr7:2575857:C:T	1.41495e-08	-1.23814	-0.995231
2576143	chr7:2576143:C:T	7.62794e-08	0.189961	-0.738611
2576239	chr7:2576239:T:C	5.99622e-09	-1.73957	-1.35235
2577112	chr7:2577112:C:T	7.37908e-08	-1.75991e-10	-0.581818
2577861	chr7:2577861:G:C	3.4428e-08	-1.75991e-10	-1.34418
2578436	chr7:2578436:C:CA	6.26078e-09	-1.69847	-1.35028
2578731	chr7:2578731:A:G	5.58739e-08	-1.75991e-10	-0.859956
2578760	chr7:2578760:C:T	3.95518e-08	-1.75991e-10	-1.20544
2578767	chr7:2578767:C:T	9.03035e-08	-1.75991e-10	-0.379877
2579006	chr7:2579006:T:C	6.20801e-09	-1.75122	-1.306
2579097	chr7:2579097:A:G	3.43688e-08	-1.3459	-3.49551e-10
2579122	chr7:2579122:C:T	5.59055e-08	-1.75991e-10	-0.859391
2579274	chr7:2579274:G:C	2.23065e-08	-0.760224	-1.01795
2579291	chr7:2579291:G:A	1.94045e-07	-1.75991e-10	0.385038
2579457	chr7:2579457:C:G	4.40487e-07	-1.75991e-10	1.20483
2579479	chr7:2579479:A:G	8.96769e-08	-1.75991e-10	-0.386839
2579633	chr7:2579633:T:C	4.73421e-08	-1.02565	-3.49551e-10
2579782	chr7:2579782:T:C	6.25926e-08	-0.428339	-0.318066
2579850	chr7:2579850:T:C	1.48938e-08	-1.64281	-0.539301
2580093	chr7:2580093:T:C	3.56851e-08	-1.75991e-10	-1.30832
2580137	chr7:2580137:G:A	3.93801e-08	-1.75991e-10	-1.20979
2580286	chr7:2580286:G:A	3.43483e-08	-1.75991e-10	-1.3465
2580306	chr7:2580306:AAAG:A	8.654e-08	-1.75991e-10	-0.422446
2580330	chr7:2580330:C:T	5.62467e-08	-1.75991e-10	-0.853305
2580411	chr7:2580411:A:C	7.31884e-08	-1.75991e-10	-0.590016
2580435	chr7:2580435:C:T	9.20796e-08	-1.75991e-10	-0.3604
2580522	chr7:2580522:G:C	7.13692e-08	-1.75991e-10	-0.615186
2580709	chr7:2580709:A:G	1.98653e-08	-0.858254	-1.03582
2580902	chr7:2580902:T:G	3.43487e-08	-1.75991e-10	-1.34649
2581034	chr7:2581034:G:A	8.7985e-08	-1.75991e-10	-0.405886
2581445	chr7:2581445:A:G	4.71711e-08	-1.75991e-10	-1.02927
2581732	chr7:2581732:T:C	1.23834e-08	-1.70994	-0.656757
2581819	chr7:2581819:C:T	3.93274e-08	-1.75991e-10	-1.21113
2581865	chr7:2581865:G:A	4.82424e-07	-1.75991e-10	1.29577
2581891	chr7:2581891:T:A	6.21387e-09	-1.7425	-1.31377
2581933	chr7:2581933:T:C	6.3244e-09	-1.78728	-1.25136
2581977	chr7:2581977:G:A	2.22217e-08	-1.78198	-3.49551e-10
2582008	chr7:2582008:G:A	3.62678e-08	-1.75991e-10	-1.29212
2582088	chr7:2582088:C:T	4.11993e-08	-1.75991e-10	-1.16463
2582097	chr7:2582097:T:C	2.30204e-08	-1.74667	-3.49551e-10
2582108	chr7:2582108:C:A	5.44676e-08	-1.75991e-10	-0.885447
2582289	chr7:2582289:C:G	3.37517e-07	-1.75991e-10	0.938563
2582356	chr7:2582356:C:T	3.43691e-08	-1.75991e-10	-1.3459
2582366	chr7:2582366:C:T	2.35649e-07	1.65601	-1.07672
2582467	chr7:2582467:C:T	2.16432e-07	1.62641	-1.13219
2582499	chr7:2582499:G:A	2.14021e-08	-0.535032	-1.28453
2582546	chr7:2582546:C:T	3.44642e-08	-1.75991e-10	-1.34313
2582691	chr7:2582691:G:A	6.75026e-06	-1.75991e-10	3.93428
2582835	chr7:2582835:A:G	4.09309e-08	-1.75991e-10	-1.17117
2582938	chr7:2582938:T:C	2.16674e-08	-0.828463	-0.978782
2582975	chr7:2582975:G:T	1.25311e-08	-1.73049	-0.624348
2583015	chr7:2583015:T:C	1.46626e-08	-1.55296	-0.644795
2583054	chr7:2583054:C:A	8.25909e-08	-1.75991e-10	-0.469153
2583099	chr7:2583099:T:G	2.21463e-08	-1.78538	-3.49551e-10
2583150	chr7:2583150:C:G	1.59259e-07	-1.75991e-10	0.187481
2583290	chr7:2583290:G:A	4.35104e-08	-1.75991e-10	-1.11005
2583321	chr7:2583321:C:T	4.51247e-07	-1.75991e-10	1.22896
2583401	chr7:2583401:A:T	3.44418e-08	-1.75991e-10	-1.34378
2583405	chr7:2583405:T:C	1.34302e-08	-1.28927	-0.996277
2583491	chr7:2583491:A:T	4.69721e-08	-1.75991e-10	-1.0335
2583525	chr7:2583525:T:C	1.58319e-07	-1.75991e-10	0.181557
2583717	chr7:2583717:G:A	6.8657e-09	-1.60536	-1.35116
2583719	chr7:2583719:G:A	5.87564e-08	-1.75991e-10	-0.809654
2584094	chr7:2584094:C:T	3.89884e-08	-1.75991e-10	-1.21979
2584167	chr7:2584167:G:T	1.10355e-08	-1.5842	-0.89774
2584277	chr7:2584277:C:T	3.41957e-08	-1.75991e-10	-1.35095
2584330	chr7:2584330:G:A	1.48141e-07	-1.75991e-10	0.115112
2584373	chr7:2584373:C:T	3.63055e-08	-1.75991e-10	-1.29108
2584385	chr7:2584385:C:G	5.61198e-08	-1.75991e-10	-0.855563
2584430	chr7:2584430:G:C	3.42592e-08	-1.75991e-10	-1.3491
2584778	chr7:2584778:T:C	3.42674e-08	-1.75991e-10	-1.34886
2584794	chr7:2584794:C:T	2.00312e-08	-0.849306	-1.03646
2585019	chr7:2585019:C:T	6.92397e-08	-1.75991e-10	-0.645478
2585091	chr7:2585091:G:A	4.86761e-08	-1.75991e-10	-0.997864
2585185	chr7:2585185:A:G	2.20889e-08	-1.78798	-3.49551e-10
2585228	chr7:2585228:G:A	4.77039e-08	0.11106	-1.1291
2585383	chr7:2585383:CAT:C	4.19346e-08	-1.75991e-10	-1.14694
2585477	chr7:2585477:G:A	5.84975e-08	-1.75991e-10	-0.814069
2585774	chr7:2585774:C:G	1.22477e-08	-1.71161	-0.6661
2585796	chr7:2585796:A:G	4.6696e-07	-1.75991e-10	1.26319
2586023	chr7:2586023:GC:G	2.18609e-08	-0.76584	-1.03251
2586204	chr7:2586204:C:T	2.21877e-07	1.6689	-1.14983
2586262	chr7:2586262:C:T	4.55925e-08	-1.75991e-10	-1.06331
2586332	chr7:2586332:C:T	7.74951e-08	-1.75991e-10	-0.532838
2586586	chr7:2586586:G:T	3.8867e-08	-1.75991e-10	-1.22291
2586805	chr7:2586805:G:A	4.65047e-08	-1.75991e-10	-1.0435
2586927	chr7:2586927:G:A	8.55338e-08	-1.75991e-10	-0.434141
2586976	chr7:2586976:T:C	7.2479e-09	-1.74854	-1.1538
2587062	chr7:2587062:G:A	1.61852e-07	-1.75991e-10	0.203628
2587068	chr7:2587068:C:G	3.50954e-08	-1.75991e-10	-1.32498
2587237	chr7:2587237:C:T	4.25171e-08	-1.75991e-10	-1.13315
2587240	chr7:2587240:G:A	3.42678e-08	-1.75991e-10	-1.34885
2587277	chr7:2587277:C:T	1.87161e-07	1.48955	-1.14063
2587660	chr7:2587660:C:T	1.9284e-08	-0.676101	-1.24768
2587676	chr7:2587676:T:A	1.47016e-08	-1.71886	-0.476235
2587937	chr7:2587937:G:A	2.11041e-07	-1.75991e-10	0.468998
2587939	chr7:2587939:GC:G	3.47361e-08	-1.75991e-10	-1.33527
2587944	chr7:2587944:CAG:C	1.24797e-08	-1.54432	-0.814629
2587980	chr7:2587980:T:C	3.42549e-08	-1.75991e-10	-1.34922
2588103	chr7:2588103:C:T	3.45614e-08	-1.75991e-10	-1.34032
2588105	chr7:2588105:C:T	5.31699e-08	-1.75991e-10	-0.90956
2588283	chr7:2588283:C:T	3.49656e-08	-0.145346	-1.18334
2588345	chr7:2588345:T:C	3.59735e-08	-1.75991e-10	-1.30027
2588446	chr7:2588446:C:T	1.75735e-07	-1.75991e-10	0.285923
2588449	chr7:2588449:G:C	7.47815e-08	-0.555274	-0.0132081
2588515	chr7:2588515:G:A	4.02662e-08	-1.75991e-10	-1.18754
2588601	chr7:2588601:C:A	2.41519e-08	-1.69869	-3.49551e-10
2588960	chr7:2588960:T:C	1.24504e-08	-1.45521	-0.906086
2589079	chr7:2589079:G:A	1.01497e-08	-1.59674	-0.968871
2589386	chr7:2589386:A:C	6.66834e-09	-1.63451	-1.35117
2589409	chr7:2589409:A:G	2.68012e-07	-1.75991e-10	0.707977
2589461	chr7:2589461:G:T	1.68581e-07	-1.75991e-10	0.244364
2589724	chr7:2589724:G:A	2.47608e-07	-1.75991e-10	0.628793
2589753	chr7:2589753:G:A	5.48391e-08	-1.75991e-10	-0.87865
2589973	chr7:2589973:T:C	2.10159e-07	-1.75991e-10	0.464811
2590026	chr7:2590026:G:A	4.49574e-08	-1.75991e-10	-1.07734
2590037	chr7:2590037:G:A	3.88084e-07	-1.75991e-10	1.07817
2590095	chr7:2590095:G:A	7.47908e-09	-1.52162	-1.34933
2590297	chr7:2590297:C:A	6.40945e-09	-1.67377	-1.35151
2590362	chr7:2590362:A:G	1.71294e-08	-1.0982	-0.944059
2590418	chr7:2590418:A:G	1.80171e-08	-0.852789	-1.13894
2590895	chr7:2590895:G:T	1.81151e-07	-1.75991e-10	0.316277
2591033	chr7:2591033:G:A	6.30976e-08	-1.75991e-10	-0.73837
2591267	chr7:2591267:G:A	1.00448e-08	-1.75129	-0.824703
2591306	chr7:2591306:G:A	6.39858e-08	-1.75991e-10	-0.724392
2591328	chr7:2591328:C:G	1.9313e-07	-1.75991e-10	0.380309
2591338	chr7:2591338:T:C	6.36527e-09	-1.74539	-1.2868
2591371	chr7:2591371:G:A	3.41991e-08	-1.75991e-10	-1.35085
2591393	chr7:2591393:T:C	1.90127e-07	-1.75991e-10	0.364638
2591569	chr7:2591569:C:T	3.69424e-08	-1.75991e-10	-1.27369
2592277	chr7:2592277:G:A	3.69247e-08	-1.75991e-10	-1.27417
2592296	chr7:2592296:A:G	1.30812e-08	-1.74595	-0.565925
2592401	chr7:2592401:CAA:C	1.03922e-08	-1.47509	-1.06691
2592481	chr7:2592481:G:A	1.13125e-06	-1.75991e-10	2.14802
2592644	chr7:2592644:C:T	3.41657e-08	-1.75991e-10	-1.35183
2592752	chr7:2592752:C:G	3.59516e-08	-1.75991e-10	-1.30088
2593189	chr7:2593189:G:A	2.71457e-08	-1.58183	-3.49551e-10
2593223	chr7:2593223:G:A	6.95943e-09	-1.60469	-1.33827
2593681	chr7:2593681:C:T	3.54235e-08	-1.75991e-10	-1.31568
2593947	chr7:2593947:T:C	3.45617e-08	-1.75991e-10	-1.34031
2593994	chr7:2593994:G:C	4.90468e-08	0.297519	-1.2878
2593995	chr7:2593995:C:T	5.01515e-08	0.303032	-1.27104
2594203	chr7:2594203:T:C	5.98424e-08	-1.75991e-10	-0.791338
2594417	chr7:2594417:A:G	4.30317e-08	-1.75991e-10	-1.12112
2594450	chr7:2594450:A:G	3.47735e-08	-1.75991e-10	-1.3342
2594697	chr7:2594697:G:A	2.59747e-08	-1.62593	-3.49551e-10
2594727	chr7:2594727:G:A	9.29971e-08	-1.75991e-10	-0.350485
2594750	chr7:2594750:A:G	5.97897e-08	-1.75991e-10	-0.792219
2594799	chr7:2594799:C:G	5.998e-08	-1.75991e-10	-0.789042
2594901	chr7:2594901:A:G	3.87552e-08	-1.75991e-10	-1.22579
2595149	chr7:2595149:T:G	1.07753e-08	-1.19138	-1.31441
2595219	chr7:2595219:G:A	4.99463e-08	-1.75991e-10	-0.972104
2595263	chr7:2595263:C:T	3.85124e-08	-1.23207	-3.49551e-10
2595329	chr7:2595329:A:G	1.26287e-07	-1.75991e-10	-0.0444919
2595433	chr7:2595433:C:T	1.62069e-08	-1.04954	-1.04807
2595442	chr7:2595442:G:A	3.97433e-08	-1.75991e-10	-1.20061
2595815	chr7:2595815:T:C	3.41447e-08	-1.75991e-10	-1.35245
2595859	chr7:2595859:A:G	8.98128e-08	-1.75991e-10	-0.385326
2596886	chr7:2596886:A:G	1.88011e-07	-1.75991e-10	0.353447
2597055	chr7:2597055:C:T	5.80444e-09	-1.77305	-1.35138
2597145	chr7:2597145:G:A	3.9583e-08	-1.75991e-10	-1.20465
2597430	chr7:2597430:A:G	7.75377e-09	-1.6051	-1.22978
2597538	chr7:2597538:C:T	5.66429e-08	-1.75991e-10	-0.846287
2597626	chr7:2597626:A:G	3.3041e-08	-1.3853	-3.49551e-10
2597628	chr7:2597628:G:GGAT	3.42874e-08	-1.75991e-10	-1.34828
2597717	chr7:2597717:G:A	4.22461e-08	-1.75991e-10	-1.13954
2597944	chr7:2597944:A:G	4.58256e-08	-1.75991e-10	-1.05821
2597949	chr7:2597949:T:C	4.22412e-08	-1.75991e-10	-1.13966
2598665	chr7:2598665:C:G	3.5915e-08	-1.75991e-10	-1.3019
2598713	chr7:2598713:C:G	1.70516e-08	-1.20809	-0.838717
2598743	chr7:2598743:T:G	2.71285e-08	-0.246143	-1.33632
2598990	chr7:2598990:C:T	4.49488e-08	-1.07753	-3.49551e-10
2599004	chr7:2599004:C:G	7.96415e-08	-1.75991e-10	-0.505518
2599064	chr7:2599064:A:G	1.28039e-08	-1.01864	-1.31466
2599607	chr7:2599607:C:T	4.04704e-08	-1.75991e-10	-1.18248
2599618	chr7:2599618:T:C	8.09209e-09	-1.71432	-1.07784
2599789	chr7:2599789:TTTTTC:T	5.46697e-08	-0.881743	-3.49551e-10
2599953	chr7:2599953:A:C	9.00222e-09	-1.75895	-0.926632
2600159	chr7:2600159:C:T	5.32596e-08	-1.75991e-10	-0.907875
2600318	chr7:2600318:G:A	2.32102e-08	-1.73846	-3.49551e-10
2600360	chr7:2600360:C:T	7.90898e-09	-1.77245	-1.0426
2600390	chr7:2600390:A:G	4.20456e-08	-1.75991e-10	-1.1443
2600507	chr7:2600507:C:T	1.38484e-08	-1.24717	-1.00772
2600899	chr7:2600899:C:T	7.31732e-09	-1.78546	-1.10734
2600961	chr7:2600961:G:T	7.8516e-09	-1.77306	-1.04928
2601263	chr7:2601263:T:C	5.92976e-09	-1.78521	-1.31786
2601310	chr7:2601310:G:A	7.44392e-08	-1.75991e-10	-0.573071
2601351	chr7:2601351:G:C	7.19832e-09	-1.73773	-1.17148
2601496	chr7:2601496:C:T	5.79309e-08	-1.75991e-10	-0.823802
2601652	chr7:2601652:C:T	5.46523e-08	-1.75991e-10	-0.882062
2601726	chr7:2601726:T:C	3.41522e-08	-1.75991e-10	-1.35223
2601738	chr7:2601738:C:T	8.18484e-09	-1.7844	-0.99637
2601841	chr7:2601841:C:T	5.72484e-09	-1.78758	-1.35066
2601868	chr7:2601868:AC:A	3.41873e-08	-1.75991e-10	-1.3512
2601991	chr7:2601991:T:G	1.79537e-08	-0.789641	-1.20562
2602023	chr7:2602023:G:A	8.17474e-08	-1.75991e-10	-0.479419
2602149	chr7:2602149:G:T	2.01423e-07	-1.75991e-10	0.422354
2602416	chr7:2602416:C:T	6.65272e-09	-1.75331	-1.23472
2602481	chr7:2602481:T:C	3.34641e-08	-0.0210086	-1.35157
2602508	chr7:2602508:A:G	8.21518e-09	-1.77978	-0.997285
2602521	chr7:2602521:C:T	1.70881e-07	-1.75991e-10	0.257916
2602555	chr7:2602555:G:A	9.439e-09	-1.28907	-1.34913
2602589	chr7:2602589:C:G	2.25074e-08	-1.76921	-3.49551e-10
2602837	chr7:2602837:A:G	7.95661e-09	-1.77512	-1.03393
2602914	chr7:2602914:C:T	1.35374e-08	-1.04962	-1.22797
2603082	chr7:2603082:C:T	3.67246e-08	-1.75991e-10	-1.27961
2603450	chr7:2603450:T:C	1.00678e-08	-1.29078	-1.28292
2603466	chr7:2603466:A:G	6.91259e-09	-1.65266	-1.29704
2603493	chr7:2603493:A:G	7.34073e-09	-1.77467	-1.11494
2603512	chr7:2603512:T:C	9.85538e-08	-1.75991e-10	-0.292451
2603707	chr7:2603707:G:A	6.93933e-09	-1.78615	-1.1597
2603811	chr7:2603811:G:A	5.98029e-08	-1.75991e-10	-0.791999
2603973	chr7:2603973:T:C	8.53126e-09	-1.60942	-1.1299
2604274	chr7:2604274:G:A	2.24291e-08	-1.77269	-3.49551e-10
2604546	chr7:2604546:C:T	3.58442e-08	-1.75991e-10	-1.30387
2604693	chr7:2604693:A:G	8.48397e-09	-1.7467	-0.998179
2604756	chr7:2604756:C:T	3.45495e-08	-1.75991e-10	-1.34066
2604885	chr7:2604885:C:T	2.42891e-08	-1.48334	-0.209681
2604955	chr7:2604955:C:T	5.88463e-08	-1.75991e-10	-0.808125
2604973	chr7:2604973:G:T	9.06577e-09	-1.74536	-0.933182
2605016	chr7:2605016:C:A	2.37178e-08	-1.71683	-3.49551e-10
2605045	chr7:2605045:G:A	5.74646e-09	-1.78521	-1.34926
2605394	chr7:2605394:G:A	3.44876e-08	-1.75991e-10	-1.34245
2605498	chr7:2605498:C:T	2.08019e-08	-1.60385	-0.244162
2605567	chr7:2605567:T:C	8.01308e-09	-1.74312	-1.05885
2605740	chr7:2605740:C:T	1.71473e-08	-0.951569	-1.08964
2605892	chr7:2605892:G:A	1.04343e-08	-1.19473	-1.34323
2606313	chr7:2606313:C:T	1.55213e-08	-0.942193	-1.19865
2606371	chr7:2606371:C:T	7.57731e-09	-1.74227	-1.11562
2606589	chr7:2606589:A:G	2.23151e-08	-1.27627	-0.501519
2606612	chr7:2606612:T:C	2.33659e-08	-1.54514	-0.18664
2606938	chr7:2606938:C:T	3.65355e-08	-1.75991e-10	-1.28477
2607089	chr7:2607089:A:G	2.3719e-08	-1.5702	-0.146575
2607373	chr7:2607373:G:A	6.85077e-09	-1.76003	-1.19866
2607551	chr7:2607551:T:C	3.60355e-08	-1.75991e-10	-1.29855
2607691	chr7:2607691:TC:T	1.03616e-08	-1.29674	-1.2482
2607862	chr7:2607862:G:C	3.60388e-08	-1.75991e-10	-1.29846
2607866	chr7:2607866:G:A	2.08692e-08	-0.999191	-0.845587
2607877	chr7:2607877:T:C	1.36121e-08	-1.27091	-1.00119
2607971	chr7:2607971:C:T	9.30384e-08	-1.75991e-10	-0.35004
2608166	chr7:2608166:G:A	7.26707e-09	-1.75852	-1.14118
2608218	chr7:2608218:C:T	4.60012e-08	-1.75991e-10	-1.05439
2608219	chr7:2608219:G:A	8.8073e-08	-1.75991e-10	-0.404887
2608225	chr7:2608225:G:A	3.86145e-08	-1.75991e-10	-1.22943
2608329	chr7:2608329:C:G	6.25775e-09	-1.71688	-1.33235
2608473	chr7:2608473:C:A	2.49521e-08	-0.977898	-0.688198
2608852	chr7:2608852:GTT:G	7.08602e-09	-1.76448	-1.16045
2608964	chr7:2608964:C:T	8.30635e-09	-1.7881	-0.97793
2609042	chr7:2609042:C:T	6.61271e-09	-1.78227	-1.21179
2609103	chr7:2609103:C:T	3.6172e-08	-1.75991e-10	-1.29477
2609252	chr7:2609252:C:T	5.7663e-09	-1.77856	-1.35246
2609276	chr7:2609276:T:C	7.74183e-09	-1.70811	-1.1283
2609399	chr7:2609399:G:A	9.4329e-08	-1.75991e-10	-0.336265
2609819	chr7:2609819:T:A	3.4856e-08	-1.75991e-10	-1.33183
2610039	chr7:2610039:T:C	5.9161e-09	-1.7703	-1.33508
2610111	chr7:2610111:C:T	3.72161e-08	-1.75991e-10	-1.26631
2610442	chr7:2610442:G:T	1.66973e-08	-0.828868	-1.23894
2610589	chr7:2610589:G:C	6.10886e-09	-1.77642	-1.29689
2610739	chr7:2610739:C:T	3.43946e-08	-1.75991e-10	-1.34515
2610746	chr7:2610746:C:T	3.4159e-08	-1.75991e-10	-1.35203
2611004	chr7:2611004:C:T	4.84169e-08	-1.75991e-10	-1.0032
2611030	chr7:2611030:C:T	9.52011e-08	-1.75991e-10	-0.327061
2611281	chr7:2611281:T:G	8.33409e-08	-0.460113	-3.49551e-10
2611292	chr7:2611292:G:A	1.78682e-08	-0.831246	-1.16878
2611534	chr7:2611534:T:G	6.19737e-09	-1.76449	-1.29443
2611614	chr7:2611614:CCTG:C	3.45357e-07	-1.75991e-10	0.961524
2611639	chr7:2611639:G:A	3.91216e-08	-1.75991e-10	-1.21638
2611641	chr7:2611641:G:A	4.42892e-08	-1.75991e-10	-1.09231
2611787	chr7:2611787:G:C	6.14842e-09	-1.77232	-1.29454
2611910	chr7:2611910:G:T	6.77061e-08	-1.75991e-10	-0.667877
2611929	chr7:2611929:G:A	6.29165e-09	-1.78612	-1.25771
2612005	chr7:2612005:A:G	9.95002e-09	-1.78251	-0.802973
2612090	chr7:2612090:T:C	3.7231e-08	-1.75991e-10	-1.26591
2612287	chr7:2612287:C:T	1.97271e-08	-0.560945	-1.34012
2612433	chr7:2612433:G:A	2.22199e-08	-1.78206	-3.49551e-10
2612766	chr7:2612766:G:C	3.41638e-08	-1.75991e-10	-1.35189
2612979	chr7:2612979:C:T	5.47697e-08	-1.75991e-10	-0.879916
2612996	chr7:2612996:G:A	1.08274e-08	-1.78484	-0.716137
2613243	chr7:2613243:C:T	2.05094e-08	-0.72924	-1.13293
2613517	chr7:2613517:C:T	3.88626e-08	-1.75991e-10	-1.22302
2613870	chr7:2613870:C:G	7.23027e-09	-1.7871	-1.11768
2613937	chr7:2613937:C:T	7.53907e-09	-1.77872	-1.08424
2613948	chr7:2613948:A:G	7.38353e-09	-1.78316	-1.10065
2614416	chr7:2614416:C:T	3.97442e-08	-1.75991e-10	-1.20059
2614712	chr7:2614712:AGTT:A	3.77317e-08	-1.75991e-10	-1.25255
2614851	chr7:2614851:C:T	4.43851e-08	-1.75991e-10	-1.09015
2614859	chr7:2614859:T:C	5.61692e-08	-1.75991e-10	-0.854685
2614896	chr7:2614896:C:T	3.81046e-08	-1.24272	-3.49551e-10
2615305	chr7:2615305:G:A	8.37845e-08	-1.75991e-10	-0.454805
2615412	chr7:2615412:C:T	7.68542e-09	-1.76324	-1.08049
2615735	chr7:2615735:C:T	5.30014e-08	-1.75991e-10	-0.912735
2615758	chr7:2615758:G:A	5.12699e-08	-1.75991e-10	-0.945949
2616116	chr7:2616116:A:G	2.00159e-08	-0.807335	-1.07919
2616603	chr7:2616603:G:A	3.42843e-08	-1.75991e-10	-1.34837
2616717	chr7:2616717:C:T	2.2303e-08	-1.77833	-3.49551e-10
2616770	chr7:2616770:C:T	3.57378e-08	-1.75991e-10	-1.30684
2616782	chr7:2616782:TG:T	3.46463e-08	-1.75991e-10	-1.33786
2617021	chr7:2617021:G:A	4.00396e-08	-1.75991e-10	-1.19318
2617107	chr7:2617107:C:G	4.53023e-08	-1.75991e-10	-1.06969
2617193	chr7:2617193:A:T	1.25172e-06	3.58672	-1.3375
2617480	chr7:2617480:C:T	5.1981e-08	-1.75991e-10	-0.932175
2618001	chr7:2618001:T:G	3.12624e-08	-1.44064	-3.49551e-10
2618301	chr7:2618301:A:G	7.42384e-08	-1.75991e-10	-0.575771
2618317	chr7:2618317:C:T	1.18362e-06	3.5199	-1.32662
2618318	chr7:2618318:CCA:C	3.6753e-08	-1.75991e-10	-1.27883
2618351	chr7:2618351:AACAT:A	1.92277e-06	3.97254	-1.29407
2618408	chr7:2618408:C:T	7.90767e-09	-1.77186	-1.04336
2618456	chr7:2618456:T:A	3.67419e-08	-1.75991e-10	-1.27913
2618659	chr7:2618659:C:T	1.95203e-06	3.78083	-1.08726
2618744	chr7:2618744:G:T	1.40178e-06	3.71031	-1.34787
2619567	chr7:2619567:C:T	2.19323e-07	-1.75991e-10	0.507493
2619684	chr7:2619684:C:T	2.29077e-08	-1.75158	-3.49551e-10
2619873	chr7:2619873:T:C	1.79455e-06	3.76549	-1.15603
2619924	chr7:2619924:A:G	1.73616e-06	3.75589	-1.17951
2620075	chr7:2620075:G:A	8.32436e-08	-1.75991e-10	-0.461282
2620137	chr7:2620137:T:G	1.89072e-06	3.7888	-1.12714
2620317	chr7:2620317:T:C	1.89686e-08	-0.664059	-1.27621
2620465	chr7:2620465:G:A	4.07749e-08	-1.75991e-10	-1.17499
2620562	chr7:2620562:C:T	4.78307e-08	-1.75991e-10	-1.01538
2620877	chr7:2620877:G:C	4.98069e-08	-1.75991e-10	-0.9749
2621256	chr7:2621256:T:C	2.84448e-06	3.98292	-0.912839
2621259	chr7:2621259:A:G	1.00458e-07	-1.75991e-10	-0.273318
2621267	chr7:2621267:A:G	5.23597e-08	-1.75991e-10	-0.924916
2621762	chr7:2621762:T:C	5.69352e-08	-1.75991e-10	-0.84114
2621812	chr7:2621812:C:T	8.84178e-08	-1.75991e-10	-0.400979
2622010	chr7:2622010:G:A	3.76065e-08	-1.75991e-10	-1.25588
2622159	chr7:2622159:G:T	5.74625e-08	-1.75991e-10	-0.83192
2622547	chr7:2622547:CCCCAGCTGCTCCTGCCCCAGCTGCTCCTGT:C	4.93572e-08	-1.75991e-10	-0.983969
2622874	chr7:2622874:G:A	4.43077e-08	-1.75991e-10	-1.09189
2623184	chr7:2623184:G:A	6.19603e-09	-1.70822	-1.35093
2623253	chr7:2623253:C:A	2.14592e-08	-1.68575	-0.131147
2623409	chr7:2623409:G:A	1.70127e-07	-1.75991e-10	0.253491
2623442	chr7:2623442:T:C	3.69096e-08	-0.223276	-1.0513
2623458	chr7:2623458:C:T	6.73709e-09	-1.6577	-1.31772
2623520	chr7:2623520:G:T	1.26771e-07	-0.0406727	-3.49551e-10
2623545	chr7:2623545:T:C	6.57748e-09	-1.72657	-1.27284
2623635	chr7:2623635:A:G	6.72709e-09	-1.69793	-1.27898
2623744	chr7:2623744:G:A	4.87613e-08	-1.75991e-10	-0.996115
2623904	chr7:2623904:C:T	1.07927e-08	-1.16832	-1.33586
2624009	chr7:2624009:C:T	1.34169e-05	4.62501	-0.00378966
2624211	chr7:2624211:C:T	1.14493e-08	-1.27106	-1.17406
2624272	chr7:2624272:C:T	2.07257e-07	-1.75991e-10	0.450905
2624353	chr7:2624353:T:A	3.62801e-08	-1.75991e-10	-1.29178
2624495	chr7:2624495:C:T	1.50689e-08	-1.67837	-0.492053
2624580	chr7:2624580:C:T	3.30009e-08	-0.0464529	-1.34007
2624848	chr7:2624848:C:T	3.74435e-08	-1.75991e-10	-1.26022
2624961	chr7:2624961:G:A	6.70936e-08	-1.75991e-10	-0.676964
2624967	chr7:2624967:C:T	4.9686e-08	-1.75991e-10	-0.97733
2625073	chr7:2625073:G:A	4.86135e-08	-1.75991e-10	-0.999152
2625554	chr7:2625554:G:C	7.37733e-09	-1.74115	-1.14349
2625567	chr7:2625567:C:T	6.09343e-09	-1.72353	-1.35231
2625868	chr7:2625868:G:A	3.44947e-08	-1.75991e-10	-1.34225
2626631	chr7:2626631:G:A	8.29643e-08	-1.75991e-10	-0.464642
2626651	chr7:2626651:G:T	6.94148e-09	-1.6176	-1.32794
2626770	chr7:2626770:C:T	5.65961e-08	-0.847113	-3.49551e-10
2626844	chr7:2626844:C:T	1.29751e-08	-1.01022	-1.3098
2627924	chr7:2627924:C:T	6.54369e-08	-1.75991e-10	-0.701966
2627994	chr7:2627994:C:T	4.04622e-08	-1.75991e-10	-1.18268
2628251	chr7:2628251:T:G	1.96615e-07	1.70183	-1.30364
2628389	chr7:2628389:C:A	3.67674e-08	-1.75991e-10	-1.27844
2628411	chr7:2628411:G:A	1.36405e-08	-1.077	-1.19301
2628771	chr7:2628771:T:G	7.50443e-08	-1.75991e-10	-0.564974
2628813	chr7:2628813:G:C	1.98891e-08	-1.78461	-0.108269
2628847	chr7:2628847:C:T	9.99128e-09	-1.49531	-1.08603
2628916	chr7:2628916:G:A	1.35713e-07	1.30821	-1.28072
2629023	chr7:2629023:G:A	1.55173e-08	-1.50026	-0.640837
2629053	chr7:2629053:C:T	3.41462e-08	-1.75991e-10	-1.3524
2629057	chr7:2629057:G:A	3.62692e-08	-1.75991e-10	-1.29208
2629191	chr7:2629191:G:C	1.65366e-08	-1.48846	-0.58902
2629225	chr7:2629225:T:C	3.9123e-08	-1.75991e-10	-1.21634
2629356	chr7:2629356:C:T	2.37651e-08	-1.71483	-3.49551e-10
2629502	chr7:2629502:G:A	5.92148e-08	-1.75991e-10	-0.801881
2629671	chr7:2629671:C:A	1.10782e-07	1.08755	-1.26303
2629778	chr7:2629778:T:G	1.48413e-08	-0.86824	-1.3174
2629911	chr7:2629911:G:A	3.53589e-08	-1.29017	-0.0273346
2630150	chr7:2630150:A:C	7.85724e-08	-1.75991e-10	-0.519032
2630584	chr7:2630584:C:T	3.55127e-08	-1.75991e-10	-1.31316
2630833	chr7:2630833:A:C	9.82581e-08	-1.75991e-10	-0.295455
2630994	chr7:2630994:C:T	2.66115e-08	-1.41733	-0.184376
2631004	chr7:2631004:C:T	5.68665e-08	-1.75991e-10	-0.842346
2631025	chr7:2631025:T:A	3.03072e-08	-1.39279	-0.078873
2631094	chr7:2631094:A:G	3.49542e-08	-1.75991e-10	-1.32901
2631362	chr7:2631362:T:G	1.18855e-07	1.14107	-1.24622
2631589	chr7:2631589:G:A	2.20272e-08	-1.54774	-0.243031
2631626	chr7:2631626:C:T	5.89327e-08	-1.75991e-10	-0.806657
2632061	chr7:2632061:C:A	8.92588e-08	-1.75991e-10	-0.391513
2632431	chr7:2632431:C:T	1.31834e-08	-1.36847	-0.935625
2632832	chr7:2632832:C:T	2.70531e-08	-1.58525	-3.49551e-10
2633191	chr7:2633191:G:A	5.47076e-08	-0.88105	-3.49551e-10
2633213	chr7:2633213:C:T	1.62477e-08	-0.806582	-1.28852
2633432	chr7:2633432:C:A	2.56884e-08	-1.69191	0.0548923
2633654	chr7:2633654:C:T	2.37956e-08	-1.65168	-0.0618771
2634224	chr7:2634224:G:A	3.62013e-08	-1.75991e-10	-1.29396
2634406	chr7:2634406:C:T	9.90145e-09	-1.40062	-1.18975
2635689	chr7:2635689:G:A	3.45492e-08	-1.75991e-10	-1.34067
2635693	chr7:2635693:G:A	1.00972e-07	-1.75991e-10	-0.268213
2635759	chr7:2635759:C:A	5.31302e-08	-1.75991e-10	-0.910306
2635990	chr7:2635990:G:A	3.41497e-08	-1.75991e-10	-1.3523
2636028	chr7:2636028:T:G	3.17574e-08	-1.55811	0.133184
2636122	chr7:2636122:T:C	2.42404e-08	-1.52695	-0.168079
2636191	chr7:2636191:G:T	3.56343e-08	-1.75991e-10	-1.30974
2636198	chr7:2636198:G:A	8.1081e-09	-1.6867	-1.10349
2636319	chr7:2636319:G:T	4.03479e-08	-1.75991e-10	-1.18551
2636570	chr7:2636570:T:C	2.25335e-08	-1.59367	-0.174378
2637086	chr7:2637086:A:G	4.82094e-08	-1.75991e-10	-1.0075
2637107	chr7:2637107:C:T	6.44798e-08	-1.75991e-10	-0.716701
2637120	chr7:2637120:C:G	6.91229e-09	-1.68638	-1.26337
2638023	chr7:2638023:T:C	1.2154e-08	-1.06641	-1.31899
2638058	chr7:2638058:T:C	7.72841e-09	-1.7249	-1.11325
2638156	chr7:2638156:C:T	8.3408e-09	-1.6968	-1.0651
2638513	chr7:2638513:G:A	8.51448e-09	-1.42109	-1.32019
2638535	chr7:2638535:G:T	6.93107e-09	-1.66582	-1.28121
2638540	chr7:2638540:T:C	7.93697e-09	-1.71348	-1.09804
2638773	chr7:2638773:G:T	1.29808e-07	-1.75991e-10	-0.0169975
2638790	chr7:2638790:C:T	4.69689e-08	-1.75991e-10	-1.03357
2639238	chr7:2639238:C:T	7.39326e-09	-1.73957	-1.14292
2639397	chr7:2639397:A:G	7.59248e-09	-1.74023	-1.11566
2639662	chr7:2639662:C:T	4.07784e-08	-1.75991e-10	-1.1749
2639728	chr7:2639728:T:G	7.03152e-08	-1.75991e-10	-0.630066
2639815	chr7:2639815:C:T	2.25942e-08	-0.772215	-0.993145
2639975	chr7:2639975:C:A	7.2903e-08	-1.75991e-10	-0.593923
2640097	chr7:2640097:C:T	7.053e-08	-1.75991e-10	-0.627015
2640136	chr7:2640136:G:A	8.34508e-09	-1.48074	-1.28064
2640150	chr7:2640150:C:T	4.15451e-08	-1.75991e-10	-1.15627
2640173	chr7:2640173:G:A	3.66145e-08	0.0662438	-1.34885
2640223	chr7:2640223:A:G	5.80374e-08	-1.75991e-10	-0.821965
2640279	chr7:2640279:A:T	5.4088e-08	-1.75991e-10	-0.892441
2640396	chr7:2640396:G:A	3.81085e-08	-1.75991e-10	-1.24261
2640455	chr7:2640455:C:T	6.0766e-08	-1.75991e-10	-0.776022
2640688	chr7:2640688:G:A	3.72418e-08	-1.75991e-10	-1.26562
2641001	chr7:2641001:G:A	4.40933e-08	-1.75991e-10	-1.09674
2641525	chr7:2641525:C:T	1.68541e-06	-1.75991e-10	2.54671
2642044	chr7:2642044:C:G	6.85468e-09	-1.62555	-1.33257
2642073	chr7:2642073:G:T	3.41446e-08	-1.75991e-10	-1.35245
2642076	chr7:2642076:G:A	3.715e-08	-1.75991e-10	-1.26809
2642307	chr7:2642307:C:T	6.63256e-09	-1.77836	-1.2127
2642753	chr7:2642753:T:C	4.62243e-08	-1.75991e-10	-1.04955
2643357	chr7:2643357:A:C	5.13804e-08	-1.75991e-10	-0.943796
2643551	chr7:2643551:C:T	4.56023e-08	-1.75991e-10	-1.06309
2643816	chr7:2643816:G:C	1.48207e-08	-1.72626	-0.460769
2644253	chr7:2644253:C:T	4.60094e-08	-1.75991e-10	-1.05421
2644436	chr7:2644436:C:G	2.50256e-08	-1.27012	-0.393028
2644810	chr7:2644810:G:A	3.4369e-08	-1.75991e-10	-1.3459
2645247	chr7:2645247:G:A	7.12738e-08	-1.75991e-10	-0.616524
2645283	chr7:2645283:T:G	2.26062e-08	-1.76483	-3.49551e-10
2645358	chr7:2645358:C:T	6.6992e-09	-1.78676	-1.19431
2645549	chr7:2645549:C:T	5.64463e-08	-1.75991e-10	-0.849763
2645735	chr7:2645735:G:C	3.80273e-08	-1.75991e-10	-1.24475
2646382	chr7:2646382:T:C	4.58356e-08	-1.75991e-10	-1.05799
2646425	chr7:2646425:T:C	9.08392e-09	-1.37176	-1.30479
2646743	chr7:2646743:G:A	2.53083e-06	-1.75991e-10	2.95325
2646768	chr7:2646768:C:G	3.44236e-08	-1.75991e-10	-1.34431
2647127	chr7:2647127:G:C	9.82883e-09	-1.25936	-1.33838
2647284	chr7:2647284:A:G	4.13768e-08	-1.75991e-10	-1.16033
2647594	chr7:2647594:G:T	3.23669e-08	-1.40592	-3.49551e-10
2647700	chr7:2647700:A:G	9.14652e-09	-1.53627	-1.13341
2648505	chr7:2648505:G:GC	4.27349e-08	-1.75991e-10	-1.12804
2648556	chr7:2648556:C:T	8.4389e-09	-1.78456	-0.965641
2648588	chr7:2648588:G:C	5.22347e-08	-1.75991e-10	-0.927306
2649235	chr7:2649235:G:A	8.8028e-09	-1.35618	-1.35181
2649377	chr7:2649377:T:C	1.04282e-08	-1.27264	-1.2659
2649708	chr7:2649708:C:T	2.53316e-08	-1.651	-3.49551e-10
2649943	chr7:2649943:G:A	5.46607e-08	-1.75991e-10	-0.881909
2650687	chr7:2650687:T:A	1.31494e-08	-1.36731	-0.939367
2650894	chr7:2650894:G:T	3.52709e-08	-1.75991e-10	-1.32
2651045	chr7:2651045:G:A	7.21427e-08	-1.75991e-10	-0.604407
2651069	chr7:2651069:C:T	3.45122e-08	-1.75991e-10	-1.34174
2651380	chr7:2651380:G:A	4.0738e-08	-1.75991e-10	-1.17589
2651527	chr7:2651527:C:T	3.41517e-08	-1.75991e-10	-1.35224
2651564	chr7:2651564:C:T	3.44494e-08	-1.75991e-10	-1.34356
2651567	chr7:2651567:C:A	8.77043e-09	-1.36474	-1.34693
2651654	chr7:2651654:C:T	7.36568e-09	-1.61504	-1.27118
2652063	chr7:2652063:A:G	6.65213e-08	-1.75991e-10	-0.685531
2652102	chr7:2652102:A:G	6.09696e-09	-1.75016	-1.32511
2652566	chr7:2652566:G:A	3.54568e-08	-0.331259	-0.983479
2652596	chr7:2652596:C:T	4.70326e-08	-1.75991e-10	-1.03221
2652743	chr7:2652743:T:C	4.80872e-08	-1.75991e-10	-1.01004
2653005	chr7:2653005:A:G	9.99116e-08	-1.75991e-10	-0.278767
2653172	chr7:2653172:C:T	1.46192e-08	-0.855763	-1.34496
2653612	chr7:2653612:C:T	9.20551e-09	-1.7107	-0.952551
2653819	chr7:2653819:C:T	3.72672e-08	-1.75991e-10	-1.26494
2653820	chr7:2653820:G:A	3.49263e-08	-1.75991e-10	-1.32981
2653946	chr7:2653946:C:T	3.82618e-08	-1.75991e-10	-1.2386
2654202	chr7:2654202:C:A	1.16429e-07	-1.75991e-10	-0.125775
2654288	chr7:2654288:A:G	2.35737e-08	-0.395893	-1.32703
2654415	chr7:2654415:T:C	8.29544e-08	-0.464762	-3.49551e-10
2654456	chr7:2654456:A:T	4.36823e-08	-0.206267	-0.899842
2654620	chr7:2654620:G:A	2.15403e-07	-1.75991e-10	0.489458
2654709	chr7:2654709:C:G	3.14845e-08	-0.121399	-1.31216
2654818	chr7:2654818:T:C	6.22047e-09	-1.78692	-1.26829
2655261	chr7:2655261:T:G	4.06303e-08	-1.75991e-10	-1.17854
2655591	chr7:2655591:T:G	2.75106e-08	-0.915513	-0.65297
2655762	chr7:2655762:C:T	8.49818e-08	-1.75991e-10	-0.440616
2655983	chr7:2655983:G:A	5.85922e-09	-1.76589	-1.34914
2656130	chr7:2656130:G:A	1.85065e-07	-1.75991e-10	0.337657
2656347	chr7:2656347:C:T	3.71249e-08	-1.75991e-10	-1.26877
2656744	chr7:2656744:C:G	4.9101e-08	-0.989173	-3.49551e-10
2657021	chr7:2657021:G:A	3.29214e-08	-0.438215	-0.950714
2658232	chr7:2658232:G:A	4.06431e-08	-1.75991e-10	-1.17822
2658247	chr7:2658247:G:T	6.23705e-09	-1.70816	-1.34438
2658421	chr7:2658421:G:A	7.45335e-08	-1.75991e-10	-0.571804
2658714	chr7:2658714:G:A	2.21094e-08	-1.78705	-3.49551e-10
2658825	chr7:2658825:A:C	1.68517e-08	-1.1707	-0.887901
2659208	chr7:2659208:C:T	1.48831e-07	-1.75991e-10	0.119757
2660355	chr7:2660355:A:G	7.04976e-09	-1.75377	-1.17629
2660743	chr7:2660743:G:T	6.27043e-08	-1.75991e-10	-0.744623
2660952	chr7:2660952:C:T	7.10659e-08	-1.75991e-10	-0.619445
2661132	chr7:2661132:G:T	4.72609e-08	-1.75991e-10	-1.02737
2661230	chr7:2661230:C:T	3.47137e-08	-1.75991e-10	-1.33592
2661258	chr7:2661258:G:A	7.78245e-08	-1.75991e-10	-0.528597
2661367	chr7:2661367:C:T	3.56983e-08	-1.75991e-10	-1.30795
2661392	chr7:2661392:G:A	3.50552e-08	-1.75991e-10	-1.32613
2661566	chr7:2661566:C:A	2.75162e-07	-1.75991e-10	0.734309
2661703	chr7:2661703:G:A	3.49112e-08	-1.75991e-10	-1.33024
2662029	chr7:2662029:C:T	3.70078e-08	-1.75991e-10	-1.27193
2662155	chr7:2662155:C:T	2.26198e-08	-0.927631	-0.836596
2662192	chr7:2662192:G:A	8.94927e-09	-1.74259	-0.948888
2662497	chr7:2662497:C:T	7.16734e-08	-1.75991e-10	-0.610933
2662559	chr7:2662559:G:A	4.82776e-08	-1.13834	0.132258
2662648	chr7:2662648:C:T	7.91135e-09	-1.78523	-1.02952
2662659	chr7:2662659:G:A	3.5721e-08	-1.75991e-10	-1.30731
2662682	chr7:2662682:C:T	6.94814e-09	-1.75533	-1.18925
2663114	chr7:2663114:C:T	4.17734e-08	-1.75991e-10	-1.15079
2663241	chr7:2663241:T:C	9.03022e-09	-1.7881	-0.894377
2663328	chr7:2663328:G:A	3.61246e-08	-1.75991e-10	-1.29608
2663535	chr7:2663535:C:T	3.71434e-08	-1.75991e-10	-1.26827
2663570	chr7:2663570:C:T	3.7799e-08	-1.75991e-10	-1.25077
2663910	chr7:2663910:G:A	5.61318e-08	-1.75991e-10	-0.85535
2664018	chr7:2664018:T:C	9.96036e-08	-1.78668	1.50483
2664319	chr7:2664319:T:G	3.55984e-08	-1.75991e-10	-1.31075
2664345	chr7:2664345:G:A	8.70791e-09	-1.72151	-0.997313
2664874	chr7:2664874:T:C	6.04099e-08	-1.75991e-10	-0.781901
2665117	chr7:2665117:C:T	3.93629e-08	-1.75991e-10	-1.21023
2665499	chr7:2665499:G:A	2.49016e-08	-1.66812	-3.49551e-10
2665538	chr7:2665538:T:G	1.31578e-08	-1.39791	-0.90812
2665544	chr7:2665544:C:A	3.60259e-08	-1.75991e-10	-1.29881
2665901	chr7:2665901:C:T	4.36484e-08	-1.28845	0.181564
2665972	chr7:2665972:A:G	3.54755e-08	-1.75991e-10	-1.31421
2666245	chr7:2666245:C:T	1.06831e-08	-1.69432	-0.820067
2666451	chr7:2666451:C:A	5.47677e-08	-0.879952	-3.49551e-10
2666844	chr7:2666844:T:C	9.83328e-09	-1.78773	-0.809552
2667120	chr7:2667120:C:T	3.84088e-08	-1.75991e-10	-1.23477
2667536	chr7:2667536:G:A	5.85126e-08	-1.75991e-10	-0.81381
2667935	chr7:2667935:T:A	6.22379e-09	-1.78154	-1.27313
2668075	chr7:2668075:T:C	1.39022e-08	-1.73272	-0.518284
2668188	chr7:2668188:A:C	8.1708e-09	-1.71476	-1.06772
2669284	chr7:2669284:A:G	1.45022e-08	-1.52176	-0.68699
2669463	chr7:2669463:G:A	1.7825e-08	-0.989905	-1.01254
2669482	chr7:2669482:A:T	3.42733e-08	-1.75991e-10	-1.34869
2669560	chr7:2669560:ACT:A	3.76913e-08	-1.75991e-10	-1.25362
2669580	chr7:2669580:A:G	1.1467e-08	-1.38287	-1.06071
2669677	chr7:2669677:C:T	1.76035e-08	-1.00336	-1.0116
2670125	chr7:2670125:C:G	6.27657e-08	-1.75991e-10	-0.743643
2670136	chr7:2670136:A:G	5.72064e-09	-1.78757	-1.3514
2670144	chr7:2670144:A:G	2.6276e-06	-1.75991e-10	2.99077
2670154	chr7:2670154:C:T	1.72236e-08	-0.80304	-1.23373
2670361	chr7:2670361:G:A	2.77038e-08	-0.69496	-0.866523
2670492	chr7:2670492:C:T	4.82332e-07	-1.75991e-10	1.29558
2670806	chr7:2670806:A:G	1.14985e-08	-1.1173	-1.32354
2670854	chr7:2670854:C:T	4.27143e-08	-1.75991e-10	-1.12852
2670860	chr7:2670860:G:A	8.78899e-09	-1.61078	-1.09878
2670961	chr7:2670961:T:A	1.70617e-08	-0.999263	-1.04696
2671512	chr7:2671512:C:T	4.14179e-08	-1.75991e-10	-1.15934
2671795	chr7:2671795:T:C	5.57972e-08	-1.75991e-10	-0.86133
2672064	chr7:2672064:T:G	9.01796e-08	-1.75991e-10	-0.38125
2672318	chr7:2672318:T:C	1.56628e-07	0.170818	-3.49551e-10
2672841	chr7:2672841:G:A	3.4884e-08	-1.75991e-10	-1.33103
2673003	chr7:2673003:C:G	3.41476e-08	-1.75991e-10	-1.35236
2673061	chr7:2673061:C:T	3.60433e-08	-1.75991e-10	-1.29833
2673067	chr7:2673067:C:T	3.13761e-08	-0.404547	-1.03246
2673199	chr7:2673199:T:C	2.55576e-08	-0.290891	-1.35123
2673234	chr7:2673234:A:G	7.87128e-08	-1.75991e-10	-0.517246
2673332	chr7:2673332:G:A	4.60317e-08	-0.477723	-0.576001
2673669	chr7:2673669:A:G	3.26389e-08	-0.405359	-0.992191
2674049	chr7:2674049:T:A	3.53711e-08	-0.604199	-0.712959
2674578	chr7:2674578:C:T	3.77508e-08	-1.75991e-10	-1.25204
2674723	chr7:2674723:T:C	3.86422e-08	-0.609154	-0.619553
2674832	chr7:2674832:G:A	2.4621e-06	-1.75991e-10	2.92572
2674933	chr7:2674933:G:C	8.52153e-07	-1.33543	3.20014
2674965	chr7:2674965:T:C	2.04487e-08	-1.09346	-0.771674
2675082	chr7:2675082:G:C	4.85266e-08	-1.00094	-3.49551e-10
2675100	chr7:2675100:C:T	2.51204e-08	-1.05189	-0.607486
2675103	chr7:2675103:C:T	1.50438e-08	-0.842678	-1.32941
2675215	chr7:2675215:C:T	1.35343e-08	-0.979118	-1.29871
2675321	chr7:2675321:A:G	5.7371e-08	-1.75991e-10	-0.833513
2675331	chr7:2675331:C:G	9.51908e-08	-1.23133	0.904161
2675349	chr7:2675349:GC:G	1.32264e-08	-1.0106	-1.29023
2675441	chr7:2675441:A:G	3.10077e-08	-0.976557	-0.472259
2675450	chr7:2675450:G:A	2.52258e-08	-1.05279	-0.602398
2675482	chr7:2675482:CAGTCAT:C	1.94946e-08	-0.652996	-1.25992
2675526	chr7:2675526:G:A	1.40509e-08	-0.949733	-1.29063
2675575	chr7:2675575:T:A	6.02454e-08	-1.75991e-10	-0.784627
2675589	chr7:2675589:C:A	1.514e-08	-0.864924	-1.30079
2675648	chr7:2675648:C:T	1.54733e-08	-0.854147	-1.28979
2675739	chr7:2675739:C:A	1.44217e-08	-0.916499	-1.29782
2675793	chr7:2675793:G:T	1.45827e-08	-0.90566	-1.29756
2676049	chr7:2676049:G:C	3.44699e-08	-1.75991e-10	-1.34297
2676245	chr7:2676245:C:T	6.1918e-06	-1.75991e-10	3.84793
2676649	chr7:2676649:T:C	1.06004e-08	-1.41128	-1.11088
2676919	chr7:2676919:GCT:G	2.2487e-08	-1.77012	-3.49551e-10
2677279	chr7:2677279:T:C	3.41769e-08	-1.75991e-10	-1.3515
2677862	chr7:2677862:G:A	3.45722e-08	-1.75991e-10	-1.34
2678097	chr7:2678097:T:A	1.33671e-08	-0.960913	-1.32934
2679457	chr7:2679457:G:A	7.52366e-08	-1.75991e-10	-0.562415
2679697	chr7:2679697:G:A	3.79275e-08	-1.75991e-10	-1.24738
2680323	chr7:2680323:C:T	1.3202e-08	-1.27688	-1.0258
2680352	chr7:2680352:G:T	4.97995e-08	-0.975049	-3.49551e-10
2680455	chr7:2680455:C:T	3.88228e-07	-1.75991e-10	1.07854
2680653	chr7:2680653:T:C	1.53891e-06	-1.75991e-10	2.45577
2680729	chr7:2680729:G:C	2.23573e-08	-1.7759	-3.49551e-10
2681068	chr7:2681068:G:A	3.521e-08	-1.75991e-10	-1.32172
2681253	chr7:2681253:C:A	3.44619e-08	-1.75991e-10	-1.3432
2681365	chr7:2681365:G:A	2.27814e-07	-1.75991e-10	0.545477
2681412	chr7:2681412:C:T	3.78283e-08	-1.75991e-10	-1.24999
2681553	chr7:2681553:G:T	1.13646e-07	-1.75991e-10	-0.149968
2681582	chr7:2681582:T:C	4.58029e-08	-1.75991e-10	-1.05871
2682090	chr7:2682090:G:A	3.01058e-07	-1.75991e-10	0.824251
2682136	chr7:2682136:C:T	5.88379e-08	-1.75991e-10	-0.808266
2682468	chr7:2682468:G:A	7.28329e-09	-1.55339	-1.34408
2682494	chr7:2682494:C:T	1.86315e-07	-1.75991e-10	0.344384
2682545	chr7:2682545:C:G	3.73935e-07	-1.75991e-10	1.04103
2682890	chr7:2682890:C:A	4.09248e-08	-1.75991e-10	-1.17132
2683185	chr7:2683185:G:A	2.32923e-07	0.567653	-3.49551e-10
2683326	chr7:2683326:G:A	3.77876e-08	-1.75991e-10	-1.25107
2683355	chr7:2683355:T:C	3.41498e-08	-1.75991e-10	-1.3523
2683440	chr7:2683440:T:C	6.52784e-08	-1.75991e-10	-0.704392
2683621	chr7:2683621:A:G	2.29411e-05	-1.75991e-10	5.15763
2683628	chr7:2683628:C:T	4.16227e-06	-1.75991e-10	3.45076
2683667	chr7:2683667:T:A	5.00033e-08	-1.75991e-10	-0.970964
2683680	chr7:2683680:C:T	2.13048e-06	-1.75991e-10	2.78105
2684262	chr7:2684262:T:C	1.29605e-07	-1.75991e-10	-0.0185604
2684684	chr7:2684684:T:C	4.19335e-08	-1.75991e-10	-1.14697
2684865	chr7:2684865:A:G	8.87154e-09	-1.34777	-1.35243
2684955	chr7:2684955:C:T	3.4156e-08	-1.75991e-10	-1.35211
2684994	chr7:2684994:T:C	1.99546e-07	-1.75991e-10	0.41299
2685018	chr7:2685018:C:T	3.46257e-08	-1.75991e-10	-1.33846
2685158	chr7:2685158:G:A	1.09391e-07	-0.188127	-3.49551e-10
2686798	chr7:2686798:T:TCCG	3.91096e-08	-1.75991e-10	-1.21668
2686826	chr7:2686826:T:G	1.89381e-08	-1.74147	-0.200407
2687066	chr7:2687066:C:T	5.00985e-08	-1.75991e-10	-0.969061
2687280	chr7:2687280:T:A	4.7143e-07	-1.75991e-10	1.27272
2687321	chr7:2687321:C:T	4.63825e-08	-1.75991e-10	-1.04613
2687582	chr7:2687582:T:G	3.45185e-08	-1.75991e-10	-1.34156
2687585	chr7:2687585:C:G	1.91003e-08	-0.636827	-1.29652
2687948	chr7:2687948:G:A	1.60619e-08	-1.78323	-0.323373
2688011	chr7:2688011:C:A	3.43287e-08	-1.75991e-10	-1.34707
2688578	chr7:2688578:C:T	2.72213e-08	-1.57905	-3.49551e-10
2688591	chr7:2688591:A:T	8.68463e-08	-0.418913	-3.49551e-10
2688766	chr7:2688766:T:C	3.72942e-08	-1.75991e-10	-1.26421
2688772	chr7:2688772:A:T	8.50292e-09	-1.78803	-0.954618
2689214	chr7:2689214:C:T	5.38405e-08	-1.75991e-10	-0.897026
2689453	chr7:2689453:A:G	4.89466e-08	-1.75991e-10	-0.992323
2690149	chr7:2690149:G:C	1.06613e-08	-1.16488	-1.35156
2690210	chr7:2690210:A:T	8.70728e-08	-1.75991e-10	-0.416308
2690294	chr7:2690294:C:T	3.42452e-08	-1.75991e-10	-1.34951
2690379	chr7:2690379:C:G	3.54084e-08	-1.75991e-10	-1.3161
2690515	chr7:2690515:C:G	3.03027e-06	-1.75991e-10	3.13335
2691011	chr7:2691011:T:C	3.77361e-08	-1.76431	0.511871
2691019	chr7:2691019:T:C	6.03564e-09	-1.78807	-1.2973
2691902	chr7:2691902:G:A	2.209e-08	-1.78793	-3.49551e-10
2692024	chr7:2692024:G:T	5.32345e-08	-1.75991e-10	-0.908346
2692124	chr7:2692124:G:A	4.47807e-08	-1.75991e-10	-1.08128
2692509	chr7:2692509:T:C	5.19796e-08	-0.932201	-3.49551e-10
2692773	chr7:2692773:A:G	4.11525e-08	-1.75991e-10	-1.16577
2692780	chr7:2692780:C:T	6.58269e-09	-1.77242	-1.22619
2692966	chr7:2692966:C:T	2.69928e-08	-1.58748	-3.49551e-10
2693241	chr7:2693241:A:G	5.13782e-08	-1.75991e-10	-0.943839
2693460	chr7:2693460:G:A	3.74966e-08	-1.2588	-3.49551e-10
2693657	chr7:2693657:T:G	1.54203e-08	-1.66535	-0.482025
2693667	chr7:2693667:A:T	3.41781e-08	-1.75991e-10	-1.35147
2693857	chr7:2693857:C:G	1.44241e-07	0.0884316	-3.49551e-10
2693962	chr7:2693962:G:A	1.18707e-08	-1.06931	-1.33967
2694042	chr7:2694042:A:G	1.36581e-08	-1.7109	-0.557824
2694205	chr7:2694205:C:A	9.05712e-09	-1.75955	-0.919952
2694330	chr7:2694330:T:A	4.15338e-08	-1.75991e-10	-1.15654
2694353	chr7:2694353:A:G	4.59042e-08	-1.75991e-10	-1.0565
2694519	chr7:2694519:C:T	1.13069e-08	-1.72701	-0.730635
2694592	chr7:2694592:A:G	5.46661e-08	-1.75991e-10	-0.881808
2694703	chr7:2694703:C:T	3.50874e-06	-1.75991e-10	3.27996
2695079	chr7:2695079:G:A	9.23247e-09	-1.78678	-0.873542
2695324	chr7:2695324:A:C	2.19489e-08	-0.44625	-1.34809
2695714	chr7:2695714:T:TA	6.90025e-08	-1.75991e-10	-0.64891
2695808	chr7:2695808:C:T	1.15672e-07	-1.75991e-10	-0.132297
2695840	chr7:2695840:G:A	5.38128e-08	-1.75991e-10	-0.897542
2695917	chr7:2695917:G:A	2.59159e-08	-1.6282	-3.49551e-10
2696158	chr7:2696158:G:A	8.87047e-08	-1.75991e-10	-0.39774
2696184	chr7:2696184:C:T	3.54182e-08	-1.75991e-10	-1.31583
2696417	chr7:2696417:T:C	1.74722e-08	-1.75004	-0.272403
2696509	chr7:2696509:G:A	4.55102e-08	-1.75991e-10	-1.06512
2696887	chr7:2696887:A:AACAC	3.43067e-08	-1.75991e-10	-1.34771
2696987	chr7:2696987:C:G	4.10149e-08	-1.75991e-10	-1.16912
2697072	chr7:2697072:G:A	3.92448e-08	-1.75991e-10	-1.21323
2697078	chr7:2697078:G:C	3.49265e-08	-1.75991e-10	-1.32981
2697163	chr7:2697163:C:T	1.08193e-08	-1.31184	-1.18988
2697167	chr7:2697167:A:G	3.63369e-08	-1.75991e-10	-1.29022
2697349	chr7:2697349:G:A	6.21532e-09	-1.73602	-1.32001
2697382	chr7:2697382:C:T	3.61787e-08	-1.7029	0.408315
2697584	chr7:2697584:C:T	5.1228e-08	-1.75991e-10	-0.946766
2697944	chr7:2697944:T:C	3.45183e-08	-1.75991e-10	-1.34156
2698105	chr7:2698105:G:A	4.47156e-08	-1.75991e-10	-1.08273
2698429	chr7:2698429:T:C	4.10861e-08	-1.16738	-3.49551e-10
2698446	chr7:2698446:C:G	2.63027e-08	-1.61338	-3.49551e-10
2698573	chr7:2698573:T:A	5.75181e-08	-1.75991e-10	-0.830952
2698594	chr7:2698594:T:C	9.39772e-09	-1.56831	-1.07428
2698614	chr7:2698614:A:G	5.77446e-07	-1.75991e-10	1.47556
2698704	chr7:2698704:A:G	4.81654e-08	-1.75991e-10	-1.00841
2698817	chr7:2698817:A:C	1.03534e-08	-1.20986	-1.33588
2698925	chr7:2698925:C:T	3.35005e-08	-1.48018	0.10869
2699214	chr7:2699214:T:C	1.27805e-06	-1.75991e-10	2.27004
2699242	chr7:2699242:G:A	2.35243e-07	-1.75991e-10	0.577565
2699251	chr7:2699251:G:A	1.5261e-07	-1.75991e-10	0.144835
2699383	chr7:2699383:T:C	1.66968e-08	-0.966489	-1.10135
2699395	chr7:2699395:C:A	6.10718e-09	-1.77971	-1.29388
2699703	chr7:2699703:C:T	3.50495e-08	-1.75991e-10	-1.32629
2699780	chr7:2699780:G:T	1.07187e-07	-1.75991e-10	-0.208479
2699867	chr7:2699867:G:C	4.4871e-08	-1.07926	-3.49551e-10
2700117	chr7:2700117:C:A	3.88046e-08	-1.75991e-10	-1.22451
2700124	chr7:2700124:C:A	2.25715e-08	-1.76636	-3.49551e-10
2700870	chr7:2700870:C:T	3.76724e-08	-1.75991e-10	-1.25412
2701197	chr7:2701197:T:C	3.35665e-07	-1.75991e-10	0.933059
2701262	chr7:2701262:T:C	5.55957e-07	-1.75991e-10	1.43764
2701396	chr7:2701396:G:A	9.26406e-09	-1.7069	-0.950015
2701441	chr7:2701441:T:C	3.50457e-07	-1.75991e-10	0.976185
2701542	chr7:2701542:G:A	3.44547e-07	-1.75991e-10	0.959178
2701580	chr7:2701580:G:A	3.62198e-07	-1.75991e-10	1.00914
2701746	chr7:2701746:T:TG	3.37765e-07	-1.75991e-10	0.939297
2701865	chr7:2701865:C:T	2.84531e-07	-1.75991e-10	0.76779
2701897	chr7:2701897:T:C	4.27057e-07	-1.75991e-10	1.17386
2701958	chr7:2701958:A:G	3.32097e-07	-1.75991e-10	0.922376
2701965	chr7:2701965:C:T	3.512e-08	-1.75991e-10	-1.32428
2701970	chr7:2701970:G:C	7.87885e-09	-1.67001	-1.14886
2701982	chr7:2701982:A:G	3.41629e-07	-1.75991e-10	0.950673
2702010	chr7:2702010:A:G	3.53254e-07	-1.75991e-10	0.984135
2702018	chr7:2702018:A:G	3.53343e-07	-1.75991e-10	0.984386
2702046	chr7:2702046:T:C	4.50609e-08	-1.75991e-10	-1.07504
2702074	chr7:2702074:T:C	1.18009e-06	-1.75991e-10	2.19029
2702164	chr7:2702164:T:C	3.5291e-07	-1.75991e-10	0.983159
2702248	chr7:2702248:A:G	1.28146e-07	-0.0298818	-3.49551e-10
2702260	chr7:2702260:T:C	2.89194e-08	-1.51854	-3.49551e-10
2702608	chr7:2702608:A:C	3.63148e-08	-1.75991e-10	-1.29083
2702624	chr7:2702624:TG:T	2.50162e-07	-1.75991e-10	0.639057
2702653	chr7:2702653:T:C	4.32722e-07	-1.75991e-10	1.18704
2702975	chr7:2702975:G:A	2.01062e-07	-1.75991e-10	0.420561
2703038	chr7:2703038:A:G	7.6785e-08	-1.75991e-10	-0.542044
2703081	chr7:2703081:C:T	7.21304e-08	-1.75991e-10	-0.604577
2703138	chr7:2703138:G:A	6.84585e-08	-0.656825	-3.49551e-10
2703420	chr7:2703420:C:T	6.99157e-09	-1.6707	-1.26764
2703554	chr7:2703554:G:A	3.48771e-08	-1.75991e-10	-1.33122
2703649	chr7:2703649:G:A	3.81714e-07	2.40984	-1.34822
2703912	chr7:2703912:A:G	2.48632e-06	2.91173	0.0237792
2704020	chr7:2704020:C:T	5.9823e-08	0.365312	-1.15697
2704243	chr7:2704243:A:C	1.23876e-08	-1.14882	-1.21754
2704339	chr7:2704339:C:CA	3.77983e-08	-1.75991e-10	-1.25079
2704505	chr7:2704505:T:C	5.27989e-08	-0.916563	-3.49551e-10
2704516	chr7:2704516:C:A	4.5888e-07	1.58058	-0.334843
2704818	chr7:2704818:G:A	1.31377e-08	-1.09592	-1.21164
2704978	chr7:2704978:C:G	4.68863e-08	-1.75991e-10	-1.03533
2704988	chr7:2704988:G:A	8.83749e-08	-0.304398	-0.0970664
2705049	chr7:2705049:C:G	6.57069e-08	-0.437168	-0.260681
2705082	chr7:2705082:T:C	7.70565e-07	2.12085	-0.356783
2705238	chr7:2705238:C:A	3.78606e-08	-1.75991e-10	-1.24914
2705490	chr7:2705490:G:A	1.34831e-08	-1.04084	-1.24077
2705700	chr7:2705700:G:A	5.77188e-08	-1.75991e-10	-0.827471
2705760	chr7:2705760:C:T	1.50069e-08	-1.34282	-0.831718
2705951	chr7:2705951:G:A	9.00923e-08	-1.75991e-10	-0.382218
2706051	chr7:2706051:C:T	1.26797e-07	-1.75991e-10	-0.0404668
2706388	chr7:2706388:G:A	5.94361e-09	-1.78717	-1.31356
2706444	chr7:2706444:A:G	9.76259e-09	-1.25463	-1.34987
2706763	chr7:2706763:G:A	2.3814e-08	-1.71278	-3.49551e-10
2706897	chr7:2706897:A:G	2.25005e-08	-1.76952	-3.49551e-10
2707085	chr7:2707085:T:C	2.53886e-08	-0.727813	-0.920939
2707145	chr7:2707145:T:C	7.06207e-08	-1.75991e-10	-0.625729
2707371	chr7:2707371:G:A	3.77099e-08	-1.75991e-10	-1.25313
2707576	chr7:2707576:C:T	3.4229e-08	-1.75991e-10	-1.34998
2708122	chr7:2708122:C:G	3.43613e-08	-1.75991e-10	-1.34612
2708146	chr7:2708146:A:T	1.78702e-07	1.56542	-1.26276
2708218	chr7:2708218:T:C	2.47646e-07	1.79165	-1.1627
2708234	chr7:2708234:T:G	4.02073e-08	-1.75991e-10	-1.189
2708377	chr7:2708377:C:G	2.22494e-08	-1.78074	-3.49551e-10
2708736	chr7:2708736:G:C	8.23385e-08	-1.75991e-10	-0.472214
2708853	chr7:2708853:A:G	4.22046e-08	0.176297	-1.31682
2709365	chr7:2709365:G:A	1.40129e-07	0.0595085	-3.49551e-10
2709479	chr7:2709479:A:T	7.57277e-09	-1.64902	-1.20948
2709834	chr7:2709834:G:A	3.64879e-08	-1.75991e-10	-1.28607
2709838	chr7:2709838:C:T	3.5284e-08	-1.75991e-10	-1.31962
2709931	chr7:2709931:G:A	1.08288e-08	-1.67799	-0.822853
2710059	chr7:2710059:C:T	3.42342e-08	-1.75991e-10	-1.34983
2710117	chr7:2710117:C:T	6.00908e-08	-1.75991e-10	-0.787197
2710205	chr7:2710205:GC:G	1.1523e-07	1.18341	-1.31953
2710315	chr7:2710315:A:G	1.22294e-07	-1.75991e-10	-0.0766283
2710413	chr7:2710413:C:A	2.37208e-07	1.77713	-1.19124
2710432	chr7:2710432:C:T	1.69512e-07	-1.75991e-10	0.249872
2710437	chr7:2710437:C:T	3.69482e-08	-1.75991e-10	-1.27353
2710449	chr7:2710449:A:T	6.79875e-09	-1.69488	-1.27143
2710518	chr7:2710518:G:A	6.81203e-08	-1.75991e-10	-0.661778
2710559	chr7:2710559:T:C	2.33667e-08	-0.431852	-1.29989
2710600	chr7:2710600:T:C	3.6088e-08	0.00621063	-1.3033
2711284	chr7:2711284:T:C	2.47086e-08	-0.323549	-1.35235
2711621	chr7:2711621:A:G	4.88665e-08	-1.75991e-10	-0.993962
2711773	chr7:2711773:G:A	1.44747e-07	-1.75991e-10	0.0919316
2711783	chr7:2711783:C:T	1.12086e-08	-1.11794	-1.34843
2711791	chr7:2711791:C:T	7.16841e-09	-1.7881	-1.12527
2711881	chr7:2711881:T:TA	1.16545e-07	-1.75991e-10	-0.124774
2712148	chr7:2712148:A:G	7.28579e-08	-1.75991e-10	-0.594542
2712215	chr7:2712215:G:A	5.47542e-08	-1.75991e-10	-0.880199
2712315	chr7:2712315:G:A	3.462e-08	-1.75991e-10	-1.33862
2712419	chr7:2712419:C:T	7.42059e-08	-1.75991e-10	-0.576209
2712425	chr7:2712425:C:T	4.43459e-08	-0.766075	-0.324957
2712476	chr7:2712476:G:A	2.7994e-08	-1.55106	-3.49551e-10
2712546	chr7:2712546:G:A	9.32727e-08	-1.75991e-10	-0.347525
2712853	chr7:2712853:G:A	9.39824e-05	7.70045	-1.13264
2713076	chr7:2713076:A:G	4.45818e-08	-1.75991e-10	-1.08573
2713248	chr7:2713248:A:G	3.71268e-08	-1.75991e-10	-1.26871
2713290	chr7:2713290:G:A	3.73666e-08	-1.75991e-10	-1.26227
2713387	chr7:2713387:C:T	4.0711e-08	0.172661	-1.34921
2713557	chr7:2713557:G:A	4.12215e-08	-1.75991e-10	-1.16409
2713615	chr7:2713615:T:C	7.83236e-08	-1.75991e-10	-0.522204
2713715	chr7:2713715:C:T	3.42276e-08	-1.75991e-10	-1.35002
2713786	chr7:2713786:C:G	2.21446e-08	-1.78546	-3.49551e-10
2713864	chr7:2713864:C:T	8.4449e-08	0.807945	-1.25485
2713967	chr7:2713967:T:C	8.91907e-08	-0.0971455	-0.29513
2714033	chr7:2714033:T:G	3.04984e-08	-0.132264	-1.33312
2714037	chr7:2714037:C:T	3.93018e-08	-1.21178	-3.49551e-10
2714052	chr7:2714052:G:C	1.31963e-07	-1.75991e-10	-0.000533288
2714091	chr7:2714091:C:T	8.61152e-05	7.3128	-0.83241
2714194	chr7:2714194:G:A	2.66664e-08	-1.59965	-3.49551e-10
2714451	chr7:2714451:G:A	0.000109202	7.59857	-0.880673
2714844	chr7:2714844:C:T	4.48675e-08	-1.75991e-10	-1.07934
2715097	chr7:2715097:G:A	2.22576e-08	-1.78037	-3.49551e-10
2715119	chr7:2715119:C:T	0.000106532	7.55509	-0.861944
2715298	chr7:2715298:T:C	5.77832e-09	-1.77735	-1.35159
2715480	chr7:2715480:G:A	0.000123772	7.72862	-0.885482
2715629	chr7:2715629:A:C	2.25894e-08	-1.76557	-3.49551e-10
2715738	chr7:2715738:G:T	0.000103113	7.53682	-0.876293
2715918	chr7:2715918:TCA:T	0.000113993	7.63208	-0.871236
2716006	chr7:2716006:G:A	3.92817e-08	-1.75991e-10	-1.21229
2716007	chr7:2716007:C:G	2.30368e-08	-1.74596	-3.49551e-10
2716026	chr7:2716026:C:T	3.44031e-08	-1.75991e-10	-1.34491
2716046	chr7:2716046:G:C	1.73793e-07	-1.75991e-10	0.274813
2716329	chr7:2716329:G:T	6.57807e-08	-0.696726	-3.49551e-10
2716635	chr7:2716635:T:G	3.98488e-07	-1.75991e-10	1.10463
2716912	chr7:2716912:G:A	3.89179e-08	-1.75991e-10	-1.2216
2717071	chr7:2717071:G:A	8.75744e-05	7.62192	-1.12473
2717198	chr7:2717198:T:C	8.92332e-06	5.54171	-1.32834
2717251	chr7:2717251:G:A	2.74517e-05	6.5349	-1.19777
2717310	chr7:2717310:CA:C	3.84127e-08	-1.75991e-10	-1.23467
2717678	chr7:2717678:G:T	9.67948e-08	-1.75991e-10	-0.310459
2717771	chr7:2717771:G:A	1.58654e-07	-1.75991e-10	0.183675
2717900	chr7:2717900:G:A	1.11619e-05	5.39293	-0.955716
2717904	chr7:2717904:A:G	2.37157e-08	-1.71691	-3.49551e-10
2718065	chr7:2718065:G:C	4.19886e-08	-1.75991e-10	-1.14565
2718067	chr7:2718067:G:C	4.02821e-08	-1.75991e-10	-1.18714
2718233	chr7:2718233:A:C	0.000102235	7.91779	-1.26582
2718511	chr7:2718511:G:A	5.07004e-08	0.215907	-1.17303
2718524	chr7:2718524:G:A	1.07216e-08	-1.74668	-0.764114
2718675	chr7:2718675:A:G	0.000265333	8.95504	-1.34935
2718707	chr7:2718707:T:C	7.39709e-05	7.66477	-1.3364
2718759	chr7:2718759:G:A	2.94656e-08	-1.49983	-3.49551e-10
2718914	chr7:2718914:C:T	3.54281e-08	-1.75991e-10	-1.31555
2719301	chr7:2719301:T:G	0.000182755	8.5625	-1.32965
2719372	chr7:2719372:C:T	3.99779e-08	-1.75991e-10	-1.19473
2719839	chr7:2719839:T:C	9.38013e-05	7.89617	-1.33029
2719854	chr7:2719854:T:C	2.33878e-07	-1.75991e-10	0.571745
2719951	chr7:2719951:G:C	6.12838e-09	-1.77401	-1.29612
2720120	chr7:2720120:A:T	4.05178e-08	-1.75991e-10	-1.18131
2720161	chr7:2720161:C:T	0.000129641	8.1362	-1.24673
2720206	chr7:2720206:C:T	6.36686e-08	-1.75991e-10	-0.729362
2720374	chr7:2720374:G:C	0.00494445	11.4686	-0.937917
2720490	chr7:2720490:G:A	0.00010784	7.97132	-1.26596
2720501	chr7:2720501:T:C	4.13896e-08	-1.75991e-10	-1.16002
2720625	chr7:2720625:G:C	6.39466e-09	-1.78665	-1.24094
2720691	chr7:2720691:G:A	6.26867e-08	0.335345	-1.08025
2720704	chr7:2720704:A:T	1.71582e-05	6.12019	-1.25301
2720817	chr7:2720817:G:A	2.73432e-08	-1.57458	-3.49551e-10
2720975	chr7:2720975:A:G	0.000201369	8.6805	-1.35066
2721310	chr7:2721310:T:A	4.37701e-08	-1.75991e-10	-1.1041
2721519	chr7:2721519:A:G	0.0216967	12.816	-0.806357
2721577	chr7:2721577:G:A	3.70999e-08	-1.75991e-10	-1.26944
2721866	chr7:2721866:A:G	3.65167e-08	-1.75991e-10	-1.28528
2721958	chr7:2721958:G:A	4.18919e-08	-1.75991e-10	-1.14796
2722091	chr7:2722091:C:T	4.29982e-08	-1.75991e-10	-1.12189
2722373	chr7:2722373:T:C	4.38376e-08	-1.75991e-10	-1.10256
2722421	chr7:2722421:C:T	4.92058e-08	-1.75991e-10	-0.987042
2722492	chr7:2722492:C:T	0.000172313	8.45342	-1.2794
2722605	chr7:2722605:A:G	4.41854e-08	-1.75991e-10	-1.09466
2722752	chr7:2722752:C:T	0.000127435	8.18196	-1.30965
2722764	chr7:2722764:A:G	9.86499e-08	-1.75991e-10	-0.291476
2723266	chr7:2723266:C:G	3.51464e-08	-1.75991e-10	-1.32353
2723503	chr7:2723503:G:A	3.32796e-08	-1.37811	-3.49551e-10
2723633	chr7:2723633:C:T	3.57735e-08	-1.75991e-10	-1.30584
2723806	chr7:2723806:G:A	3.73867e-08	-0.583254	-0.678484
2723900	chr7:2723900:A:T	3.63878e-08	-0.561111	-0.727708
2724252	chr7:2724252:G:A	1.18651e-07	-1.75991e-10	-0.10687
2724425	chr7:2724425:T:A	2.14907e-07	-1.75991e-10	0.487153
2724496	chr7:2724496:G:A	0.000174411	8.53416	-1.34804
2724672	chr7:2724672:A:G	3.7484e-08	-1.75991e-10	-1.25914
2724820	chr7:2724820:C:T	2.24029e-08	-1.77386	-3.49551e-10
2724912	chr7:2724912:C:T	3.60186e-08	-1.75991e-10	-1.29902
2724982	chr7:2724982:C:CA	0.000117917	8.11885	-1.32417
2725821	chr7:2725821:C:T	1.35225e-07	1.28033	-1.25644
2725937	chr7:2725937:ACT:A	0.0287769	13.1174	-0.825385
2726089	chr7:2726089:C:T	0.0207674	12.8052	-0.839372
2726152	chr7:2726152:T:C	2.82911e-08	-0.688625	-0.85188
2726561	chr7:2726561:C:T	2.65603e-07	1.80681	-1.10787
2726762	chr7:2726762:G:T	4.12977e-08	-0.307484	-0.854763
2726821	chr7:2726821:C:T	1.13314e-07	-0.152892	-3.49551e-10
2726894	chr7:2726894:G:A	2.3927e-08	-1.70804	-3.49551e-10
2727243	chr7:2727243:A:G	0.0451785	13.455	-0.711907
2727301	chr7:2727301:C:T	0.0717707	13.9235	-0.717593
2727315	chr7:2727315:T:C	5.48644e-08	-1.75991e-10	-0.878188
2727328	chr7:2727328:C:A	2.90156e-08	-1.51522	-3.49551e-10
2727344	chr7:2727344:T:C	6.92647e-08	-1.75991e-10	-0.645118
2727443	chr7:2727443:G:A	5.9341e-09	-1.78651	-1.31583
2727501	chr7:2727501:A:T	2.03532e-06	3.80133	-1.06598
2727687	chr7:2727687:G:A	2.2297e-08	-1.7786	-3.49551e-10
2727815	chr7:2727815:T:C	3.4592e-08	-1.75991e-10	-1.33943
2727971	chr7:2727971:C:T	0.0253491	12.7837	-0.618503
2728058	chr7:2728058:T:C	4.4454e-08	-1.75991e-10	-1.0886
2728071	chr7:2728071:A:G	3.89463e-08	-1.75991e-10	-1.22087
2728305	chr7:2728305:T:C	4.21827e-08	-0.608682	-0.532361
2728314	chr7:2728314:T:C	3.70718e-08	-1.75991e-10	-1.2702
2728410	chr7:2728410:A:G	3.87684e-08	-1.75991e-10	-1.22545
2728992	chr7:2728992:C:T	0.0560251	13.7367	-0.778425
2729057	chr7:2729057:A:G	3.72119e-08	-1.75991e-10	-1.26643
2729138	chr7:2729138:C:T	3.60579e-08	-1.75991e-10	-1.29793
2729230	chr7:2729230:T:C	1.93157e-08	-0.963734	-0.958398
2729263	chr7:2729263:C:T	0.0659396	13.7673	-0.646137
2729301	chr7:2729301:G:T	0.0191648	13.1913	-1.30575
2729555	chr7:2729555:G:A	3.41958e-08	-1.75991e-10	-1.35095
2730858	chr7:2730858:CAATT:C	0.0731436	14.0212	-0.796298
2731349	chr7:2731349:G:A	3.41503e-08	-1.75991e-10	-1.35228
2731870	chr7:2731870:C:A	5.67341e-08	-0.0229463	-0.821731
2732008	chr7:2732008:G:A	3.85332e-08	0.0518697	-1.2834
2732211	chr7:2732211:G:A	9.30473e-08	-1.75991e-10	-0.349944
2732496	chr7:2732496:C:T	4.17578e-08	-1.75991e-10	-1.15117
2732656	chr7:2732656:T:C	3.26296e-06	4.52915	-1.32181
2732797	chr7:2732797:A:C	8.73585e-05	7.8464	-1.35168
2732879	chr7:2732879:T:C	1.36305e-07	-1.75991e-10	0.0318421
2733156	chr7:2733156:T:C	1.0201e-06	3.37378	-1.32918
2733589	chr7:2733589:T:A	4.19628e-08	-1.75991e-10	-1.14627
2733971	chr7:2733971:A:G	9.24521e-06	5.40808	-1.15927
2734491	chr7:2734491:G:A	2.24655e-07	0.556229	-0.0247155
2734560	chr7:2734560:G:A	3.42966e-08	-1.75991e-10	-1.34801
2734749	chr7:2734749:G:A	8.99376e-08	0.422776	-0.806713
2734840	chr7:2734840:C:T	8.71533e-09	-1.64342	-1.07455
2734847	chr7:2734847:C:T	3.43512e-08	-1.75991e-10	-1.34641
2734977	chr7:2734977:G:C	3.7089e-08	-1.75991e-10	-1.26973
2735145	chr7:2735145:C:T	4.59317e-08	-1.0559	-3.49551e-10
2735384	chr7:2735384:A:T	3.49625e-08	-1.75991e-10	-1.32878
2735454	chr7:2735454:GAC:G	1.84319e-08	-0.679382	-1.28959
2735468	chr7:2735468:G:A	8.41654e-08	-0.0576076	-0.392661
2735544	chr7:2735544:C:T	2.03063e-07	0.734238	-0.303774
2735745	chr7:2735745:G:C	2.23789e-08	-1.77493	-3.49551e-10
2735973	chr7:2735973:G:A	3.80125e-08	-0.0166089	-1.22853
2736045	chr7:2736045:C:T	3.71407e-08	-1.26834	-3.49551e-10
2736084	chr7:2736084:G:A	9.6255e-09	-1.61526	-1.00338
2736131	chr7:2736131:A:G	1.39499e-06	3.51914	-1.16155
2736160	chr7:2736160:T:C	1.37886e-06	3.50656	-1.1606
2736245	chr7:2736245:C:T	1.00117e-07	0.434457	-0.711174
2736432	chr7:2736432:CAG:C	7.94399e-08	0.367893	-0.875946
2736498	chr7:2736498:A:G	1.5422e-06	3.76314	-1.30522
2736739	chr7:2736739:C:A	2.25557e-08	-1.76706	-3.49551e-10
2736940	chr7:2736940:G:A	4.3252e-08	-1.75991e-10	-1.11601
2737434	chr7:2737434:G:A	4.70837e-08	-1.75991e-10	-1.03113
2737508	chr7:2737508:C:T	1.00431e-07	-1.75991e-10	-0.273577
2737580	chr7:2737580:C:T	8.15622e-09	-1.67109	-1.11319
2737581	chr7:2737581:G:A	4.51614e-08	-1.75991e-10	-1.07281
2737681	chr7:2737681:T:C	2.18306e-07	-1.75991e-10	0.502844
2738191	chr7:2738191:A:G	1.23413e-05	5.86155	-1.3239
2738321	chr7:2738321:G:A	3.46127e-08	-1.75991e-10	-1.33883
2738423	chr7:2738423:C:A	4.20273e-08	-1.75991e-10	-1.14473
2738486	chr7:2738486:G:A	4.94076e-08	-1.75991e-10	-0.982948
2738706	chr7:2738706:T:C	4.27133e-08	-1.75991e-10	-1.12854
2738856	chr7:2738856:C:G	4.24357e-08	-1.75991e-10	-1.13506
2738862	chr7:2738862:G:A	8.34043e-08	0.514253	-0.973606
2739065	chr7:2739065:C:T	3.52839e-08	-1.75991e-10	-1.31963
2739068	chr7:2739068:A:G	8.36361e-09	-1.62551	-1.13365
2739271	chr7:2739271:A:G	3.64068e-07	2.17477	-1.16048
2739495	chr7:2739495:AT:A	1.57788e-06	3.7795	-1.29872
2739800	chr7:2739800:G:A	9.89732e-08	0.700904	-0.989108
2740026	chr7:2740026:C:T	3.42325e-08	-1.75991e-10	-1.34988
2740158	chr7:2740158:A:G	1.22275e-06	3.3503	-1.12449
2740371	chr7:2740371:G:A	6.34575e-08	-1.75991e-10	-0.732682
2740588	chr7:2740588:T:C	6.40567e-08	-1.75991e-10	-0.723285
2740758	chr7:2740758:T:C	7.73472e-09	-1.65869	-1.17864
2740767	chr7:2740767:C:T	4.95989e-08	-1.75991e-10	-0.979085
2740816	chr7:2740816:G:A	2.83007e-08	-1.54017	-3.49551e-10
2740996	chr7:2740996:G:C	3.46301e-08	-1.75991e-10	-1.33833
2741024	chr7:2741024:G:A	3.77738e-08	-1.75991e-10	-1.25144
2741038	chr7:2741038:C:A	8.85871e-08	0.513515	-0.912582
2741229	chr7:2741229:C:A	6.39615e-09	-1.78676	-1.24059
2741290	chr7:2741290:G:C	3.78954e-08	-1.75991e-10	-1.24822
2741426	chr7:2741426:C:T	3.57632e-08	-1.75991e-10	-1.30613
2742134	chr7:2742134:G:A	3.23352e-08	-1.40689	-3.49551e-10
2742178	chr7:2742178:T:C	8.83747e-08	-1.75991e-10	-0.401468
2742258	chr7:2742258:T:C	1.5197e-05	6.09369	-1.34789
2742479	chr7:2742479:C:A	3.46787e-08	-1.75991e-10	-1.33693
2742518	chr7:2742518:T:C	2.45797e-07	1.95987	-1.33841
2742608	chr7:2742608:G:A	4.74088e-08	-1.75991e-10	-1.02424
2742859	chr7:2742859:C:T	0.0308827	13.137	-0.774326
2743402	chr7:2743402:CA:C	7.00806e-08	-1.75991e-10	-0.633407
2743550	chr7:2743550:T:A	4.61096e-08	-1.75991e-10	-1.05203
2743573	chr7:2743573:A:T	6.56517e-08	-1.75991e-10	-0.69869
2743609	chr7:2743609:G:A	3.51859e-08	-1.75991e-10	-1.32241
2743644	chr7:2743644:C:G	6.96683e-08	-1.75991e-10	-0.639307
2743672	chr7:2743672:T:C	6.90326e-05	7.59975	-1.34047
2743704	chr7:2743704:C:T	7.22916e-05	7.65028	-1.34487
2743705	chr7:2743705:G:A	4.20251e-08	-1.75991e-10	-1.14479
2743710	chr7:2743710:G:A	7.62419e-09	-1.77976	-1.07196
2743720	chr7:2743720:G:A	2.20977e-08	-1.78758	-3.49551e-10
2743726	chr7:2743726:C:T	8.26587e-09	-1.77687	-0.994049
2743794	chr7:2743794:A:G	1.59288e-05	4.51822	0.274612
2743877	chr7:2743877:G:A	4.41807e-08	-1.75991e-10	-1.09476
2743964	chr7:2743964:G:T	1.41096e-07	-1.75991e-10	0.0663886
2744112	chr7:2744112:A:G	7.54665e-09	-1.74623	-1.11572
2744210	chr7:2744210:G:A	6.73887e-08	-1.75991e-10	-0.672576
2744329	chr7:2744329:G:A	4.95289e-08	-1.75991e-10	-0.980497
2744331	chr7:2744331:A:G	1.46949e-07	-1.75991e-10	0.107035
2744349	chr7:2744349:T:C	4.4563e-08	-1.75991e-10	-1.08615
2744369	chr7:2744369:G:A	8.48583e-09	-1.76713	-0.977529
2744386	chr7:2744386:G:A	3.47398e-08	-1.75991e-10	-1.33517
2744549	chr7:2744549:A:T	6.11536e-09	-1.78156	-1.29069
2744626	chr7:2744626:A:G	7.27094e-08	0.221538	-0.81812
2744631	chr7:2744631:C:T	3.41532e-08	-1.75991e-10	-1.3522
2744889	chr7:2744889:C:T	6.22683e-08	-1.75991e-10	-0.7516
2744898	chr7:2744898:G:C	5.89508e-08	-1.75991e-10	-0.80635
2745111	chr7:2745111:G:T	2.6283e-07	-1.75991e-10	0.688456
2745210	chr7:2745210:A:G	4.17806e-08	-1.75991e-10	-1.15062
2745233	chr7:2745233:T:C	8.35898e-09	-1.71476	-1.04495
2745491	chr7:2745491:G:C	4.04425e-08	-1.75991e-10	-1.18317
2745494	chr7:2745494:T:A	4.04605e-08	-1.75991e-10	-1.18273
2745678	chr7:2745678:T:C	5.7408e-08	-1.75991e-10	-0.832869
2745764	chr7:2745764:T:A	4.39887e-08	-1.75991e-10	-1.09912
2745957	chr7:2745957:CAAG:C	4.73356e-08	-1.75991e-10	-1.02579
2745963	chr7:2745963:G:A	9.3428e-09	-1.77192	-0.876525
2746000	chr7:2746000:G:C	4.48546e-08	-1.75991e-10	-1.07963
2746153	chr7:2746153:C:T	2.22896e-07	-1.75991e-10	0.523654
2746264	chr7:2746264:T:C	3.7011e-08	-1.75991e-10	-1.27184
2746444	chr7:2746444:G:T	3.49498e-08	-1.75991e-10	-1.32914
2746482	chr7:2746482:C:T	9.9378e-09	-1.71696	-0.869743
2746640	chr7:2746640:C:T	3.42074e-08	-1.75991e-10	-1.35061
2746641	chr7:2746641:C:T	8.77226e-09	-1.76617	-0.945286
2746836	chr7:2746836:TATC:T	3.42695e-08	-1.75991e-10	-1.3488
2747253	chr7:2747253:T:C	4.37224e-08	-1.75991e-10	-1.10519
2747321	chr7:2747321:C:T	4.51533e-08	-1.75991e-10	-1.07299
2747428	chr7:2747428:C:T	6.41832e-09	-1.77738	-1.24651
2747657	chr7:2747657:G:T	1.80797e-07	-1.75991e-10	0.31432
2747662	chr7:2747662:C:T	8.66169e-09	-1.69887	-1.02527
2748570	chr7:2748570:T:C	4.11571e-08	-1.75991e-10	-1.16566
2748742	chr7:2748742:A:C	7.33473e-09	-1.78129	-1.10914
2748987	chr7:2748987:T:C	3.53744e-08	-1.75991e-10	-1.31706
2748988	chr7:2748988:G:A	3.42096e-08	-1.75991e-10	-1.35055
2749103	chr7:2749103:C:T	6.74182e-08	-1.75991e-10	-0.672139
2749163	chr7:2749163:A:G	9.67533e-08	0.692586	-1.00347
2749180	chr7:2749180:T:TA	3.09582e-07	1.78663	-0.934455
2749191	chr7:2749191:G:T	4.12862e-08	-1.75991e-10	-1.16252
2749221	chr7:2749221:T:C	4.03985e-08	-1.75991e-10	-1.18426
2749224	chr7:2749224:C:T	1.32701e-07	-1.75991e-10	0.00504718
2749278	chr7:2749278:T:C	7.66055e-05	7.70125	-1.33788
2749386	chr7:2749386:T:C	3.3338e-06	4.19711	-0.968297
2749627	chr7:2749627:G:A	6.17483e-08	-1.75991e-10	-0.759986
2749629	chr7:2749629:T:G	4.89501e-08	-1.75991e-10	-0.99225
2749639	chr7:2749639:T:G	7.40856e-06	5.03018	-1.00284
2749884	chr7:2749884:A:T	1.46365e-07	-1.75991e-10	0.103047
2750070	chr7:2750070:G:A	0.0407833	13.5752	-0.934504
2750089	chr7:2750089:A:G	7.54515e-08	-1.75991e-10	-0.559563
2750126	chr7:2750126:G:C	2.93875e-08	-1.50248	-3.49551e-10
2750246	chr7:2750246:A:C	2.59619e-05	6.63096	-1.34963
2750647	chr7:2750647:C:T	6.53847e-08	-1.75991e-10	-0.702764
2750674	chr7:2750674:G:C	9.97359e-08	-1.75991e-10	-0.280527
2751051	chr7:2751051:T:C	3.03716e-05	6.79009	-1.35188
2751315	chr7:2751315:C:T	1.88966e-07	-1.75991e-10	0.358516
2751509	chr7:2751509:G:A	9.06996e-09	-1.63091	-1.04717
2751782	chr7:2751782:TA:T	5.26842e-08	-1.75991e-10	-0.918738
2751861	chr7:2751861:AAAC:A	4.09441e-08	-1.75991e-10	-1.17085
2751933	chr7:2751933:A:C	3.27203e-08	-1.39506	-3.49551e-10
2751964	chr7:2751964:A:T	7.11078e-08	-1.75991e-10	-0.618856
2752234	chr7:2752234:T:A	4.15148e-08	-1.75991e-10	-1.157
2752414	chr7:2752414:C:T	3.90921e-08	-1.75991e-10	-1.21713
2752503	chr7:2752503:A:C	1.36759e-07	-1.75991e-10	0.035164
2752629	chr7:2752629:A:C	1.01297e-06	-1.75991e-10	2.03759
2752657	chr7:2752657:A:G	9.28254e-09	-1.67071	-0.984207
2752874	chr7:2752874:G:A	1.38124e-07	-1.75991e-10	0.0451012
2752890	chr7:2752890:G:A	4.13523e-08	0.190954	-1.35188
2752956	chr7:2752956:C:G	4.0786e-08	-1.75991e-10	-1.17471
2753151	chr7:2753151:C:T	3.4307e-08	-1.75991e-10	-1.3477
2753166	chr7:2753166:A:T	4.05426e-08	-1.75991e-10	-1.1807
2753501	chr7:2753501:T:C	7.12494e-08	-1.75991e-10	-0.616866
2753552	chr7:2753552:G:A	4.29365e-08	-1.75991e-10	-1.12333
2753804	chr7:2753804:T:C	7.05057e-09	-1.78703	-1.14291
2754075	chr7:2754075:T:C	7.94746e-09	-1.78763	-1.02257
2754446	chr7:2754446:T:A	8.02148e-09	-1.7552	-1.04573
2754476	chr7:2754476:C:T	2.37399e-08	-1.7159	-3.49551e-10
2754508	chr7:2754508:C:G	4.76249e-08	-1.75991e-10	-1.0197
2755244	chr7:2755244:A:G	3.35462e-08	-1.37013	-3.49551e-10
2755275	chr7:2755275:A:G	7.39516e-09	-1.74369	-1.13854
2755283	chr7:2755283:G:A	1.90027e-07	-1.75991e-10	0.364115
2755430	chr7:2755430:C:T	7.62697e-08	-1.75991e-10	-0.548777
2755636	chr7:2755636:C:G	1.35335e-07	-1.75991e-10	0.0247004
2755843	chr7:2755843:A:C	3.48868e-08	-1.75991e-10	-1.33094
2755910	chr7:2755910:T:G	9.17632e-08	0.51113	-0.874972
2755932	chr7:2755932:T:C	7.74139e-08	-1.75991e-10	-0.533886
2756259	chr7:2756259:A:G	4.00366e-08	-1.75991e-10	-1.19326
2756309	chr7:2756309:T:C	6.31866e-09	-1.75076	-1.28878
2756323	chr7:2756323:A:G	2.53088e-05	6.46714	-1.21128
2756428	chr7:2756428:T:C	6.36878e-09	-1.78667	-1.24497
2756877	chr7:2756877:T:TG	4.00243e-08	-1.75991e-10	-1.19357
2757633	chr7:2757633:T:C	8.74568e-05	7.84831	-1.35247
2758240	chr7:2758240:T:C	7.32335e-09	-1.78498	-1.107
2758647	chr7:2758647:C:A	2.96942e-08	-1.4921	-3.49551e-10
2758660	chr7:2758660:C:A	2.0871e-05	6.39862	-1.33556
2759071	chr7:2759071:C:T	3.84121e-08	-1.75991e-10	-1.23468
2759097	chr7:2759097:A:G	5.80348e-05	7.42962	-1.34388
2759173	chr7:2759173:AAATAAATAAATAAAT:A	5.26043e-08	-1.75991e-10	-0.920256
2759284	chr7:2759284:A:G	9.74786e-08	-1.75991e-10	-0.30342
2759361	chr7:2759361:T:C	8.11476e-09	-1.69269	-1.09668
2759424	chr7:2759424:G:C	1.57924e-07	-1.75991e-10	0.179059
2759430	chr7:2759430:G:T	4.30254e-08	-1.75991e-10	-1.12126
2759531	chr7:2759531:G:C	3.74524e-08	-1.75991e-10	-1.25998
2759908	chr7:2759908:G:A	7.32743e-08	-1.75991e-10	-0.588843
2760052	chr7:2760052:G:T	7.70335e-09	-1.66682	-1.17458
2760277	chr7:2760277:C:T	6.66902e-08	0.411631	-1.09463
2760435	chr7:2760435:C:T	7.91747e-09	-1.75467	-1.05931
2760492	chr7:2760492:A:G	6.37215e-09	-1.76529	-1.26583
2760769	chr7:2760769:G:A	4.30254e-08	-1.75991e-10	-1.12126
2761007	chr7:2761007:A:C	6.22794e-09	-1.71025	-1.34375
2761158	chr7:2761158:G:A	1.12377e-07	-1.75991e-10	-0.161195
2761241	chr7:2761241:T:C	8.79718e-09	-1.62871	-1.07991
2761342	chr7:2761342:C:T	7.02395e-09	-1.7626	-1.17113
2761391	chr7:2761391:T:G	1.36436e-07	-1.75991e-10	0.0328007
2762101	chr7:2762101:A:C	8.56247e-08	-1.75991e-10	-0.433079
2762169	chr7:2762169:C:T	1.1733e-05	5.83512	-1.34801
2762363	chr7:2762363:A:AG	2.79551e-05	6.69209	-1.33679
2762513	chr7:2762513:G:A	1.26441e-07	-1.75991e-10	-0.0432742
2762539	chr7:2762539:T:C	1.09183e-07	0.550403	-0.740429
2762888	chr7:2762888:T:C	4.06192e-05	7.07927	-1.35032
2762899	chr7:2762899:G:A	7.70841e-08	-1.75991e-10	-0.538155
2762944	chr7:2762944:G:A	1.20691e-07	-1.75991e-10	-0.089823
2762983	chr7:2762983:C:G	3.6055e-08	-1.75991e-10	-1.29801
2763012	chr7:2763012:C:T	3.53998e-08	-1.75991e-10	-1.31635
2763309	chr7:2763309:G:A	7.1359e-05	7.51408	-1.22165
2763876	chr7:2763876:C:T	0.000151033	8.38879	-1.34659
2764191	chr7:2764191:G:T	7.55355e-08	-1.75991e-10	-0.558451
2764999	chr7:2764999:A:G	9.59739e-09	-1.73952	-0.882044
2765001	chr7:2765001:T:C	6.7851e-09	-1.71346	-1.25486
2765170	chr7:2765170:C:T	4.20835e-08	-1.75991e-10	-1.1434
2765241	chr7:2765241:G:A	4.54278e-08	-1.75991e-10	-1.06693
2765853	chr7:2765853:A:C	4.59485e-08	-1.75991e-10	-1.05553
2766321	chr7:2766321:A:G	4.10334e-08	-1.75991e-10	-1.16867
2766796	chr7:2766796:T:C	2.87604e-08	-1.52405	-3.49551e-10
2766969	chr7:2766969:T:C	8.54984e-09	-1.78608	-0.951057
2767415	chr7:2767415:C:T	4.20467e-08	-1.75991e-10	-1.14427
2767475	chr7:2767475:T:C	4.17087e-08	-1.75991e-10	-1.15234
2767499	chr7:2767499:G:A	4.30272e-08	-1.75991e-10	-1.12122
2767614	chr7:2767614:T:TA	4.32168e-05	7.09664	-1.30571
2767869	chr7:2767869:G:T	6.84147e-09	-1.787	-1.17305
2768366	chr7:2768366:A:C	3.84377e-08	-1.75991e-10	-1.23401
2768525	chr7:2768525:A:ATAT	1.84898e-07	-1.75991e-10	0.336754
2768617	chr7:2768617:AAATT:A	4.95508e-08	-1.75991e-10	-0.980054
2768835	chr7:2768835:A:G	6.31817e-08	-1.75991e-10	-0.737039
2768883	chr7:2768883:T:C	6.19104e-08	0.444733	-1.2021
2769098	chr7:2769098:T:G	3.37977e-05	6.88837	-1.34328
2769453	chr7:2769453:G:A	1.12951e-07	1.16925	-1.32534
2769696	chr7:2769696:G:A	4.68199e-08	-1.55423	0.517489
2769840	chr7:2769840:C:T	2.15861e-08	-1.73642	-0.074583
2770171	chr7:2770171:G:A	4.12398e-08	-1.75991e-10	-1.16365
2770302	chr7:2770302:G:A	1.53716e-07	1.17772	-1.02567
2770844	chr7:2770844:T:C	4.43742e-08	-1.69039	0.599997
2771112	chr7:2771112:G:A	9.97075e-05	7.96953	-1.34259
2771188	chr7:2771188:G:T	4.07918e-08	-1.75991e-10	-1.17457
2771439	chr7:2771439:T:C	1.24508e-07	-1.75991e-10	-0.0586849
2771615	chr7:2771615:T:C	1.02412e-07	-1.75991e-10	-0.254044
2771713	chr7:2771713:T:C	8.96852e-08	-1.75991e-10	-0.386747
2771814	chr7:2771814:CAT:C	4.52615e-08	-1.56642	0.495821
2771909	chr7:2771909:T:C	1.29154e-06	3.5639	-1.28336
2772337	chr7:2772337:G:A	1.66834e-07	1.22887	-0.994916
2772375	chr7:2772375:A:C	3.77237e-08	-1.46722	0.214454
2772476	chr7:2772476:C:T	2.41388e-08	-1.69923	-3.49551e-10
2772578	chr7:2772578:A:C	2.99361e-08	-1.45093	-0.0330635
2772621	chr7:2772621:G:C	1.16018e-07	0.917078	-1.04639
2772773	chr7:2772773:A:G	3.80696e-08	-1.75991e-10	-1.24364
2772998	chr7:2772998:C:G	4.93761e-05	7.0207	-1.09654
2774172	chr7:2774172:G:A	1.64416e-07	1.31514	-1.0958
2774187	chr7:2774187:C:G	1.59192e-08	-1.61283	-0.502689
2774517	chr7:2774517:G:A	3.09393e-08	-1.45103	-3.49551e-10
2774527	chr7:2774527:G:A	7.86482e-08	-1.75991e-10	-0.518068
2774637	chr7:2774637:A:G	0.12283	15.095	-1.35177
2775001	chr7:2775001:C:T	0.0513002	13.9509	-1.08072
2775100	chr7:2775100:A:G	8.24629e-07	1.64278	0.189105
2775309	chr7:2775309:G:A	4.80615e-08	-1.75991e-10	-1.01057
2775506	chr7:2775506:G:A	0.076822	14.5086	-1.23465
2775606	chr7:2775606:A:C	1.74804e-08	-1.57323	-0.448742
2775697	chr7:2775697:C:T	5.14303e-07	1.35976	-3.49551e-10
2775819	chr7:2775819:G:A	3.80443e-08	-1.75991e-10	-1.2443
2776640	chr7:2776640:G:C	1.96694e-08	-1.33936	-0.564624
2776750	chr7:2776750:A:G	8.92979e-08	0.567946	-0.95902
2776903	chr7:2776903:C:T	1.20628e-07	0.97296	-1.0633
2777156	chr7:2777156:G:A	3.7226e-07	-1.75991e-10	1.03654
2777295	chr7:2777295:G:A	7.26637e-09	-1.73959	-1.16021
2777390	chr7:2777390:T:A	4.29852e-08	-1.75991e-10	-1.1222
2777443	chr7:2777443:T:C	1.10763e-08	-1.76645	-0.711801
2777821	chr7:2777821:G:T	1.82173e-05	6.27469	-1.34761
2777871	chr7:2777871:G:A	1.07956e-08	-1.75047	-0.753441
2777929	chr7:2777929:G:C	2.21532e-08	-1.78507	-3.49551e-10
2777995	chr7:2777995:C:T	1.04741e-08	-1.78626	-0.747887
2778108	chr7:2778108:C:T	2.56289e-08	-1.63933	-3.49551e-10
2778795	chr7:2778795:C:T	1.10388e-08	-1.7871	-0.694539
2779495	chr7:2779495:G:C	5.45992e-08	-0.883033	-3.49551e-10
2779714	chr7:2779714:G:A	1.03652e-08	-1.7869	-0.757697
2779753	chr7:2779753:A:G	3.5971e-08	-1.75991e-10	-1.30034
2779889	chr7:2779889:G:T	1.12553e-08	-1.78675	-0.67547
2779896	chr7:2779896:C:T	4.42739e-08	-1.75991e-10	-1.09266
2780688	chr7:2780688:C:T	8.25826e-08	-1.75991e-10	-0.469254
2780695	chr7:2780695:A:G	9.12418e-08	-1.75991e-10	-0.369539
2780808	chr7:2780808:T:C	4.125e-08	-1.75991e-10	-1.1634
2780849	chr7:2780849:A:T	9.96972e-08	-1.75991e-10	-0.280915
2780976	chr7:2780976:T:C	4.02608e-08	-1.75991e-10	-1.18767
2780990	chr7:2780990:T:C	4.28391e-08	-1.75991e-10	-1.1256
2781023	chr7:2781023:G:A	1.1516e-07	-1.75991e-10	-0.136734
2781063	chr7:2781063:T:C	4.01575e-08	-1.75991e-10	-1.19024
2781637	chr7:2781637:C:T	0.0438272	13.5928	-0.880118
2781656	chr7:2781656:T:C	3.71072e-06	4.5455	-1.20957
2782043	chr7:2782043:A:C	4.85036e-07	2.55226	-1.25109
2782057	chr7:2782057:G:C	1.00723e-08	-1.77289	-0.800381
2782128	chr7:2782128:C:T	4.77614e-08	-1.75991e-10	-1.01684
2782410	chr7:2782410:T:C	3.82097e-08	-1.75991e-10	-1.23996
2782782	chr7:2782782:G:A	2.33196e-07	1.8982	-1.32937
2782840	chr7:2782840:T:G	8.3855e-08	-1.75991e-10	-0.453964
2783105	chr7:2783105:G:A	7.91067e-08	-1.75991e-10	-0.512255
2783139	chr7:2783139:G:A	1.22666e-07	-1.75991e-10	-0.0735845
2783299	chr7:2783299:C:T	5.33717e-07	2.04495	-0.648141
2783352	chr7:2783352:T:A	6.3641e-05	7.49655	-1.31859
2783403	chr7:2783403:C:T	1.24879e-07	-1.75991e-10	-0.0557071
2783503	chr7:2783503:C:A	4.13344e-08	-1.75991e-10	-1.16136
2783570	chr7:2783570:T:C	1.16318e-07	-1.75991e-10	-0.126726
2783624	chr7:2783624:C:A	1.01018e-07	-1.75991e-10	-0.267756
2783634	chr7:2783634:T:C	4.17822e-08	-1.75991e-10	-1.15058
2783842	chr7:2783842:G:A	9.40855e-05	7.901	-1.3321
2784334	chr7:2784334:G:A	3.47535e-08	-1.75991e-10	-1.33477
2784495	chr7:2784495:T:A	4.69055e-08	-1.75991e-10	-1.03492
2784787	chr7:2784787:T:C	6.56661e-08	-1.75991e-10	-0.69847
2785008	chr7:2785008:A:T	1.68951e-07	-1.75991e-10	0.246553
2785073	chr7:2785073:G:A	0.0283577	13.3961	-1.11875
2785461	chr7:2785461:G:A	4.04788e-08	-1.75991e-10	-1.18227
2785651	chr7:2785651:TATACACACACATTTTTCTTCATGTGTAAGTGTATTGTGTATGTGC:T	8.47455e-09	-1.76096	-0.985024
2785732	chr7:2785732:G:T	2.08156e-07	0.455234	-3.49551e-10
2785957	chr7:2785957:C:G	0.0021242	11.0338	-1.34794
2786068	chr7:2786068:A:G	4.77659e-08	-1.75991e-10	-1.01674
2786093	chr7:2786093:G:A	9.1809e-09	-1.75436	-0.911566
2786176	chr7:2786176:C:G	2.39269e-08	-1.70805	-3.49551e-10
2786288	chr7:2786288:C:A	0.0110761	12.501	-1.16379
2786354	chr7:2786354:C:T	1.39375e-07	-1.75991e-10	0.0541182
2786542	chr7:2786542:A:G	3.75313e-08	-1.75991e-10	-1.25788
2786571	chr7:2786571:A:G	9.2288e-08	0.604674	-0.962812
2786725	chr7:2786725:T:C	4.1592e-08	-1.75991e-10	-1.15514
2786810	chr7:2786810:C:T	5.69483e-08	-1.75991e-10	-0.840908
2786860	chr7:2786860:C:T	4.90318e-08	-1.75991e-10	-0.990584
2787054	chr7:2787054:C:T	6.92155e-08	-1.75991e-10	-0.645828
2787188	chr7:2787188:G:A	9.24573e-08	0.637067	-0.993374
2787193	chr7:2787193:T:A	6.60066e-08	-0.693297	-3.49551e-10
2787332	chr7:2787332:C:A	9.28217e-09	-1.77023	-0.884726
2787542	chr7:2787542:TC:T	5.31707e-08	-1.75991e-10	-0.909546
2787559	chr7:2787559:A:G	9.04065e-09	-1.78542	-0.895902
2787642	chr7:2787642:T:C	2.71441e-06	4.2682	-1.24492
2787920	chr7:2787920:A:G	2.42391e-06	4.25214	-1.34205
2787943	chr7:2787943:CA:C	3.80375e-08	-1.75991e-10	-1.24448
2788330	chr7:2788330:CTG:C	4.03472e-08	-1.75991e-10	-1.18553
2788488	chr7:2788488:C:G	3.67747e-08	-1.75991e-10	-1.27824
2788558	chr7:2788558:A:G	4.10988e-08	-1.75991e-10	-1.16707
2788702	chr7:2788702:G:A	4.49685e-08	-1.75991e-10	-1.07709
2788960	chr7:2788960:C:T	1.40023e-07	-1.75991e-10	0.0587516
2789052	chr7:2789052:A:G	1.43575e-07	-1.75991e-10	0.0838044
2789426	chr7:2789426:C:T	4.99398e-08	-1.75991e-10	-0.972235
2789663	chr7:2789663:C:T	3.68484e-08	-1.75991e-10	-1.27624
2789747	chr7:2789747:T:C	7.00364e-09	-1.78328	-1.15334
2790001	chr7:2790001:T:C	3.83156e-08	-1.75991e-10	-1.2372
2790220	chr7:2790220:C:T	5.04075e-08	-1.75991e-10	-0.962913
2790282	chr7:2790282:T:C	2.51631e-08	-1.65767	-3.49551e-10
2790311	chr7:2790311:G:C	3.4268e-08	-1.75991e-10	-1.34884
2790397	chr7:2790397:C:T	6.11392e-08	-1.30227	0.532373
2790630	chr7:2790630:T:A	3.51121e-08	-1.75991e-10	-1.32451
2790809	chr7:2790809:A:G	5.42465e-08	-1.75991e-10	-0.889514
2790864	chr7:2790864:C:T	1.72956e-07	1.43715	-1.16717
2791054	chr7:2791054:A:G	4.03901e-08	-1.75991e-10	-1.18447
2791157	chr7:2791157:A:G	4.10596e-08	-1.75991e-10	-1.16803
2791208	chr7:2791208:CTCTG:C	3.68149e-08	-1.75991e-10	-1.27715
2791449	chr7:2791449:T:C	3.63518e-06	4.64608	-1.33072
2791773	chr7:2791773:G:T	6.14305e-09	-1.77804	-1.28969
2792260	chr7:2792260:G:A	3.43143e-08	-1.75991e-10	-1.34749
2792645	chr7:2792645:C:T	7.57528e-09	-1.78775	-1.07041
2792731	chr7:2792731:T:C	2.14721e-06	4.1362	-1.34733
2793013	chr7:2793013:G:A	7.37185e-09	-1.78799	-1.09739
2793074	chr7:2793074:A:C	5.48957e-08	-1.25691	0.379293
2793211	chr7:2793211:C:T	4.6757e-08	0.19957	-1.23766
2793614	chr7:2793614:G:A	7.14617e-09	-1.78769	-1.12879
2793621	chr7:2793621:A:G	7.11714e-09	-1.78801	-1.13254
2793717	chr7:2793717:C:T	7.43718e-09	-1.78592	-1.09064
2793751	chr7:2793751:T:C	7.37277e-09	-1.78769	-1.09757
2793808	chr7:2793808:A:G	7.06194e-09	-1.78669	-1.14164
2793938	chr7:2793938:C:T	4.65061e-08	-1.75991e-10	-1.04347
2793942	chr7:2793942:T:C	3.83888e-08	-1.75991e-10	-1.23529
2794262	chr7:2794262:G:C	7.25115e-09	-1.78764	-1.11426
2794311	chr7:2794311:AT:A	7.18229e-09	-1.7875	-1.12393
2794356	chr7:2794356:G:A	3.79993e-08	-1.75991e-10	-1.24548
2794568	chr7:2794568:A:G	7.14578e-09	-1.78559	-1.13094
2794779	chr7:2794779:G:A	2.93087e-05	6.2225	-0.819911
2794943	chr7:2794943:T:C	7.25714e-09	-1.78756	-1.11351
2795120	chr7:2795120:T:C	7.84652e-09	-1.785	-1.03798
2795183	chr7:2795183:C:A	4.72141e-08	-1.75991e-10	-1.02836
2795420	chr7:2795420:C:G	2.16726e-07	0.49558	-3.49551e-10
2795541	chr7:2795541:T:C	2.37636e-08	-1.7149	-3.49551e-10
2795682	chr7:2795682:A:C	1.23583e-07	-1.75991e-10	-0.0661379
2796095	chr7:2796095:ACCTCAGCTGATCCGCCCG:A	8.49874e-08	-1.75991e-10	-0.44055
2796126	chr7:2796126:C:T	5.5653e-08	-1.75991e-10	-0.863917
2796383	chr7:2796383:A:G	4.22847e-08	-1.75991e-10	-1.13863
2796385	chr7:2796385:C:T	1.33967e-05	5.48828	-0.868574
2796704	chr7:2796704:G:A	5.56458e-08	-1.75991e-10	-0.864046
2796799	chr7:2796799:A:G	5.37199e-08	0.411901	-1.31117
2797439	chr7:2797439:C:T	4.73157e-08	-1.75991e-10	-1.02621
2797517	chr7:2797517:G:T	2.21379e-08	-1.78576	-3.49551e-10
2797571	chr7:2797571:C:A	6.94572e-08	-1.75991e-10	-0.642343
2797640	chr7:2797640:T:C	3.93923e-08	-1.20948	-3.49551e-10
2797740	chr7:2797740:C:G	3.57292e-08	-1.75991e-10	-1.30708
2797996	chr7:2797996:C:T	1.53134e-07	-1.75991e-10	0.148264
2798308	chr7:2798308:CTAGAA:C	3.8169e-08	-1.75991e-10	-1.24103
2798398	chr7:2798398:G:A	2.42835e-08	-1.69326	-3.49551e-10
2798739	chr7:2798739:T:C	2.69111e-08	-1.59051	-3.49551e-10
2799153	chr7:2799153:G:A	2.43328e-08	-1.69123	-3.49551e-10
2799224	chr7:2799224:G:C	5.52335e-08	-1.75991e-10	-0.871484
2799378	chr7:2799378:G:A	3.87811e-08	-1.75991e-10	-1.22512
2799502	chr7:2799502:A:G	3.42126e-08	-1.75991e-10	-1.35046
2799766	chr7:2799766:T:C	8.27157e-08	-1.75991e-10	-0.467643
2800087	chr7:2800087:G:A	2.52734e-08	-1.6533	-3.49551e-10
2800638	chr7:2800638:AGAGG:A	4.50597e-08	-1.75991e-10	-1.07506
2800677	chr7:2800677:A:G	7.61899e-08	-1.75991e-10	-0.549824
2800856	chr7:2800856:G:A	4.18967e-08	-1.75991e-10	-1.14785
2801078	chr7:2801078:C:T	3.89481e-08	-1.75991e-10	-1.22082
2801381	chr7:2801381:G:A	3.09359e-08	-1.45114	-3.49551e-10
2801482	chr7:2801482:T:C	2.54935e-06	4.26426	-1.30372
2801530	chr7:2801530:G:A	8.68969e-06	5.53188	-1.34504
2801782	chr7:2801782:G:A	4.68951e-08	-1.75991e-10	-1.03514
2801950	chr7:2801950:T:C	1.51121e-08	-1.67226	-0.495299
2801963	chr7:2801963:T:C	4.79777e-08	-1.75991e-10	-1.01232
2802039	chr7:2802039:TC:T	4.50171e-08	-1.75991e-10	-1.07601
2802441	chr7:2802441:C:T	3.4822e-08	-1.75991e-10	-1.3328
2802643	chr7:2802643:G:T	3.61355e-08	-1.75991e-10	-1.29578
2802792	chr7:2802792:C:T	5.04118e-08	-1.75991e-10	-0.962827
2803052	chr7:2803052:C:T	4.03353e-08	-1.75991e-10	-1.18583
2803911	chr7:2803911:C:T	1.51189e-07	-1.75991e-10	0.135475
2804085	chr7:2804085:G:A	5.17691e-08	-1.75991e-10	-0.93626
2804127	chr7:2804127:A:AC	4.81125e-08	-1.75991e-10	-1.00951
2804243	chr7:2804243:C:A	4.52092e-08	-1.75991e-10	-1.07175
2804376	chr7:2804376:C:T	4.74382e-08	-1.75991e-10	-1.02362
2805014	chr7:2805014:C:T	1.16214e-07	0.739325	-0.866946
2805220	chr7:2805220:G:C	4.03353e-08	-1.75991e-10	-1.18583
2805326	chr7:2805326:T:C	3.16883e-08	-1.42711	-3.49551e-10
2805379	chr7:2805379:C:G	6.19156e-08	0.5775	-1.33478
2805737	chr7:2805737:A:G	1.77487e-06	3.94885	-1.35042
2806141	chr7:2806141:C:T	5.03804e-08	-1.75991e-10	-0.96345
2806200	chr7:2806200:C:T	3.63885e-08	-1.75991e-10	-1.2888
2806216	chr7:2806216:C:T	8.50825e-08	-1.75991e-10	-0.439431
2806291	chr7:2806291:C:A	3.91078e-08	0.0674379	-1.28417
2806308	chr7:2806308:A:G	7.83377e-08	-1.75991e-10	-0.522024
2806338	chr7:2806338:G:C	3.84929e-08	-1.75991e-10	-1.23258
2806623	chr7:2806623:T:C	4.96096e-08	-1.75991e-10	-0.978868
2806784	chr7:2806784:T:C	4.96634e-08	-1.75991e-10	-0.977784
2807250	chr7:2807250:CTTTTATACTGAT:C	4.72393e-08	-1.75991e-10	-1.02783
2807260	chr7:2807260:G:T	2.1609e-05	6.43103	-1.33322
2807783	chr7:2807783:T:C	8.57075e-09	-1.61024	-1.12446
2807862	chr7:2807862:A:G	3.37442e-06	4.58793	-1.347
2808159	chr7:2808159:G:T	3.79484e-08	-1.75991e-10	-1.24683
2808190	chr7:2808190:A:G	2.24131e-08	-1.77341	-3.49551e-10
2808241	chr7:2808241:T:C	7.64812e-09	-1.72845	-1.12014
2808556	chr7:2808556:A:C	3.63368e-08	-1.75991e-10	-1.29022
2808558	chr7:2808558:A:G	4.87238e-08	-1.75991e-10	-0.996884
2808944	chr7:2808944:C:T	1.02112e-07	-1.75991e-10	-0.256983
2809193	chr7:2809193:G:T	4.45196e-06	4.83729	-1.31925
2809275	chr7:2809275:G:A	9.6721e-08	-1.75991e-10	-0.311222
2809378	chr7:2809378:T:C	3.43256e-08	-1.75991e-10	-1.34716
2809459	chr7:2809459:C:T	4.60553e-08	-1.75991e-10	-1.05321
2810535	chr7:2810535:TG:T	3.769e-08	-1.75991e-10	-1.25366
2810948	chr7:2810948:C:G	3.14044e-06	4.50449	-1.33542
2811310	chr7:2811310:G:A	4.90041e-08	-1.75991e-10	-0.991148
2811499	chr7:2811499:T:C	8.11902e-09	-1.78639	-1.00246
2812783	chr7:2812783:A:C	7.85889e-09	-1.59572	-1.22568
2813163	chr7:2813163:C:T	4.02501e-08	-1.18794	-3.49551e-10
2813172	chr7:2813172:G:C	3.421e-08	-1.75991e-10	-1.35053
2813201	chr7:2813201:T:C	0.0024424	10.87	-1.04456
2813434	chr7:2813434:C:G	6.19767e-09	-1.75965	-1.29923
2813457	chr7:2813457:T:C	6.53184e-08	-1.75991e-10	-0.703778
2814375	chr7:2814375:T:C	3.18337e-08	-1.42253	-3.49551e-10
2814376	chr7:2814376:G:A	0.00700302	12.1074	-1.22859
2814616	chr7:2814616:C:T	0.00893113	12.3438	-1.2218
2814673	chr7:2814673:T:C	2.05476e-07	-1.75991e-10	0.442277
2814746	chr7:2814746:A:T	0.00643733	12.0336	-1.23901
2814982	chr7:2814982:G:C	6.56667e-08	-1.75991e-10	-0.698461
2815157	chr7:2815157:A:G	3.42328e-08	-1.75991e-10	-1.34987
2815380	chr7:2815380:T:C	8.83148e-09	-1.78767	-0.91706
2815742	chr7:2815742:C:T	2.29714e-07	-1.75991e-10	0.55378
2815895	chr7:2815895:G:A	8.27351e-08	-1.75991e-10	-0.467409
2815960	chr7:2815960:T:C	0.00369511	11.3515	-1.11202
2816169	chr7:2816169:C:T	2.82496e-08	-1.54197	-3.49551e-10
2816543	chr7:2816543:T:G	2.22115e-07	1.35294	-0.832798
2816568	chr7:2816568:T:C	1.29675e-07	-1.75991e-10	-0.0180216
2816585	chr7:2816585:C:A	6.23036e-08	-1.75991e-10	-0.751034
2816620	chr7:2816620:T:C	3.6917e-08	-1.75991e-10	-1.27438
2816833	chr7:2816833:C:T	2.54804e-08	-1.64514	-3.49551e-10
2817105	chr7:2817105:T:G	1.17675e-07	0.80675	-0.921874
2817253	chr7:2817253:C:T	4.09425e-08	-1.75991e-10	-1.17088
2817453	chr7:2817453:G:C	4.61397e-08	-1.75991e-10	-1.05138
2817641	chr7:2817641:C:T	2.13297e-07	-1.75991e-10	0.479634
2817767	chr7:2817767:G:A	3.91511e-08	-1.75991e-10	-1.21562
2817777	chr7:2817777:C:T	0.00514244	11.6475	-1.07755
2817798	chr7:2817798:A:G	2.53895e-07	-1.75991e-10	0.653868
2818242	chr7:2818242:T:C	1.58272e-05	6.13514	-1.34871
2818257	chr7:2818257:G:A	2.29035e-07	-1.75991e-10	0.550821
2818521	chr7:2818521:G:T	4.02493e-08	-1.75991e-10	-1.18796
2818624	chr7:2818624:A:G	6.11416e-08	-1.75991e-10	-0.769861
2818681	chr7:2818681:T:C	0.00310074	11.1587	-1.09458
2818814	chr7:2818814:G:C	0.00320297	11.4301	-1.33353
2818835	chr7:2818835:G:A	3.49284e-08	-1.75991e-10	-1.32975
2818836	chr7:2818836:CT:C	9.04774e-08	0.194265	-0.572217
2819046	chr7:2819046:T:C	3.795e-08	-1.75991e-10	-1.24678
2819175	chr7:2819175:T:C	3.94248e-08	-1.75991e-10	-1.20866
2819218	chr7:2819218:C:T	8.59751e-08	-1.75991e-10	-0.428995
2819272	chr7:2819272:A:C	0.00219036	10.8043	-1.08774
2819332	chr7:2819332:C:T	2.96254e-08	-1.49442	-3.49551e-10
2819891	chr7:2819891:A:G	5.25529e-08	-1.75991e-10	-0.921233
2820185	chr7:2820185:C:T	3.96857e-08	-1.75991e-10	-1.20206
2820213	chr7:2820213:G:A	1.11305e-05	5.74649	-1.3121
2820583	chr7:2820583:A:C	0.00810409	12.3763	-1.35143
2820719	chr7:2820719:G:A	5.18053e-08	-1.75991e-10	-0.935561
2820969	chr7:2820969:G:C	3.9415e-08	-1.75991e-10	-1.20891
2821961	chr7:2821961:C:T	6.29073e-07	2.38536	-0.824162
2822450	chr7:2822450:T:C	5.01629e-08	-1.75991e-10	-0.967777
2822986	chr7:2822986:A:G	2.30929e-07	-1.75991e-10	0.559058
2823040	chr7:2823040:T:C	6.11172e-08	-1.75991e-10	-0.77026
2823041	chr7:2823041:A:G	3.61136e-08	-1.75991e-10	-1.29638
2823398	chr7:2823398:C:T	1.2286e-08	-1.72524	-0.649352
2823655	chr7:2823655:A:C	4.26604e-06	4.17946	-0.70407
2823660	chr7:2823660:A:G	4.80096e-08	-1.75991e-10	-1.01165
2823809	chr7:2823809:T:G	2.30523e-05	6.489	-1.32653
2823940	chr7:2823940:G:A	0.000162279	8.34842	-1.2344
2824069	chr7:2824069:A:T	4.00782e-08	-1.75991e-10	-1.19222
2824728	chr7:2824728:A:G	6.29905e-09	-1.78774	-1.25491
2824806	chr7:2824806:C:T	6.87441e-09	-1.78809	-1.16716
2824807	chr7:2824807:G:A	3.69269e-08	-1.75991e-10	-1.27411
2824952	chr7:2824952:G:T	4.85378e-05	6.21872	-0.311673
2825153	chr7:2825153:G:C	4.37238e-08	-1.75991e-10	-1.10516
2825329	chr7:2825329:C:T	2.75485e-08	-1.56711	-3.49551e-10
2825735	chr7:2825735:A:G	2.34741e-08	-1.72716	-3.49551e-10
2825859	chr7:2825859:TCCCACCA:T	4.90234e-08	-1.75991e-10	-0.990755
2825945	chr7:2825945:C:T	4.25179e-08	-1.75991e-10	-1.13313
2826105	chr7:2826105:G:A	3.75456e-08	-1.75991e-10	-1.2575
2826230	chr7:2826230:T:C	1.58048e-08	-1.67175	-0.450992
2826524	chr7:2826524:C:G	4.97445e-08	-1.75991e-10	-0.976152
2826527	chr7:2826527:A:G	4.6141e-08	-1.75991e-10	-1.05135
2826778	chr7:2826778:G:A	2.24079e-08	-1.77364	-3.49551e-10
2826844	chr7:2826844:T:G	0.0121059	12.7098	-1.28365
2827024	chr7:2827024:G:A	4.03338e-08	-1.75991e-10	-1.18586
2827381	chr7:2827381:G:A	3.46423e-08	-1.75991e-10	-1.33798
2827662	chr7:2827662:A:G	0.0346489	13.4077	-0.930023
2827796	chr7:2827796:G:A	3.8078e-08	-1.75991e-10	-1.24342
2827908	chr7:2827908:G:A	3.92828e-08	-1.21227	-3.49551e-10
2828168	chr7:2828168:C:G	3.43756e-08	-1.75991e-10	-1.34571
2828396	chr7:2828396:C:T	2.99207e-07	-1.75991e-10	0.818082
2828499	chr7:2828499:A:T	4.21346e-08	-1.75991e-10	-1.14218
2829096	chr7:2829096:A:G	0.00606102	12.0538	-1.31944
2829190	chr7:2829190:C:G	0.00646193	11.7283	-0.929957
2829606	chr7:2829606:A:G	0.00485685	11.5206	-1.00773
2829703	chr7:2829703:T:C	5.56452e-08	-1.75991e-10	-0.864057
2829730	chr7:2829730:A:T	0.00505091	11.5828	-1.03082
2829757	chr7:2829757:T:C	0.00608187	11.7692	-1.03145
2829772	chr7:2829772:T:A	3.94367e-08	-1.75991e-10	-1.20836
2829852	chr7:2829852:T:C	4.37244e-08	-1.75991e-10	-1.10515
2830207	chr7:2830207:G:C	3.98154e-08	-1.75991e-10	-1.1988
2830226	chr7:2830226:C:CA	3.71957e-08	-1.75991e-10	-1.26686
2830351	chr7:2830351:T:C	1.81603e-05	6.23158	-1.30764
2830910	chr7:2830910:C:T	6.96541e-08	-1.75991e-10	-0.639511
2830959	chr7:2830959:AAAAC:A	4.83065e-07	1.2971	-3.49551e-10
2831126	chr7:2831126:T:C	6.73759e-08	-1.75991e-10	-0.672766
2831141	chr7:2831141:G:A	7.01196e-08	-1.75991e-10	-0.632851
2831171	chr7:2831171:G:A	2.56714e-07	-1.75991e-10	0.664909
2831254	chr7:2831254:C:T	2.26695e-08	-1.76203	-3.49551e-10
2831304	chr7:2831304:CAG:C	4.75141e-08	-1.75991e-10	-1.02203
2831340	chr7:2831340:C:G	3.60916e-08	-1.75991e-10	-1.29699
2831453	chr7:2831453:GAGTGC:G	0.000117543	8.13778	-1.34627
2831564	chr7:2831564:C:T	4.92328e-08	0.198204	-1.1847
2831604	chr7:2831604:C:T	2.21748e-08	-1.7841	-3.49551e-10
2831641	chr7:2831641:G:A	4.23719e-08	-1.75991e-10	-1.13657
2831683	chr7:2831683:A:G	3.25039e-05	6.82047	-1.3144
2831687	chr7:2831687:A:G	6.66295e-08	-1.75991e-10	-0.683906
2831731	chr7:2831731:A:C	6.98446e-08	-1.75991e-10	-0.636781
2832237	chr7:2832237:C:G	3.69332e-08	-1.75991e-10	-1.27394
2832599	chr7:2832599:A:G	3.08302e-05	6.43377	-0.980572
2832812	chr7:2832812:G:A	7.8587e-05	7.73975	-1.35084
2833056	chr7:2833056:C:T	7.90837e-08	-1.75991e-10	-0.512547
2833189	chr7:2833189:T:C	4.24255e-08	-1.75991e-10	-1.1353
2833739	chr7:2833739:CTG:C	8.20661e-05	7.7821	-1.34987
2833775	chr7:2833775:T:G	1.83998e-07	-1.75991e-10	0.331872
2833783	chr7:2833783:C:T	5.34107e-08	-1.75991e-10	-0.905042
2834014	chr7:2834014:A:G	3.20656e-05	6.83765	-1.34516
2834129	chr7:2834129:G:A	2.77958e-05	6.6774	-1.32781
2834171	chr7:2834171:G:T	4.13728e-08	-1.75991e-10	-1.16043
2834593	chr7:2834593:A:C	3.61587e-08	-1.75991e-10	-1.29513
2834755	chr7:2834755:C:T	7.42997e-09	-1.78659	-1.09094
2834758	chr7:2834758:T:C	7.13289e-08	-1.75991e-10	-0.615752
2834960	chr7:2834960:G:A	3.80753e-08	-1.75991e-10	-1.24349
2835201	chr7:2835201:T:C	4.693e-08	-1.75991e-10	-1.0344
2835348	chr7:2835348:T:C	4.44459e-08	-0.141568	-0.947211
2835392	chr7:2835392:A:G	0.00547515	11.754	-1.12136
2835786	chr7:2835786:G:A	7.55501e-05	7.67629	-1.32679
2835936	chr7:2835936:G:A	2.98197e-05	6.7723	-1.35243
2836139	chr7:2836139:G:A	3.22765e-07	-1.75991e-10	0.893872
2836523	chr7:2836523:G:C	4.27207e-08	-1.75991e-10	-1.12837
2836543	chr7:2836543:C:T	7.13635e-08	-1.75991e-10	-0.615267
2836666	chr7:2836666:G:A	2.22808e-07	-1.75991e-10	0.523259
2836667	chr7:2836667:T:C	4.13581e-08	-1.75991e-10	-1.16078
2836698	chr7:2836698:T:G	2.25593e-07	-1.75991e-10	0.535681
2837290	chr7:2837290:AG:A	4.48576e-08	-1.75991e-10	-1.07956
2837618	chr7:2837618:G:A	8.0636e-08	-1.75991e-10	-0.493108
2837665	chr7:2837665:T:C	4.22371e-08	-1.13975	-3.49551e-10
2837859	chr7:2837859:T:C	3.14768e-07	0.868783	-3.49551e-10
2838177	chr7:2838177:A:G	7.8623e-08	-0.0582343	-0.460155
2838244	chr7:2838244:G:A	1.64519e-07	-1.75991e-10	0.219976
2838307	chr7:2838307:G:A	7.09362e-08	-0.0285208	-0.592751
2838469	chr7:2838469:G:A	3.28878e-05	6.86424	-1.34643
2838570	chr7:2838570:A:G	1.3028e-08	-1.76162	-0.55433
2838608	chr7:2838608:G:T	7.3702e-08	-1.75991e-10	-0.583023
2838762	chr7:2838762:T:C	6.72726e-08	-1.75991e-10	-0.674299
2838876	chr7:2838876:A:G	4.21444e-05	7.05494	-1.28913
2838971	chr7:2838971:G:A	4.26591e-08	-1.75991e-10	-1.12981
2839362	chr7:2839362:C:T	7.47148e-08	-1.75991e-10	-0.569374
2839363	chr7:2839363:A:C	4.96518e-08	-1.75991e-10	-0.978018
2839401	chr7:2839401:T:C	1.2455e-07	-1.75991e-10	-0.0583465
2839422	chr7:2839422:C:T	3.51092e-08	-1.75991e-10	-1.32459
2839528	chr7:2839528:C:T	5.60912e-08	-1.75991e-10	-0.856074
2839729	chr7:2839729:C:T	8.86195e-08	-1.75991e-10	-0.398701
2839827	chr7:2839827:C:T	8.30249e-08	-1.75991e-10	-0.463912
2839928	chr7:2839928:G:A	3.66309e-08	-1.75991e-10	-1.28216
2839957	chr7:2839957:C:T	2.33086e-07	-1.75991e-10	0.568355
2839966	chr7:2839966:C:G	2.32343e-07	-1.75991e-10	0.56516
2840200	chr7:2840200:T:C	2.23899e-08	-1.77444	-3.49551e-10
2840316	chr7:2840316:A:T	3.45135e-08	-1.3417	-3.49551e-10
2840552	chr7:2840552:G:A	4.68116e-08	-1.75991e-10	-1.03692
2840982	chr7:2840982:G:A	2.25053e-07	-1.75991e-10	0.533282
2841420	chr7:2841420:G:A	4.10366e-08	-1.16859	-3.49551e-10
2841497	chr7:2841497:AGAC:A	4.0572e-08	-1.75991e-10	-1.17997
2841916	chr7:2841916:G:C	3.40017e-08	-0.247433	-1.10921
2842396	chr7:2842396:T:C	0.000465422	9.31629	-1.14864
2842563	chr7:2842563:G:C	3.92686e-08	-1.75991e-10	-1.21263
2842569	chr7:2842569:A:T	4.16517e-08	-1.75991e-10	-1.15371
2842713	chr7:2842713:T:C	3.45082e-08	-1.75991e-10	-1.34186
2842987	chr7:2842987:A:G	1.39623e-05	5.5044	-0.843335
2843062	chr7:2843062:G:A	1.12539e-07	-1.75991e-10	-0.159756
2843153	chr7:2843153:T:C	4.97773e-08	-1.75991e-10	-0.975493
2843193	chr7:2843193:C:T	4.32141e-08	-1.75991e-10	-1.11689
2843221	chr7:2843221:C:G	7.60803e-08	-0.563096	0.0118327
2843370	chr7:2843370:G:C	1.23964e-05	5.4439	-0.901792
2843404	chr7:2843404:G:A	2.04967e-07	-1.75991e-10	0.439797
2843437	chr7:2843437:G:A	5.0348e-05	5.79931	0.144355
2844293	chr7:2844293:C:A	6.43629e-08	-0.556642	-0.161874
2844649	chr7:2844649:T:G	0.000217885	6.38317	1.0255
2844725	chr7:2844725:T:G	9.82591e-08	-1.75991e-10	-0.295445
2844926	chr7:2844926:C:T	3.43502e-08	-1.75991e-10	-1.34644
2845015	chr7:2845015:T:C	9.07509e-08	-1.75991e-10	-0.374934
2845086	chr7:2845086:T:C	0.00119356	9.77866	-0.669265
2845359	chr7:2845359:A:C	0.000530819	9.33396	-1.03483
2845591	chr7:2845591:G:A	3.45459e-08	-1.75991e-10	-1.34076
2845601	chr7:2845601:A:G	0.000628963	9.50297	-1.03419
2845688	chr7:2845688:C:G	0.00109331	9.67184	-0.65018
2845798	chr7:2845798:T:G	1.22064e-07	-0.0785056	-3.49551e-10
2845805	chr7:2845805:C:G	5.79268e-08	-0.636007	-0.187865
2846090	chr7:2846090:T:C	8.50437e-06	5.41779	-1.25251
2846401	chr7:2846401:C:G	1.32449e-08	-1.32766	-0.971785
2846433	chr7:2846433:A:G	4.34874e-08	-1.75991e-10	-1.11058
2846440	chr7:2846440:G:A	3.66097e-08	-1.75991e-10	-1.28274
2846491	chr7:2846491:G:A	0.000363191	6.84072	1.07892
2847058	chr7:2847058:G:C	4.97801e-08	-1.75991e-10	-0.975437
2847114	chr7:2847114:A:G	0.000373768	6.77183	1.1765
2847239	chr7:2847239:C:A	0.000230746	6.4113	1.05472
2847561	chr7:2847561:C:T	5.45189e-05	4.78666	1.23659
2847650	chr7:2847650:G:A	0.000316832	6.72049	1.06258
2847716	chr7:2847716:C:G	0.000208479	6.41581	0.948731
2847726	chr7:2847726:G:C	4.12505e-08	-1.75991e-10	-1.16339
2848149	chr7:2848149:T:C	3.60226e-07	-0.400034	1.40371
2848155	chr7:2848155:G:A	1.18303e-07	-1.75991e-10	-0.109802
2848324	chr7:2848324:G:C	3.94839e-08	-1.75991e-10	-1.20716
2848356	chr7:2848356:G:T	8.03011e-08	-0.845048	0.347778
2848380	chr7:2848380:G:A	2.76795e-07	-0.770166	1.51039
2848381	chr7:2848381:T:G	2.83548e-07	-0.743273	1.5076
2848423	chr7:2848423:G:T	1.56276e-05	5.81789	-1.04415
2848806	chr7:2848806:C:T	3.53211e-08	-1.75991e-10	-1.31857
2849100	chr7:2849100:C:G	3.71407e-08	-1.75991e-10	-1.26834
2849165	chr7:2849165:C:T	5.06376e-08	-1.75991e-10	-0.958358
2849210	chr7:2849210:TG:T	8.78618e-07	-1.75991e-10	1.8953
2849400	chr7:2849400:T:C	3.34825e-05	6.65823	-1.1225
2849616	chr7:2849616:C:T	2.47199e-07	-0.402989	1.03013
2849779	chr7:2849779:T:C	4.25774e-08	-1.75991e-10	-1.13173
2851047	chr7:2851047:G:A	9.22021e-08	-0.522432	0.163362
2851088	chr7:2851088:T:G	1.34382e-08	-1.12954	-1.15541
2851140	chr7:2851140:C:T	0.000120143	6.12156	0.691822
2851395	chr7:2851395:G:A	1.32146e-07	-1.75991e-10	0.000856627
2851679	chr7:2851679:G:A	4.18726e-08	-1.75991e-10	-1.14842
2851793	chr7:2851793:G:A	4.10912e-08	-1.75991e-10	-1.16726
2851958	chr7:2851958:G:A	3.64671e-07	-1.75991e-10	1.01594
2851974	chr7:2851974:G:A	8.197e-08	-0.473046	-0.00365393
2852188	chr7:2852188:G:A	0.000235136	6.40682	1.07804
2852197	chr7:2852197:C:T	4.15142e-08	-1.75991e-10	-1.15702
2852509	chr7:2852509:A:T	5.00355e-08	-1.75991e-10	-0.97032
2852750	chr7:2852750:A:T	4.16214e-05	5.9968	-0.243486
2852811	chr7:2852811:G:C	4.0765e-08	-1.75991e-10	-1.17523
2852913	chr7:2852913:A:T	4.98424e-08	-1.75991e-10	-0.974187
2853338	chr7:2853338:A:G	6.04003e-06	4.92	-1.09689
2853369	chr7:2853369:G:A	1.97384e-07	-1.75991e-10	0.402098
2853490	chr7:2853490:G:A	3.88767e-08	-1.75991e-10	-1.22266
2853705	chr7:2853705:T:C	0.0040743	11.4948	-1.15769
2853806	chr7:2853806:C:T	7.29696e-05	6.15127	0.16348
2854112	chr7:2854112:C:T	4.41274e-08	-1.75991e-10	-1.09597
2854142	chr7:2854142:C:T	1.0002e-05	5.56151	-1.23402
2854300	chr7:2854300:G:A	9.09356e-07	0.066468	1.86322
2854309	chr7:2854309:A:G	1.83895e-07	-1.75991e-10	0.33131
2854408	chr7:2854408:C:T	3.5411e-08	-1.75991e-10	-1.31603
2854947	chr7:2854947:G:A	8.27841e-08	0.66693	-1.13375
2855054	chr7:2855054:C:T	3.46514e-08	-1.75991e-10	-1.33771
2855110	chr7:2855110:T:C	8.46135e-08	0.634	-1.07896
2855307	chr7:2855307:G:A	4.95e-07	0.297365	1.02414
2855397	chr7:2855397:A:G	4.05306e-08	-1.75991e-10	-1.181
2855460	chr7:2855460:GA:G	4.29546e-08	-1.75991e-10	-1.12291
2855782	chr7:2855782:T:C	5.48802e-08	0.452721	-1.33062
2855993	chr7:2855993:G:A	0.00745675	11.6873	-0.745715
2856159	chr7:2856159:CTT:C	3.47648e-08	-1.75991e-10	-1.33445
2857955	chr7:2857955:G:A	4.48097e-08	0.058932	-1.13956
2858149	chr7:2858149:A:G	5.27874e-08	-1.75991e-10	-0.916781
2858338	chr7:2858338:C:T	7.41089e-08	-1.75991e-10	-0.577518
2858444	chr7:2858444:ACT:A	3.63433e-08	-1.75991e-10	-1.29004
2858487	chr7:2858487:AAAAC:A	5.65753e-08	-1.75991e-10	-0.847481
2858568	chr7:2858568:C:T	2.24562e-07	-1.75991e-10	0.531101
2858998	chr7:2858998:T:C	7.22036e-08	-1.75991e-10	-0.603563
2859038	chr7:2859038:C:G	5.36576e-08	-1.75991e-10	-0.90043
2859205	chr7:2859205:C:T	3.26901e-08	-0.0609522	-1.33503
2859218	chr7:2859218:G:T	4.78387e-08	-1.01522	-3.49551e-10
2859752	chr7:2859752:T:C	5.43262e-08	-1.75991e-10	-0.888046
2859776	chr7:2859776:A:G	0.00296326	11.1089	-1.09013
2859903	chr7:2859903:C:T	4.50535e-08	-1.75991e-10	-1.0752
2859908	chr7:2859908:C:T	3.43714e-08	-1.75991e-10	-1.34583
2859988	chr7:2859988:G:A	5.15079e-08	-1.75991e-10	-0.941317
2860252	chr7:2860252:G:A	5.10632e-08	-0.949988	-3.49551e-10
2860533	chr7:2860533:C:G	7.58603e-08	-1.75991e-10	-0.554159
2860675	chr7:2860675:G:C	0.000101394	7.20648	-0.562765
2861028	chr7:2861028:C:T	4.97694e-08	-0.459806	-0.515847
2861266	chr7:2861266:AT:A	5.15003e-08	0.182524	-1.12399
2861565	chr7:2861565:T:C	5.02371e-08	-1.75991e-10	-0.966298
2861761	chr7:2861761:T:C	7.51057e-08	-1.75991e-10	-0.564157
2861927	chr7:2861927:A:T	5.1816e-08	-1.75991e-10	-0.935354
2862139	chr7:2862139:G:A	3.41446e-08	-1.75991e-10	-1.35245
2862400	chr7:2862400:C:T	6.9985e-09	-1.67346	-1.2639
2862590	chr7:2862590:T:C	7.35851e-09	-1.65436	-1.23283
2862785	chr7:2862785:T:C	4.93922e-08	-1.75991e-10	-0.983261
2862786	chr7:2862786:G:A	4.8009e-08	-1.75991e-10	-1.01166
2862795	chr7:2862795:C:T	4.26355e-08	-1.75991e-10	-1.13037
2862983	chr7:2862983:G:C	1.0101e-06	-0.181461	2.21622
2863052	chr7:2863052:T:A	1.86517e-08	-1.22684	-0.730278
2863064	chr7:2863064:T:C	5.84245e-08	0.535398	-1.35072
2863268	chr7:2863268:G:A	1.14508e-08	-1.18658	-1.25842
2863814	chr7:2863814:T:G	1.06112e-06	2.08403	-3.49551e-10
2863817	chr7:2863817:A:C	5.42983e-08	-0.88856	-3.49551e-10
2864229	chr7:2864229:A:T	6.17042e-09	-1.76119	-1.3021
2864590	chr7:2864590:A:G	9.5728e-08	0.231096	-0.552638
2864753	chr7:2864753:T:G	2.53397e-08	-0.408657	-1.24202
2865038	chr7:2865038:G:A	7.67e-07	2.89334	-1.1339
2865047	chr7:2865047:C:T	6.55269e-08	-1.75991e-10	-0.700592
2865166	chr7:2865166:C:G	6.3255e-09	-1.73461	-1.30385
2865294	chr7:2865294:G:A	0.000406496	9.05499	-1.02271
2865385	chr7:2865385:C:T	3.17869e-06	4.49038	-1.30921
2865405	chr7:2865405:C:T	6.72421e-08	-1.75991e-10	-0.674753
2865581	chr7:2865581:A:C	6.45365e-08	-1.75991e-10	-0.715822
2865829	chr7:2865829:G:A	5.01931e-08	-1.75991e-10	-0.967175
2865865	chr7:2865865:G:A	6.761e-07	0.349225	1.28406
2865926	chr7:2865926:C:T	6.90519e-08	-1.75991e-10	-0.648194
2866168	chr7:2866168:C:T	4.72061e-08	-1.75991e-10	-1.02853
2866210	chr7:2866210:T:C	3.89787e-08	-1.75991e-10	-1.22004
2866289	chr7:2866289:T:G	6.66537e-08	-1.75991e-10	-0.683543
2866338	chr7:2866338:C:T	3.81749e-08	-1.75991e-10	-1.24088
2866398	chr7:2866398:T:C	2.08875e-07	-1.75991e-10	0.458681
2866423	chr7:2866423:G:A	4.68393e-08	-1.75991e-10	-1.03633
2866550	chr7:2866550:G:A	4.40208e-08	-1.75991e-10	-1.09839
2866767	chr7:2866767:C:T	4.38965e-08	-1.75991e-10	-1.10122
2867023	chr7:2867023:C:T	3.69761e-08	-1.75991e-10	-1.27278
2867082	chr7:2867082:G:A	4.80355e-08	-1.75991e-10	-1.01111
2867125	chr7:2867125:C:T	5.91952e-09	-1.76632	-1.33848
2867406	chr7:2867406:C:T	3.00505e-08	-1.48017	-3.49551e-10
2867507	chr7:2867507:T:G	5.63395e-08	-1.75991e-10	-0.851657
2867586	chr7:2867586:C:T	8.97761e-08	-1.75991e-10	-0.385734
2867761	chr7:2867761:C:T	7.92249e-08	-1.75991e-10	-0.510762
2868506	chr7:2868506:G:A	5.84524e-09	-1.77626	-1.34117
2868574	chr7:2868574:T:C	8.33967e-08	0.889718	-1.34916
2868643	chr7:2868643:G:A	8.09607e-08	0.856766	-1.34586
2868709	chr7:2868709:A:G	6.09501e-08	0.269578	-1.04258
2869895	chr7:2869895:G:A	6.97414e-08	-1.75991e-10	-0.638258
2870096	chr7:2870096:C:T	2.30911e-07	0.323012	0.235969
2870131	chr7:2870131:C:T	3.72623e-08	-1.75991e-10	-1.26507
2870444	chr7:2870444:C:T	5.20595e-08	-1.75991e-10	-0.930666
2870672	chr7:2870672:G:A	5.33098e-08	-1.75991e-10	-0.906933
2870695	chr7:2870695:A:T	1.15861e-07	0.325764	-0.456429
2870784	chr7:2870784:G:A	5.26688e-08	-1.75991e-10	-0.91903
2870821	chr7:2870821:C:A	5.4243e-08	-1.75991e-10	-0.889579
2871025	chr7:2871025:A:T	9.01098e-08	-0.522988	0.140965
2871066	chr7:2871066:T:C	3.50755e-08	-1.75991e-10	-1.32555
2871072	chr7:2871072:G:C	3.50664e-08	-1.75991e-10	-1.32581
2871108	chr7:2871108:G:GGCA	7.21405e-08	-0.604437	-3.49551e-10
2871846	chr7:2871846:A:G	6.26906e-08	-1.75991e-10	-0.744842
2871864	chr7:2871864:T:G	1.31872e-08	-1.23881	-1.06499
2872193	chr7:2872193:G:A	8.86888e-08	-0.310297	-0.087622
2872276	chr7:2872276:C:T	7.09587e-08	-1.75991e-10	-0.620954
2872338	chr7:2872338:A:G	0.000426276	8.76434	-0.684549
2872781	chr7:2872781:C:G	1.12077e-07	-0.230037	0.0661725
2873077	chr7:2873077:T:C	5.36506e-08	-1.75991e-10	-0.90056
2873294	chr7:2873294:T:C	1.33631e-06	3.43872	-1.12411
2873445	chr7:2873445:T:C	0.000100849	6.95948	-0.321149
2873476	chr7:2873476:G:A	3.67244e-08	-1.75991e-10	-1.27961
2873532	chr7:2873532:A:AC	3.6672e-08	-1.75991e-10	-1.28104
2873540	chr7:2873540:G:A	3.78276e-08	-1.75991e-10	-1.25001
2873843	chr7:2873843:T:C	4.48429e-08	-0.590465	-0.489423
2874257	chr7:2874257:A:G	6.01839e-08	-0.509641	-0.276008
2874353	chr7:2874353:C:T	5.94819e-07	-1.75991e-10	1.50521
2874446	chr7:2874446:T:C	4.27991e-08	-0.702333	-0.424201
2874551	chr7:2874551:T:C	2.72486e-07	-0.495586	1.22012
2874558	chr7:2874558:TTG:T	2.80812e-07	-0.455794	1.21042
2874764	chr7:2874764:G:C	1.4354e-07	-0.470268	0.553828
2874912	chr7:2874912:G:A	3.52354e-08	-1.75991e-10	-1.321
2874939	chr7:2874939:G:A	2.37393e-07	-0.299237	0.885903
2874942	chr7:2874942:A:G	1.98233e-07	-0.367037	0.773426
2875390	chr7:2875390:A:C	1.47578e-07	-0.454496	0.565797
2875550	chr7:2875550:C:T	4.37937e-08	-1.75991e-10	-1.10356
2875785	chr7:2875785:T:C	4.9998e-07	2.6629	-1.33139
2875839	chr7:2875839:T:C	1.01593e-07	-0.7836	0.521523
2875866	chr7:2875866:C:T	1.14495e-07	-0.733291	0.590773
2876223	chr7:2876223:C:T	6.44454e-09	-1.72575	-1.29407
2876267	chr7:2876267:C:T	6.23914e-09	-1.72606	-1.32616
2876296	chr7:2876296:G:C	6.89383e-08	-1.75991e-10	-0.649841
2876574	chr7:2876574:C:T	1.21586e-07	-1.75991e-10	-0.082434
2877152	chr7:2877152:G:A	2.20689e-07	-1.75991e-10	0.513702
2877343	chr7:2877343:T:C	1.69115e-08	-1.40703	-0.648035
2877493	chr7:2877493:T:C	6.91647e-09	-1.6301	-1.31904
2877800	chr7:2877800:G:A	6.28127e-09	-1.69333	-1.35215
2877836	chr7:2877836:T:TTTC	6.22352e-08	-1.75991e-10	-0.752133
2878141	chr7:2878141:C:T	6.87043e-09	-1.63442	-1.3214
2878449	chr7:2878449:G:T	5.76113e-08	-1.75991e-10	-0.829335
2878463	chr7:2878463:T:G	1.43622e-08	-1.11594	-1.10251
2878835	chr7:2878835:T:C	4.25194e-07	-1.75991e-10	1.16949
2878899	chr7:2878899:C:T	3.76477e-08	-1.75991e-10	-1.25478
2879144	chr7:2879144:C:T	7.38211e-09	-1.61777	-1.26623
2879249	chr7:2879249:T:C	6.58926e-09	-1.69456	-1.30305
2879781	chr7:2879781:G:A	3.97654e-08	-1.75991e-10	-1.20006
2879994	chr7:2879994:C:T	7.09149e-08	-1.75991e-10	-0.621572
2880230	chr7:2880230:C:T	3.45255e-08	-1.75991e-10	-1.34136
2880433	chr7:2880433:T:C	6.20548e-09	-1.72892	-1.3287
2880635	chr7:2880635:C:A	3.43118e-08	-1.75991e-10	-1.34756
2881318	chr7:2881318:G:T	3.63166e-08	-1.75991e-10	-1.29078
2881381	chr7:2881381:C:T	1.65103e-07	0.643172	-0.419656
2881632	chr7:2881632:A:G	1.22666e-08	-1.23447	-1.1417
2881669	chr7:2881669:C:G	3.9099e-08	-1.75991e-10	-1.21696
2881672	chr7:2881672:A:G	1.21586e-08	-1.44154	-0.943481
2881750	chr7:2881750:G:A	5.94622e-08	0.300468	-1.09818
2881948	chr7:2881948:A:G	2.49482e-08	-0.408706	-1.25754
2881997	chr7:2881997:A:G	3.58312e-08	-1.75991e-10	-1.30423
2882029	chr7:2882029:T:C	4.16375e-08	-1.75991e-10	-1.15405
2882143	chr7:2882143:T:C	9.20098e-09	-1.63493	-1.02881
2882283	chr7:2882283:C:G	3.98702e-08	-1.75991e-10	-1.19742
2882384	chr7:2882384:G:T	6.8723e-09	-1.60333	-1.35223
2882466	chr7:2882466:G:T	3.5928e-08	-1.30154	-3.49551e-10
2882649	chr7:2882649:G:T	6.55381e-08	-1.75991e-10	-0.700422
2882889	chr7:2882889:G:A	3.42623e-08	-1.75991e-10	-1.34901
2882948	chr7:2882948:G:C	5.26769e-08	-1.75991e-10	-0.918875
2883209	chr7:2883209:G:A	2.26943e-08	-1.76094	-3.49551e-10
2883469	chr7:2883469:G:A	4.19051e-08	-1.75991e-10	-1.14764
2883752	chr7:2883752:C:T	6.96508e-08	-0.639558	-3.49551e-10
2884023	chr7:2884023:T:C	5.35387e-08	-1.75991e-10	-0.902649
2884236	chr7:2884236:G:A	5.21844e-08	-1.75991e-10	-0.928269
2884277	chr7:2884277:G:A	5.90055e-08	-1.75991e-10	-0.805423
2884448	chr7:2884448:C:T	7.83237e-09	-1.47429	-1.3505
2884635	chr7:2884635:G:A	4.22701e-08	-0.0503046	-1.08867
2884716	chr7:2884716:C:T	3.45242e-08	-1.75991e-10	-1.34139
2884732	chr7:2884732:T:C	9.93155e-09	-1.46589	-1.12145
2884797	chr7:2884797:T:C	4.90812e-08	0.224916	-1.21449
2884798	chr7:2884798:G:A	1.05381e-08	-1.51438	-1.01368
2884932	chr7:2884932:C:T	2.57733e-08	-1.63371	-3.49551e-10
2884971	chr7:2884971:G:A	1.65758e-08	-0.725544	-1.34957
2885523	chr7:2885523:A:G	5.53303e-08	0.416424	-1.28616
2885893	chr7:2885893:G:A	6.33538e-08	-1.75991e-10	-0.734318
2886026	chr7:2886026:G:A	3.39724e-08	-0.0493284	-1.30818
2886041	chr7:2886041:A:G	8.80065e-09	-1.35635	-1.35187
2886215	chr7:2886215:T:G	5.9109e-09	-1.78676	-1.31949
2886299	chr7:2886299:G:T	6.67156e-08	-1.75991e-10	-0.682615
2886579	chr7:2886579:G:C	3.89372e-07	1.08148	-3.49551e-10
2886639	chr7:2886639:T:A	8.38456e-09	-1.46828	-1.28838
2886867	chr7:2886867:T:G	3.88209e-08	-1.75991e-10	-1.22409
2887062	chr7:2887062:T:C	3.46719e-08	-1.75991e-10	-1.33712
2887293	chr7:2887293:G:A	7.19134e-08	-1.75991e-10	-0.607591
2887486	chr7:2887486:C:T	5.97023e-08	-1.75991e-10	-0.793683
2887573	chr7:2887573:T:C	9.29283e-08	0.922572	-1.2738
2887683	chr7:2887683:C:T	1.08924e-07	-0.192402	-3.49551e-10
2887785	chr7:2887785:C:T	7.51444e-08	-1.75991e-10	-0.563642
2887911	chr7:2887911:C:T	4.19675e-08	0.00969519	-1.15585
2888096	chr7:2888096:T:C	9.64476e-08	0.877487	-1.19154
2888422	chr7:2888422:A:G	6.4544e-08	0.57241	-1.28812
2888432	chr7:2888432:C:T	5.63196e-08	0.489999	-1.34201
2888476	chr7:2888476:C:T	2.68385e-08	-0.331131	-1.26208
2888541	chr7:2888541:C:T	7.8563e-08	0.593826	-1.11298
2888626	chr7:2888626:C:T	3.19276e-08	-0.0914154	-1.32817
2888657	chr7:2888657:G:C	5.48173e-08	-1.75991e-10	-0.879046
2888700	chr7:2888700:A:G	6.37554e-08	-1.75991e-10	-0.727999
2889200	chr7:2889200:T:C	3.47915e-08	-1.75991e-10	-1.33368
2889226	chr7:2889226:G:A	3.46101e-08	-1.75991e-10	-1.33891
2889435	chr7:2889435:GATCT:G	2.22642e-08	-1.78007	-3.49551e-10
2889542	chr7:2889542:G:A	4.80774e-08	0.300883	-1.31112
2889585	chr7:2889585:C:T	3.81298e-08	-1.75991e-10	-1.24206
2889761	chr7:2889761:T:C	1.22583e-08	-1.02505	-1.3518
2889793	chr7:2889793:C:T	4.74882e-08	0.178781	-1.20135
2890033	chr7:2890033:C:T	1.14287e-08	-1.77743	-0.669493
2890127	chr7:2890127:G:A	6.05376e-08	0.369276	-1.14906
2890225	chr7:2890225:G:A	3.89514e-08	-1.75991e-10	-1.22074
2890236	chr7:2890236:T:A	4.59136e-08	-1.75991e-10	-1.05629
2890987	chr7:2890987:C:T	7.99979e-09	-1.68873	-1.11491
2891012	chr7:2891012:T:A	6.99888e-09	-1.70452	-1.23278
2891114	chr7:2891114:T:C	2.06409e-08	-0.517206	-1.33857
2891295	chr7:2891295:C:G	9.66588e-09	-1.56003	-1.05442
2891307	chr7:2891307:C:T	1.37637e-08	-1.4282	-0.832817
2891762	chr7:2891762:A:G	5.21973e-08	-0.928022	-3.49551e-10
2891763	chr7:2891763:C:T	7.94598e-08	-1.75991e-10	-0.507801
2891765	chr7:2891765:G:A	4.17406e-08	-1.75991e-10	-1.15158
2892390	chr7:2892390:C:T	1.49557e-08	-1.11245	-1.06551
2892476	chr7:2892476:C:T	5.71467e-09	-1.78759	-1.35243
2892698	chr7:2892698:CT:C	1.0086e-08	-1.2403	-1.33161
2892751	chr7:2892751:G:A	5.22654e-08	-1.75991e-10	-0.926718
2892881	chr7:2892881:A:G	3.66212e-08	-1.75991e-10	-1.28242
2893384	chr7:2893384:C:T	1.07665e-08	-1.25958	-1.24704
2893422	chr7:2893422:G:A	1.07898e-08	-1.21489	-1.28957
2893892	chr7:2893892:A:G	1.00478e-08	-1.37456	-1.20114
2893931	chr7:2893931:T:C	8.25109e-09	-1.42812	-1.34459
2894326	chr7:2894326:C:T	8.08093e-09	-1.66247	-1.13108
2894421	chr7:2894421:C:T	6.54575e-09	-1.66917	-1.33506
2894488	chr7:2894488:C:G	7.45995e-09	-1.52939	-1.34411
2894752	chr7:2894752:A:G	9.65161e-09	-1.35006	-1.26587
2895005	chr7:2895005:G:A	3.76692e-08	-1.75991e-10	-1.25421
2895432	chr7:2895432:C:T	1.32795e-07	-1.73306	1.73881
2895482	chr7:2895482:G:A	3.55612e-08	-1.69009	0.378288
2895740	chr7:2895740:T:G	1.25185e-08	-1.22338	-1.13246
2895790	chr7:2895790:A:G	1.59328e-08	-1.33235	-0.782317
2895812	chr7:2895812:C:A	3.74904e-08	-1.75991e-10	-1.25897
2895966	chr7:2895966:G:A	1.2003e-08	-1.52107	-0.876821
2896169	chr7:2896169:A:G	6.20877e-08	-1.75991e-10	-0.754504
2896629	chr7:2896629:C:A	1.04387e-08	-1.43749	-1.10005
2896716	chr7:2896716:G:A	8.98281e-09	-1.70822	-0.979516
2897053	chr7:2897053:TTCC:T	3.07275e-08	-1.59676	0.138863
2897247	chr7:2897247:C:T	6.7649e-09	-1.74792	-1.22338
2897547	chr7:2897547:C:T	9.70332e-08	-1.75991e-10	-0.308
2897816	chr7:2897816:C:T	1.50023e-08	-1.20987	-0.964979
2898106	chr7:2898106:C:G	1.76292e-08	-1.37023	-0.643265
2898475	chr7:2898475:G:A	3.13569e-08	-1.14865	-0.288974
2898659	chr7:2898659:C:T	3.53499e-08	-1.75991e-10	-1.31776
2898667	chr7:2898667:G:C	6.06344e-09	-1.78124	-1.29954
2899003	chr7:2899003:T:C	3.41557e-08	-1.75991e-10	-1.35212
2899285	chr7:2899285:C:T	1.1878e-08	-1.49437	-0.913998
2899316	chr7:2899316:C:G	4.83381e-08	-1.75991e-10	-1.00483
2899390	chr7:2899390:C:T	3.68376e-08	-1.27653	-3.49551e-10
2899398	chr7:2899398:G:A	4.27903e-08	-1.75991e-10	-1.12674
2899470	chr7:2899470:G:A	5.24458e-08	-1.75991e-10	-0.923273
2899560	chr7:2899560:T:G	3.96743e-08	-1.75991e-10	-1.20235
2899581	chr7:2899581:G:C	2.35306e-08	-1.72475	-3.49551e-10
2899738	chr7:2899738:G:A	8.04469e-08	-1.75991e-10	-0.495456
2899953	chr7:2899953:A:G	3.70371e-08	-1.75991e-10	-1.27113
2900097	chr7:2900097:G:A	4.78489e-08	-1.75991e-10	-1.01501
2900144	chr7:2900144:A:G	3.52811e-08	-1.75991e-10	-1.3197
2900347	chr7:2900347:C:T	3.54638e-08	-1.75991e-10	-1.31454
2900348	chr7:2900348:G:A	8.52455e-08	-1.75991e-10	-0.437517
2900451	chr7:2900451:C:T	3.84043e-08	-1.75991e-10	-1.23488
2900503	chr7:2900503:A:C	4.30937e-08	-1.75991e-10	-1.11968
2900684	chr7:2900684:G:A	1.44702e-07	-1.75991e-10	0.0916239
2900831	chr7:2900831:C:T	4.23667e-08	-1.75991e-10	-1.13669
2901143	chr7:2901143:A:G	9.17805e-09	-1.7503	-0.915939
2901283	chr7:2901283:A:G	7.9596e-09	-1.56938	-1.2393
2901784	chr7:2901784:C:T	3.41465e-08	-1.75991e-10	-1.35239
2902639	chr7:2902639:C:T	1.89783e-08	-0.58786	-1.3519
2902761	chr7:2902761:C:T	1.59142e-07	-1.75991e-10	0.186743
2902828	chr7:2902828:A:G	3.98318e-08	-1.19839	-3.49551e-10
2902999	chr7:2902999:A:G	4.87557e-08	0.304638	-1.30087
2903070	chr7:2903070:C:A	4.16581e-08	-1.75991e-10	-1.15356
2903197	chr7:2903197:C:G	3.52704e-08	-1.75991e-10	-1.32001
2903415	chr7:2903415:T:G	3.95729e-08	-1.75991e-10	-1.20491
2903748	chr7:2903748:T:G	8.91553e-09	-1.77203	-0.923226
2903815	chr7:2903815:A:G	6.02716e-09	-1.77977	-1.30701
2903906	chr7:2903906:G:A	4.28849e-08	0.179582	-1.30412
2903993	chr7:2903993:C:T	4.05739e-08	0.169321	-1.34925
2904184	chr7:2904184:A:G	9.05351e-08	0.723344	-1.10066
2904210	chr7:2904210:C:T	4.25438e-08	0.217337	-1.34986
2904237	chr7:2904237:C:G	5.48529e-08	-1.75991e-10	-0.878399
2904385	chr7:2904385:G:A	5.3322e-08	-0.906703	-3.49551e-10
2904539	chr7:2904539:C:T	2.88973e-08	-1.5193	-3.49551e-10
2904629	chr7:2904629:T:C	2.73771e-08	-1.50656	-0.0667898
2904683	chr7:2904683:C:T	1.00196e-08	-1.22616	-1.35235
2905216	chr7:2905216:T:C	5.13753e-07	-1.75991e-10	1.35869
2905447	chr7:2905447:G:C	4.61016e-08	-1.0522	-3.49551e-10
2905538	chr7:2905538:G:A	2.76228e-08	-1.56441	-3.49551e-10
2905708	chr7:2905708:G:T	2.09728e-08	-1.43706	-0.402767
2905744	chr7:2905744:A:G	8.49348e-09	-1.63921	-1.10455
2906219	chr7:2906219:G:T	7.06689e-08	-0.625047	-3.49551e-10
2906248	chr7:2906248:A:G	4.27159e-08	-1.75991e-10	-1.12848
2906277	chr7:2906277:C:T	4.74729e-08	-1.75991e-10	-1.02289
2906507	chr7:2906507:G:A	8.97056e-09	-1.53992	-1.14919
2906554	chr7:2906554:C:T	3.57283e-08	-1.30711	-3.49551e-10
2906993	chr7:2906993:C:T	7.38989e-09	-1.78811	-1.09483
2907039	chr7:2907039:T:C	4.94709e-07	-1.75991e-10	1.32092
2907107	chr7:2907107:T:C	1.10644e-08	-1.77201	-0.707319
2907144	chr7:2907144:T:A	1.09055e-08	-1.40541	-1.08837
2907199	chr7:2907199:T:C	8.06822e-09	-1.78807	-1.00705
2907430	chr7:2907430:G:A	1.55588e-08	-0.815467	-1.32296
2907579	chr7:2907579:G:A	1.42915e-07	-1.75991e-10	0.0791956
2907928	chr7:2907928:T:C	1.59912e-07	-1.75991e-10	0.191572
2908423	chr7:2908423:C:T	3.78932e-08	-1.75991e-10	-1.24828
2908971	chr7:2908971:C:T	7.89011e-09	-1.578	-1.23944
2908976	chr7:2908976:C:T	9.06252e-09	-1.49969	-1.17921
2908986	chr7:2908986:C:A	2.86416e-08	-1.52819	-3.49551e-10
2909289	chr7:2909289:A:G	3.53878e-07	-1.75991e-10	0.9859
2909888	chr7:2909888:C:T	6.02691e-08	-1.75991e-10	-0.784233
2910455	chr7:2910455:G:A	3.58201e-08	-1.75991e-10	-1.30454
2910610	chr7:2910610:G:A	2.60238e-08	-1.78054	0.156494
2910734	chr7:2910734:CAT:C	2.42345e-08	-1.69528	-3.49551e-10
2910883	chr7:2910883:C:G	2.75245e-08	-1.02634	-0.541641
2910899	chr7:2910899:A:G	4.40164e-08	-1.75991e-10	-1.09849
2911113	chr7:2911113:C:T	3.81364e-08	-0.84707	-0.394814
2911127	chr7:2911127:G:A	4.21566e-08	-1.75991e-10	-1.14166
2911234	chr7:2911234:C:T	4.79058e-08	-1.75991e-10	-1.01382
2911308	chr7:2911308:A:G	4.68648e-08	-1.75991e-10	-1.03579
2911333	chr7:2911333:G:A	1.48213e-08	-1.60484	-0.582145
2911610	chr7:2911610:G:A	2.29424e-08	-1.12081	-0.629257
2911652	chr7:2911652:G:T	2.52971e-08	-0.979549	-0.672813
2911675	chr7:2911675:A:G	1.23691e-08	-1.59382	-0.774037
2911778	chr7:2911778:T:C	2.06316e-08	-0.590828	-1.2654
2911846	chr7:2911846:C:T	4.84507e-08	-1.75991e-10	-1.00251
2912190	chr7:2912190:A:G	1.24434e-08	-1.50019	-0.861673
2912607	chr7:2912607:C:T	8.48695e-09	-1.57339	-1.17113
2912917	chr7:2912917:C:T	3.56124e-08	-1.75991e-10	-1.31036
2913091	chr7:2913091:G:A	3.71152e-08	-1.75991e-10	-1.26903
2913253	chr7:2913253:G:A	3.4154e-08	-1.75991e-10	-1.35217
2913393	chr7:2913393:G:A	3.62239e-08	-1.75991e-10	-1.29333
2913808	chr7:2913808:G:A	3.71111e-08	-1.32608	0.0569407
2913876	chr7:2913876:G:A	1.04411e-07	-1.75991e-10	-0.234715
2913911	chr7:2913911:T:C	1.13328e-07	0.872489	-1.02526
2914063	chr7:2914063:C:T	4.69909e-08	-1.75991e-10	-1.0331
2914086	chr7:2914086:C:T	4.15706e-08	-1.75991e-10	-1.15566
2914182	chr7:2914182:C:T	3.74911e-08	-1.75991e-10	-1.25895
2914209	chr7:2914209:T:C	3.42626e-08	-1.75991e-10	-1.349
2914454	chr7:2914454:A:T	3.57617e-08	-1.75991e-10	-1.30618
2914566	chr7:2914566:C:T	6.84322e-08	0.257227	-0.914437
2914706	chr7:2914706:C:T	2.29788e-08	-1.26881	-0.47967
2914851	chr7:2914851:C:T	8.22274e-08	-1.75991e-10	-0.473565
2915328	chr7:2915328:G:A	1.42969e-08	-1.21485	-1.00817
2915463	chr7:2915463:C:T	2.00846e-07	0.430345	-0.0108615
2915587	chr7:2915587:A:G	7.72477e-08	-1.75991e-10	-0.536035
2915673	chr7:2915673:C:G	4.44272e-08	-1.75991e-10	-1.0892
2916045	chr7:2916045:A:G	6.91272e-08	-1.75991e-10	-0.647105
2916124	chr7:2916124:C:T	8.25453e-08	-1.75991e-10	-0.469706
2916192	chr7:2916192:G:C	7.53728e-09	-1.7578	-1.10539
2916263	chr7:2916263:C:T	6.4103e-08	-1.75991e-10	-0.722562
2916316	chr7:2916316:T:C	6.89794e-08	-1.75991e-10	-0.649246
2916389	chr7:2916389:G:A	7.77617e-09	-1.50095	-1.33104
2916422	chr7:2916422:C:T	5.4449e-08	-1.75991e-10	-0.885789
2916451	chr7:2916451:T:G	6.36648e-09	-1.68164	-1.35036
2916583	chr7:2916583:C:T	1.80738e-08	-0.68197	-1.30662
2916633	chr7:2916633:C:A	7.24168e-09	-1.78743	-1.11577
2917125	chr7:2917125:G:A	7.09859e-09	-1.63038	-1.29278
2917284	chr7:2917284:C:A	8.62726e-09	-1.75533	-0.972792
2917371	chr7:2917371:T:C	3.64476e-08	-0.136038	-1.15114
2917479	chr7:2917479:G:GC	8.5452e-09	-1.63815	-1.09954
2918154	chr7:2918154:T:C	3.44358e-08	-1.75991e-10	-1.34396
2918455	chr7:2918455:C:A	3.44478e-08	-1.75991e-10	-1.34361
2918664	chr7:2918664:C:T	1.13543e-08	-1.16629	-1.28717
2918850	chr7:2918850:TCTC:T	8.52935e-09	-1.41862	-1.32092
2918870	chr7:2918870:G:A	1.38346e-08	-1.26291	-0.992964
2919053	chr7:2919053:G:A	4.48695e-08	-1.75991e-10	-1.0793
2919108	chr7:2919108:T:C	4.35039e-08	-1.12289	0.0126899
2919329	chr7:2919329:T:C	4.80298e-08	-1.75991e-10	-1.01123
2919538	chr7:2919538:G:A	8.81089e-09	-1.71308	-0.993983
2919747	chr7:2919747:A:G	7.02912e-08	-1.75991e-10	-0.630406
2919875	chr7:2919875:A:G	3.76885e-08	-1.75991e-10	-1.2537
2920187	chr7:2920187:A:G	3.41454e-08	-1.75991e-10	-1.35243
2920346	chr7:2920346:G:A	1.56691e-08	-1.56902	-0.562346
2920515	chr7:2920515:T:C	1.10312e-07	-1.75991e-10	-0.179736
2921740	chr7:2921740:G:A	1.38733e-08	-0.900663	-1.35243
2921775	chr7:2921775:T:C	4.02245e-08	-0.556393	-0.632183
2921810	chr7:2921810:C:A	3.51797e-08	-1.75991e-10	-1.32258
2922241	chr7:2922241:C:T	3.41918e-08	-1.75991e-10	-1.35107
2922275	chr7:2922275:A:C	2.59731e-08	-0.307795	-1.3182
2922380	chr7:2922380:G:A	1.94593e-08	-1.00601	-0.908716
2922402	chr7:2922402:C:T	1.66548e-08	-1.29074	-0.779614
2922482	chr7:2922482:G:T	3.73617e-08	-1.75991e-10	-1.26241
2922607	chr7:2922607:G:A	2.1478e-08	-1.02883	-0.787192
2922785	chr7:2922785:C:T	6.55411e-08	-1.75991e-10	-0.700375
2923119	chr7:2923119:G:A	2.4098e-08	-0.466045	-1.23488
2923422	chr7:2923422:C:T	4.6728e-08	-1.03871	-3.49551e-10
2923486	chr7:2923486:C:T	1.68723e-08	-1.08741	-0.969971
2923631	chr7:2923631:C:T	4.71405e-08	-1.37062	0.340698
2923745	chr7:2923745:G:A	1.11814e-07	-1.75991e-10	-0.166213
2923921	chr7:2923921:G:GGT	2.31346e-08	-1.43371	-0.30802
2924152	chr7:2924152:C:T	3.04081e-08	-1.46834	-3.49551e-10
2924210	chr7:2924210:C:T	3.47207e-08	-1.75991e-10	-1.33572
2924250	chr7:2924250:C:T	3.66085e-08	-1.75991e-10	-1.28277
2924798	chr7:2924798:A:T	1.23825e-08	-1.45166	-0.915108
2924834	chr7:2924834:A:G	2.10436e-07	-1.75991e-10	0.466128
2924958	chr7:2924958:A:G	1.08019e-07	1.12769	-1.32844
2925229	chr7:2925229:A:G	8.83136e-08	0.240046	-0.642205
2925429	chr7:2925429:A:G	6.35252e-07	-1.75991e-10	1.57097
2925635	chr7:2925635:C:T	1.56116e-08	-1.02701	-1.10804
2926175	chr7:2926175:C:G	3.63276e-08	-1.29048	-3.49551e-10
2926426	chr7:2926426:G:A	3.03227e-08	-1.29485	-0.176307
2926700	chr7:2926700:G:A	1.19734e-07	1.15322	-1.251
2926817	chr7:2926817:A:G	3.24904e-08	-0.429514	-0.972595
2926871	chr7:2926871:G:A	3.25408e-08	-1.34308	-0.0574812
2926948	chr7:2926948:A:T	2.49797e-08	-1.66499	-3.49551e-10
2927005	chr7:2927005:T:C	3.48e-08	-1.75991e-10	-1.33344
2927061	chr7:2927061:G:A	1.77125e-08	-1.30922	-0.699558
2927166	chr7:2927166:G:A	1.25859e-08	-1.60315	-0.747326
2927534	chr7:2927534:C:T	4.07846e-08	-1.17475	-3.49551e-10
2928054	chr7:2928054:C:T	1.19173e-08	-1.18386	-1.22121
2928174	chr7:2928174:A:G	2.07448e-08	-1.67752	-0.17324
2928259	chr7:2928259:T:A	1.77144e-08	-0.781249	-1.22743
2928275	chr7:2928275:C:T	4.2034e-08	-1.75991e-10	-1.14457
2928471	chr7:2928471:C:A	1.5925e-08	-1.78719	-0.327972
2928495	chr7:2928495:G:A	3.76498e-08	-1.75991e-10	-1.25473
2928561	chr7:2928561:G:A	2.60861e-08	-1.62165	-3.49551e-10
2928657	chr7:2928657:G:A	5.3692e-08	-1.75991e-10	-0.899788
2928725	chr7:2928725:C:T	1.50896e-08	-0.983581	-1.18547
2928727	chr7:2928727:G:A	1.83815e-08	-1.74195	-0.229756
2928772	chr7:2928772:C:T	7.49125e-08	-1.75991e-10	-0.566732
2928813	chr7:2928813:G:A	1.52094e-07	-1.75991e-10	0.141446
2928852	chr7:2928852:G:C	2.4098e-08	-1.60375	-0.097173
2928875	chr7:2928875:C:T	4.04644e-08	-1.75991e-10	-1.18263
2928877	chr7:2928877:A:G	1.72245e-07	-1.75991e-10	0.265864
2929237	chr7:2929237:T:C	1.08531e-08	-1.33808	-1.16052
2929349	chr7:2929349:C:T	3.97492e-08	-1.75991e-10	-1.20046
2929451	chr7:2929451:T:C	1.27485e-08	-1.73805	-0.599594
2929512	chr7:2929512:G:A	3.41924e-08	-1.75991e-10	-1.35105
2929798	chr7:2929798:G:A	4.01395e-08	-1.75991e-10	-1.19069
2929874	chr7:2929874:G:A	1.03828e-08	-1.21254	-1.33035
2930046	chr7:2930046:G:A	1.33148e-08	-1.01834	-1.27584
2930150	chr7:2930150:G:C	3.51095e-08	-1.75991e-10	-1.32458
2930575	chr7:2930575:C:A	2.99091e-08	-1.48489	-3.49551e-10
2930663	chr7:2930663:C:T	1.85585e-08	-1.49825	-0.463878
2931105	chr7:2931105:T:C	2.10949e-08	-1.61142	-0.222596
2931232	chr7:2931232:C:T	1.17754e-08	-1.41421	-1.00283
2931661	chr7:2931661:T:G	1.10645e-08	-1.47359	-1.00572
2931865	chr7:2931865:G:C	3.96296e-08	-1.75991e-10	-1.20348
2932249	chr7:2932249:G:A	7.35585e-08	-0.584972	-3.49551e-10
2932264	chr7:2932264:C:T	3.57067e-08	-1.75991e-10	-1.30772
2932301	chr7:2932301:G:A	3.77904e-08	-1.75991e-10	-1.251
2932438	chr7:2932438:A:G	1.31467e-08	-1.60785	-0.69903
2932974	chr7:2932974:G:A	4.35328e-08	-1.75991e-10	-1.10954
2933241	chr7:2933241:C:T	2.34174e-08	-1.68761	-0.0419642
2933343	chr7:2933343:T:C	1.626e-08	-1.66344	-0.430902
2933372	chr7:2933372:G:C	6.85346e-08	-1.58915	0.933436
2933459	chr7:2933459:A:G	2.38401e-08	-1.72056	0.00888013
2933470	chr7:2933470:C:T	1.21275e-08	-1.5087	-0.878878
2933606	chr7:2933606:A:G	2.17594e-08	-1.7187	-0.0843019
2933992	chr7:2933992:C:T	4.65774e-08	-1.75991e-10	-1.04194
2934286	chr7:2934286:G:A	3.95872e-08	-1.75991e-10	-1.20455
2934372	chr7:2934372:G:A	5.22747e-08	-1.75991e-10	-0.926541
2934391	chr7:2934391:G:A	3.69145e-08	-1.75991e-10	-1.27445
2934531	chr7:2934531:C:T	4.00262e-08	-1.75991e-10	-1.19352
2934860	chr7:2934860:C:A	1.2536e-08	-1.46761	-0.886836
2935056	chr7:2935056:C:T	3.46662e-08	-1.75991e-10	-1.33729
2935276	chr7:2935276:G:C	3.45381e-08	-1.75991e-10	-1.34099
2935299	chr7:2935299:G:A	1.52342e-07	-1.75991e-10	0.143074
2935563	chr7:2935563:G:C	1.75443e-08	-1.72241	-0.295914
2935609	chr7:2935609:C:T	3.66892e-08	-1.75991e-10	-1.28057
2935632	chr7:2935632:T:C	7.43845e-09	-1.78783	-1.08856
2935705	chr7:2935705:T:G	7.00443e-09	-1.7881	-1.14841
2935732	chr7:2935732:A:G	6.67242e-09	-1.64458	-1.34049
2936179	chr7:2936179:T:C	2.18299e-08	-1.77984	-0.0199315
2936393	chr7:2936393:C:G	9.07242e-08	-1.75991e-10	-0.375228
2936460	chr7:2936460:C:T	3.42147e-08	-1.75991e-10	-1.3504
2936807	chr7:2936807:C:T	5.75663e-09	-1.78294	-1.34976
2936936	chr7:2936936:A:T	3.97505e-08	-1.75991e-10	-1.20043
2936959	chr7:2936959:T:C	1.27188e-08	-1.66971	-0.670263
2937118	chr7:2937118:C:T	4.41034e-08	-1.75991e-10	-1.09652
2938098	chr7:2938098:T:C	6.64839e-09	-1.65511	-1.33356
2938558	chr7:2938558:T:C	1.05524e-07	-1.75991e-10	-0.224111
2938652	chr7:2938652:C:T	3.44591e-08	-1.75991e-10	-1.34328
2939399	chr7:2939399:C:G	6.53499e-09	-1.70824	-1.29764
2940158	chr7:2940158:G:T	4.71974e-08	-1.75991e-10	-1.02871
2940374	chr7:2940374:C:T	6.10909e-08	-1.75991e-10	-0.77069
2940727	chr7:2940727:G:T	5.95311e-09	-1.78375	-1.31539
2940910	chr7:2940910:T:G	3.07244e-08	-1.45799	-3.49551e-10
2941086	chr7:2941086:G:C	1.49562e-08	-1.65584	-0.522091
2941088	chr7:2941088:G:A	4.25726e-08	-1.75991e-10	-1.13184
2941145	chr7:2941145:G:C	4.97265e-08	-1.75991e-10	-0.976515
2941281	chr7:2941281:G:A	2.41062e-08	-1.70059	-3.49551e-10
2941843	chr7:2941843:C:A	3.96898e-08	-1.75991e-10	-1.20196
2941939	chr7:2941939:T:C	3.14546e-08	-1.43451	-3.49551e-10
2941942	chr7:2941942:G:A	1.84815e-07	-1.75991e-10	0.336302
2942566	chr7:2942566:A:G	6.88092e-09	-1.77618	-1.17812
2942732	chr7:2942732:G:A	5.31182e-08	-1.75991e-10	-0.910534
2942824	chr7:2942824:G:C	5.94163e-09	-1.78503	-1.31604
2943155	chr7:2943155:C:T	5.87104e-09	-1.77084	-1.34218
2943622	chr7:2943622:T:C	3.61429e-08	-1.75991e-10	-1.29557
2944025	chr7:2944025:G:A	3.41487e-08	-1.75991e-10	-1.35233
2944093	chr7:2944093:C:A	5.21315e-08	-1.75991e-10	-0.929283
2944558	chr7:2944558:G:A	3.41445e-08	-1.75991e-10	-1.35245
2944712	chr7:2944712:C:A	8.96107e-09	-1.56012	-1.13004
2944758	chr7:2944758:C:G	3.41999e-08	-1.75991e-10	-1.35083
2944812	chr7:2944812:A:G	2.21787e-08	-1.78392	-3.49551e-10
2945006	chr7:2945006:G:T	3.4144e-08	-1.75991e-10	-1.35247
2945258	chr7:2945258:G:C	9.7831e-09	-1.43467	-1.16773
2945259	chr7:2945259:C:A	9.94709e-09	-1.41935	-1.16643
2945441	chr7:2945441:C:G	6.62749e-09	-1.69395	-1.29788
2945503	chr7:2945503:A:G	9.63297e-08	-1.75991e-10	-0.315276
2945952	chr7:2945952:C:G	8.15645e-09	-1.52093	-1.26332
2946115	chr7:2946115:C:T	1.21307e-08	-1.7092	-0.678112
2946208	chr7:2946208:C:T	6.95372e-08	-1.75991e-10	-0.64119
2946322	chr7:2946322:A:G	3.78822e-08	-1.75991e-10	-1.24857
2946792	chr7:2946792:T:C	5.04289e-08	-1.75991e-10	-0.962488
2947108	chr7:2947108:A:G	3.45666e-08	-1.75991e-10	-1.34016
2947160	chr7:2947160:G:A	7.32773e-09	-1.73219	-1.1592
2947479	chr7:2947479:A:T	4.56233e-08	-1.75991e-10	-1.06263
2947559	chr7:2947559:G:A	1.13689e-07	-1.75991e-10	-0.149587
2947974	chr7:2947974:G:A	9.03908e-09	-1.53261	-1.14888
2948288	chr7:2948288:A:G	6.79697e-09	-1.68358	-1.283
2948296	chr7:2948296:C:A	7.55075e-09	-1.63284	-1.22856
2948477	chr7:2948477:C:T	3.75799e-08	-1.75991e-10	-1.25658
2948589	chr7:2948589:T:C	4.64286e-08	-1.75991e-10	-1.04514
2949039	chr7:2949039:C:T	3.45725e-08	-1.75991e-10	-1.34
2949326	chr7:2949326:T:C	4.19165e-08	-1.75991e-10	-1.14737
2949420	chr7:2949420:A:G	3.77536e-08	-1.75991e-10	-1.25197
2949424	chr7:2949424:T:A	3.87412e-08	-1.22615	-3.49551e-10
2949447	chr7:2949447:A:C	3.58035e-08	-1.30501	-3.49551e-10
2949892	chr7:2949892:C:A	3.65043e-08	-1.75991e-10	-1.28562
2950353	chr7:2950353:T:C	4.03083e-08	-1.75991e-10	-1.1865
2950357	chr7:2950357:C:T	9.95556e-09	-1.69994	-0.884981
2950370	chr7:2950370:A:G	5.3077e-08	-1.75991e-10	-0.91131
2950375	chr7:2950375:T:C	8.48322e-09	-1.72286	-1.02211
2950499	chr7:2950499:G:C	5.73757e-09	-1.78602	-1.35
2950899	chr7:2950899:G:A	3.42411e-08	-1.75991e-10	-1.34963
2950990	chr7:2950990:G:A	3.6801e-08	-1.75991e-10	-1.27753
2951224	chr7:2951224:C:T	3.4319e-08	-1.75991e-10	-1.34736
2951729	chr7:2951729:G:A	5.98812e-08	-1.75991e-10	-0.79069
2951803	chr7:2951803:G:A	2.81323e-08	-1.54613	-3.49551e-10
2951970	chr7:2951970:G:A	5.91549e-08	-1.75991e-10	-0.802894
2952058	chr7:2952058:A:G	3.41617e-08	-1.75991e-10	-1.35195
2952184	chr7:2952184:G:A	6.38026e-08	-1.75991e-10	-0.727258
2952446	chr7:2952446:G:A	5.69647e-08	-1.75991e-10	-0.84062
2952952	chr7:2952952:C:T	4.7244e-08	-1.75991e-10	-1.02773
2953022	chr7:2953022:T:G	6.94901e-09	-1.64965	-1.2948
2953369	chr7:2953369:T:C	1.15303e-07	-1.75991e-10	-0.135492
2953768	chr7:2953768:A:G	3.70095e-08	-1.75991e-10	-1.27188
2953799	chr7:2953799:C:G	8.30386e-09	-1.77952	-0.986814
2953966	chr7:2953966:G:C	4.08581e-08	-1.75991e-10	-1.17295
2953989	chr7:2953989:T:C	3.4195e-08	-1.75991e-10	-1.35097
2954271	chr7:2954271:C:T	3.6477e-08	-1.75991e-10	-1.28637
2954572	chr7:2954572:C:T	4.13848e-08	-1.75991e-10	-1.16014
2954809	chr7:2954809:A:G	3.68354e-08	-1.75991e-10	-1.27659
2954898	chr7:2954898:G:A	7.29876e-09	-1.78806	-1.10729
2954971	chr7:2954971:A:G	3.52001e-08	-1.75991e-10	-1.322
2955230	chr7:2955230:G:T	1.90409e-08	-1.49693	-0.439534
2955494	chr7:2955494:C:T	3.60675e-08	-1.75991e-10	-1.29766
2955575	chr7:2955575:G:C	3.64307e-08	-1.75991e-10	-1.28764
2956433	chr7:2956433:G:A	3.42159e-08	-1.75991e-10	-1.35036
2956841	chr7:2956841:T:A	1.78069e-07	-1.75991e-10	0.299118
2957104	chr7:2957104:C:T	1.30746e-07	-0.00979848	-3.49551e-10
2957145	chr7:2957145:G:A	3.60395e-08	-1.75991e-10	-1.29844
2957167	chr7:2957167:G:A	3.42043e-08	-1.75991e-10	-1.3507
2957168	chr7:2957168:A:G	1.22074e-08	-1.72318	-0.657835
2957442	chr7:2957442:C:T	2.42248e-07	-1.75991e-10	0.606907
2957578	chr7:2957578:C:T	1.06829e-08	-1.77414	-0.740271
2957691	chr7:2957691:G:A	1.70476e-08	-1.67696	-0.370086
2958083	chr7:2958083:A:G	3.61362e-08	-1.75991e-10	-1.29576
2958113	chr7:2958113:C:T	6.28929e-08	-1.75991e-10	-0.741619
2958317	chr7:2958317:T:C	6.66119e-08	-1.75991e-10	-0.684169
2958410	chr7:2958410:A:G	7.1178e-09	-1.78637	-1.13409
2958834	chr7:2958834:G:C	8.68523e-09	-1.57799	-1.14344
2959004	chr7:2959004:G:C	1.41346e-07	-1.75991e-10	0.0681549
2959177	chr7:2959177:C:T	9.83645e-09	-1.4945	-1.10246
2959340	chr7:2959340:G:A	9.06415e-07	-1.75991e-10	1.92644
2959421	chr7:2959421:T:C	8.79087e-07	-1.75991e-10	1.89583
2959462	chr7:2959462:A:G	8.46318e-07	-1.75991e-10	1.85784
2959552	chr7:2959552:A:T	8.8186e-09	-1.55662	-1.14957
2959606	chr7:2959606:C:T	3.54279e-08	-1.75991e-10	-1.31555
2959612	chr7:2959612:G:A	3.55702e-08	-1.75991e-10	-1.31154
2959621	chr7:2959621:C:G	1.19635e-07	-1.75991e-10	-0.0986062
2959660	chr7:2959660:T:C	3.41593e-08	-1.75991e-10	-1.35202
2960161	chr7:2960161:G:C	2.21783e-08	-1.78394	-3.49551e-10
2960353	chr7:2960353:G:A	3.7014e-08	-1.75991e-10	-1.27176
2960362	chr7:2960362:G:A	2.09123e-08	-1.61074	-0.231977
2960381	chr7:2960381:C:T	3.41768e-08	-1.75991e-10	-1.35151
2960789	chr7:2960789:C:T	1.90936e-08	-1.64276	-0.29094
2960790	chr7:2960790:G:A	1.00281e-06	-1.75991e-10	2.0275
2960809	chr7:2960809:A:G	4.1254e-08	-1.75991e-10	-1.16331
2960851	chr7:2960851:C:A	1.74576e-08	-1.66667	-0.35661
2960869	chr7:2960869:C:T	1.62148e-07	-1.75991e-10	0.205457
2960905	chr7:2960905:C:T	1.25865e-07	-1.75991e-10	-0.0478444
2960999	chr7:2960999:C:T	6.76758e-09	-1.71306	-1.25785
2961005	chr7:2961005:T:C	1.99857e-08	-1.5979	-0.290138
2961175	chr7:2961175:T:C	7.83188e-09	-1.74394	-1.08091
2961263	chr7:2961263:C:T	3.59371e-08	-1.75991e-10	-1.30128
2961404	chr7:2961404:T:A	2.55078e-08	-1.64407	-3.49551e-10
2961485	chr7:2961485:A:T	3.68171e-08	-1.75991e-10	-1.27709
2961521	chr7:2961521:T:C	7.59148e-09	-1.7117	-1.14433
2961609	chr7:2961609:C:T	4.01458e-08	-1.75991e-10	-1.19053
2961681	chr7:2961681:G:A	2.22559e-08	-1.78045	-3.49551e-10
2961697	chr7:2961697:G:T	9.64165e-07	-1.75991e-10	1.98821
2961725	chr7:2961725:T:C	3.67758e-08	-1.75991e-10	-1.27821
2961782	chr7:2961782:G:T	1.87422e-08	-1.5111	-0.441173
2961841	chr7:2961841:A:G	3.4843e-08	-1.75991e-10	-1.3322
2961874	chr7:2961874:A:G	3.70621e-08	-1.75991e-10	-1.27046
2962015	chr7:2962015:A:T	3.62673e-08	-1.75991e-10	-1.29214
2962855	chr7:2962855:A:G	2.49303e-08	-1.66697	-3.49551e-10
2962925	chr7:2962925:TA:T	5.19545e-07	-1.75991e-10	1.3699
2963044	chr7:2963044:G:A	7.13803e-09	-1.76801	-1.14961
2963082	chr7:2963082:T:G	7.23385e-07	-1.75991e-10	1.70089
2963106	chr7:2963106:T:C	3.68067e-08	-1.75991e-10	-1.27737
2963283	chr7:2963283:T:C	8.37512e-09	-1.52199	-1.23579
2963321	chr7:2963321:AAAAG:A	3.61977e-08	-1.75991e-10	-1.29406
2963778	chr7:2963778:G:A	3.67794e-08	-1.75991e-10	-1.27812
2964204	chr7:2964204:G:A	1.37894e-08	-1.77396	-0.485185
2964350	chr7:2964350:C:A	5.06374e-08	-1.75991e-10	-0.958363
2964781	chr7:2964781:G:A	6.87192e-09	-1.70408	-1.25153
2965357	chr7:2965357:T:C	7.31418e-07	-1.75991e-10	1.71193
2965474	chr7:2965474:G:A	2.25886e-08	-1.76561	-3.49551e-10
2965629	chr7:2965629:T:A	1.55385e-07	-1.75991e-10	0.16285
2966071	chr7:2966071:T:C	2.23109e-08	-1.77798	-3.49551e-10
2966113	chr7:2966113:G:A	1.55e-07	-1.75991e-10	0.160375
2966229	chr7:2966229:G:A	4.11803e-08	-1.75991e-10	-1.16509
2966587	chr7:2966587:C:T	1.00032e-06	-1.75991e-10	2.02503
2966629	chr7:2966629:G:A	8.72223e-07	-1.75991e-10	1.88799
2966763	chr7:2966763:T:A	1.13201e-06	-1.75991e-10	2.1487
2966850	chr7:2966850:C:T	2.22424e-08	-1.78105	-3.49551e-10
2966995	chr7:2966995:G:A	8.40168e-09	-1.53084	-1.22378
2967090	chr7:2967090:A:G	2.26254e-08	-1.76398	-3.49551e-10
2967216	chr7:2967216:G:A	3.78956e-08	-1.75991e-10	-1.24822
2967365	chr7:2967365:C:T	3.42443e-08	-1.75991e-10	-1.34953
2967748	chr7:2967748:T:C	7.12787e-09	-1.57433	-1.34471
2967759	chr7:2967759:C:T	1.32535e-07	-1.62753	1.63132
2967785	chr7:2967785:G:A	1.0968e-07	-0.607265	0.421779
2968021	chr7:2968021:TACC:T	7.09704e-09	-1.70668	-1.21669
2968290	chr7:2968290:C:T	1.12698e-07	-1.75991e-10	-0.158344
2968385	chr7:2968385:A:G	6.17249e-09	-1.78174	-1.28121
2968388	chr7:2968388:C:T	3.65864e-08	-1.75991e-10	-1.28338
2968426	chr7:2968426:C:T	6.48935e-08	-1.46608	0.755776
2968677	chr7:2968677:A:G	1.24404e-07	-1.68031	1.62079
2968755	chr7:2968755:A:C	3.44251e-08	-1.75991e-10	-1.34427
2968779	chr7:2968779:GAA:G	2.548e-08	-1.64516	-3.49551e-10
2969012	chr7:2969012:A:G	3.59765e-08	-1.75991e-10	-1.30019
2969099	chr7:2969099:C:T	5.25476e-08	-1.75991e-10	-0.921334
2969395	chr7:2969395:G:C	3.65947e-08	-1.75991e-10	-1.28315
2969468	chr7:2969468:AC:A	7.99018e-09	-1.73276	-1.07207
2969579	chr7:2969579:C:T	1.59633e-07	-1.70474	1.89456
2969683	chr7:2969683:C:T	1.32979e-07	-1.7406	1.74774
2969837	chr7:2969837:C:T	3.99534e-08	-1.75991e-10	-1.19534
2969845	chr7:2969845:C:G	5.59278e-08	-1.34462	0.485627
2970515	chr7:2970515:C:T	8.74431e-08	-1.58358	1.17152
2970522	chr7:2970522:G:C	8.69552e-08	-1.59579	1.17813
2970561	chr7:2970561:G:A	8.41589e-09	-1.57706	-1.17587
2970857	chr7:2970857:C:A	1.72324e-07	-1.63336	1.89968
2971097	chr7:2971097:C:T	2.29146e-08	-1.75128	-3.49551e-10
2971396	chr7:2971396:C:G	2.27352e-07	-1.75991e-10	0.543445
2971501	chr7:2971501:C:T	2.30013e-08	-1.7475	-3.49551e-10
2971600	chr7:2971600:G:C	1.94806e-07	-1.75991e-10	0.388951
2971870	chr7:2971870:C:T	4.30897e-08	-1.75991e-10	-1.11977
2971907	chr7:2971907:C:G	8.01039e-09	-1.48778	-1.31453
2972046	chr7:2972046:G:C	3.18851e-08	-1.42091	-3.49551e-10
2972136	chr7:2972136:C:T	5.56141e-08	-1.58525	0.72063
2972657	chr7:2972657:CT:C	6.65823e-09	-1.63615	-1.35105
2973489	chr7:2973489:C:T	9.35712e-07	-1.75991e-10	1.95825
2973621	chr7:2973621:A:G	7.23356e-09	-1.55187	-1.35245
2973769	chr7:2973769:T:C	7.05012e-09	-1.58319	-1.34682
2974281	chr7:2974281:G:A	5.20689e-08	-1.75991e-10	-0.930485
2974678	chr7:2974678:T:C	3.48456e-08	-1.75991e-10	-1.33213
2975130	chr7:2975130:G:A	3.88958e-08	-1.75991e-10	-1.22217
2975339	chr7:2975339:A:C	3.56417e-08	-1.75991e-10	-1.30954
2975517	chr7:2975517:C:T	5.72089e-09	-1.78774	-1.35118
2975595	chr7:2975595:C:T	4.95767e-08	-1.75991e-10	-0.979531
2975835	chr7:2975835:C:A	5.6352e-07	-1.75991e-10	1.45115
2976014	chr7:2976014:T:C	5.3678e-08	-1.75991e-10	-0.90005
2976167	chr7:2976167:C:T	1.10282e-08	-1.59881	-0.883789
2976271	chr7:2976271:C:T	1.12293e-07	-1.75991e-10	-0.161937
2976279	chr7:2976279:A:G	3.98817e-08	-1.75991e-10	-1.19713
2976294	chr7:2976294:T:G	4.37612e-08	-1.78359	0.679281
2976349	chr7:2976349:C:T	5.48871e-08	-1.75991e-10	-0.877774
2976358	chr7:2976358:G:A	5.11106e-08	-1.75991e-10	-0.949061
2976389	chr7:2976389:C:G	2.33806e-08	-1.73115	-3.49551e-10
2976395	chr7:2976395:T:G	1.23809e-08	-1.68841	-0.678494
2976502	chr7:2976502:T:C	4.82843e-08	-1.68259	0.676639
2976548	chr7:2976548:T:C	3.53289e-08	-1.75991e-10	-1.31835
2977257	chr7:2977257:G:C	9.82434e-08	-1.75991e-10	-0.295605
2977430	chr7:2977430:C:G	3.63274e-08	-1.65236	0.361883
2977643	chr7:2977643:C:A	4.09313e-08	-1.75991e-10	-1.17116
2978017	chr7:2978017:T:C	1.53175e-08	-1.75231	-0.401751
2978220	chr7:2978220:C:T	8.55169e-09	-1.4174	-1.31952
2978292	chr7:2978292:A:G	9.76761e-09	-1.31159	-1.29239
2978313	chr7:2978313:G:A	3.52774e-08	-1.75991e-10	-1.31981
2978374	chr7:2978374:C:T	5.22536e-08	-1.75991e-10	-0.926944
2978408	chr7:2978408:G:C	9.28108e-09	-1.63942	-1.01565
2978582	chr7:2978582:C:T	3.60956e-08	-1.75991e-10	-1.29688
2978665	chr7:2978665:G:C	3.5591e-08	-1.75991e-10	-1.31096
2979170	chr7:2979170:C:G	9.60142e-09	-1.56121	-1.05993
2979472	chr7:2979472:C:T	3.4196e-08	-1.75991e-10	-1.35095
2979585	chr7:2979585:T:C	6.14002e-09	-1.75205	-1.31618
2979980	chr7:2979980:G:A	5.94007e-09	-1.74891	-1.35243
2980124	chr7:2980124:C:T	1.25937e-08	-1.66018	-0.689675
2980301	chr7:2980301:G:A	9.32294e-08	-1.75991e-10	-0.34799
2980386	chr7:2980386:T:C	4.95237e-07	-1.75991e-10	1.32198
2980741	chr7:2980741:C:T	9.46578e-09	-1.73397	-0.901401
2980889	chr7:2980889:A:C	3.19375e-08	-1.41927	-3.49551e-10
2980902	chr7:2980902:C:T	6.30311e-09	-1.69336	-1.34865
2981203	chr7:2981203:G:T	5.65793e-08	-1.75991e-10	-0.84741
2981502	chr7:2981502:C:T	9.11087e-09	-1.32545	-1.34813
2981548	chr7:2981548:C:T	8.14427e-09	-1.4832	-1.30254
2981568	chr7:2981568:A:G	1.37635e-08	-1.05867	-1.20236
2981605	chr7:2981605:G:T	9.62353e-09	-1.78751	-0.831336
2981817	chr7:2981817:C:A	1.28529e-08	-1.61366	-0.715823
2981892	chr7:2981892:T:G	4.10407e-08	-1.61293	0.444445
2981900	chr7:2981900:G:A	1.98268e-08	-1.75277	-0.143245
2981902	chr7:2981902:C:T	2.26345e-08	-1.76358	-3.49551e-10
2981937	chr7:2981937:G:A	2.67825e-08	-1.2356	-0.359709
2982034	chr7:2982034:C:T	6.59738e-08	-1.19538	0.501586
2982341	chr7:2982341:G:A	1.59592e-07	0.384229	-0.194662
2982733	chr7:2982733:A:G	3.80571e-08	-1.6009	0.356938
2982736	chr7:2982736:G:A	4.4965e-08	-1.75991e-10	-1.07717
2983178	chr7:2983178:C:T	1.2498e-07	-1.75991e-10	-0.0549006
2983278	chr7:2983278:T:G	4.22156e-08	-1.23772	0.0974582
2983328	chr7:2983328:T:C	4.77903e-08	-1.27144	0.255212
2983388	chr7:2983388:C:T	6.00007e-09	-1.74029	-1.35099
2983603	chr7:2983603:C:T	5.91367e-08	-1.75991e-10	-0.803201
2983862	chr7:2983862:C:T	1.79996e-08	-1.66932	-0.323388
2983866	chr7:2983866:G:C	5.19558e-08	-1.75991e-10	-0.932659
2983871	chr7:2983871:C:T	4.02184e-08	-1.40952	0.220795
2983976	chr7:2983976:G:A	1.60212e-07	-1.75991e-10	0.193443
2984006	chr7:2984006:A:G	1.62169e-08	-1.4517	-0.645304
2984083	chr7:2984083:G:A	3.49229e-08	-1.75991e-10	-1.32991
2984130	chr7:2984130:T:C	1.13407e-08	-1.67953	-0.775121
2984252	chr7:2984252:T:C	1.56967e-08	-1.67694	-0.45266
2984268	chr7:2984268:C:T	2.44298e-07	-1.75991e-10	0.615337
2984288	chr7:2984288:ACAGT:A	4.35952e-08	-1.75991e-10	-1.10811
2984340	chr7:2984340:T:C	3.46903e-08	-1.75991e-10	-1.33659
2984453	chr7:2984453:TTC:T	1.77665e-08	-1.56944	-0.4363
2984657	chr7:2984657:T:G	9.1178e-09	-1.50369	-1.16913
2984663	chr7:2984663:T:C	1.70402e-08	-1.5101	-0.537372
2984694	chr7:2984694:C:A	3.48972e-08	-1.75991e-10	-1.33065
2984708	chr7:2984708:C:T	3.80502e-08	-1.75991e-10	-1.24415
2984746	chr7:2984746:G:A	2.05221e-08	-1.67964	-0.18191
2984766	chr7:2984766:G:T	5.62783e-08	-1.25823	0.405487
2984779	chr7:2984779:T:G	4.00215e-08	-1.75991e-10	-1.19364
2984850	chr7:2984850:C:T	3.9875e-08	-1.75991e-10	-1.1973
2984915	chr7:2984915:G:A	5.97256e-08	-1.75991e-10	-0.793291
2985081	chr7:2985081:G:A	1.36841e-08	-1.69525	-0.571562
2985271	chr7:2985271:G:A	5.63009e-08	-0.484166	-0.368175
2985408	chr7:2985408:G:A	1.46465e-07	-0.652236	0.755971
2985425	chr7:2985425:G:A	1.56462e-07	-1.75991e-10	0.169758
2985476	chr7:2985476:G:A	2.15255e-08	-0.462903	-1.35091
2985517	chr7:2985517:C:T	4.31853e-08	-0.731074	-0.386478
2985532	chr7:2985532:G:A	3.41634e-08	-1.75991e-10	-1.3519
2985638	chr7:2985638:C:T	1.09175e-07	-1.75991e-10	-0.190098
2986036	chr7:2986036:A:G	2.41871e-08	-1.69723	-3.49551e-10
2986248	chr7:2986248:T:C	9.87404e-08	-1.75991e-10	-0.290559
2986426	chr7:2986426:G:A	6.27775e-09	-1.72351	-1.32253
2986671	chr7:2986671:G:A	3.41506e-08	-1.75991e-10	-1.35227
2986703	chr7:2986703:C:T	9.42515e-08	-1.75991e-10	-0.337086
2986769	chr7:2986769:C:T	1.04929e-08	-1.45307	-1.07928
2986796	chr7:2986796:A:G	6.61206e-08	-1.75991e-10	-0.691573
2986878	chr7:2986878:G:A	1.08726e-08	-1.14852	-1.34829
2986893	chr7:2986893:G:A	1.47012e-07	-1.75991e-10	0.107461
2987072	chr7:2987072:A:G	3.44857e-08	-1.75991e-10	-1.34251
2987168	chr7:2987168:A:C	6.49756e-08	-1.75991e-10	-0.709041
2987338	chr7:2987338:C:T	3.49252e-08	-1.75991e-10	-1.32984
2987459	chr7:2987459:T:A	6.80953e-09	-1.61526	-1.34947
2987769	chr7:2987769:T:C	6.20871e-09	-1.71869	-1.33841
2987803	chr7:2987803:C:T	2.56077e-08	-1.51166	-0.128497
2987807	chr7:2987807:C:T	3.55683e-08	-1.75991e-10	-1.3116
2987907	chr7:2987907:C:T	3.98983e-08	-1.75991e-10	-1.19672
2988064	chr7:2988064:A:G	3.59834e-08	-1.75991e-10	-1.29999
2988369	chr7:2988369:G:A	6.13734e-08	-1.75991e-10	-0.766077
2988377	chr7:2988377:T:A	2.04318e-07	-1.75991e-10	0.436623
2988739	chr7:2988739:AC:A	8.90725e-08	-1.75991e-10	-0.393602
2988857	chr7:2988857:C:T	5.96418e-08	-1.75991e-10	-0.794695
2988889	chr7:2988889:A:C	8.31988e-08	-1.75991e-10	-0.46182
2989394	chr7:2989394:C:T	5.26348e-08	-1.75991e-10	-0.919674
2989497	chr7:2989497:A:C	3.45651e-08	-1.75991e-10	-1.34021
2989782	chr7:2989782:G:C	1.82141e-08	-1.55182	-0.429037
2989854	chr7:2989854:C:T	9.55462e-08	-1.75991e-10	-0.323443
2989934	chr7:2989934:C:T	1.28343e-08	-1.17803	-1.15291
2990074	chr7:2990074:A:G	7.23932e-09	-1.60054	-1.30299
2990162	chr7:2990162:G:C	6.08596e-09	-1.76515	-1.31191
2990198	chr7:2990198:A:G	3.0926e-08	-1.45145	-3.49551e-10
2990339	chr7:2990339:G:C	3.51074e-08	-1.75991e-10	-1.32464
2990404	chr7:2990404:T:TA	6.93073e-09	-1.64867	-1.29842
2990509	chr7:2990509:A:C	1.45687e-07	-1.75991e-10	0.0984045
2990796	chr7:2990796:G:A	5.822e-09	-1.77172	-1.34969
2990816	chr7:2990816:C:T	1.05884e-08	-1.50498	-1.01831
2990870	chr7:2990870:T:C	7.59848e-09	-1.56832	-1.28678
2990909	chr7:2990909:A:G	6.76239e-09	-1.65211	-1.31957
2990925	chr7:2990925:C:T	9.50832e-09	-1.53736	-1.09352
2991080	chr7:2991080:G:T	3.31849e-08	-1.38096	-3.49551e-10
2991538	chr7:2991538:G:A	3.4476e-07	-1.75991e-10	0.959795
2991558	chr7:2991558:T:C	7.35763e-09	-1.58509	-1.30223
2991561	chr7:2991561:G:A	5.41505e-08	-1.75991e-10	-0.891286
2991673	chr7:2991673:T:A	7.15423e-09	-1.59558	-1.31977
2991841	chr7:2991841:T:C	4.08937e-08	-1.75991e-10	-1.17208
2991883	chr7:2991883:A:G	7.59571e-08	-1.75991e-10	-0.552884
2991920	chr7:2991920:C:T	1.04094e-08	-1.48113	-1.05922
2992211	chr7:2992211:T:G	2.34228e-07	-1.75991e-10	0.573244
2992213	chr7:2992213:T:A	1.07901e-07	-1.75991e-10	-0.201838
2992237	chr7:2992237:G:A	1.55289e-08	-1.40759	-0.732761
2992292	chr7:2992292:T:G	3.75971e-08	-1.75991e-10	-1.25612
2992297	chr7:2992297:G:T	1.40776e-08	-1.53338	-0.705082
2992321	chr7:2992321:A:G	1.38972e-08	-1.53742	-0.713942
2992503	chr7:2992503:C:G	1.37313e-08	-1.55357	-0.709807
2992512	chr7:2992512:G:A	1.09001e-07	-1.75991e-10	-0.191698
2992594	chr7:2992594:T:C	3.55793e-08	-1.02915	-0.282135
2992650	chr7:2992650:C:T	1.5488e-08	-1.46098	-0.682011
2992891	chr7:2992891:T:C	3.50859e-08	-1.75991e-10	-1.32525
2993292	chr7:2993292:A:G	2.64042e-08	-0.900767	-0.708764
2993387	chr7:2993387:A:G	5.03117e-08	-1.75991e-10	-0.964814
2993557	chr7:2993557:AAG:A	4.97135e-08	-1.75991e-10	-0.976776
2993568	chr7:2993568:C:G	1.87019e-08	-1.1358	-0.818622
2993620	chr7:2993620:C:T	1.73648e-07	-0.782221	1.0562
2993668	chr7:2993668:A:C	2.68036e-08	-0.970259	-0.624256
2993669	chr7:2993669:A:G	2.52887e-08	-1.01673	-0.63597
2993775	chr7:2993775:G:A	3.82731e-08	-1.75991e-10	-1.23831
2993805	chr7:2993805:C:A	1.52791e-07	-1.75991e-10	0.146015
2993871	chr7:2993871:A:G	1.36112e-07	-1.75991e-10	0.0304256
2993942	chr7:2993942:G:A	3.91191e-08	-1.75991e-10	-1.21644
2994231	chr7:2994231:C:A	2.41825e-08	-1.15001	-0.547414
2994341	chr7:2994341:A:C	4.17999e-08	-1.75991e-10	-1.15016
2994404	chr7:2994404:G:T	1.14061e-07	-1.31258	1.16626
2994449	chr7:2994449:T:C	6.04939e-09	-1.75227	-1.33083
2994564	chr7:2994564:T:C	5.68344e-08	-1.75991e-10	-0.842911
2994618	chr7:2994618:T:C	7.58046e-08	-1.75991e-10	-0.554893
2994821	chr7:2994821:T:G	1.1612e-08	-1.56049	-0.870522
2994843	chr7:2994843:G:A	3.45228e-08	-1.75991e-10	-1.34143
2994872	chr7:2994872:C:A	7.40467e-08	-1.75991e-10	-0.578357
2994903	chr7:2994903:C:T	4.37868e-08	-1.75991e-10	-1.10372
2994985	chr7:2994985:C:T	3.91241e-08	-1.75991e-10	-1.21631
2995323	chr7:2995323:T:G	1.08793e-07	-1.29064	1.09704
2995377	chr7:2995377:A:G	8.88426e-09	-1.76388	-0.934892
2995436	chr7:2995436:G:T	7.72732e-09	-1.73106	-1.10723
2995710	chr7:2995710:A:T	3.4154e-08	-1.75991e-10	-1.35217
2995724	chr7:2995724:A:G	1.10625e-07	-1.36219	1.18528
2995747	chr7:2995747:C:A	6.53971e-08	-1.75991e-10	-0.702575
2995912	chr7:2995912:A:G	8.80518e-08	-1.75991e-10	-0.405128
2995914	chr7:2995914:C:T	2.14326e-07	0.484447	-3.49551e-10
2996018	chr7:2996018:A:G	5.96613e-09	-1.75129	-1.34566
2996081	chr7:2996081:G:C	3.91441e-08	-0.026072	-1.18973
2996239	chr7:2996239:G:A	1.09733e-08	-1.39499	-1.09259
2996349	chr7:2996349:A:C	8.37715e-09	-1.43337	-1.32417
2996381	chr7:2996381:C:T	7.10875e-09	-1.57055	-1.35117
2996446	chr7:2996446:C:T	8.36607e-09	-1.77317	-0.985697
2996679	chr7:2996679:C:G	2.604e-08	-1.62342	-3.49551e-10
2996792	chr7:2996792:A:G	5.74873e-09	-1.78786	-1.34621
2997634	chr7:2997634:A:T	1.736e-08	-1.74157	-0.287314
2997635	chr7:2997635:A:C	1.74007e-08	-1.73703	-0.289512
2997710	chr7:2997710:G:A	4.26285e-08	-1.75991e-10	-1.13053
2997852	chr7:2997852:T:C	4.117e-08	-1.75991e-10	-1.16534
2999144	chr7:2999144:G:C	3.6199e-08	-1.75991e-10	-1.29402
2999164	chr7:2999164:G:A	3.48115e-08	-1.75991e-10	-1.33311
2999200	chr7:2999200:T:A	4.06109e-08	-1.75991e-10	-1.17902
2999293	chr7:2999293:T:G	2.774e-08	-1.56018	-3.49551e-10
2999421	chr7:2999421:C:T	3.46218e-08	-1.75991e-10	-1.33857
2999490	chr7:2999490:A:C	3.68161e-08	-1.75991e-10	-1.27712
2999657	chr7:2999657:G:A	1.02751e-07	-0.250744	-3.49551e-10
2999672	chr7:2999672:G:A	1.01209e-07	-1.75991e-10	-0.265862
2999949	chr7:2999949:C:A	3.47823e-08	-1.75991e-10	-1.33395
3000542	chr7:3000542:A:G	2.27762e-07	-1.75991e-10	0.545247
3000898	chr7:3000898:C:G	3.82969e-08	-1.75991e-10	-1.23768
3001109	chr7:3001109:T:C	4.14826e-08	-1.75991e-10	-1.15778
3002190	chr7:3002190:A:G	2.24167e-08	-0.984953	-0.788292
3002722	chr7:3002722:A:G	6.60043e-09	-1.71269	-1.28323
3002834	chr7:3002834:T:G	4.44532e-08	-1.75991e-10	-1.08862
3002900	chr7:3002900:G:C	1.81479e-08	-0.878051	-1.10645
3003168	chr7:3003168:G:A	2.61862e-08	-1.61782	-3.49551e-10
3003389	chr7:3003389:C:T	1.35549e-08	-1.24226	-1.03404
3003409	chr7:3003409:A:G	4.57742e-08	-0.962055	-0.0972778
3003424	chr7:3003424:G:A	1.51123e-08	-1.77283	-0.394716
3003545	chr7:3003545:C:T	3.42226e-08	-1.75991e-10	-1.35017
3003645	chr7:3003645:C:T	7.18524e-09	-1.63484	-1.27618
3003728	chr7:3003728:C:T	2.21349e-08	-1.7859	-3.49551e-10
3003751	chr7:3003751:A:G	4.80774e-08	-1.75991e-10	-1.01024
3003814	chr7:3003814:C:G	5.71629e-09	-1.78734	-1.3524
3004365	chr7:3004365:G:A	4.10344e-08	-1.75991e-10	-1.16864
3004687	chr7:3004687:A:G	6.45948e-09	-1.74141	-1.2761
3004895	chr7:3004895:T:C	1.38477e-08	-1.16294	-1.092
3004947	chr7:3004947:T:C	1.29305e-08	-1.15603	-1.16744
3005020	chr7:3005020:AAT:A	3.44391e-08	-1.75991e-10	-1.34386
3005159	chr7:3005159:G:A	1.00125e-08	-1.39039	-1.18883
3005164	chr7:3005164:C:T	2.43192e-08	-1.08181	-0.609972
3005192	chr7:3005192:C:A	2.87812e-08	-1.52333	-3.49551e-10
3005430	chr7:3005430:C:T	1.69979e-08	-1.10272	-0.947242
3005679	chr7:3005679:TA:T	1.9384e-08	-0.921795	-0.996811
3005942	chr7:3005942:G:T	5.65923e-08	-1.75991e-10	-0.847179
3006209	chr7:3006209:G:A	3.5505e-08	-1.75991e-10	-1.31338
3006219	chr7:3006219:G:A	6.50268e-09	-1.66836	-1.34248
3006497	chr7:3006497:A:C	7.65983e-09	-1.77229	-1.07478
3006532	chr7:3006532:T:C	1.10215e-08	-1.78793	-0.695278
3006572	chr7:3006572:G:A	7.17917e-09	-1.67286	-1.23901
3006699	chr7:3006699:A:G	3.86004e-08	-1.75991e-10	-1.22979
3007101	chr7:3007101:A:G	1.17491e-08	-1.15792	-1.26136
3007114	chr7:3007114:G:A	5.15315e-08	-1.75991e-10	-0.940859
3007174	chr7:3007174:C:T	8.07948e-07	3.10658	-1.29513
3007233	chr7:3007233:G:A	9.43382e-07	3.26193	-1.29551
3007328	chr7:3007328:T:C	8.51256e-09	-1.5879	-1.15361
3007389	chr7:3007389:A:G	1.1331e-08	-1.77985	-0.675657
3007418	chr7:3007418:ACTT:A	3.70638e-08	-1.75991e-10	-1.27041
3007475	chr7:3007475:T:TC	4.81948e-08	-1.75991e-10	-1.0078
3007599	chr7:3007599:C:G	6.75235e-07	2.92729	-1.29528
3007863	chr7:3007863:G:A	7.13255e-09	-1.60023	-1.31815
3007904	chr7:3007904:T:C	3.86702e-08	-1.75991e-10	-1.22798
3007957	chr7:3007957:C:T	3.53541e-08	-1.75991e-10	-1.31764
3008337	chr7:3008337:C:T	6.4039e-08	-1.75991e-10	-0.723561
3008386	chr7:3008386:T:G	7.48824e-09	-1.72304	-1.14668
3008769	chr7:3008769:T:C	9.95769e-09	-1.7466	-0.838105
3008778	chr7:3008778:A:G	7.28801e-07	3.00302	-1.29467
3009271	chr7:3009271:G:A	1.15355e-08	-1.76755	-0.670073
3009560	chr7:3009560:C:T	3.41764e-08	-1.75991e-10	-1.35152
3009647	chr7:3009647:G:A	3.11103e-08	-1.44551	-3.49551e-10
3009675	chr7:3009675:T:C	1.56789e-08	-1.14	-0.990737
3009765	chr7:3009765:T:C	9.01172e-07	3.22522	-1.30457
3009777	chr7:3009777:A:G	1.78816e-08	-1.10243	-0.896853
3009818	chr7:3009818:A:G	1.59732e-08	-1.06368	-1.04847
3011047	chr7:3011047:G:T	8.09723e-07	3.11948	-1.30585
3011161	chr7:3011161:C:T	8.32206e-07	3.14732	-1.30629
3011194	chr7:3011194:G:T	8.69719e-07	3.18989	-1.30478
3011253	chr7:3011253:C:T	3.89706e-08	-1.22025	-3.49551e-10
3011281	chr7:3011281:T:G	8.51666e-07	3.1759	-1.31175
3011314	chr7:3011314:A:G	5.98738e-08	-1.75991e-10	-0.790814
3011372	chr7:3011372:T:A	8.67683e-07	3.18881	-1.30604
3011547	chr7:3011547:C:T	8.09453e-07	3.12053	-1.30722
3011559	chr7:3011559:GA:G	3.03184e-08	-1.4713	-3.49551e-10
3011723	chr7:3011723:T:G	2.26026e-08	-1.76499	-3.49551e-10
3011831	chr7:3011831:T:G	9.1055e-07	3.23705	-1.30606
3011858	chr7:3011858:A:G	9.74746e-07	3.3046	-1.30548
3012105	chr7:3012105:G:A	7.99519e-08	-1.75991e-10	-0.501628
3012232	chr7:3012232:C:T	3.66659e-08	-1.75991e-10	-1.2812
3012453	chr7:3012453:G:A	8.6819e-07	3.17588	-1.29252
3013335	chr7:3013335:C:G	7.54017e-07	3.06762	-1.32525
3013352	chr7:3013352:T:G	2.4929e-08	-1.66702	-3.49551e-10
3013478	chr7:3013478:C:T	3.4452e-08	-1.75991e-10	-1.34349
3013575	chr7:3013575:C:T	1.81574e-08	-0.698902	-1.28507
3013577	chr7:3013577:C:T	7.9268e-09	-1.48178	-1.33102
3013599	chr7:3013599:C:T	6.47314e-08	-1.75991e-10	-0.712806
3013782	chr7:3013782:G:A	6.37007e-08	-1.13597	0.407117
3013850	chr7:3013850:T:A	8.59277e-09	-1.38205	-1.35008
3013913	chr7:3013913:T:C	2.36556e-08	-1.76816	0.048707
3014344	chr7:3014344:T:G	3.42623e-07	-1.75991e-10	0.953577
3014464	chr7:3014464:T:C	2.79474e-07	-0.962058	1.71192
3014680	chr7:3014680:C:T	8.27024e-08	-1.75991e-10	-0.467804
3014681	chr7:3014681:G:A	1.29835e-07	-1.75991e-10	-0.0167851
3014833	chr7:3014833:C:A	3.63124e-08	-1.75991e-10	-1.29089
3014891	chr7:3014891:C:T	7.34365e-07	3.0338	-1.31784
3015227	chr7:3015227:G:A	8.08128e-09	-1.46618	-1.32732
3015413	chr7:3015413:G:A	8.15528e-09	-1.77437	-1.01002
3015465	chr7:3015465:A:T	8.49782e-09	-1.48598	-1.25727
3015490	chr7:3015490:G:T	3.41742e-08	-1.75991e-10	-1.35158
3016839	chr7:3016839:A:T	2.36777e-07	1.91757	-1.3335
3016933	chr7:3016933:C:T	8.27119e-08	-1.75991e-10	-0.46769
3017262	chr7:3017262:A:G	8.13339e-09	-1.43882	-1.34825
3017533	chr7:3017533:G:A	5.30571e-08	-0.620884	-0.2908
3017765	chr7:3017765:C:T	1.02984e-07	-1.75991e-10	-0.248477
3018098	chr7:3018098:A:G	3.83526e-08	-1.75991e-10	-1.23623
3018145	chr7:3018145:T:A	3.6857e-08	-1.75991e-10	-1.27601
3018166	chr7:3018166:AC:A	2.41395e-08	-1.17062	-0.528581
3018195	chr7:3018195:T:C	1.37033e-08	-1.44878	-0.816634
3018202	chr7:3018202:T:A	2.81072e-08	-1.54703	-3.49551e-10
3018498	chr7:3018498:G:A	3.48476e-08	-1.75991e-10	-1.33207
3019160	chr7:3019160:G:A	3.9306e-08	-1.75991e-10	-1.21168
3019273	chr7:3019273:C:G	6.92672e-09	-1.62293	-1.32473
3019293	chr7:3019293:T:C	1.39833e-07	-1.75991e-10	0.0573956
3019645	chr7:3019645:C:G	1.11545e-08	-1.67324	-0.797966
3019743	chr7:3019743:C:T	1.9847e-07	-0.175084	0.582669
3019805	chr7:3019805:A:C	3.42739e-08	-1.75991e-10	-1.34867
3019951	chr7:3019951:C:T	1.06179e-08	-1.67582	-0.844685
3020003	chr7:3020003:C:T	1.09286e-08	-1.73278	-0.75889
3020141	chr7:3020141:T:C	4.02703e-08	-1.75991e-10	-1.18744
3020455	chr7:3020455:A:T	1.35666e-08	-1.55491	-0.720532
3020500	chr7:3020500:T:C	3.63707e-08	-1.75991e-10	-1.28929
3020642	chr7:3020642:G:A	6.02856e-06	3.82121	-3.49551e-10
3020657	chr7:3020657:A:G	9.85897e-09	-1.26387	-1.3308
3020763	chr7:3020763:G:A	7.87032e-09	-1.78776	-1.0322
3020856	chr7:3020856:C:T	2.33463e-07	1.89463	-1.32465
3020966	chr7:3020966:G:A	1.12285e-08	-1.55643	-0.908167
3021285	chr7:3021285:A:G	8.27846e-08	-1.75991e-10	-0.466811
3022295	chr7:3022295:G:T	9.66477e-09	-1.27301	-1.34155
3022434	chr7:3022434:G:A	3.43708e-08	-1.75991e-10	-1.34585
3022583	chr7:3022583:G:A	8.41863e-09	-1.74359	-1.00901
3022690	chr7:3022690:G:A	6.44675e-08	-1.13494	0.418052
3022850	chr7:3022850:G:A	3.45032e-08	-1.75991e-10	-1.342
3023094	chr7:3023094:T:C	7.75237e-09	-1.77518	-1.05987
3023115	chr7:3023115:A:G	3.5979e-08	-1.75991e-10	-1.30012
3023192	chr7:3023192:T:G	3.2852e-07	2.23649	-1.32495
3023346	chr7:3023346:T:C	3.83796e-08	-0.56228	-0.673247
3023677	chr7:3023677:C:G	6.67273e-09	-1.78619	-1.19883
3023970	chr7:3023970:T:C	6.52171e-09	-1.68959	-1.31832
3024092	chr7:3024092:A:G	5.21008e-08	-1.75991e-10	-0.929873
3024287	chr7:3024287:G:T	7.47424e-09	-1.60805	-1.26354
3024374	chr7:3024374:T:A	6.89458e-09	-1.64649	-1.30582
3024800	chr7:3024800:G:A	1.15963e-08	-1.09151	-1.34085
3025233	chr7:3025233:G:A	7.68266e-09	-1.58847	-1.25562
3025628	chr7:3025628:A:G	2.5414e-07	1.99175	-1.33691
3026030	chr7:3026030:T:A	9.44954e-09	-1.29538	-1.34171
3026117	chr7:3026117:CAT:C	7.84601e-09	-1.50139	-1.32166
3026332	chr7:3026332:A:AG	9.31246e-09	-1.31997	-1.33173
3026333	chr7:3026333:T:A	9.24641e-09	-1.32808	-1.33073
3026416	chr7:3026416:G:A	2.74857e-07	2.07062	-1.33742
3026423	chr7:3026423:G:A	3.64649e-08	-1.75991e-10	-1.2867
3026652	chr7:3026652:A:G	1.21515e-07	1.17418	-1.25719
3026659	chr7:3026659:A:G	1.15393e-07	1.1559	-1.29061
3026701	chr7:3026701:G:T	8.42167e-08	-1.75991e-10	-0.44966
3026991	chr7:3026991:G:C	9.29742e-09	-1.41269	-1.24063
3027041	chr7:3027041:G:A	1.54832e-08	-1.1513	-0.991997
3027236	chr7:3027236:G:A	4.99805e-08	-1.75991e-10	-0.97142
3027345	chr7:3027345:A:C	6.76893e-08	-1.75991e-10	-0.668125
3027684	chr7:3027684:G:C	3.95245e-08	-1.75991e-10	-1.20613
3028073	chr7:3028073:G:T	5.33916e-08	-1.75991e-10	-0.9054
3028279	chr7:3028279:A:G	3.62098e-07	2.13562	-1.12676
3028350	chr7:3028350:G:A	4.34172e-08	-1.75991e-10	-1.1122
3029105	chr7:3029105:T:C	3.57309e-08	-1.75991e-10	-1.30704
3029570	chr7:3029570:A:G	1.44966e-06	3.74436	-1.34833
3029844	chr7:3029844:A:C	7.54579e-08	-0.559477	-3.49551e-10
3030077	chr7:3030077:G:A	5.01084e-08	-1.75991e-10	-0.968865
3030138	chr7:3030138:G:A	5.69287e-08	-1.75991e-10	-0.841254
3030348	chr7:3030348:G:A	4.34884e-08	-1.11056	-3.49551e-10
3030537	chr7:3030537:A:G	8.17075e-09	-1.5748	-1.20769
3030624	chr7:3030624:C:T	3.49832e-08	-1.75991e-10	-1.32818
3030934	chr7:3030934:C:T	1.34451e-07	-1.75991e-10	0.0181447
3030960	chr7:3030960:T:C	3.5641e-08	-1.75991e-10	-1.30956
3030965	chr7:3030965:A:T	9.41192e-09	-1.33309	-1.30798
3031005	chr7:3031005:A:G	2.21044e-08	-1.78727	-3.49551e-10
3031103	chr7:3031103:G:A	2.67853e-08	-1.5952	-3.49551e-10
3031243	chr7:3031243:T:C	8.22927e-09	-1.4569	-1.31846
3031504	chr7:3031504:T:C	1.02828e-07	-1.75991e-10	-0.249995
3031552	chr7:3031552:T:C	3.43293e-08	-1.75991e-10	-1.34705
3031561	chr7:3031561:T:C	7.21395e-08	-0.650492	0.0460401
3032153	chr7:3032153:C:T	9.15519e-08	-0.366146	-3.49551e-10
3032424	chr7:3032424:C:T	3.61978e-08	-1.75991e-10	-1.29405
3032581	chr7:3032581:T:C	9.68261e-09	-1.65233	-0.960396
3032596	chr7:3032596:G:C	6.73426e-09	-1.74911	-1.22673
3032613	chr7:3032613:A:G	4.33066e-08	-1.75991e-10	-1.11475
3032878	chr7:3032878:T:C	2.54424e-08	-1.64664	-3.49551e-10
3033202	chr7:3033202:T:C	5.71853e-09	-1.78802	-1.35132
3033324	chr7:3033324:C:T	3.21705e-07	1.98696	-1.09637
3033463	chr7:3033463:G:A	4.2871e-08	-1.75991e-10	-1.12486
3033598	chr7:3033598:G:A	2.61935e-08	-1.61754	-3.49551e-10
3033609	chr7:3033609:G:A	4.50093e-08	0.00327157	-1.07945
3033658	chr7:3033658:G:T	4.18917e-07	2.08982	-0.935197
3033841	chr7:3033841:C:T	6.06929e-09	-1.75973	-1.32008
3034112	chr7:3034112:G:A	3.70788e-08	-1.75991e-10	-1.27001
3034521	chr7:3034521:A:G	5.66285e-08	-1.13806	0.291523
3034565	chr7:3034565:T:C	6.23014e-09	-1.72941	-1.32425
3034959	chr7:3034959:A:G	7.034e-09	-1.76096	-1.17133
3035502	chr7:3035502:C:T	8.50856e-09	-1.7874	-0.954581
3035552	chr7:3035552:C:T	4.74971e-08	-1.75991e-10	-1.02238
3035859	chr7:3035859:C:A	3.02464e-07	2.16448	-1.33556
3035909	chr7:3035909:C:T	3.02866e-08	-1.78527	0.31292
3036231	chr7:3036231:G:C	6.04625e-08	-1.75991e-10	-0.781029
3036419	chr7:3036419:G:A	2.52576e-07	-0.183794	0.832454
3036573	chr7:3036573:G:A	5.03853e-08	-1.75991e-10	-0.963353
3037012	chr7:3037012:G:T	3.41486e-08	-1.75991e-10	-1.35233
3037220	chr7:3037220:C:T	5.54437e-08	-0.867684	-3.49551e-10
3037636	chr7:3037636:G:T	7.13931e-09	-1.77231	-1.14513
3037644	chr7:3037644:C:T	4.49723e-08	-1.07701	-3.49551e-10
3037863	chr7:3037863:G:C	7.53491e-09	-1.56631	-1.2972
3037867	chr7:3037867:T:C	3.43478e-08	-1.75991e-10	-1.34651
3037955	chr7:3037955:C:T	4.71722e-08	-1.02925	-3.49551e-10
3038264	chr7:3038264:C:T	4.25397e-08	-1.75991e-10	-1.13262
3038353	chr7:3038353:A:C	9.84924e-09	-1.55339	-1.04227
3038355	chr7:3038355:G:T	1.88083e-08	-0.607391	-1.34136
3038401	chr7:3038401:G:A	1.54557e-08	-1.53542	-0.609659
3038437	chr7:3038437:G:A	2.33004e-08	-1.73458	-3.49551e-10
3038653	chr7:3038653:C:T	5.07911e-08	-1.75991e-10	-0.955331
3039514	chr7:3039514:G:A	4.67348e-08	0.120461	-1.15903
3039561	chr7:3039561:G:T	1.92452e-08	-0.589611	-1.33618
3039752	chr7:3039752:G:A	3.77317e-08	-1.78609	0.533535
3039926	chr7:3039926:G:T	5.22399e-08	-1.75991e-10	-0.927206
3039970	chr7:3039970:G:A	3.20842e-08	-0.123495	-1.29119
3040259	chr7:3040259:C:T	8.43801e-09	-1.77246	-0.977845
3040276	chr7:3040276:C:T	3.44964e-08	-1.75991e-10	-1.3422
3040511	chr7:3040511:T:C	3.53367e-08	-1.75991e-10	-1.31813
3040653	chr7:3040653:A:G	4.01319e-08	-1.75991e-10	-1.19088
3040777	chr7:3040777:G:A	2.68313e-08	-1.59348	-3.49551e-10
3041104	chr7:3041104:G:C	1.13639e-07	-1.75991e-10	-0.150025
3041146	chr7:3041146:G:A	4.69535e-08	-1.75991e-10	-1.03389
3041337	chr7:3041337:C:A	3.86263e-08	-1.75991e-10	-1.22912
3041443	chr7:3041443:T:C	1.32388e-07	-1.75991e-10	0.00268699
3041570	chr7:3041570:G:A	5.09289e-08	-1.75991e-10	-0.952622
3041721	chr7:3041721:G:A	2.21368e-08	-1.78581	-3.49551e-10
3041739	chr7:3041739:T:C	3.79694e-08	-1.75991e-10	-1.24627
3041773	chr7:3041773:C:T	1.41722e-08	-1.78731	-0.444454
3041981	chr7:3041981:C:T	3.60897e-08	-1.75991e-10	-1.29705
3042151	chr7:3042151:A:G	4.26894e-07	-1.75991e-10	1.17348
3042157	chr7:3042157:C:T	2.01081e-08	-0.909959	-0.971969
3042220	chr7:3042220:A:C	1.0969e-08	-1.23922	-1.24875
3042266	chr7:3042266:T:C	5.25973e-08	-1.75991e-10	-0.920388
3042558	chr7:3042558:G:A	3.45028e-08	-1.75991e-10	-1.34201
3042621	chr7:3042621:G:C	2.34327e-08	-1.72892	-3.49551e-10
3043106	chr7:3043106:G:A	1.05797e-07	-1.75991e-10	-0.221526
3043130	chr7:3043130:C:T	2.16563e-06	-1.75991e-10	2.79741
3043145	chr7:3043145:G:C	6.7732e-09	-1.78212	-1.18796
3043366	chr7:3043366:C:A	1.08422e-08	-1.77506	-0.724543
3043611	chr7:3043611:C:A	3.53213e-08	-1.75991e-10	-1.31857
3043904	chr7:3043904:G:A	4.94803e-08	-1.75991e-10	-0.981478
3044228	chr7:3044228:C:T	1.59995e-07	-1.75991e-10	0.192092
3044583	chr7:3044583:A:G	1.67587e-08	-1.71174	-0.352397
3044884	chr7:3044884:T:A	6.2763e-08	-1.75991e-10	-0.743688
3044951	chr7:3044951:T:A	3.43076e-08	-1.75991e-10	-1.34769
3044963	chr7:3044963:A:G	3.43062e-08	-1.75991e-10	-1.34773
3044979	chr7:3044979:T:C	1.23318e-07	-0.0682832	-3.49551e-10
3045005	chr7:3045005:A:G	1.9236e-07	-1.75991e-10	0.376315
3045175	chr7:3045175:A:C	1.31519e-08	-1.68476	-0.621725
3045296	chr7:3045296:A:G	1.89963e-08	-1.65536	-0.283452
3045389	chr7:3045389:G:A	3.97341e-08	-1.75991e-10	-1.20084
3045415	chr7:3045415:G:A	5.20282e-08	-1.75991e-10	-0.931267
3045593	chr7:3045593:C:A	2.01736e-08	-0.922393	-0.956286
3045634	chr7:3045634:A:G	8.14134e-09	-1.51482	-1.27128
3045733	chr7:3045733:C:A	5.33539e-08	-1.75991e-10	-0.906107
3045757	chr7:3045757:T:G	3.50782e-08	-1.75991e-10	-1.32547
3045911	chr7:3045911:C:A	2.2631e-08	-1.76373	-3.49551e-10
3046074	chr7:3046074:A:G	7.71903e-08	-1.75991e-10	-0.536779
3046176	chr7:3046176:G:A	3.52292e-08	-1.75991e-10	-1.32118
3046187	chr7:3046187:C:A	4.34416e-08	-1.75991e-10	-1.11163
3046321	chr7:3046321:A:C	5.07745e-08	-1.75991e-10	-0.955659
3046438	chr7:3046438:A:G	2.34944e-08	-1.6891	-0.0371964
3046587	chr7:3046587:T:C	8.14528e-08	-1.75991e-10	-0.483029
3046677	chr7:3046677:A:T	4.27593e-08	-0.535052	-0.592413
3046829	chr7:3046829:G:C	1.8553e-08	-1.34694	-0.615482
3046896	chr7:3046896:G:A	3.44787e-08	-1.75991e-10	-1.34271
3047111	chr7:3047111:T:C	1.04947e-08	-1.24315	-1.28903
3047141	chr7:3047141:CTCCATCAA:C	3.68628e-08	-1.75991e-10	-1.27585
3047452	chr7:3047452:C:T	8.58159e-09	-1.61288	-1.12055
3047552	chr7:3047552:A:G	4.11457e-08	-1.75991e-10	-1.16593
3047652	chr7:3047652:T:A	3.41678e-08	-1.75991e-10	-1.35177
3048299	chr7:3048299:C:T	3.4218e-08	-1.75991e-10	-1.3503
3048449	chr7:3048449:T:G	3.48214e-08	-1.75991e-10	-1.33282
3048450	chr7:3048450:T:G	2.41393e-07	-1.75991e-10	0.603372
3048592	chr7:3048592:T:C	3.53526e-08	-0.666729	-0.650951
3048636	chr7:3048636:C:T	4.58893e-08	-1.75991e-10	-1.05682
3048776	chr7:3048776:A:G	7.42848e-09	-1.58067	-1.29707
3048874	chr7:3048874:G:C	6.9889e-08	-1.75991e-10	-0.636145
3048876	chr7:3048876:G:C	6.19348e-08	-1.75991e-10	-0.75697
3048975	chr7:3048975:G:T	5.59058e-08	-1.75991e-10	-0.859384
3049058	chr7:3049058:C:T	4.41051e-08	-1.75991e-10	-1.09648
3049378	chr7:3049378:C:T	3.42824e-08	-1.75991e-10	-1.34842
3049661	chr7:3049661:C:T	1.57047e-08	-0.776751	-1.35234
3050328	chr7:3050328:G:T	3.14302e-07	-1.75991e-10	0.867303
3050648	chr7:3050648:T:C	1.12026e-08	-1.75637	-0.710529
3051796	chr7:3051796:A:G	3.29387e-08	-1.55108	0.162674
3051896	chr7:3051896:G:A	3.70518e-08	-1.59925	0.328509
3051970	chr7:3051970:T:G	3.54143e-08	-1.56547	0.249533
3051992	chr7:3051992:G:A	2.93288e-08	-1.50448	-3.49551e-10
3052043	chr7:3052043:A:T	4.65436e-08	-1.58487	0.542204
3052059	chr7:3052059:A:T	5.93687e-08	-1.4933	0.694011
3052373	chr7:3052373:A:G	5.22864e-08	-1.56814	0.641821
3052407	chr7:3052407:A:C	3.95217e-08	-1.75991e-10	-1.2062
3052587	chr7:3052587:A:T	6.32775e-08	-1.58649	0.850967
3052635	chr7:3052635:G:C	1.1932e-07	-1.75991e-10	-0.10124
3052647	chr7:3052647:T:C	8.77497e-08	-0.408564	-3.49551e-10
3052694	chr7:3052694:C:G	4.72971e-08	-1.75991e-10	-1.0266
3052710	chr7:3052710:C:G	3.80603e-08	-1.75991e-10	-1.24388
3052819	chr7:3052819:C:T	3.80115e-08	-1.75991e-10	-1.24516
3052921	chr7:3052921:T:G	7.46372e-09	-1.56458	-1.30842
3053299	chr7:3053299:G:C	3.7691e-08	-1.75991e-10	-1.25363
3053651	chr7:3053651:A:G	9.1691e-08	-0.364628	-3.49551e-10
3053663	chr7:3053663:C:T	4.00317e-08	-1.51585	0.322464
3053688	chr7:3053688:T:C	1.11401e-07	-0.632984	0.463071
3053690	chr7:3053690:A:G	9.26917e-08	-0.353774	-3.49551e-10
3053719	chr7:3053719:T:C	8.47647e-08	-0.443173	-3.49551e-10
3053741	chr7:3053741:T:G	2.44341e-07	-1.75991e-10	0.615512
3053866	chr7:3053866:T:A	9.07769e-09	-1.69369	-0.983544
3054133	chr7:3054133:C:G	3.52627e-08	-1.71823	0.398003
3054322	chr7:3054322:G:A	4.02859e-08	-1.75991e-10	-1.18705
3054473	chr7:3054473:T:C	2.74074e-08	-1.69136	0.119123
3054488	chr7:3054488:C:G	2.77754e-08	-1.69551	0.136613
3054832	chr7:3054832:G:A	4.56066e-08	-1.78615	0.723152
3054854	chr7:3054854:G:A	4.02797e-08	-1.75991e-10	-1.18721
3054873	chr7:3054873:G:A	2.3965e-08	-1.70646	-3.49551e-10
3054990	chr7:3054990:A:G	1.26246e-08	-1.52658	-0.82083
3055075	chr7:3055075:C:T	5.32743e-08	-1.75991e-10	-0.907598
3055082	chr7:3055082:T:C	2.21381e-08	-1.73895	-0.0468056
3055216	chr7:3055216:G:A	4.65969e-08	-1.75991e-10	-1.04152
3055219	chr7:3055219:C:T	7.30316e-08	-0.59216	-3.49551e-10
3055254	chr7:3055254:A:G	9.59695e-08	-1.63061	1.31159
3055273	chr7:3055273:G:C	3.92598e-08	-1.75991e-10	-1.21285
3055346	chr7:3055346:G:A	3.55261e-08	-1.75991e-10	-1.31279
3055503	chr7:3055503:C:T	4.75066e-08	-1.75991e-10	-1.02218
3055511	chr7:3055511:C:T	4.78679e-08	-1.75991e-10	-1.01461
3055543	chr7:3055543:G:A	2.6829e-08	-1.71907	0.125497
3055641	chr7:3055641:A:G	4.6007e-08	-1.75991e-10	-1.05426
3055674	chr7:3055674:T:C	1.5988e-07	-1.77466	1.96603
3055690	chr7:3055690:A:G	1.7335e-08	-1.62908	-0.401242
3055715	chr7:3055715:A:G	3.41956e-08	-1.75991e-10	-1.35096
3055849	chr7:3055849:C:T	3.43455e-08	-0.665603	-0.680979
3055954	chr7:3055954:T:C	3.61919e-08	-1.75991e-10	-1.29422
3056322	chr7:3056322:A:G	1.69624e-07	-1.75991e-10	0.250533
3056397	chr7:3056397:G:T	3.89348e-08	-1.22116	-3.49551e-10
3056577	chr7:3056577:G:A	7.69095e-09	-1.52438	-1.31863
3056621	chr7:3056621:G:C	1.70869e-08	-1.38557	-0.659168
3056837	chr7:3056837:G:A	5.35092e-08	-1.75991e-10	-0.9032
3057095	chr7:3057095:C:T	2.30606e-08	-1.74493	-3.49551e-10
3057276	chr7:3057276:G:A	3.10225e-07	-1.75991e-10	0.854246
3057312	chr7:3057312:G:A	3.99638e-08	-1.75991e-10	-1.19508
3057399	chr7:3057399:A:G	3.17314e-07	-1.75991e-10	0.87684
3057689	chr7:3057689:G:T	1.11724e-08	-1.65477	-0.814838
3057958	chr7:3057958:C:T	1.26404e-07	-1.75991e-10	-0.0435732
3057996	chr7:3057996:G:A	2.20753e-08	-1.4698	-0.318795
3058196	chr7:3058196:T:C	4.47961e-07	-1.75991e-10	1.22165
3058279	chr7:3058279:T:C	4.42335e-08	-1.75991e-10	-1.09357
3058512	chr7:3058512:T:C	3.64965e-07	-1.75991e-10	1.01675
3058727	chr7:3058727:T:C	7.27866e-08	-1.75991e-10	-0.59552
3058730	chr7:3058730:A:T	7.27866e-08	-1.75991e-10	-0.59552
3059117	chr7:3059117:G:C	3.41444e-08	-1.75991e-10	-1.35246
3059249	chr7:3059249:G:A	8.2185e-08	-1.75991e-10	-0.47408
3059342	chr7:3059342:C:G	9.11339e-08	-1.75991e-10	-0.370723
3059622	chr7:3059622:T:C	1.63635e-08	-1.68886	-0.399135
3059900	chr7:3059900:A:C	7.5334e-08	-1.63614	1.07502
3059957	chr7:3059957:A:G	6.89151e-08	-1.75991e-10	-0.650178
3059993	chr7:3059993:GT:G	3.31746e-08	-1.38127	-3.49551e-10
3060104	chr7:3060104:A:G	3.31865e-08	-1.38091	-3.49551e-10
3060108	chr7:3060108:G:A	9.71992e-08	-1.75991e-10	-0.306291
3060219	chr7:3060219:T:G	2.45211e-08	-0.821475	-0.862044
3060358	chr7:3060358:C:A	1.30164e-07	-1.75991e-10	-0.014259
3060497	chr7:3060497:C:T	2.4289e-08	-1.69303	-3.49551e-10
3060510	chr7:3060510:A:G	3.45952e-08	-1.75991e-10	-1.33934
3060654	chr7:3060654:G:C	8.98479e-09	-1.43191	-1.2556
3060802	chr7:3060802:A:G	4.89892e-08	-1.75991e-10	-0.991452
3061171	chr7:3061171:T:C	5.86762e-08	-1.75991e-10	-0.811018
3061204	chr7:3061204:A:G	5.90988e-09	-1.76536	-1.34107
3061585	chr7:3061585:G:A	4.87073e-08	-1.75991e-10	-0.997223
3061645	chr7:3061645:G:A	1.63602e-08	-0.782218	-1.30599
3061736	chr7:3061736:C:T	6.01834e-09	-1.75267	-1.33558
3062264	chr7:3062264:T:G	3.937e-08	-1.75991e-10	-1.21005
3062575	chr7:3062575:A:G	8.04949e-09	-1.7857	-1.01174
3062625	chr7:3062625:T:C	4.10012e-08	-1.75991e-10	-1.16945
3062922	chr7:3062922:A:C	4.6587e-08	-1.75991e-10	-1.04173
3065357	chr7:3065357:C:T	7.34011e-08	-1.75991e-10	-0.587114
3065416	chr7:3065416:G:C	2.61198e-08	-1.62036	-3.49551e-10
3065440	chr7:3065440:G:A	1.22012e-08	-1.28645	-1.09508
3065817	chr7:3065817:T:C	3.44916e-08	-1.75991e-10	-1.34234
3065979	chr7:3065979:ATCTCAGTGACG:A	5.79562e-08	-1.75991e-10	-0.823365
3066345	chr7:3066345:T:C	4.75775e-08	-1.02069	-3.49551e-10
3066557	chr7:3066557:G:C	4.33476e-08	-1.75991e-10	-1.1138
3066792	chr7:3066792:C:T	5.48632e-08	-0.495376	-0.382833
3067046	chr7:3067046:T:G	6.40384e-09	-1.78372	-1.24243
3067103	chr7:3067103:T:C	7.18862e-09	-1.78562	-1.12493
3067344	chr7:3067344:A:G	4.69249e-08	-1.75991e-10	-1.0345
3067549	chr7:3067549:T:C	6.51702e-09	-1.66254	-1.3461
3067924	chr7:3067924:G:A	4.54829e-08	-1.75991e-10	-1.06572
3068113	chr7:3068113:C:A	3.41461e-08	-1.75991e-10	-1.3524
3068591	chr7:3068591:T:C	8.41728e-08	-1.75991e-10	-0.450181
3068825	chr7:3068825:A:G	5.37953e-07	-1.75991e-10	1.40472
3069224	chr7:3069224:C:T	2.97166e-07	-1.75991e-10	0.811237
3069359	chr7:3069359:G:C	2.21281e-08	-1.7862	-3.49551e-10
3069466	chr7:3069466:T:C	2.72704e-08	-1.57725	-3.49551e-10
3069543	chr7:3069543:G:A	1.01636e-08	-1.76709	-0.797152
3069791	chr7:3069791:C:T	6.68659e-09	-1.6338	-1.34915
3069796	chr7:3069796:A:C	6.66444e-09	-1.63424	-1.35202
3070045	chr7:3070045:G:A	3.56802e-08	-1.75991e-10	-1.30846
3070214	chr7:3070214:A:G	4.98875e-08	-1.75991e-10	-0.973283
3070227	chr7:3070227:T:C	2.21398e-08	-1.78568	-3.49551e-10
3070235	chr7:3070235:A:C	1.83689e-08	-0.938563	-1.03383
3070371	chr7:3070371:G:A	6.93994e-09	-1.59759	-1.34816
3070425	chr7:3070425:C:T	9.35722e-09	-1.78617	-0.860736
3070719	chr7:3070719:T:C	6.71683e-08	-0.675851	-3.49551e-10
3070812	chr7:3070812:T:C	7.41255e-09	-1.54839	-1.33149
3070834	chr7:3070834:A:G	1.17654e-08	-1.06552	-1.35237
3071051	chr7:3071051:T:C	5.40833e-08	-1.75991e-10	-0.892527
3071055	chr7:3071055:C:T	5.10607e-08	-1.75991e-10	-0.950037
3071299	chr7:3071299:A:G	9.31393e-09	-1.37216	-1.27938
3071409	chr7:3071409:G:A	7.33154e-09	-1.57748	-1.31338
3071658	chr7:3071658:C:T	5.32865e-08	-1.75991e-10	-0.90737
3071719	chr7:3071719:T:C	8.03157e-08	-0.497087	-3.49551e-10
3071857	chr7:3071857:A:G	1.38246e-08	-1.77078	-0.485821
3071902	chr7:3071902:T:G	4.21732e-08	-1.75991e-10	-1.14127
3073076	chr7:3073076:G:C	7.00873e-09	-1.69843	-1.23746
3073197	chr7:3073197:C:G	7.84158e-08	-1.75991e-10	-0.521027
3073400	chr7:3073400:G:A	6.45011e-09	-1.78192	-1.23704
3073547	chr7:3073547:A:G	2.46045e-08	-1.68012	-3.49551e-10
3073642	chr7:3073642:TC:T	6.17051e-09	-1.78806	-1.27521
3074168	chr7:3074168:C:G	8.18813e-08	-1.75991e-10	-0.477782
3074507	chr7:3074507:C:G	5.52646e-08	-1.75991e-10	-0.870921
3074682	chr7:3074682:C:G	9.65785e-09	-1.77665	-0.838633
3075364	chr7:3075364:T:G	3.67e-08	-1.75991e-10	-1.28027
3075677	chr7:3075677:C:T	2.75049e-08	-1.56869	-3.49551e-10
3075733	chr7:3075733:A:AT	3.41662e-08	-1.75991e-10	-1.35181
3075830	chr7:3075830:G:C	3.53563e-08	-1.75991e-10	-1.31758
3075853	chr7:3075853:T:C	5.25617e-08	-1.75991e-10	-0.921065
3075886	chr7:3075886:C:G	6.03628e-09	-1.78266	-1.3026
3076060	chr7:3076060:A:G	2.92794e-07	0.796416	-3.49551e-10
3076333	chr7:3076333:A:G	6.25323e-08	-0.747369	-3.49551e-10
3076363	chr7:3076363:C:A	8.48072e-08	-0.442673	-3.49551e-10
3077235	chr7:3077235:A:G	3.74428e-08	-1.75991e-10	-1.26024
3077584	chr7:3077584:C:T	3.62684e-08	-1.75991e-10	-1.29211
3077810	chr7:3077810:C:T	2.78958e-08	-1.55458	-3.49551e-10
3078240	chr7:3078240:C:T	7.84294e-09	-1.75252	-1.07091
3078243	chr7:3078243:G:T	6.38134e-08	-0.72709	-3.49551e-10
3078247	chr7:3078247:T:C	5.18408e-08	-0.934875	-3.49551e-10
3078439	chr7:3078439:C:T	4.57677e-08	-1.75991e-10	-1.05947
3078612	chr7:3078612:T:C	8.5111e-09	-1.74235	-0.999332
3078664	chr7:3078664:C:T	1.00729e-08	-1.65414	-0.919069
3078912	chr7:3078912:T:A	1.67171e-08	-1.57245	-0.494177
3079122	chr7:3079122:G:C	6.55237e-08	-0.700642	-3.49551e-10
3079201	chr7:3079201:T:C	8.98704e-09	-1.75602	-0.931246
3079373	chr7:3079373:G:A	7.1536e-08	-1.75991e-10	-0.612851
3079548	chr7:3079548:A:G	6.45623e-09	-1.71566	-1.30235
3079860	chr7:3079860:G:T	2.28722e-08	-1.75313	-3.49551e-10
3080009	chr7:3080009:G:A	9.00327e-09	-1.74982	-0.935649
3080010	chr7:3080010:C:T	6.15008e-09	-1.76721	-1.29938
3080073	chr7:3080073:G:A	5.69162e-08	-1.75991e-10	-0.841473
3080147	chr7:3080147:T:C	6.27935e-08	-0.743202	-3.49551e-10
3080428	chr7:3080428:C:G	6.08335e-08	-0.774912	-3.49551e-10
3080685	chr7:3080685:T:C	5.94086e-09	-1.7845	-1.3167
3081278	chr7:3081278:A:G	6.11432e-09	-1.76915	-1.30327
3081620	chr7:3081620:G:A	4.10343e-08	-1.75991e-10	-1.16865
3081811	chr7:3081811:A:G	5.40222e-08	-1.75991e-10	-0.893657
3081823	chr7:3081823:T:G	6.17336e-09	-1.75422	-1.30859
3081857	chr7:3081857:T:C	3.85047e-08	-1.75991e-10	-1.23227
3081879	chr7:3081879:A:C	6.44522e-09	-1.69558	-1.32414
3081896	chr7:3081896:G:A	1.11747e-08	-1.42502	-1.04437
3082163	chr7:3082163:CATCA:C	1.98212e-08	-1.20903	-0.687266
3082195	chr7:3082195:A:C	6.65691e-09	-1.74758	-1.23982
3082819	chr7:3082819:G:A	4.38329e-08	-1.75991e-10	-1.10267
3082980	chr7:3082980:C:T	8.20795e-08	-1.75991e-10	-0.475365
3083053	chr7:3083053:G:A	1.06071e-08	-1.78776	-0.73377
3083298	chr7:3083298:A:G	1.06933e-08	-1.30492	-1.20851
3083997	chr7:3083997:G:A	6.25738e-09	-1.77131	-1.27798
3084116	chr7:3084116:G:A	4.84624e-08	-1.00227	-3.49551e-10
3084892	chr7:3084892:T:C	3.57804e-08	-1.75991e-10	-1.30565
3084940	chr7:3084940:G:A	6.19497e-09	-1.74636	-1.31296
3085032	chr7:3085032:C:T	6.24448e-09	-1.75165	-1.29971
3085288	chr7:3085288:C:T	1.16545e-07	-1.75991e-10	-0.124775
3085412	chr7:3085412:A:G	6.42344e-08	-1.75991e-10	-0.720513
3085463	chr7:3085463:C:A	5.76188e-08	-1.75991e-10	-0.829204
3085562	chr7:3085562:C:T	2.3124e-08	-1.74218	-3.49551e-10
3085586	chr7:3085586:C:T	6.03292e-09	-1.75678	-1.32904
3085688	chr7:3085688:T:C	7.22103e-08	-1.75991e-10	-0.603469
3085730	chr7:3085730:G:A	9.78277e-09	-1.78556	-0.816866
3085878	chr7:3085878:T:C	7.68714e-09	-1.76107	-1.08244
3085935	chr7:3085935:G:C	7.24691e-08	-1.75991e-10	-0.599893
3085963	chr7:3085963:C:A	3.72409e-08	-1.75991e-10	-1.26565
3086320	chr7:3086320:C:T	7.9138e-09	-1.78579	-1.02866
3086324	chr7:3086324:T:C	6.5358e-09	-1.71695	-1.28881
3086475	chr7:3086475:C:A	1.79609e-08	-1.0562	-0.938654
3086607	chr7:3086607:G:A	6.8042e-09	-1.75593	-1.20959
3086992	chr7:3086992:C:T	6.41443e-09	-1.73706	-1.28745
3087458	chr7:3087458:C:T	4.11387e-08	-1.05313	-0.112976
3087611	chr7:3087611:C:T	6.13736e-09	-1.72495	-1.3437
3087612	chr7:3087612:G:A	6.61495e-09	-1.686	-1.30772
3088150	chr7:3088150:G:A	7.38936e-09	-1.75158	-1.13143
3088283	chr7:3088283:T:C	1.58287e-07	-1.75991e-10	0.181357
3088674	chr7:3088674:C:T	2.30846e-08	-1.74389	-3.49551e-10
3088838	chr7:3088838:C:T	5.29994e-08	-0.912773	-3.49551e-10
3088920	chr7:3088920:TTTTGAC:T	6.42434e-09	-1.74313	-1.27983
3088928	chr7:3088928:A:G	3.41768e-08	-1.75991e-10	-1.35151
3088956	chr7:3088956:T:G	6.96366e-09	-1.77207	-1.17027
3089155	chr7:3089155:T:C	5.80508e-09	-1.77701	-1.34731
3089380	chr7:3089380:G:T	4.29682e-08	-1.75991e-10	-1.12259
3089432	chr7:3089432:C:A	2.36833e-08	-1.71828	-3.49551e-10
3089524	chr7:3089524:G:A	5.0433e-08	-0.962407	-3.49551e-10
3089598	chr7:3089598:A:T	1.20689e-08	-1.05746	-1.33496
3089750	chr7:3089750:C:T	4.02774e-08	-1.75991e-10	-1.18726
3090071	chr7:3090071:C:A	5.87794e-09	-1.77855	-1.3333
3090132	chr7:3090132:G:A	1.13024e-07	-1.75991e-10	-0.155451
3090173	chr7:3090173:C:T	6.83674e-08	-1.75991e-10	-0.658157
3090203	chr7:3090203:G:A	1.54194e-07	-1.75991e-10	0.155157
3090213	chr7:3090213:G:A	5.97722e-09	-1.75026	-1.34484
3090607	chr7:3090607:G:C	7.56017e-08	-0.557574	-3.49551e-10
3090672	chr7:3090672:G:A	5.28175e-08	-0.91621	-3.49551e-10
3090727	chr7:3090727:TAC:T	1.72394e-08	-1.02911	-1.00674
3090788	chr7:3090788:C:T	4.32087e-08	-1.75991e-10	-1.11701
3090803	chr7:3090803:C:T	1.23808e-08	-1.08794	-1.27896
3090902	chr7:3090902:G:A	5.76923e-09	-1.78082	-1.34969
3091032	chr7:3091032:A:T	1.38401e-08	-1.15459	-1.10089
3091086	chr7:3091086:C:A	3.49127e-08	-1.75991e-10	-1.3302
3091114	chr7:3091114:C:T	7.3609e-08	-1.75991e-10	-0.584285
3091280	chr7:3091280:A:G	3.78287e-08	0.0379296	-1.28792
3091384	chr7:3091384:A:G	1.00945e-07	-1.75991e-10	-0.268474
3091388	chr7:3091388:G:T	6.16766e-08	-1.75991e-10	-0.761148
3091982	chr7:3091982:A:G	1.27522e-08	-1.02003	-1.31732
3092158	chr7:3092158:G:A	8.09714e-09	-1.55443	-1.23711
3092264	chr7:3092264:C:T	6.28109e-08	-1.75991e-10	-0.742923
3092357	chr7:3092357:T:A	7.64613e-08	0.118557	-0.664825
3092482	chr7:3092482:C:G	1.25045e-08	-1.11744	-1.23952
3092601	chr7:3092601:T:C	3.22177e-08	-1.41054	-3.49551e-10
3092647	chr7:3092647:T:G	6.48292e-08	-1.75991e-10	-0.711296
3092962	chr7:3092962:C:T	7.16776e-08	-0.0837572	-0.527117
3093590	chr7:3093590:C:T	6.80657e-09	-1.78324	-1.18193
3093608	chr7:3093608:C:A	6.60101e-08	-1.75991e-10	-0.693245
3093717	chr7:3093717:T:C	6.17614e-09	-1.76349	-1.29887
3093749	chr7:3093749:G:C	7.15008e-09	-1.76105	-1.15488
3093813	chr7:3093813:G:C	6.97456e-08	-1.75991e-10	-0.638199
3093877	chr7:3093877:T:G	1.33214e-08	-1.24693	-1.04675
3093950	chr7:3093950:G:C	5.87114e-09	-1.78559	-1.32741
3094219	chr7:3094219:C:T	6.63971e-09	-1.638	-1.35199
3094222	chr7:3094222:T:C	8.79791e-09	-1.7279	-0.980637
3094236	chr7:3094236:G:A	6.55829e-08	-1.75991e-10	-0.699738
3094240	chr7:3094240:G:A	3.41848e-08	-1.75991e-10	-1.35127
3094434	chr7:3094434:C:T	1.47865e-08	-0.972877	-1.21646
3094959	chr7:3094959:G:A	1.0301e-08	-1.77236	-0.778443
3095048	chr7:3095048:G:A	1.05462e-07	-0.224698	-3.49551e-10
3095184	chr7:3095184:CACGG:C	1.14434e-08	-1.10209	-1.34354
3095227	chr7:3095227:G:A	3.61443e-08	-1.75991e-10	-1.29553
3095615	chr7:3095615:C:A	1.8751e-08	-1.28669	-0.665115
3095637	chr7:3095637:T:C	3.46066e-08	-1.75991e-10	-1.33901
3095767	chr7:3095767:T:G	2.9575e-08	-1.49612	-3.49551e-10
3095824	chr7:3095824:T:G	6.5066e-08	-0.707651	-3.49551e-10
3096280	chr7:3096280:G:A	5.85634e-08	-1.75991e-10	-0.812942
3096440	chr7:3096440:T:G	3.09324e-08	-1.45125	-3.49551e-10
3096914	chr7:3096914:T:A	2.52471e-08	-1.65434	-3.49551e-10
3096926	chr7:3096926:C:T	5.48137e-08	-1.75991e-10	-0.879113
3097091	chr7:3097091:G:T	3.50699e-08	-1.75991e-10	-1.32571
3097327	chr7:3097327:G:A	6.65733e-09	-1.64382	-1.34352
3097367	chr7:3097367:C:T	1.03946e-07	-0.239184	-3.49551e-10
3097423	chr7:3097423:G:A	4.55189e-08	-1.06493	-3.49551e-10
3097484	chr7:3097484:C:G	1.6476e-07	-1.75991e-10	0.221437
3097525	chr7:3097525:CCT:C	3.28027e-08	-1.78645	0.393903
3097734	chr7:3097734:G:T	7.92601e-08	-1.75991e-10	-0.510318
3098014	chr7:3098014:C:G	2.73631e-08	-0.868534	-0.705324
3098508	chr7:3098508:C:T	2.80635e-08	-1.54858	-3.49551e-10
3098653	chr7:3098653:G:A	9.36882e-08	-1.75991e-10	-0.343081
3099022	chr7:3099022:G:A	7.0967e-09	-1.62847	-1.29496
3099065	chr7:3099065:G:T	7.58611e-09	-1.53197	-1.32476
3099204	chr7:3099204:G:C	4.76966e-08	-1.75991e-10	-1.01819
3099513	chr7:3099513:C:G	5.68567e-08	-0.842519	-3.49551e-10
3099601	chr7:3099601:C:T	5.74845e-08	-0.831538	-3.49551e-10
3099634	chr7:3099634:G:A	7.80351e-09	-1.53978	-1.2887
3099680	chr7:3099680:G:A	3.46045e-08	-0.0977421	-1.24133
3099783	chr7:3099783:T:C	7.01678e-09	-1.7787	-1.15605
3099799	chr7:3099799:C:T	8.12538e-09	-1.78548	-1.00258
3099872	chr7:3099872:G:A	6.51639e-09	-1.69544	-1.31329
3100169	chr7:3100169:G:A	3.9998e-08	-1.75991e-10	-1.19422
3100192	chr7:3100192:G:A	4.05175e-08	-1.75991e-10	-1.18132
3100480	chr7:3100480:A:G	5.09832e-08	-0.951558	-3.49551e-10
3100615	chr7:3100615:G:A	3.39892e-08	-0.103793	-1.25322
3100722	chr7:3100722:T:C	8.65215e-09	-1.7846	-0.940641
3100772	chr7:3100772:C:T	4.18556e-08	-1.75991e-10	-1.14883
3100830	chr7:3100830:C:T	1.37693e-08	-1.64612	-0.614494
3100874	chr7:3100874:C:T	2.31423e-08	-1.74139	-3.49551e-10
3101142	chr7:3101142:G:C	9.06286e-09	-1.42306	-1.25581
3101492	chr7:3101492:A:G	1.19573e-07	-1.75991e-10	-0.0991263
3101503	chr7:3101503:G:A	6.76501e-09	-1.69739	-1.2739
3101513	chr7:3101513:C:T	5.76988e-09	-1.78055	-1.34985
3101536	chr7:3101536:C:T	4.15509e-08	-1.75991e-10	-1.15613
3101575	chr7:3101575:G:A	9.78632e-09	-1.56487	-1.0372
3101604	chr7:3101604:G:A	4.00229e-08	-1.75991e-10	-1.1936
3102070	chr7:3102070:T:G	9.47753e-08	-0.331544	-3.49551e-10
3102353	chr7:3102353:G:A	2.31013e-08	-1.74316	-3.49551e-10
3102461	chr7:3102461:C:G	1.50235e-08	-0.829795	-1.34364
3102470	chr7:3102470:A:C	6.20084e-09	-1.78566	-1.27271
3102524	chr7:3102524:C:T	9.51548e-09	-1.36334	-1.2668
3102781	chr7:3102781:C:T	6.66984e-09	-1.78282	-1.20264
3102935	chr7:3102935:CTTGT:C	5.82509e-08	-1.75991e-10	-0.818294
3102938	chr7:3102938:G:C	1.44529e-08	-1.39685	-0.815307
3102951	chr7:3102951:G:A	3.94122e-08	-1.75991e-10	-1.20898
3103101	chr7:3103101:G:A	6.34544e-09	-1.77481	-1.2605
3103161	chr7:3103161:T:C	3.96829e-08	-1.75991e-10	-1.20213
3103420	chr7:3103420:C:A	3.21034e-08	-0.607355	-0.806735
3103685	chr7:3103685:T:C	2.91701e-08	-0.883289	-0.62662
3103759	chr7:3103759:G:C	7.01015e-09	-1.78698	-1.14872
3103763	chr7:3103763:G:T	3.64273e-08	-1.75991e-10	-1.28773
3103985	chr7:3103985:C:T	5.29157e-08	-1.75991e-10	-0.914353
3104044	chr7:3104044:TG:T	3.42736e-08	-1.75991e-10	-1.34868
3104100	chr7:3104100:A:T	1.08238e-08	-1.3536	-1.1477
3104450	chr7:3104450:G:T	5.40132e-08	-1.75991e-10	-0.893824
3104548	chr7:3104548:A:G	4.72125e-08	-1.0284	-3.49551e-10
3104743	chr7:3104743:G:C	1.02067e-08	-1.47385	-1.08617
3104754	chr7:3104754:G:C	9.25787e-09	-1.45349	-1.20409
3104874	chr7:3104874:T:C	7.00632e-09	-1.75206	-1.18418
3104999	chr7:3104999:G:C	5.33458e-08	-1.75991e-10	-0.906258
3105143	chr7:3105143:C:T	6.71327e-08	-0.676382	-3.49551e-10
3105151	chr7:3105151:G:A	3.46728e-08	-1.75991e-10	-1.3371
3105276	chr7:3105276:G:C	3.38237e-08	-0.304392	-1.0575
3105328	chr7:3105328:C:T	1.00634e-07	-1.75991e-10	-0.271562
3105423	chr7:3105423:T:C	4.4161e-08	-0.639227	-0.455984
3105513	chr7:3105513:C:T	4.07999e-08	-1.75991e-10	-1.17437
3105620	chr7:3105620:G:C	1.01811e-08	-1.35578	-1.20674
3105795	chr7:3105795:C:T	1.58221e-08	-1.72997	-0.391673
3105964	chr7:3105964:C:G	2.8217e-08	-0.490469	-1.05266
3106031	chr7:3106031:C:G	3.5145e-08	-1.75991e-10	-1.32357
3106286	chr7:3106286:T:C	4.67183e-08	-1.75991e-10	-1.03892
3106447	chr7:3106447:C:T	6.68996e-09	-1.66562	-1.31683
3106518	chr7:3106518:A:G	3.46204e-08	-1.75991e-10	-1.33861
3106718	chr7:3106718:G:A	3.02435e-08	-0.411334	-1.06244
3106861	chr7:3106861:C:T	1.26675e-08	-1.68037	-0.663649
3107076	chr7:3107076:G:A	4.70557e-08	-1.75991e-10	-1.03172
3107311	chr7:3107311:A:T	3.86131e-08	-1.75991e-10	-1.22946
3107349	chr7:3107349:T:G	8.83463e-09	-1.66321	-1.04117
3107447	chr7:3107447:C:T	5.80268e-09	-1.77274	-1.35199
3108002	chr7:3108002:G:A	6.37196e-08	-0.728561	-3.49551e-10
3108176	chr7:3108176:C:T	4.54262e-07	-1.75991e-10	1.23562
3108458	chr7:3108458:T:C	6.14424e-09	-1.77289	-1.29465
3108698	chr7:3108698:C:T	6.61969e-08	-0.690419	-3.49551e-10
3108755	chr7:3108755:G:C	6.15242e-09	-1.78803	-1.27818
3108823	chr7:3108823:A:C	5.31696e-08	-1.75991e-10	-0.909566
3108927	chr7:3108927:C:T	6.37708e-09	-1.73791	-1.29243
3109081	chr7:3109081:G:A	6.6499e-09	-1.74451	-1.24394
3109114	chr7:3109114:T:C	2.24217e-08	-1.77302	-3.49551e-10
3109266	chr7:3109266:G:A	7.00922e-09	-1.65317	-1.28266
3109532	chr7:3109532:C:T	6.36469e-09	-1.75022	-1.28206
3109581	chr7:3109581:T:C	4.42627e-08	-1.75991e-10	-1.09291
3109624	chr7:3109624:T:C	7.10189e-09	-1.78682	-1.13587
3109909	chr7:3109909:T:A	6.31778e-09	-1.74125	-1.29844
3110249	chr7:3110249:T:C	7.85315e-09	-1.78533	-1.03681
3110265	chr7:3110265:C:G	4.4523e-08	-1.75991e-10	-1.08705
3110269	chr7:3110269:C:T	6.21769e-09	-1.73576	-1.3199
3110958	chr7:3110958:C:T	2.5699e-08	-0.383622	-1.25298
3111063	chr7:3111063:G:A	6.96609e-09	-1.75664	-1.18536
3111225	chr7:3111225:C:G	9.62225e-09	-1.77251	-0.846464
3111543	chr7:3111543:T:C	1.3508e-08	-0.976291	-1.30348
3111568	chr7:3111568:G:A	4.19786e-08	-1.14589	-3.49551e-10
3112279	chr7:3112279:A:G	1.13142e-07	-1.75991e-10	-0.154405
3112301	chr7:3112301:A:G	6.55847e-08	-1.75991e-10	-0.69971
3112429	chr7:3112429:G:A	1.48088e-07	0.114756	-3.49551e-10
3112482	chr7:3112482:C:T	1.41075e-08	-0.901593	-1.33476
3112546	chr7:3112546:G:C	1.08336e-08	-1.19347	-1.30693
3112746	chr7:3112746:C:G	1.33927e-08	-1.75097	-0.537369
3112752	chr7:3112752:C:T	3.78006e-08	-1.75991e-10	-1.25073
3112851	chr7:3112851:T:G	4.59384e-08	-1.05575	-3.49551e-10
3113116	chr7:3113116:T:C	1.23596e-07	-1.78701	1.72098
3113123	chr7:3113123:A:G	5.01471e-08	-0.968092	-3.49551e-10
3113328	chr7:3113328:C:T	2.10174e-08	-1.77098	-0.0667164
3113539	chr7:3113539:G:A	1.10593e-08	-1.74618	-0.733607
3113726	chr7:3113726:C:T	4.64813e-08	-1.044	-3.49551e-10
3113930	chr7:3113930:A:G	2.05073e-08	-1.44515	-0.417121
3113987	chr7:3113987:T:C	3.65561e-08	-1.75991e-10	-1.2842
3114620	chr7:3114620:G:C	4.58929e-08	-1.05674	-3.49551e-10
3114781	chr7:3114781:T:C	5.49035e-08	-1.70521	0.827735
3115206	chr7:3115206:A:T	3.41726e-08	-1.75991e-10	-1.35163
3115341	chr7:3115341:T:A	3.54021e-08	-1.75991e-10	-1.31628
3115439	chr7:3115439:A:G	5.19994e-08	-1.75991e-10	-0.931822
3115453	chr7:3115453:T:C	1.07698e-07	-1.76863	1.56491
3115487	chr7:3115487:A:G	4.50671e-08	-1.0749	-3.49551e-10
3115667	chr7:3115667:A:G	7.15355e-08	-1.29316	0.680302
3115840	chr7:3115840:G:A	2.27887e-07	-1.75991e-10	0.545796
3115945	chr7:3115945:C:T	4.13347e-08	-1.69373	0.532375
3116034	chr7:3116034:C:G	5.53238e-08	-1.75991e-10	-0.86985
3116179	chr7:3116179:A:G	6.95851e-09	-1.78788	-1.1552
3116224	chr7:3116224:C:T	7.03996e-09	-1.7878	-1.14365
3116269	chr7:3116269:T:G	2.80675e-08	-1.54844	-3.49551e-10
3116383	chr7:3116383:C:T	1.20253e-08	-1.18759	-1.20845
3116397	chr7:3116397:T:C	6.15129e-09	-1.74245	-1.32395
3116529	chr7:3116529:A:G	8.02308e-08	0.817118	-1.31526
3116704	chr7:3116704:T:C	2.43816e-07	-1.75991e-10	0.613361
3116903	chr7:3116903:G:A	1.08274e-08	-1.30705	-1.19392
3116936	chr7:3116936:T:C	2.51867e-08	-1.65674	-3.49551e-10
3116978	chr7:3116978:G:A	4.1201e-08	-1.75991e-10	-1.16459
3117322	chr7:3117322:G:A	1.83906e-08	-1.67085	-0.300358
3117488	chr7:3117488:T:C	6.97768e-08	-1.75991e-10	-0.637751
3117542	chr7:3117542:G:C	2.43242e-08	-1.69158	-3.49551e-10
3117842	chr7:3117842:G:A	2.2921e-08	-1.77607	0.0250706
3117880	chr7:3117880:G:C	2.59425e-08	-1.18101	-0.446161
3117888	chr7:3117888:A:T	3.45747e-08	-1.75991e-10	-1.33993
3118009	chr7:3118009:C:T	5.77751e-09	-1.77878	-1.3503
3118051	chr7:3118051:A:C	3.42277e-08	-1.75991e-10	-1.35002
3118341	chr7:3118341:G:A	3.49198e-08	-1.75991e-10	-1.33
3118991	chr7:3118991:G:A	8.01737e-09	-1.54772	-1.25373
3119092	chr7:3119092:A:G	3.43433e-08	-1.75991e-10	-1.34664
3119507	chr7:3119507:G:T	1.71297e-07	-1.75991e-10	0.260346
3119576	chr7:3119576:A:G	1.2733e-07	-1.72662	1.69035
3119585	chr7:3119585:G:C	3.82156e-08	-1.75991e-10	-1.23981
3119858	chr7:3119858:T:C	6.87787e-09	-1.68361	-1.27113
3120291	chr7:3120291:C:T	2.22824e-08	-1.77926	-3.49551e-10
3120412	chr7:3120412:C:A	6.77803e-09	-1.62143	-1.34793
3120449	chr7:3120449:T:C	3.42476e-08	-1.75991e-10	-1.34944
3120612	chr7:3120612:A:G	3.42841e-08	-1.75991e-10	-1.34837
3120640	chr7:3120640:C:T	3.45294e-08	-1.75991e-10	-1.34124
3120684	chr7:3120684:A:G	1.09739e-08	-1.7869	-0.70064
3120717	chr7:3120717:C:T	4.51543e-08	-1.7842	0.711232
3120886	chr7:3120886:C:T	7.17099e-08	-1.78186	1.17144
3121026	chr7:3121026:T:C	7.06656e-09	-1.57647	-1.35121
3121105	chr7:3121105:T:G	2.45808e-08	-1.68109	-3.49551e-10
3121581	chr7:3121581:C:T	4.64375e-08	-1.759	0.714051
3121616	chr7:3121616:C:T	3.41577e-08	-1.75991e-10	-1.35206
3121989	chr7:3121989:G:A	8.09976e-08	-1.75991e-10	-0.488634
3122001	chr7:3122001:C:T	3.44959e-08	-1.75991e-10	-1.34221
3122030	chr7:3122030:G:A	6.33544e-08	-1.75991e-10	-0.734308
3122231	chr7:3122231:T:C	3.43723e-08	-1.75991e-10	-1.3458
3122385	chr7:3122385:T:C	5.58297e-08	-0.860746	-3.49551e-10
3122434	chr7:3122434:G:C	3.43402e-08	-1.75991e-10	-1.34674
3122667	chr7:3122667:C:A	2.26233e-08	-1.76407	-3.49551e-10
3122689	chr7:3122689:G:A	1.19852e-07	-1.75991e-10	-0.0967957
3122764	chr7:3122764:G:C	3.43809e-08	-1.75991e-10	-1.34555
3122918	chr7:3122918:A:G	3.44035e-08	-1.75991e-10	-1.3449
3123196	chr7:3123196:G:T	3.55534e-08	-1.75991e-10	-1.31202
3123264	chr7:3123264:G:A	2.03912e-08	-0.915146	-0.952802
3123455	chr7:3123455:C:T	4.77175e-08	-1.01775	-3.49551e-10
3123755	chr7:3123755:A:G	4.37956e-08	-1.75991e-10	-1.10352
3124061	chr7:3124061:C:T	7.92573e-08	-1.75991e-10	-0.510353
3124217	chr7:3124217:A:G	5.22881e-08	-0.926285	-3.49551e-10
3124283	chr7:3124283:C:T	3.56192e-08	-1.75991e-10	-1.31017
3124378	chr7:3124378:G:C	1.20366e-07	-1.75991e-10	-0.0925126
3124407	chr7:3124407:C:T	2.06985e-08	-1.15205	-0.700939
3124451	chr7:3124451:C:G	2.02303e-08	-1.20637	-0.6695
3124572	chr7:3124572:T:G	7.06524e-08	-1.68384	1.05856
3124796	chr7:3124796:A:G	3.48446e-08	-1.75991e-10	-1.33216
3125286	chr7:3125286:A:G	2.72957e-08	-1.68264	0.106311
3125291	chr7:3125291:C:A	3.49661e-08	-1.75991e-10	-1.32867
3125300	chr7:3125300:T:C	3.52746e-08	-1.75991e-10	-1.31989
3125312	chr7:3125312:TC:T	1.55175e-07	-1.75991e-10	0.161501
3125580	chr7:3125580:C:T	9.66039e-09	-1.27857	-1.33645
3125581	chr7:3125581:G:A	3.89911e-08	-1.75991e-10	-1.21972
3125656	chr7:3125656:A:G	3.51085e-08	-1.75991e-10	-1.32461
3125783	chr7:3125783:T:C	3.48829e-08	-1.75991e-10	-1.33106
3125806	chr7:3125806:A:C	3.41448e-08	-1.75991e-10	-1.35244
3125914	chr7:3125914:C:G	3.50155e-08	-1.75991e-10	-1.32726
3126217	chr7:3126217:G:A	3.48562e-08	-1.75991e-10	-1.33182
3126255	chr7:3126255:C:T	2.10436e-08	-1.00303	-0.833424
3126258	chr7:3126258:T:C	8.84819e-08	-1.61783	1.21758
3126259	chr7:3126259:G:A	9.2942e-08	-1.60213	1.25106
3126304	chr7:3126304:A:G	1.62276e-08	-1.23721	-0.859126
3126522	chr7:3126522:A:T	3.48636e-08	-1.75991e-10	-1.33161
3126534	chr7:3126534:A:G	3.5319e-08	-1.75991e-10	-1.31863
3126622	chr7:3126622:A:T	4.36357e-08	-1.75991e-10	-1.10718
3126972	chr7:3126972:A:G	1.09712e-08	-1.15452	-1.33326
3127228	chr7:3127228:T:C	1.75743e-08	-1.20159	-0.815031
3127693	chr7:3127693:A:T	6.07841e-09	-1.77207	-1.30624
3127700	chr7:3127700:G:A	3.60785e-08	-1.75991e-10	-1.29736
3127711	chr7:3127711:T:C	3.99254e-08	-1.75991e-10	-1.19604
3127942	chr7:3127942:G:A	8.49118e-08	-1.75991e-10	-0.44144
3128099	chr7:3128099:G:A	2.22737e-08	-1.77965	-3.49551e-10
3128122	chr7:3128122:T:C	4.27531e-08	-1.76683	0.639216
3128304	chr7:3128304:T:C	1.48167e-08	-1.3699	-0.817401
3128468	chr7:3128468:G:C	3.7904e-08	-1.75991e-10	-1.248
3128635	chr7:3128635:TA:T	1.38835e-07	-1.75991e-10	0.0502326
3128719	chr7:3128719:G:A	3.78969e-08	-1.75991e-10	-1.24818
3128895	chr7:3128895:G:A	5.95327e-09	-1.77569	-1.32343
3128923	chr7:3128923:A:C	3.58783e-08	-1.75991e-10	-1.30292
3129200	chr7:3129200:G:A	4.15471e-08	-1.75991e-10	-1.15623
3129442	chr7:3129442:C:A	3.4702e-08	-1.75991e-10	-1.33626
3129499	chr7:3129499:C:T	2.18032e-08	-1.12644	-0.674558
3129542	chr7:3129542:C:T	3.55903e-08	-1.75991e-10	-1.31098
3129860	chr7:3129860:T:C	1.26298e-08	-1.46539	-0.881601
3129985	chr7:3129985:T:C	1.32399e-07	-1.75991e-10	0.00276839
3130246	chr7:3130246:T:C	3.43488e-08	-1.75991e-10	-1.34649
3130859	chr7:3130859:C:G	6.55399e-09	-1.71371	-1.28927
3130900	chr7:3130900:T:C	3.48675e-08	-1.75991e-10	-1.3315
3131045	chr7:3131045:C:A	1.72114e-07	-1.75991e-10	0.265103
3131069	chr7:3131069:TC:T	1.15023e-07	-1.75991e-10	-0.137924
3131095	chr7:3131095:T:A	1.69718e-07	-1.75991e-10	0.251085
3131342	chr7:3131342:G:C	3.42252e-08	-1.75991e-10	-1.35009
3131386	chr7:3131386:T:C	1.40236e-07	0.0476923	0.0125792
3131419	chr7:3131419:A:C	3.43034e-08	-1.75991e-10	-1.34781
3131516	chr7:3131516:C:T	8.39537e-09	-1.4406	-1.31477
3131523	chr7:3131523:T:G	3.41789e-08	-1.75991e-10	-1.35144
3131730	chr7:3131730:A:G	2.26536e-08	-1.76273	-3.49551e-10
3131796	chr7:3131796:T:C	1.37681e-07	-1.23901	1.28089
3131934	chr7:3131934:T:C	8.9169e-09	-1.36292	-1.33218
3131935	chr7:3131935:G:A	4.48744e-08	-1.75991e-10	-1.07919
3132030	chr7:3132030:T:C	1.15082e-08	-1.59189	-0.848097
3132040	chr7:3132040:A:G	8.02274e-09	-1.76509	-1.03568
3132128	chr7:3132128:A:C	4.97679e-08	-1.75991e-10	-0.975682
3132241	chr7:3132241:T:C	4.94942e-08	-1.75991e-10	-0.981198
3133015	chr7:3133015:T:C	9.6015e-09	-1.37111	-1.25003
3133081	chr7:3133081:G:T	9.17438e-09	-1.41512	-1.25152
3133237	chr7:3133237:C:T	3.64347e-08	-1.75991e-10	-1.28753
3133314	chr7:3133314:T:G	3.65715e-08	-1.75991e-10	-1.28378
3133351	chr7:3133351:A:G	1.01706e-08	-1.3218	-1.24175
3133619	chr7:3133619:T:C	3.77885e-08	-1.75991e-10	-1.25105
3133899	chr7:3133899:A:C	3.63227e-08	-1.75991e-10	-1.29061
3134178	chr7:3134178:T:G	1.20858e-07	-1.75991e-10	-0.0884338
3134212	chr7:3134212:A:G	9.9798e-09	-1.3041	-1.27839
3134279	chr7:3134279:T:G	7.5184e-07	-1.75991e-10	1.73947
3134426	chr7:3134426:A:G	9.72133e-09	-1.35021	-1.25852
3134492	chr7:3134492:G:A	3.49578e-08	-1.75991e-10	-1.32891
3134575	chr7:3134575:T:C	8.37506e-09	-1.67275	-1.08505
3134614	chr7:3134614:G:A	6.08266e-07	-1.75991e-10	1.52756
3134879	chr7:3134879:A:G	3.44016e-08	-1.75991e-10	-1.34495
3134939	chr7:3134939:T:C	3.43033e-08	-1.75991e-10	-1.34781
3134979	chr7:3134979:T:C	1.13904e-08	-1.16348	-1.2868
3135097	chr7:3135097:A:G	1.67979e-08	-1.74498	-0.316818
3135209	chr7:3135209:A:G	3.37557e-08	-1.3639	-3.49551e-10
3135287	chr7:3135287:T:G	1.06734e-08	-1.24801	-1.26729
3135596	chr7:3135596:T:C	1.42711e-07	-1.75991e-10	0.0777694
3135604	chr7:3135604:A:G	3.5885e-08	-1.75991e-10	-1.30273
3135652	chr7:3135652:G:A	3.41523e-08	-1.75991e-10	-1.35222
3135832	chr7:3135832:TA:T	1.25871e-08	-1.11547	-1.23491
3135910	chr7:3135910:C:A	6.91603e-07	-1.75991e-10	1.65596
3136069	chr7:3136069:T:A	4.48518e-08	-1.75991e-10	-1.07969
3136184	chr7:3136184:C:A	5.81394e-08	-1.75991e-10	-0.820209
3136411	chr7:3136411:C:T	6.53942e-08	-1.75991e-10	-0.702619
3136481	chr7:3136481:G:A	1.19444e-08	-1.15581	-1.24698
3136607	chr7:3136607:T:G	9.69772e-09	-1.26805	-1.34312
3136886	chr7:3136886:C:T	5.80947e-08	-1.75991e-10	-0.820978
3136923	chr7:3136923:A:C	5.72428e-08	-1.75991e-10	-0.835751
3137039	chr7:3137039:T:C	5.45308e-07	-1.75991e-10	1.4183
3137088	chr7:3137088:G:A	6.96928e-08	-1.75991e-10	-0.638956
3137383	chr7:3137383:C:T	3.05057e-08	-1.34897	-0.11617
3137708	chr7:3137708:G:C	2.35501e-08	-1.72392	-3.49551e-10
3137873	chr7:3137873:C:T	4.03114e-07	-1.75991e-10	1.11617
3137879	chr7:3137879:G:C	6.22019e-08	-1.75991e-10	-0.752668
3137920	chr7:3137920:C:T	6.07114e-08	-1.75991e-10	-0.776922
3137970	chr7:3137970:C:T	6.93639e-08	-1.61022	0.966531
3137980	chr7:3137980:A:G	6.46598e-08	-1.75991e-10	-0.713913
3138002	chr7:3138002:G:A	5.40466e-07	-1.75991e-10	1.40938
3138024	chr7:3138024:G:T	6.05879e-08	-1.75991e-10	-0.778958
3138097	chr7:3138097:T:C	3.97801e-08	-1.75991e-10	-1.19969
3138186	chr7:3138186:T:C	2.38442e-07	0.929087	-0.338016
3138483	chr7:3138483:G:C	1.64236e-06	2.25849	0.262354
3138645	chr7:3138645:C:A	7.72719e-08	-1.63289	1.09716
3138657	chr7:3138657:C:A	6.44511e-08	-1.75991e-10	-0.717146
3138892	chr7:3138892:T:C	3.56571e-08	-1.75991e-10	-1.3091
3138915	chr7:3138915:G:A	2.34068e-08	-1.73002	-3.49551e-10
3138927	chr7:3138927:A:G	6.31854e-09	-1.69132	-1.34825
3139111	chr7:3139111:A:G	6.26041e-08	-1.75991e-10	-0.746222
3139208	chr7:3139208:T:G	6.78906e-08	-1.75991e-10	-0.665155
3139251	chr7:3139251:C:T	3.09683e-08	-1.45009	-3.49551e-10
3139701	chr7:3139701:C:T	1.02754e-07	-0.365179	0.114465
3140334	chr7:3140334:T:G	1.29381e-05	0.0349247	4.54995
3140357	chr7:3140357:T:C	1.56674e-06	-0.399085	2.87278
3140523	chr7:3140523:C:A	4.28783e-08	-1.75991e-10	-1.12469
3140622	chr7:3140622:A:T	4.08156e-07	-0.703752	1.83235
3140625	chr7:3140625:A:T	4.80307e-08	-1.01121	-3.49551e-10
3140648	chr7:3140648:C:T	4.18607e-08	-1.75991e-10	-1.14871
3140796	chr7:3140796:A:G	6.04391e-07	-1.75991e-10	1.52117
3141106	chr7:3141106:C:A	4.61693e-08	-1.75991e-10	-1.05074
3141544	chr7:3141544:A:C	6.04821e-08	-1.75991e-10	-0.780705
3141552	chr7:3141552:C:T	3.91539e-08	-1.75991e-10	-1.21555
3141690	chr7:3141690:C:G	6.03492e-08	-1.75991e-10	-0.782905
3141803	chr7:3141803:C:T	6.3788e-08	-1.75991e-10	-0.727487
3141824	chr7:3141824:C:G	6.50758e-08	-1.75991e-10	-0.707501
3141830	chr7:3141830:G:A	6.3788e-08	-1.75991e-10	-0.727487
3141892	chr7:3141892:A:G	5.84322e-09	-1.77867	-1.3391
3141919	chr7:3141919:C:T	5.52361e-08	-1.75991e-10	-0.871437
3141996	chr7:3141996:A:T	4.39941e-08	-1.75991e-10	-1.099
3142151	chr7:3142151:G:A	1.84337e-08	-1.40751	-0.561368
3142277	chr7:3142277:C:T	5.06571e-07	-0.675366	2.01998
3142282	chr7:3142282:G:C	6.4687e-08	-1.75991e-10	-0.713492
3142363	chr7:3142363:C:T	9.28879e-08	-0.396018	0.0443588
3142442	chr7:3142442:C:T	7.28018e-08	-1.75991e-10	-0.595312
3142467	chr7:3142467:C:T	4.644e-08	-0.0807764	-0.964114
3142558	chr7:3142558:G:GGA	6.85098e-08	-1.75991e-10	-0.656077
3142729	chr7:3142729:A:G	7.18695e-08	-1.75991e-10	-0.608201
3142770	chr7:3142770:G:C	4.76512e-07	-1.75991e-10	1.28344
3142795	chr7:3142795:C:T	2.70157e-07	0.715951	-3.49551e-10
3142829	chr7:3142829:T:C	3.48457e-08	-1.75991e-10	-1.33212
3143091	chr7:3143091:ATTTAT:A	1.99606e-07	-1.75991e-10	0.413293
3143235	chr7:3143235:G:A	1.10439e-07	-0.232075	0.0534855
3143290	chr7:3143290:A:G	4.38878e-07	-0.614736	1.8159
3143502	chr7:3143502:C:G	3.44359e-08	-1.75991e-10	-1.34395
3143801	chr7:3143801:G:A	6.87097e-08	-1.18164	0.52848
3144023	chr7:3144023:T:G	9.13401e-09	-1.78398	-0.887065
3144101	chr7:3144101:G:A	2.76503e-07	-1.75991e-10	0.73917
3144247	chr7:3144247:T:C	4.16309e-08	-1.15421	-3.49551e-10
3144777	chr7:3144777:C:G	8.85768e-06	0.599282	3.6067
3145470	chr7:3145470:C:G	3.69315e-08	-1.75991e-10	-1.27399
3145768	chr7:3145768:T:A	3.44132e-08	-1.75991e-10	-1.34461
3145779	chr7:3145779:TG:T	9.17086e-09	-1.56535	-1.10167
3146226	chr7:3146226:G:C	3.61853e-08	-1.75991e-10	-1.2944
3146258	chr7:3146258:A:G	9.32547e-08	-1.75991e-10	-0.347719
3146517	chr7:3146517:G:A	5.66697e-07	2.7429	-1.28613
3146734	chr7:3146734:TC:T	3.53572e-08	-1.75991e-10	-1.31755
3146859	chr7:3146859:A:G	8.64054e-08	-1.75991e-10	-0.424003
3146879	chr7:3146879:C:T	6.96335e-09	-1.68365	-1.25874
3146963	chr7:3146963:G:A	2.30948e-08	-1.74345	-3.49551e-10
3147184	chr7:3147184:G:A	1.24858e-07	-0.0558786	-3.49551e-10
3147605	chr7:3147605:A:G	5.19217e-08	-1.75991e-10	-0.933316
3147696	chr7:3147696:G:A	3.41472e-08	-1.75991e-10	-1.35237
3147746	chr7:3147746:T:C	1.35333e-08	-1.77858	-0.499319
3147778	chr7:3147778:C:T	6.04105e-08	-1.75991e-10	-0.78189
3148167	chr7:3148167:C:G	8.91241e-08	-1.75991e-10	-0.393023
3148218	chr7:3148218:T:C	3.72597e-08	-1.75991e-10	-1.26514
3148307	chr7:3148307:G:A	7.52911e-09	-1.73328	-1.131
3148522	chr7:3148522:C:T	7.853e-09	-1.59406	-1.2281
3148577	chr7:3148577:T:TG	3.84298e-07	2.41922	-1.35085
3148662	chr7:3148662:G:A	1.26778e-08	-1.63845	-0.704751
3148677	chr7:3148677:C:T	8.26544e-09	-1.54636	-1.22461
3148783	chr7:3148783:ATCC:A	1.0354e-08	-1.47958	-1.0661
3148828	chr7:3148828:A:G	3.20674e-07	2.23623	-1.34886
3148915	chr7:3148915:T:C	7.98517e-09	-1.57061	-1.23485
3148926	chr7:3148926:A:G	2.42853e-08	-1.69318	-3.49551e-10
3149078	chr7:3149078:A:C	8.18277e-09	-1.54586	-1.23516
3149362	chr7:3149362:G:A	4.13892e-07	2.49409	-1.35154
3149386	chr7:3149386:T:A	8.4414e-08	-1.75991e-10	-0.447319
3149398	chr7:3149398:G:A	2.90107e-07	-1.75991e-10	0.787196
3149505	chr7:3149505:T:C	3.48334e-08	-1.75991e-10	-1.33248
3149595	chr7:3149595:C:T	7.52267e-09	-1.62056	-1.24457
3149707	chr7:3149707:G:A	8.21447e-09	-1.58932	-1.18783
3149845	chr7:3149845:C:T	1.54723e-08	-0.810658	-1.33334
3149996	chr7:3149996:A:G	1.3264e-08	-1.6369	-0.661099
3150475	chr7:3150475:T:A	3.43879e-07	2.29931	-1.34208
3150502	chr7:3150502:A:G	4.28256e-08	-1.75991e-10	-1.12592
3150503	chr7:3150503:A:G	8.07984e-09	-1.77417	-1.01951
3150643	chr7:3150643:C:G	1.332e-08	-1.67317	-0.620617
3150704	chr7:3150704:C:G	4.08687e-08	-1.75991e-10	-1.17269
3151150	chr7:3151150:A:ACCAT	4.10244e-08	-1.75991e-10	-1.16889
3151365	chr7:3151365:C:T	3.49702e-08	-1.75991e-10	-1.32856
3151374	chr7:3151374:T:G	1.58806e-06	-1.75991e-10	2.48721
3151390	chr7:3151390:T:C	6.29267e-07	2.91052	-1.34902
3151570	chr7:3151570:C:T	2.44093e-08	-1.68809	-3.49551e-10
3151578	chr7:3151578:A:G	2.07798e-08	-1.23982	-0.60925
3151704	chr7:3151704:C:G	2.32642e-08	-1.73614	-3.49551e-10
3151904	chr7:3151904:T:A	1.57725e-07	-1.75991e-10	0.177799
3152021	chr7:3152021:G:A	1.268e-07	-1.4686	1.42816
3152232	chr7:3152232:G:T	1.028e-08	-1.43341	-1.11945
3152727	chr7:3152727:GGAAGGAAA:G	4.59636e-08	-1.0552	-3.49551e-10
3153114	chr7:3153114:G:C	6.74703e-09	-1.78346	-1.19049
3153516	chr7:3153516:G:C	4.09522e-07	2.40409	-1.27216
3153719	chr7:3153719:C:T	2.34943e-08	-1.7263	-3.49551e-10
3154003	chr7:3154003:A:C	5.17439e-08	-1.75991e-10	-0.936746
3154038	chr7:3154038:A:G	2.45382e-08	-1.47022	-0.212608
3154150	chr7:3154150:G:A	6.29033e-08	-1.5425	0.801041
3154288	chr7:3154288:T:C	2.29901e-08	-0.519625	-1.22836
3154523	chr7:3154523:A:G	6.81584e-08	-1.54528	0.884062
3154791	chr7:3154791:C:T	4.14848e-07	-1.75991e-10	1.14486
3155129	chr7:3155129:C:T	1.02856e-08	-1.45028	-1.10203
3155185	chr7:3155185:A:C	2.62696e-08	-1.61464	-3.49551e-10
3155265	chr7:3155265:G:C	3.41579e-08	-1.75991e-10	-1.35206
3155287	chr7:3155287:G:A	9.60356e-09	-1.78536	-0.835556
3155339	chr7:3155339:T:A	3.60746e-08	-1.75991e-10	-1.29746
3155537	chr7:3155537:A:T	1.24282e-07	0.859787	-0.92029
3155715	chr7:3155715:A:G	3.80357e-07	1.05806	-3.49551e-10
3155928	chr7:3155928:C:T	1.00061e-07	-1.75991e-10	-0.277271
3155995	chr7:3155995:A:T	9.7584e-09	-1.70776	-0.897167
3156094	chr7:3156094:G:A	1.01709e-08	-1.42809	-1.13543
3156157	chr7:3156157:A:T	4.14376e-08	-1.75991e-10	-1.15886
3156484	chr7:3156484:C:G	8.23553e-08	-1.25651	0.784502
3156700	chr7:3156700:T:C	1.57536e-08	-1.52149	-0.604496
3156802	chr7:3156802:G:A	8.71876e-09	-1.77444	-0.943141
3157221	chr7:3157221:T:C	2.46685e-08	-1.67753	-3.49551e-10
3157485	chr7:3157485:G:A	1.63296e-08	-1.47366	-0.616417
3158066	chr7:3158066:G:T	3.48624e-08	-1.75991e-10	-1.33164
3158234	chr7:3158234:T:C	3.94058e-08	-1.7169	0.507765
3158487	chr7:3158487:G:A	5.87694e-08	-1.75991e-10	-0.809432
3158560	chr7:3158560:C:T	5.75032e-08	-1.75991e-10	-0.831212
3158806	chr7:3158806:G:T	3.81792e-08	-1.1198	-0.120958
3159243	chr7:3159243:T:C	3.41537e-08	-1.75991e-10	-1.35218
3159364	chr7:3159364:C:A	4.05942e-08	-1.75991e-10	-1.17943
3159400	chr7:3159400:G:C	1.90437e-08	-0.892007	-1.04431
3159471	chr7:3159471:T:A	2.35492e-08	-1.72396	-3.49551e-10
3159618	chr7:3159618:G:A	3.41525e-08	-1.75991e-10	-1.35222
3159707	chr7:3159707:G:C	4.0619e-08	-1.75991e-10	-1.17882
3159714	chr7:3159714:G:A	3.41537e-08	-1.75991e-10	-1.35218
3159766	chr7:3159766:C:G	5.17559e-08	-1.75991e-10	-0.936514
3159886	chr7:3159886:T:C	3.88105e-08	-1.75991e-10	-1.22436
3159905	chr7:3159905:T:A	3.69537e-08	-1.27339	-3.49551e-10
3159907	chr7:3159907:T:C	1.23673e-08	-1.57021	-0.79778
3159910	chr7:3159910:G:A	3.99938e-08	-1.19433	-3.49551e-10
3159958	chr7:3159958:TTTA:T	2.48529e-08	-0.913987	-0.756089
3160054	chr7:3160054:G:A	2.4463e-08	-0.942301	-0.743592
3160093	chr7:3160093:C:A	2.54883e-08	-0.880872	-0.763963
3160154	chr7:3160154:A:G	1.63076e-08	-0.745604	-1.34582
3160190	chr7:3160190:C:G	2.62018e-08	-0.851927	-0.765299
3160411	chr7:3160411:T:C	8.96571e-09	-1.68812	-1.00153
3160704	chr7:3160704:A:G	7.463e-08	0.262657	-0.833168
3160746	chr7:3160746:G:C	4.1597e-08	-1.75991e-10	-1.15502
3160758	chr7:3160758:C:T	2.52318e-08	-1.65495	-3.49551e-10
3161116	chr7:3161116:T:C	5.80595e-09	-1.77817	-1.346
3161242	chr7:3161242:A:T	6.39615e-09	-1.77329	-1.25407
3161279	chr7:3161279:T:C	2.39827e-08	-1.70572	-3.49551e-10
3161322	chr7:3161322:C:A	3.61391e-08	-1.75991e-10	-1.29568
3161351	chr7:3161351:T:A	8.10325e-09	-1.59817	-1.19262
3161434	chr7:3161434:A:T	6.81073e-08	0.178208	-0.840177
3161547	chr7:3161547:T:C	5.3848e-08	0.12347	-1.02036
3161867	chr7:3161867:G:T	8.07709e-08	0.383432	-0.874868
3161913	chr7:3161913:C:T	2.47044e-08	-0.435509	-1.24056
3161972	chr7:3161972:T:C	6.67954e-09	-1.68051	-1.30349
3162099	chr7:3162099:A:T	7.50535e-08	0.178794	-0.743645
3162409	chr7:3162409:A:G	6.52282e-08	0.178596	-0.883756
3162524	chr7:3162524:T:C	2.33766e-08	-0.442047	-1.28927
3162609	chr7:3162609:C:T	4.20257e-08	-1.75991e-10	-1.14477
3162623	chr7:3162623:T:A	4.88221e-08	-1.75991e-10	-0.994869
3162729	chr7:3162729:G:A	6.54281e-08	0.219661	-0.921762
3162785	chr7:3162785:T:C	3.92219e-08	-1.75991e-10	-1.21382
3162931	chr7:3162931:T:C	6.2135e-08	0.159018	-0.912762
3162942	chr7:3162942:G:A	6.51111e-08	0.211728	-0.918686
3163189	chr7:3163189:G:C	2.73125e-08	-0.316068	-1.25964
3163397	chr7:3163397:T:C	2.3746e-08	-0.439062	-1.27658
3163620	chr7:3163620:G:A	2.36827e-08	-0.477359	-1.24095
3163821	chr7:3163821:G:T	2.04272e-08	-0.585578	-1.28061
3163999	chr7:3163999:T:C	1.39268e-07	0.888306	-0.834957
3164023	chr7:3164023:C:T	3.41877e-08	-1.75991e-10	-1.35119
3164107	chr7:3164107:A:G	5.56877e-08	-1.75991e-10	-0.863294
3164150	chr7:3164150:A:G	7.7863e-08	0.732911	-1.26101
3164500	chr7:3164500:C:T	1.734e-08	-1.19028	-0.839756
3164876	chr7:3164876:C:T	3.53935e-08	-1.75991e-10	-1.31652
3164888	chr7:3164888:G:A	7.56153e-08	0.697236	-1.25463
3165080	chr7:3165080:C:A	5.77587e-09	-1.78757	-1.34179
3165122	chr7:3165122:G:C	4.14278e-08	-1.75991e-10	-1.1591
3165269	chr7:3165269:G:A	7.44694e-08	0.710221	-1.28288
3165343	chr7:3165343:G:A	7.35282e-08	0.669179	-1.25456
3165550	chr7:3165550:G:A	7.82206e-08	0.740441	-1.26396
3165705	chr7:3165705:GACCTTGAACT:G	4.57259e-08	-1.75991e-10	-1.06039
3165741	chr7:3165741:C:G	8.78628e-08	0.869715	-1.27699
3165854	chr7:3165854:G:A	4.67079e-08	-1.75991e-10	-1.03914
3165907	chr7:3165907:C:T	3.66787e-08	-1.75991e-10	-1.28086
3165948	chr7:3165948:C:T	1.03676e-07	0.919316	-1.16109
3166072	chr7:3166072:T:G	7.87728e-09	-1.6928	-1.12627
3166130	chr7:3166130:A:C	6.05742e-08	0.569246	-1.34843
3166521	chr7:3166521:G:A	2.87861e-08	-1.22985	-0.293308
3166797	chr7:3166797:C:T	2.0687e-08	-1.23382	-0.619726
3166821	chr7:3166821:G:C	6.05003e-09	-1.78203	-1.30096
3166942	chr7:3166942:G:C	8.04053e-09	-1.70243	-1.09613
3166968	chr7:3166968:C:A	1.37147e-07	1.20786	-1.16987
3166980	chr7:3166980:A:G	1.314e-08	-1.3571	-0.950286
3167293	chr7:3167293:T:C	7.76121e-08	-1.75991e-10	-0.53133
3167340	chr7:3167340:C:T	8.04597e-09	-1.75615	-1.04174
3167537	chr7:3167537:G:A	5.74734e-08	-1.75991e-10	-0.831731
3168438	chr7:3168438:A:G	9.40199e-09	-1.65822	-0.983911
3168672	chr7:3168672:C:T	2.54779e-08	-1.64524	-3.49551e-10
3168683	chr7:3168683:A:G	1.2812e-08	-1.10919	-1.22347
3168777	chr7:3168777:T:A	1.95699e-08	-0.556803	-1.35226
3169027	chr7:3169027:C:T	4.92074e-08	-1.75991e-10	-0.987009
3169266	chr7:3169266:C:T	1.30332e-08	-1.188	-1.12755
3169529	chr7:3169529:C:T	1.80248e-08	-0.638846	-1.35246
3170245	chr7:3170245:T:C	1.56124e-08	-1.07087	-1.06411
3170346	chr7:3170346:A:T	3.63472e-08	-1.75991e-10	-1.28994
3170606	chr7:3170606:T:C	9.89664e-08	0.624484	-0.912756
3170609	chr7:3170609:T:C	9.46593e-08	-0.332768	-3.49551e-10
3170671	chr7:3170671:G:A	3.13449e-08	-1.438	-3.49551e-10
3171188	chr7:3171188:G:C	3.79837e-08	-1.75991e-10	-1.2459
3171224	chr7:3171224:A:G	5.2871e-08	-1.75991e-10	-0.915199
3171359	chr7:3171359:G:A	3.97904e-08	-1.75991e-10	-1.19943
3171383	chr7:3171383:T:A	6.16576e-09	-1.71439	-1.34965
3171686	chr7:3171686:C:A	7.27336e-08	-1.75991e-10	-0.596249
3171974	chr7:3171974:C:T	2.47671e-07	1.56479	-0.935744
3172073	chr7:3172073:C:T	2.07404e-07	1.71859	-1.26698
3172088	chr7:3172088:G:A	2.65218e-07	1.55912	-0.861627
3172130	chr7:3172130:G:A	7.16257e-08	-1.75991e-10	-0.611598
3172142	chr7:3172142:G:A	6.46237e-09	-1.73356	-1.28349
3172216	chr7:3172216:T:G	1.33204e-08	-1.78792	-0.505835
3172446	chr7:3172446:G:A	6.72147e-09	-1.72945	-1.2483
3172635	chr7:3172635:A:G	6.84333e-09	-1.74528	-1.2145
3172664	chr7:3172664:C:A	1.27617e-08	-1.30489	-1.03171
3172736	chr7:3172736:C:T	4.54609e-08	-1.75991e-10	-1.0662
3172836	chr7:3172836:A:G	2.83019e-08	-1.54012	-3.49551e-10
3172916	chr7:3172916:T:C	6.3626e-09	-1.70863	-1.32399
3172991	chr7:3172991:C:G	3.58808e-08	-1.75991e-10	-1.30285
3173759	chr7:3173759:G:A	7.85506e-08	-1.75991e-10	-0.51931
3173984	chr7:3173984:T:C	3.69316e-08	-1.75991e-10	-1.27399
3174141	chr7:3174141:C:A	7.8642e-08	-1.75991e-10	-0.518147
3174178	chr7:3174178:T:C	3.61081e-08	-1.75991e-10	-1.29654
3174218	chr7:3174218:G:A	2.16991e-07	1.84034	-1.34354
3174280	chr7:3174280:C:T	7.38088e-08	-1.75991e-10	-0.581575
3174888	chr7:3174888:T:C	2.13704e-08	-0.671823	-1.14922
3175014	chr7:3175014:G:C	6.33125e-08	-1.75991e-10	-0.73497
3175564	chr7:3175564:C:A	6.27325e-08	0.124867	-0.86904
3175659	chr7:3175659:C:T	4.13781e-08	-1.75991e-10	-1.1603
3176050	chr7:3176050:G:A	6.87023e-08	-1.75991e-10	-0.65327
3176172	chr7:3176172:G:A	1.74096e-08	-0.673839	-1.35219
3176244	chr7:3176244:AAAAAGCAAAAAC:A	2.3284e-08	-0.457331	-1.27796
3176898	chr7:3176898:G:A	2.95518e-08	-0.145237	-1.35167
3177217	chr7:3177217:A:G	9.43498e-09	-1.54515	-1.09348
3177281	chr7:3177281:G:T	7.48995e-08	-1.75991e-10	-0.566905
3177410	chr7:3177410:G:C	2.8178e-08	-1.54451	-3.49551e-10
3177728	chr7:3177728:T:C	7.13712e-09	-1.61659	-1.30116
3177843	chr7:3177843:T:A	4.49468e-08	0.0102625	-1.08784
3177991	chr7:3177991:G:A	7.68837e-08	0.414608	-0.955367
3178279	chr7:3178279:G:A	6.90832e-08	-1.75991e-10	-0.647741
3178581	chr7:3178581:G:A	5.58808e-08	0.193866	-1.0537
3178643	chr7:3178643:C:T	3.48436e-08	-1.75991e-10	-1.33218
3178818	chr7:3178818:T:G	4.75558e-08	0.0473312	-1.06848
3178858	chr7:3178858:C:T	4.45707e-08	-1.52164	0.435667
3178986	chr7:3178986:T:C	4.77727e-08	-1.0166	-3.49551e-10
3179040	chr7:3179040:T:C	2.63834e-08	-1.61032	-3.49551e-10
3179267	chr7:3179267:T:C	9.02645e-09	-1.47449	-1.2084
3179396	chr7:3179396:C:T	6.09702e-08	-1.75991e-10	-0.772668
3180111	chr7:3180111:C:A	5.93015e-08	-1.75991e-10	-0.800419
3180137	chr7:3180137:A:G	6.15043e-08	-0.650672	-0.113273
3180626	chr7:3180626:T:C	9.84013e-08	0.872531	-1.16653
3180640	chr7:3180640:T:C	3.41797e-08	-1.75991e-10	-1.35142
3180654	chr7:3180654:G:C	5.85068e-08	0.25958	-1.07349
3180783	chr7:3180783:G:A	1.09982e-08	-1.26473	-1.22059
3181074	chr7:3181074:CAG:C	8.08277e-09	-1.63081	-1.16251
3181199	chr7:3181199:C:T	6.17914e-08	-0.173675	-0.585614
3181277	chr7:3181277:T:C	4.89664e-08	0.0443273	-1.03625
3181321	chr7:3181321:G:A	4.20136e-08	-1.75991e-10	-1.14506
3181357	chr7:3181357:A:G	4.64602e-08	-0.0200421	-1.02441
3181533	chr7:3181533:C:T	8.37023e-08	-1.75991e-10	-0.455787
3181720	chr7:3181720:G:A	4.26868e-08	-1.75991e-10	-1.12916
3182204	chr7:3182204:G:C	3.46986e-08	-1.75991e-10	-1.33635
3182351	chr7:3182351:A:G	1.35216e-07	-1.75991e-10	0.0238179
3182367	chr7:3182367:C:G	3.41534e-08	-1.75991e-10	-1.35219
3182368	chr7:3182368:T:G	1.41283e-07	-1.75991e-10	0.0677118
3182380	chr7:3182380:G:A	3.45117e-08	-1.75991e-10	-1.34176
3182409	chr7:3182409:T:C	8.89715e-08	-1.75991e-10	-0.394737
3182464	chr7:3182464:G:T	5.60832e-08	-1.75991e-10	-0.856217
3182467	chr7:3182467:C:G	1.00235e-06	-1.75991e-10	2.02705
3182888	chr7:3182888:T:C	7.7822e-09	-1.61181	-1.2194
3183170	chr7:3183170:G:A	3.91209e-08	-1.75991e-10	-1.2164
3183328	chr7:3183328:G:A	2.25567e-08	-0.414581	-1.35244
3183350	chr7:3183350:G:C	3.91209e-08	-1.75991e-10	-1.2164
3183725	chr7:3183725:A:G	1.05855e-07	-1.75991e-10	-0.220985
3183844	chr7:3183844:T:A	3.68269e-08	-1.61549	0.338663
3183942	chr7:3183942:G:C	4.30179e-08	-1.75991e-10	-1.12144
3184214	chr7:3184214:T:C	1.45797e-08	-0.871852	-1.33157
3184370	chr7:3184370:T:G	2.64463e-08	-0.424179	-1.18376
3184508	chr7:3184508:A:G	4.81086e-08	-1.71659	0.706999
3184865	chr7:3184865:G:A	4.79757e-08	-1.75991e-10	-1.01236
3184868	chr7:3184868:T:G	6.44114e-08	-1.75991e-10	-0.717763
3184911	chr7:3184911:A:G	6.67149e-09	-1.787	-1.19821
3184914	chr7:3184914:A:G	5.09171e-08	-1.75991e-10	-0.952854
3184924	chr7:3184924:T:C	1.09028e-08	-1.64785	-0.846189
3184960	chr7:3184960:T:C	4.88392e-08	-1.75991e-10	-0.994519
3184999	chr7:3184999:T:G	2.30402e-08	-0.968485	-0.777328
3185081	chr7:3185081:G:A	5.01498e-08	-0.994066	0.0260274
3185231	chr7:3185231:G:T	7.96722e-08	-1.75991e-10	-0.505132
3185413	chr7:3185413:C:G	8.15248e-08	-1.75991e-10	-0.482145
3185429	chr7:3185429:C:T	3.99064e-08	-1.75991e-10	-1.19652
3185469	chr7:3185469:G:A	7.59543e-08	-0.552921	-3.49551e-10
3185495	chr7:3185495:C:T	3.437e-08	-1.75991e-10	-1.34587
3185846	chr7:3185846:T:C	7.82998e-08	-1.75991e-10	-0.522508
3185892	chr7:3185892:A:G	1.06531e-08	-1.43585	-1.08135
3185978	chr7:3185978:A:G	7.39159e-09	-1.74579	-1.13692
3186089	chr7:3186089:G:A	6.4271e-08	-1.75991e-10	-0.719944
3186097	chr7:3186097:A:G	4.01611e-08	-1.75991e-10	-1.19015
3186098	chr7:3186098:T:C	3.99231e-08	-1.75991e-10	-1.1961
3186424	chr7:3186424:G:A	6.15607e-08	-1.75991e-10	-0.76303
3186445	chr7:3186445:A:G	1.40058e-08	-1.67969	-0.56389
3186727	chr7:3186727:G:A	6.14276e-08	-1.75991e-10	-0.765193
3187446	chr7:3187446:G:T	6.86019e-09	-1.76239	-1.19493
3187623	chr7:3187623:C:T	2.00574e-08	-1.70466	-0.179798
3187716	chr7:3187716:C:G	1.74525e-08	-1.19364	-0.829934
3187765	chr7:3187765:G:T	3.57986e-08	-1.75991e-10	-1.30514
3187784	chr7:3187784:T:C	6.26953e-08	-1.75991e-10	-0.744766
3187876	chr7:3187876:T:C	6.16241e-08	-0.762	-3.49551e-10
3187974	chr7:3187974:C:T	2.16399e-08	-1.66281	-0.145702
3188167	chr7:3188167:G:A	2.19213e-07	-0.9977	1.50469
3188319	chr7:3188319:C:T	5.85058e-09	-1.78789	-1.32863
3188354	chr7:3188354:G:C	1.19657e-08	-1.18787	-1.21313
3188366	chr7:3188366:G:A	3.67259e-08	-1.75991e-10	-1.27957
3188498	chr7:3188498:G:A	8.64648e-09	-1.7628	-0.963103
3188500	chr7:3188500:G:A	3.46038e-08	-1.75991e-10	-1.33909
3188535	chr7:3188535:G:A	6.43303e-08	-0.753253	0.0342305
3188639	chr7:3188639:A:T	8.52033e-09	-1.77835	-0.962243
3188656	chr7:3188656:T:C	1.34836e-07	-0.640172	0.66118
3188746	chr7:3188746:G:GC	9.27116e-09	-1.77232	-0.883827
3188941	chr7:3188941:A:G	1.15936e-07	-0.645741	0.515729
3189006	chr7:3189006:T:A	6.23988e-08	-0.648179	-0.101327
3189195	chr7:3189195:G:A	3.88631e-08	-1.66117	0.438165
3189277	chr7:3189277:T:C	1.83645e-08	-1.69537	-0.277261
3189319	chr7:3189319:T:C	1.2246e-08	-1.24088	-1.13698
3189323	chr7:3189323:C:T	4.81228e-08	-1.0093	-3.49551e-10
3189412	chr7:3189412:G:A	3.37024e-07	-0.806522	1.74363
3189477	chr7:3189477:T:C	1.19199e-08	-1.2558	-1.14905
3189530	chr7:3189530:G:A	5.03125e-08	-1.75991e-10	-0.964799
3189578	chr7:3189578:C:T	7.87709e-09	-1.76894	-1.05016
3189643	chr7:3189643:C:T	3.18764e-07	-0.970741	1.85214
3189678	chr7:3189678:T:C	1.05481e-07	-1.75991e-10	-0.224524
3189975	chr7:3189975:C:T	4.23168e-07	-0.579361	1.74408
3190094	chr7:3190094:C:T	2.45879e-08	-1.6808	-3.49551e-10
3190164	chr7:3190164:G:A	3.35271e-07	-0.946325	1.87821
3190218	chr7:3190218:C:T	1.28542e-07	-1.71558	1.68878
3190379	chr7:3190379:C:A	5.06432e-08	-1.75991e-10	-0.958248
3190495	chr7:3190495:A:G	1.78348e-08	-0.741332	-1.26057
3190660	chr7:3190660:G:A	6.80026e-09	-1.78604	-1.18005
3190716	chr7:3190716:A:C	1.78315e-08	-0.734971	-1.26712
3190746	chr7:3190746:G:T	1.37972e-07	-1.59301	1.637
3190774	chr7:3190774:C:T	1.15847e-08	-1.78811	-0.645263
3190962	chr7:3190962:C:T	2.27291e-07	-0.762076	1.30525
3191539	chr7:3191539:C:T	2.3453e-06	-1.75991e-10	2.87712
3191812	chr7:3191812:G:A	4.91593e-08	-1.19391	0.205928
3191898	chr7:3191898:G:C	4.82481e-08	-1.64827	0.641573
3192082	chr7:3192082:T:C	3.43502e-08	-1.75991e-10	-1.34645
3192131	chr7:3192131:G:A	3.43148e-08	-1.75991e-10	-1.34748
3192225	chr7:3192225:C:T	8.08653e-08	-1.75991e-10	-0.490268
3192335	chr7:3192335:C:G	1.38572e-07	-1.75991e-10	0.048338
3192433	chr7:3192433:T:G	5.78882e-08	-1.75991e-10	-0.824539
3192474	chr7:3192474:G:A	6.79473e-08	-1.24484	0.58052
3192545	chr7:3192545:A:G	7.16828e-09	-1.5891	-1.32429
3192551	chr7:3192551:T:C	1.2228e-08	-1.09137	-1.28795
3192584	chr7:3192584:T:C	1.83268e-07	-0.881577	1.20947
3192746	chr7:3192746:T:C	1.18001e-07	-1.03282	0.920461
3192769	chr7:3192769:A:G	1.50137e-08	-1.7837	-0.39039
3192882	chr7:3192882:G:A	1.01668e-08	-1.73154	-0.832388
3193143	chr7:3193143:T:C	1.77444e-08	-1.77671	-0.230279
3193175	chr7:3193175:C:T	1.45783e-07	-0.904582	1.00365
3193227	chr7:3193227:G:C	6.6074e-09	-1.78798	-1.20688
3193275	chr7:3193275:A:G	1.05815e-08	-1.78678	-0.737165
3193295	chr7:3193295:C:T	6.42353e-09	-1.78766	-1.23543
3193338	chr7:3193338:C:A	1.84224e-08	-1.77976	-0.189723
3193370	chr7:3193370:T:G	1.26674e-07	-0.984442	0.943003
3193671	chr7:3193671:A:G	3.42289e-08	-1.75991e-10	-1.34998
3193743	chr7:3193743:A:C	4.23804e-08	-1.75991e-10	-1.13637
3193938	chr7:3193938:C:T	4.14723e-08	-1.75991e-10	-1.15803
3194052	chr7:3194052:G:A	1.19553e-08	-1.7867	-0.61518
3194055	chr7:3194055:G:A	6.11993e-09	-1.77309	-1.29842
3194126	chr7:3194126:A:G	1.03594e-08	-1.78294	-0.762219
3194398	chr7:3194398:A:G	1.65769e-08	-0.853979	-1.22106
3194509	chr7:3194509:G:T	1.64562e-07	-0.991117	1.21135
3194519	chr7:3194519:C:T	5.66383e-08	-1.4909	0.644535
3194616	chr7:3194616:A:G	2.76442e-08	-0.916562	-0.647076
3194984	chr7:3194984:C:T	1.80942e-07	-0.922795	1.23792
3195106	chr7:3195106:T:C	5.43567e-08	-1.48655	0.599068
3195369	chr7:3195369:C:T	5.07375e-08	-1.75991e-10	-0.956387
3195602	chr7:3195602:G:A	4.43834e-08	-1.01369	-0.0764967
3195636	chr7:3195636:G:A	5.98705e-08	-1.75991e-10	-0.790869
3195647	chr7:3195647:C:G	1.80502e-08	-0.640349	-1.34955
3195735	chr7:3195735:G:A	2.7701e-08	-1.56158	-3.49551e-10
3195870	chr7:3195870:G:C	2.2396e-08	-0.509085	-1.26509
3195911	chr7:3195911:G:C	4.16661e-08	-1.15337	-3.49551e-10
3196264	chr7:3196264:T:A	1.02216e-08	-1.20736	-1.35118
3196302	chr7:3196302:G:A	2.50942e-08	-1.749	0.0885875
3196444	chr7:3196444:A:G	2.55935e-08	-0.873389	-0.767324
3196814	chr7:3196814:A:T	1.58341e-08	-0.922368	-1.19852
3197086	chr7:3197086:C:T	8.15386e-08	-1.75991e-10	-0.481976
3197293	chr7:3197293:G:T	7.72485e-09	-1.75807	-1.08054
3197390	chr7:3197390:T:G	7.27721e-08	-1.75991e-10	-0.595721
3197434	chr7:3197434:G:A	1.94926e-07	-1.01709	1.40666
3197573	chr7:3197573:G:C	5.50722e-08	-1.43403	0.559623
3197606	chr7:3197606:G:A	7.64486e-08	-1.75991e-10	-0.546434
3197810	chr7:3197810:C:T	3.99182e-08	-1.75991e-10	-1.19622
3197891	chr7:3197891:CA:C	1.06438e-07	-1.30025	1.08476
3198745	chr7:3198745:C:T	3.43237e-08	-1.75991e-10	-1.34722
3198806	chr7:3198806:G:A	5.56813e-08	-1.75991e-10	-0.863409
3198966	chr7:3198966:T:C	4.70743e-08	-1.75991e-10	-1.03132
3199164	chr7:3199164:T:C	1.46848e-08	-1.77199	-0.42425
3199262	chr7:3199262:C:T	1.13549e-08	-1.17752	-1.27588
3199270	chr7:3199270:T:C	1.12231e-08	-1.4568	-1.00828
3199275	chr7:3199275:C:G	8.16124e-09	-1.5488	-1.23485
3199346	chr7:3199346:C:T	9.52065e-08	-1.18087	0.85387
3199473	chr7:3199473:C:T	1.6076e-08	-0.927722	-1.178
3199548	chr7:3199548:G:C	7.84413e-09	-1.76213	-1.06116
3199550	chr7:3199550:G:A	7.38691e-09	-1.75463	-1.12872
3199594	chr7:3199594:G:C	4.70855e-08	-1.38751	0.356427
3199774	chr7:3199774:G:A	2.10168e-08	-0.8517	-0.986029
3199788	chr7:3199788:TA:T	4.52169e-08	-1.75991e-10	-1.07158
3199863	chr7:3199863:T:C	8.55792e-09	-1.74036	-0.995835
3199985	chr7:3199985:C:T	1.09748e-08	-1.66329	-0.824155
3199990	chr7:3199990:C:T	3.87086e-08	-1.29942	0.0724295
3200243	chr7:3200243:T:G	5.21317e-08	-1.75991e-10	-0.929279
3200267	chr7:3200267:G:A	2.88388e-08	-1.52133	-3.49551e-10
3200469	chr7:3200469:A:G	4.02749e-08	-1.37088	0.183552
3200501	chr7:3200501:A:G	1.81608e-08	-1.74069	-0.2431
3200671	chr7:3200671:G:A	3.3292e-08	-1.78811	0.410375
3200711	chr7:3200711:AG:A	7.45757e-08	-1.75991e-10	-0.571238
3200791	chr7:3200791:G:A	3.8609e-08	-1.75991e-10	-1.22957
3200836	chr7:3200836:G:A	1.77544e-08	-1.78051	-0.225909
3201545	chr7:3201545:C:T	2.11923e-07	-0.743731	1.2169
3201987	chr7:3201987:T:C	1.43886e-08	-0.883949	-1.33267
3202640	chr7:3202640:G:C	5.40889e-08	-1.75991e-10	-0.892424
3202726	chr7:3202726:C:T	1.61761e-08	-1.71682	-0.382703
3202739	chr7:3202739:A:G	1.01325e-08	-1.32878	-1.23853
3203241	chr7:3203241:G:A	8.84693e-09	-1.35583	-1.34715
3203545	chr7:3203545:G:A	1.08347e-08	-1.78753	-0.71277
3203669	chr7:3203669:A:G	5.844e-08	-1.75991e-10	-0.815053
3203751	chr7:3203751:T:C	2.37408e-08	-1.25449	-0.461364
3203890	chr7:3203890:A:G	3.43161e-08	-1.75991e-10	-1.34744
3204101	chr7:3204101:C:T	1.67202e-08	-1.03488	-1.03155
3204231	chr7:3204231:C:T	7.08046e-09	-1.7854	-1.14032
3204304	chr7:3204304:G:A	4.72074e-08	-1.75991e-10	-1.0285
3204376	chr7:3204376:C:A	1.55431e-08	-1.0525	-1.08693
3204625	chr7:3204625:G:A	1.26238e-08	-1.03147	-1.316
3204637	chr7:3204637:C:T	4.42512e-08	-1.75991e-10	-1.09317
3204653	chr7:3204653:A:G	3.66488e-08	-1.75991e-10	-1.28167
3205024	chr7:3205024:T:C	6.91712e-09	-1.74657	-1.20248
3205238	chr7:3205238:T:C	5.07864e-08	-1.26936	0.313934
3205378	chr7:3205378:C:A	3.64485e-08	-1.75991e-10	-1.28715
3205491	chr7:3205491:T:C	2.45504e-08	-1.68232	-3.49551e-10
3205952	chr7:3205952:A:G	1.38956e-08	-0.939128	-1.31235
3205983	chr7:3205983:C:T	1.76911e-08	-1.77311	-0.236881
3206077	chr7:3206077:A:G	1.54106e-08	-0.860316	-1.28768
3206083	chr7:3206083:C:A	4.3157e-08	-1.75991e-10	-1.11821
3206174	chr7:3206174:C:G	6.72883e-08	-1.75991e-10	-0.674067
3206207	chr7:3206207:T:C	2.35193e-08	-1.72523	-3.49551e-10
3206279	chr7:3206279:T:G	5.40297e-08	-1.75991e-10	-0.89352
3206471	chr7:3206471:C:G	4.93982e-08	-1.75991e-10	-0.983139
3206485	chr7:3206485:T:A	7.21341e-08	-1.75991e-10	-0.604526
3206507	chr7:3206507:T:C	2.66458e-08	-1.41097	-0.189453
3206706	chr7:3206706:A:G	2.45096e-08	-1.48868	-0.19531
3206711	chr7:3206711:G:C	1.37198e-08	-0.912441	-1.35178
3206725	chr7:3206725:G:A	8.30074e-08	-0.206512	-0.257611
3207093	chr7:3207093:A:G	2.04485e-08	-1.74333	-0.121816
3207274	chr7:3207274:A:G	2.57359e-08	-1.64396	0.00879525
3207407	chr7:3207407:G:A	2.25502e-08	-1.76731	-3.49551e-10
3207422	chr7:3207422:A:C	9.39878e-09	-1.69401	-0.948467
3207468	chr7:3207468:T:G	9.30335e-08	-1.75991e-10	-0.350093
3207778	chr7:3207778:C:T	7.07873e-08	-1.75991e-10	-0.623373
3207794	chr7:3207794:A:C	5.89449e-09	-1.78221	-1.32682
3208126	chr7:3208126:T:C	3.62909e-08	-1.75991e-10	-1.29148
3208130	chr7:3208130:A:T	6.35454e-09	-1.77907	-1.25481
3208167	chr7:3208167:G:C	1.39452e-08	-1.76929	-0.478623
3208266	chr7:3208266:C:T	5.92933e-09	-1.78744	-1.3157
3208343	chr7:3208343:G:A	2.28778e-08	-1.75289	-3.49551e-10
3208396	chr7:3208396:T:A	3.76346e-08	-1.75991e-10	-1.25513
3208490	chr7:3208490:G:A	4.29744e-08	-1.35945	0.236998
3208670	chr7:3208670:G:A	2.63165e-07	-1.75991e-10	0.689729
3208838	chr7:3208838:T:C	8.60884e-08	-1.75991e-10	-0.427678
3208851	chr7:3208851:T:G	6.85251e-09	-1.77751	-1.18092
3208990	chr7:3208990:C:T	1.00317e-08	-1.78797	-0.789339
3209042	chr7:3209042:T:C	6.0887e-08	-1.48509	0.711052
3209171	chr7:3209171:T:C	3.42167e-08	-1.75991e-10	-1.35034
3209188	chr7:3209188:G:A	1.40092e-07	-1.75991e-10	0.0592436
3209499	chr7:3209499:T:C	1.03273e-07	-1.75991e-10	-0.245672
3209508	chr7:3209508:C:T	1.17499e-08	-1.40569	-1.01352
3209735	chr7:3209735:C:T	2.18065e-07	-1.75991e-10	0.50174
3209739	chr7:3209739:T:C	1.07717e-07	0.994055	-1.1976
3209891	chr7:3209891:C:A	8.43444e-08	0.13238	-0.580524
3209894	chr7:3209894:C:G	3.45727e-08	-1.75991e-10	-1.33999
3210007	chr7:3210007:T:C	1.16752e-08	-1.34901	-1.07657
3210155	chr7:3210155:C:G	4.36013e-08	-1.75991e-10	-1.10797
3210400	chr7:3210400:C:T	3.4773e-08	-1.75991e-10	-1.33421
3210773	chr7:3210773:T:G	9.21157e-09	-1.33179	-1.3308
3211061	chr7:3211061:G:A	1.07761e-07	-1.75991e-10	-0.203139
3211471	chr7:3211471:G:A	4.29716e-08	-1.75991e-10	-1.12251
3211676	chr7:3211676:G:A	2.51265e-08	-1.65913	-3.49551e-10
3211705	chr7:3211705:G:C	3.43735e-07	1.84106	-0.884245
3211722	chr7:3211722:C:T	1.0537e-07	-1.75991e-10	-0.225579
3211926	chr7:3211926:G:A	3.75954e-07	1.9647	-0.91829
3212232	chr7:3212232:A:G	3.42216e-08	-1.75991e-10	-1.3502
3212351	chr7:3212351:G:T	5.379e-08	-0.701451	-0.196515
3212428	chr7:3212428:G:A	3.63099e-08	-1.75991e-10	-1.29096
3212923	chr7:3212923:A:G	1.17957e-08	-1.0636	-1.35172
3212978	chr7:3212978:C:T	3.63478e-08	-0.620283	-0.669636
3213148	chr7:3213148:C:T	1.08494e-07	-1.75991e-10	-0.19636
3213234	chr7:3213234:A:C	3.54434e-08	-1.75991e-10	-1.31512
3213314	chr7:3213314:G:A	4.94292e-08	-0.701371	-0.281141
3213317	chr7:3213317:C:T	1.18008e-07	-1.75991e-10	-0.112304
3213557	chr7:3213557:C:T	2.45908e-08	-1.68068	-3.49551e-10
3213621	chr7:3213621:C:T	1.42281e-08	-1.54218	-0.685659
3213685	chr7:3213685:G:A	3.70491e-08	-1.75991e-10	-1.27081
3213785	chr7:3213785:A:G	6.36943e-09	-1.68705	-1.34449
3213859	chr7:3213859:C:T	3.1304e-08	-1.43931	-3.49551e-10
3214012	chr7:3214012:T:A	1.3422e-07	1.1503	-1.13387
3214055	chr7:3214055:A:C	3.56536e-08	-1.75991e-10	-1.3092
3214218	chr7:3214218:C:T	1.17628e-08	-1.352	-1.06611
3214225	chr7:3214225:C:G	3.1269e-08	-1.44043	-3.49551e-10
3214405	chr7:3214405:G:C	2.48133e-08	-1.67167	-3.49551e-10
3214626	chr7:3214626:C:T	1.11482e-07	0.798062	-0.967255
3214735	chr7:3214735:T:C	2.72473e-07	1.71142	-0.986937
3215144	chr7:3215144:T:C	3.33805e-08	-1.37508	-3.49551e-10
3215193	chr7:3215193:C:T	3.43164e-08	-1.75991e-10	-1.34743
3215216	chr7:3215216:G:A	3.41536e-08	-1.75991e-10	-1.35219
3215337	chr7:3215337:A:T	1.08194e-07	-1.75991e-10	-0.199127
3215367	chr7:3215367:A:G	6.28389e-08	0.408676	-1.15115
3215710	chr7:3215710:C:T	3.45205e-08	-1.75991e-10	-1.3415
3215934	chr7:3215934:A:G	3.45197e-08	-1.75991e-10	-1.34152
3215994	chr7:3215994:T:C	4.6025e-08	0.137583	-1.19145
3216152	chr7:3216152:A:G	3.43207e-08	-1.75991e-10	-1.3473
3216207	chr7:3216207:A:G	3.4317e-08	-1.75991e-10	-1.34741
3216737	chr7:3216737:C:T	3.43835e-08	-1.75991e-10	-1.34548
3216778	chr7:3216778:T:C	3.65742e-07	1.73497	-0.716098
3216956	chr7:3216956:A:G	2.47526e-08	-1.67412	-3.49551e-10
3217062	chr7:3217062:C:G	3.68598e-07	1.85843	-0.83178
3217154	chr7:3217154:A:C	2.38556e-08	-1.71104	-3.49551e-10
3217341	chr7:3217341:A:G	1.01596e-08	-1.46051	-1.10412
3217886	chr7:3217886:C:T	1.56924e-08	-1.57733	-0.552551
3217922	chr7:3217922:A:G	7.26105e-09	-1.67663	-1.2239
3217964	chr7:3217964:C:G	1.05475e-07	-1.75991e-10	-0.22458
3217990	chr7:3217990:C:A	3.02035e-07	1.66937	-0.841877
3218048	chr7:3218048:C:T	7.77781e-09	-1.49803	-1.33375
3218062	chr7:3218062:G:A	1.17627e-08	-1.43925	-0.978867
3218104	chr7:3218104:C:T	1.43799e-08	-1.42658	-0.790643
3218252	chr7:3218252:G:C	9.7539e-08	-1.75991e-10	-0.302801
3218300	chr7:3218300:A:T	1.35773e-07	-1.75991e-10	0.0279324
3218354	chr7:3218354:A:G	5.49262e-08	-0.617307	-0.259755
3218844	chr7:3218844:T:C	1.09213e-07	-1.75991e-10	-0.189754
3218856	chr7:3218856:T:A	1.18452e-08	-1.12893	-1.2822
3218874	chr7:3218874:T:G	8.51455e-09	-1.69022	-1.05106
3218921	chr7:3218921:A:G	1.4131e-08	-1.5635	-0.671184
3219007	chr7:3219007:G:A	1.37251e-08	-1.60678	-0.657053
3219248	chr7:3219248:C:T	3.98011e-08	-1.75991e-10	-1.19916
3219456	chr7:3219456:A:G	1.34935e-08	-1.58813	-0.692708
3219548	chr7:3219548:A:C	3.54828e-08	-1.75991e-10	-1.31401
3219663	chr7:3219663:A:G	4.55051e-08	-1.06523	-3.49551e-10
3219941	chr7:3219941:G:C	3.62137e-08	-1.75991e-10	-1.29362
3219978	chr7:3219978:AAATT:A	7.48933e-08	0.488797	-1.05579
3220882	chr7:3220882:A:G	9.27562e-08	-1.75991e-10	-0.353079
3220964	chr7:3220964:C:G	8.08133e-09	-1.70394	-1.08956
3220976	chr7:3220976:T:G	3.48309e-08	-1.75991e-10	-1.33255
3221216	chr7:3221216:A:G	8.93476e-08	-1.75991e-10	-0.390518
3221802	chr7:3221802:T:A	5.055e-08	-1.75991e-10	-0.96009
3221811	chr7:3221811:G:A	2.83118e-07	1.51965	-0.756844
3222017	chr7:3222017:A:G	3.61204e-08	-1.75991e-10	-1.2962
3222127	chr7:3222127:T:G	1.95402e-07	1.73478	-1.34277
3222136	chr7:3222136:C:A	1.13587e-07	0.955608	-1.10609
3222325	chr7:3222325:C:T	1.66383e-07	1.56071	-1.32948
3222368	chr7:3222368:T:A	1.70087e-07	1.58093	-1.32767
3222407	chr7:3222407:C:T	1.5858e-07	1.52816	-1.34496
3222446	chr7:3222446:G:A	1.31552e-07	1.34277	-1.34642
3222470	chr7:3222470:A:T	1.15066e-07	-1.75991e-10	-0.137551
3222482	chr7:3222482:A:G	1.0694e-08	-1.43	-1.08337
3222532	chr7:3222532:G:A	2.40181e-08	-1.70425	-3.49551e-10
3222649	chr7:3222649:T:G	2.4267e-08	-1.69394	-3.49551e-10
3222744	chr7:3222744:G:C	3.72276e-07	-1.75991e-10	1.03658
3223197	chr7:3223197:T:C	9.61152e-08	-1.75991e-10	-0.317505
3223229	chr7:3223229:A:C	2.4239e-07	1.52849	-0.921
3223627	chr7:3223627:C:T	3.41588e-08	-1.75991e-10	-1.35203
3223675	chr7:3223675:C:T	4.0397e-08	-1.1843	-3.49551e-10
3223906	chr7:3223906:AGG:A	3.41538e-08	-1.75991e-10	-1.35218
3224215	chr7:3224215:ATAT:A	9.97203e-09	-1.23098	-1.35229
3224330	chr7:3224330:A:G	3.54233e-08	-1.75991e-10	-1.31568
3225123	chr7:3225123:T:A	9.62011e-08	-1.75991e-10	-0.316612
3225246	chr7:3225246:G:T	2.08508e-07	1.42704	-0.97011
3225555	chr7:3225555:T:A	9.7936e-08	-0.298738	-3.49551e-10
3226264	chr7:3226264:C:T	3.41964e-08	-1.75991e-10	-1.35093
3226674	chr7:3226674:G:C	5.85131e-08	0.399541	-1.21334
3227089	chr7:3227089:C:T	7.15443e-08	0.6215	-1.23424
3227128	chr7:3227128:G:A	3.10971e-08	-1.44594	-3.49551e-10
3227845	chr7:3227845:T:C	5.83409e-08	-1.75991e-10	-0.816749
3228042	chr7:3228042:T:A	1.02123e-07	-1.75991e-10	-0.256877
3228612	chr7:3228612:C:G	1.02375e-07	-1.75991e-10	-0.254412
3229705	chr7:3229705:A:C	3.92454e-08	-1.75991e-10	-1.21322
3229724	chr7:3229724:T:A	4.12732e-07	-1.75991e-10	1.13975
3229898	chr7:3229898:A:C	1.39468e-08	-1.53508	-0.712721
3230927	chr7:3230927:G:C	4.25108e-08	-0.292779	-0.840517
3231005	chr7:3231005:G:A	4.1698e-08	-1.75991e-10	-1.1526
3231138	chr7:3231138:CTGG:C	2.50564e-08	-1.66192	-3.49551e-10
3231146	chr7:3231146:A:ATTACAG	2.46207e-08	-1.67947	-3.49551e-10
3231195	chr7:3231195:T:C	5.09118e-08	-0.952959	-3.49551e-10
3231263	chr7:3231263:G:A	2.36e-08	-0.660068	-1.06174
3231343	chr7:3231343:C:T	2.42272e-08	-1.69558	-3.49551e-10
3231682	chr7:3231682:C:T	1.21478e-08	-1.04117	-1.34474
3231710	chr7:3231710:TG:T	2.02934e-08	-1.23266	-0.640095
3231735	chr7:3231735:G:GTC	2.71436e-07	1.70608	-0.985412
3231890	chr7:3231890:G:C	3.95224e-08	-1.75991e-10	-1.20619
3232366	chr7:3232366:T:C	3.67939e-08	-0.518143	-0.759578
3232424	chr7:3232424:G:A	2.93109e-08	-0.904557	-0.600534
3232491	chr7:3232491:G:T	3.41583e-08	-1.75991e-10	-1.35205
3232894	chr7:3232894:G:A	5.94121e-09	-1.78078	-1.32036
3233265	chr7:3233265:G:C	1.14449e-08	-1.14331	-1.30219
3233808	chr7:3233808:C:T	4.48136e-08	-1.75991e-10	-1.08054
3233812	chr7:3233812:G:A	2.74902e-08	-1.56922	-3.49551e-10
3234533	chr7:3234533:C:T	9.2039e-08	-0.360841	-3.49551e-10
3234534	chr7:3234534:A:G	6.4672e-09	-1.6772	-1.33911
3234960	chr7:3234960:G:A	3.01058e-08	-1.47834	-3.49551e-10
3235570	chr7:3235570:G:A	7.82313e-08	-0.0609554	-0.462428
3235891	chr7:3235891:T:C	7.3202e-09	-1.67496	-1.21745
3236014	chr7:3236014:C:T	4.12361e-08	-1.75991e-10	-1.16374
3236152	chr7:3236152:G:A	2.20878e-08	-1.78803	-3.49551e-10
3236548	chr7:3236548:A:C	5.9215e-09	-1.76107	-1.3434
3236636	chr7:3236636:T:C	7.96267e-09	-1.76519	-1.0431
3236649	chr7:3236649:C:A	9.2369e-08	-0.357261	-3.49551e-10
3236882	chr7:3236882:G:A	2.23991e-08	-1.77403	-3.49551e-10
3237387	chr7:3237387:A:G	3.20046e-08	-1.41717	-3.49551e-10
3237576	chr7:3237576:A:G	6.90916e-09	-1.78272	-1.16749
3237578	chr7:3237578:ATG:A	7.07296e-09	-1.78074	-1.14604
3237585	chr7:3237585:TACATG:T	7.07047e-09	-1.77917	-1.14796
3238010	chr7:3238010:G:C	9.66762e-09	-1.72458	-0.889691
3238077	chr7:3238077:C:T	8.41777e-08	-1.75991e-10	-0.450122
3238093	chr7:3238093:T:C	7.80818e-08	-1.75991e-10	-0.525296
3238325	chr7:3238325:T:C	9.23126e-09	-1.46723	-1.19322
3238333	chr7:3238333:A:G	6.44439e-09	-1.78465	-1.23519
3238545	chr7:3238545:T:C	6.69055e-09	-1.77604	-1.20631
3238601	chr7:3238601:G:T	9.24196e-08	-0.356714	-3.49551e-10
3238647	chr7:3238647:C:G	6.92555e-09	-1.78068	-1.16715
3239127	chr7:3239127:A:G	6.7686e-09	-1.76939	-1.20137
3239725	chr7:3239725:C:A	1.09462e-07	-0.187472	-3.49551e-10
3239823	chr7:3239823:T:C	9.93759e-09	-1.69425	-0.89248
3239830	chr7:3239830:G:A	5.1868e-08	-1.75991e-10	-0.934352
3239850	chr7:3239850:G:A	6.70728e-09	-1.64591	-1.33395
3239878	chr7:3239878:G:A	1.09974e-08	-1.50569	-0.979711
3239896	chr7:3239896:T:C	9.15818e-08	-0.36582	-3.49551e-10
3239933	chr7:3239933:C:T	7.29075e-09	-1.73474	-1.16171
3240669	chr7:3240669:A:G	5.89258e-09	-1.75703	-1.35233
3240728	chr7:3240728:A:G	7.56944e-09	-1.75489	-1.10404
3240943	chr7:3240943:C:T	6.17849e-08	-0.759394	-3.49551e-10
3241017	chr7:3241017:A:G	6.45887e-08	-0.346532	-0.368482
3241334	chr7:3241334:A:C	2.20883e-08	-1.78801	-3.49551e-10
3241382	chr7:3241382:G:A	3.97837e-08	-1.75991e-10	-1.19959
3241848	chr7:3241848:G:A	6.81406e-09	-1.61172	-1.35235
3241866	chr7:3241866:T:C	1.97824e-08	-0.733456	-1.1648
3241917	chr7:3241917:A:G	5.26375e-08	-0.919624	-3.49551e-10
3242045	chr7:3242045:G:A	6.41456e-09	-1.67258	-1.3519
3242194	chr7:3242194:T:C	5.82455e-09	-1.78027	-1.3407
3242201	chr7:3242201:G:T	7.35166e-09	-1.55039	-1.33773
3242256	chr7:3242256:G:A	2.29909e-08	-1.74796	-3.49551e-10
3242312	chr7:3242312:C:G	5.79227e-09	-1.77523	-1.3513
3242440	chr7:3242440:A:C	3.60571e-08	-1.75991e-10	-1.29795
3242657	chr7:3242657:C:T	4.23717e-08	-1.75991e-10	-1.13657
3242690	chr7:3242690:C:T	6.10315e-08	-1.75991e-10	-0.771663
3242752	chr7:3242752:C:T	8.90714e-09	-1.73611	-0.96009
3242828	chr7:3242828:G:A	7.00101e-09	-1.78758	-1.14942
3242847	chr7:3242847:C:A	8.46643e-08	-1.75991e-10	-0.444358
3242894	chr7:3242894:G:A	8.94104e-08	-1.75991e-10	-0.389816
3243200	chr7:3243200:T:C	6.81815e-09	-1.62382	-1.33965
3243451	chr7:3243451:T:C	4.98763e-08	-1.75991e-10	-0.973507
3243685	chr7:3243685:C:G	3.86792e-08	-1.75991e-10	-1.22775
3243809	chr7:3243809:G:T	2.33045e-08	-1.73441	-3.49551e-10
3243932	chr7:3243932:T:C	8.48988e-08	-1.75991e-10	-0.441593
3244000	chr7:3244000:A:G	7.01088e-09	-1.69185	-1.24374
3244049	chr7:3244049:A:G	4.45129e-08	-1.08727	-3.49551e-10
3244506	chr7:3244506:T:C	1.00743e-08	-1.23394	-1.33912
3244651	chr7:3244651:T:C	4.37113e-07	-1.75991e-10	1.19714
3244891	chr7:3244891:A:G	1.07745e-08	-1.26152	-1.24435
3244920	chr7:3244920:A:G	8.62899e-09	-1.49391	-1.23401
3245084	chr7:3245084:A:G	3.97744e-08	-1.75991e-10	-1.19983
3245410	chr7:3245410:C:A	7.4681e-09	-1.5719	-1.30051
3245630	chr7:3245630:A:G	8.82567e-09	-1.40146	-1.30393
3245653	chr7:3245653:C:T	4.44189e-08	-1.75991e-10	-1.08939
3245672	chr7:3245672:C:T	5.26869e-08	-1.75991e-10	-0.918686
3245801	chr7:3245801:G:A	8.78153e-09	-1.41386	-1.29654
3245812	chr7:3245812:G:A	1.01191e-08	-1.55572	-1.01291
3246466	chr7:3246466:C:T	6.45346e-09	-1.67878	-1.33965
3247385	chr7:3247385:T:C	8.26925e-08	-1.75991e-10	-0.467925
3247509	chr7:3247509:T:C	7.8706e-09	-1.50306	-1.31686
3247568	chr7:3247568:C:T	9.68947e-09	-1.33009	-1.28193
3247618	chr7:3247618:G:A	8.21312e-08	-1.75991e-10	-0.474735
3247636	chr7:3247636:G:A	3.43736e-08	-1.75991e-10	-1.34576
3247927	chr7:3247927:G:C	4.05459e-08	-1.75991e-10	-1.18062
3247991	chr7:3247991:G:A	7.24114e-08	-1.75991e-10	-0.600689
3248254	chr7:3248254:T:C	9.11576e-09	-1.75127	-0.921782
3248431	chr7:3248431:AC:A	5.75453e-08	-1.75991e-10	-0.83048
3248839	chr7:3248839:A:G	8.05161e-09	-1.4562	-1.34098
3248950	chr7:3248950:A:G	9.10945e-09	-1.32153	-1.35221
3248998	chr7:3248998:G:T	6.5504e-09	-1.716	-1.28753
3249285	chr7:3249285:C:T	6.21639e-09	-1.75382	-1.30204
3249375	chr7:3249375:A:C	3.41448e-08	-1.75991e-10	-1.35244
3249811	chr7:3249811:A:C	3.8127e-08	-1.75991e-10	-1.24213
3250253	chr7:3250253:T:A	7.43074e-09	-1.75946	-1.11796
3250393	chr7:3250393:T:G	4.18488e-08	-1.75991e-10	-1.14899
3250547	chr7:3250547:T:C	7.74775e-09	-1.75871	-1.07694
3250618	chr7:3250618:T:C	1.61962e-08	-1.20808	-0.890194
3250642	chr7:3250642:G:A	6.11286e-09	-1.75724	-1.31542
3250975	chr7:3250975:G:A	3.43319e-08	-1.75991e-10	-1.34698
3251362	chr7:3251362:C:A	7.72931e-08	-1.75991e-10	-0.535448
3251547	chr7:3251547:A:C	3.85961e-08	-1.75991e-10	-1.2299
3251548	chr7:3251548:G:C	3.92399e-08	-1.75991e-10	-1.21336
3251557	chr7:3251557:A:G	5.93495e-09	-1.76814	-1.33405
3251562	chr7:3251562:C:T	9.50236e-09	-1.34743	-1.28409
3251964	chr7:3251964:G:A	6.92064e-09	-1.71878	-1.22976
3252117	chr7:3252117:C:T	9.11858e-08	-1.75991e-10	-0.370154
3252144	chr7:3252144:T:G	4.00169e-08	-1.19375	-3.49551e-10
3252238	chr7:3252238:C:G	4.0009e-08	-1.75991e-10	-1.19395
3252383	chr7:3252383:A:G	2.27228e-08	-1.75969	-3.49551e-10
3252519	chr7:3252519:G:A	5.79108e-09	-1.78093	-1.3458
3252530	chr7:3252530:G:A	1.30083e-07	-1.75991e-10	-0.0148828
3252615	chr7:3252615:G:T	3.84701e-08	-1.23317	-3.49551e-10
3252704	chr7:3252704:A:T	4.634e-08	-1.75991e-10	-1.04705
3252833	chr7:3252833:A:C	2.45948e-08	-1.68052	-3.49551e-10
3252878	chr7:3252878:C:T	7.10788e-09	-1.7173	-1.20455
3253353	chr7:3253353:T:C	1.90413e-08	-0.783194	-1.15325
3253480	chr7:3253480:T:C	7.85056e-08	-1.75991e-10	-0.519882
3253917	chr7:3253917:T:G	4.34871e-08	-1.75991e-10	-1.11059
3254037	chr7:3254037:C:T	3.41786e-08	-1.75991e-10	-1.35145
3254542	chr7:3254542:C:T	4.9893e-08	-1.75991e-10	-0.973171
3254666	chr7:3254666:G:A	1.57065e-08	-0.793058	-1.33592
3254874	chr7:3254874:T:G	1.10592e-07	-1.75991e-10	-0.177209
3255011	chr7:3255011:T:A	3.78591e-08	-1.75991e-10	-1.24918
3255046	chr7:3255046:C:T	2.77037e-08	-0.606762	-0.954723
3255144	chr7:3255144:C:T	3.77948e-08	-1.75991e-10	-1.25088
3255317	chr7:3255317:A:G	3.78263e-08	-1.75991e-10	-1.25005
3255597	chr7:3255597:A:C	1.17009e-06	0.274998	1.90678
3255615	chr7:3255615:A:G	3.5582e-08	-1.75991e-10	-1.31121
3255629	chr7:3255629:C:T	5.24701e-08	-1.75991e-10	-0.922808
3255752	chr7:3255752:A:T	5.86049e-09	-1.78484	-1.32998
3255827	chr7:3255827:T:A	4.07216e-08	-1.75991e-10	-1.1763
3255883	chr7:3255883:T:C	3.69631e-08	-1.12543	-0.147704
3255964	chr7:3255964:A:T	7.43845e-08	-1.1031	0.529296
3255992	chr7:3255992:T:A	3.84233e-08	-1.75991e-10	-1.23439
3256169	chr7:3256169:G:A	5.89576e-09	-1.76921	-1.33961
3256428	chr7:3256428:C:G	5.75168e-09	-1.78426	-1.3493
3256500	chr7:3256500:T:A	5.9662e-09	-1.7528	-1.34414
3256558	chr7:3256558:A:C	4.08894e-08	-1.75991e-10	-1.17218
3256566	chr7:3256566:G:A	5.96396e-09	-1.78785	-1.30946
3256624	chr7:3256624:G:A	3.52998e-08	-1.75991e-10	-1.31918
3256637	chr7:3256637:G:T	3.7869e-08	-1.75991e-10	-1.24892
3257407	chr7:3257407:A:G	6.16027e-09	-1.74656	-1.31837
3257727	chr7:3257727:G:A	4.2361e-08	-1.75991e-10	-1.13682
3257890	chr7:3257890:A:G	9.17915e-08	-1.75991e-10	-0.363533
3258529	chr7:3258529:C:T	3.78163e-08	-1.75991e-10	-1.25031
3258598	chr7:3258598:A:C	3.90537e-08	-1.75991e-10	-1.21812
3258776	chr7:3258776:C:T	5.70284e-08	-1.75991e-10	-0.839504
3258884	chr7:3258884:A:C	2.61516e-08	-1.66953	0.0503878
3258937	chr7:3258937:T:C	4.47475e-08	-1.75991e-10	-1.08202
3258949	chr7:3258949:G:A	3.78043e-08	-1.75991e-10	-1.25063
3259035	chr7:3259035:T:G	4.5599e-08	-1.23139	0.168219
3259131	chr7:3259131:C:T	3.78043e-08	-1.75991e-10	-1.25063
3259144	chr7:3259144:C:A	4.16966e-08	-1.75991e-10	-1.15263
3259300	chr7:3259300:C:A	3.51246e-08	-1.75991e-10	-1.32415
3259389	chr7:3259389:A:T	3.49906e-08	-1.21798	-0.109992
3259588	chr7:3259588:A:C	8.58875e-08	-1.75991e-10	-0.430014
3259716	chr7:3259716:A:G	8.44743e-09	-1.78287	-0.966322
3259727	chr7:3259727:T:C	5.71926e-09	-1.78744	-1.35178
3259744	chr7:3259744:T:A	3.78269e-08	-1.75991e-10	-1.25003
3259768	chr7:3259768:G:A	3.78021e-08	-1.75991e-10	-1.25069
3259970	chr7:3259970:T:A	3.78279e-08	-1.75991e-10	-1.25001
3260447	chr7:3260447:C:T	1.03035e-07	-1.75991e-10	-0.247982
3260921	chr7:3260921:C:T	3.65149e-08	-1.75991e-10	-1.28533
3261478	chr7:3261478:G:A	4.55564e-08	-1.75991e-10	-1.0641
3261772	chr7:3261772:G:A	1.40802e-07	-1.75991e-10	0.064303
3261813	chr7:3261813:C:T	2.81707e-07	-1.75991e-10	0.757814
3262012	chr7:3262012:T:C	3.17716e-06	0.313351	2.86734
3262060	chr7:3262060:C:G	3.4148e-06	0.418032	2.83479
3262179	chr7:3262179:A:T	1.0789e-08	-1.16622	-1.33831
3262495	chr7:3262495:A:G	3.49409e-08	-1.20876	-0.120633
3262541	chr7:3262541:G:C	9.90122e-08	-1.75991e-10	-0.287809
3262741	chr7:3262741:C:T	5.69514e-08	-1.75991e-10	-0.840855
3263067	chr7:3263067:T:C	6.94884e-09	-1.78645	-1.15802
3263084	chr7:3263084:T:C	6.30369e-09	-1.77907	-1.26284
3263411	chr7:3263411:CAG:C	3.26789e-08	-1.38196	-0.0143589
3263431	chr7:3263431:C:T	3.18943e-08	-1.23604	-0.184589
3263537	chr7:3263537:C:T	3.87804e-08	-1.75991e-10	-1.22514
3263744	chr7:3263744:AT:A	4.56808e-08	-1.75991e-10	-1.06137
3263745	chr7:3263745:T:C	1.27793e-08	-1.33672	-0.998507
3263995	chr7:3263995:G:A	3.23124e-08	-1.24898	-0.158625
3264103	chr7:3264103:A:G	1.41405e-08	-1.33433	-0.899681
3264193	chr7:3264193:C:T	4.91155e-08	-1.75991e-10	-0.988878
3264515	chr7:3264515:C:T	4.65982e-08	-1.75991e-10	-1.04149
3264731	chr7:3264731:T:C	3.59961e-08	-1.32298	0.0233412
3265056	chr7:3265056:C:G	3.59053e-08	-1.75991e-10	-1.30217
3265222	chr7:3265222:T:C	2.63274e-08	-1.68621	0.0737649
3265337	chr7:3265337:A:G	2.68624e-08	-1.59233	-3.49551e-10
3265372	chr7:3265372:T:C	1.9109e-08	-1.30249	-0.630406
3265457	chr7:3265457:G:A	2.53018e-08	-1.68826	0.0360862
3265480	chr7:3265480:T:C	9.24668e-08	-1.75991e-10	-0.356203
3265735	chr7:3265735:C:G	1.94471e-08	-1.27377	-0.64158
3265841	chr7:3265841:G:A	3.74464e-08	-1.75991e-10	-1.26014
3266407	chr7:3266407:G:T	5.24163e-08	-1.75991e-10	-0.923834
3266463	chr7:3266463:GGGT:G	4.97795e-08	-1.75991e-10	-0.97545
3266483	chr7:3266483:G:C	3.20145e-08	-0.0972955	-1.31957
3266485	chr7:3266485:G:T	5.39852e-08	-0.894343	-3.49551e-10
3266625	chr7:3266625:T:C	3.42265e-08	-1.75991e-10	-1.35005
3267076	chr7:3267076:C:G	1.46282e-08	-1.75553	-0.444574
3267419	chr7:3267419:T:C	1.33538e-08	-1.51258	-0.77867
3267763	chr7:3267763:C:A	3.4992e-08	-1.75991e-10	-1.32793
3267793	chr7:3267793:T:C	4.58291e-08	-1.75991e-10	-1.05813
3268229	chr7:3268229:T:C	1.47977e-08	-0.848962	-1.33962
3268290	chr7:3268290:A:G	1.49571e-08	-1.43412	-0.74375
3268563	chr7:3268563:C:T	6.2354e-09	-1.77218	-1.28063
3268666	chr7:3268666:T:C	6.18733e-08	-1.75991e-10	-0.757965
3268719	chr7:3268719:C:T	7.53028e-09	-1.78536	-1.07876
3268731	chr7:3268731:A:G	1.04613e-08	-1.56998	-0.965387
3269078	chr7:3269078:C:T	3.73171e-08	-1.75991e-10	-1.2636
3269723	chr7:3269723:A:G	3.50922e-08	-1.75991e-10	-1.32507
3270030	chr7:3270030:T:C	3.7543e-08	-1.75991e-10	-1.25757
3270606	chr7:3270606:A:G	3.78496e-08	-1.75991e-10	-1.24943
3270864	chr7:3270864:G:T	3.6654e-08	-1.75991e-10	-1.28153
3271373	chr7:3271373:G:C	2.26459e-08	-1.76307	-3.49551e-10
3271564	chr7:3271564:T:C	1.14704e-08	-1.10683	-1.33645
3271855	chr7:3271855:A:G	1.17763e-08	-1.48732	-0.929646
3271896	chr7:3271896:T:A	1.18067e-08	-1.48751	-0.926875
3272413	chr7:3272413:G:C	6.51032e-08	-1.75991e-10	-0.70708
3273050	chr7:3273050:C:T	3.6866e-08	-1.75991e-10	-1.27576
3273284	chr7:3273284:G:T	2.35133e-08	-1.72549	-3.49551e-10
3273431	chr7:3273431:G:T	6.81664e-08	-1.75991e-10	-0.661101
3273593	chr7:3273593:C:A	7.9134e-09	-1.64753	-1.16696
3273694	chr7:3273694:A:G	1.95397e-08	-0.709362	-1.20124
3273709	chr7:3273709:G:A	3.11727e-08	-1.44351	-3.49551e-10
3274538	chr7:3274538:C:T	4.36762e-08	-1.75991e-10	-1.10625
3274552	chr7:3274552:C:T	6.97236e-09	-1.59249	-1.34861
```
