## Supplementary material for "Characterization of shared and ancestry-specific signals driving complex traits using multi-ancestry fine-mapping": susiex_nc2.cs80.snp

```
BP	SNP	PIP(CS1)	LogBF(CS1,Pop1)	LogBF(CS1,Pop2)
2274952	chr7:2274952:C:G	2.58521e-07	0.491769	-3.49551e-10
2274992	chr7:2274992:TC:T	1.00514e-08	-1.5045	-1.25099
2275017	chr7:2275017:G:A	3.23892e-08	-0.568709	-1.01668
2275373	chr7:2275373:G:C	8.63299e-09	-1.73706	-1.17056
2275421	chr7:2275421:C:T	7.47856e-09	-1.7853	-1.26586
2275470	chr7:2275470:C:T	2.8571e-08	-0.614016	-1.0968
2275689	chr7:2275689:G:A	4.78084e-08	0.12215	-1.31816
2275765	chr7:2275765:G:A	1.61577e-08	-1.31849	-0.962319
2275954	chr7:2275954:C:T	4.51756e-08	-1.25265	-3.49551e-10
2276163	chr7:2276163:G:C	4.97481e-08	-0.718802	-0.437436
2276204	chr7:2276204:G:A	4.31543e-08	-1.75991e-10	-1.29843
2276267	chr7:2276267:G:A	4.46695e-08	-1.75991e-10	-1.26392
2276315	chr7:2276315:C:T	6.47201e-08	-0.475829	-0.417308
2276886	chr7:2276886:AGT:A	6.61029e-08	-0.467583	-0.404414
2276942	chr7:2276942:C:G	5.60098e-08	-1.75991e-10	-1.03768
2277794	chr7:2277794:A:G	3.66543e-08	-0.219504	-1.24218
2278055	chr7:2278055:T:C	4.15306e-08	-1.75991e-10	-1.33678
2278599	chr7:2278599:C:T	4.12986e-08	-1.75991e-10	-1.34238
2279494	chr7:2279494:G:A	3.51515e-08	-0.154534	-1.34901
2279612	chr7:2279612:G:A	4.28363e-08	-1.75991e-10	-1.30582
2279697	chr7:2279697:G:A	4.51121e-08	-1.75991e-10	-1.25406
2279951	chr7:2279951:C:T	4.15251e-08	-1.75991e-10	-1.33691
2280116	chr7:2280116:A:G	4.59559e-08	-1.75991e-10	-1.23553
2280220	chr7:2280220:G:A	4.22855e-08	-1.75991e-10	-1.31877
2280723	chr7:2280723:C:T	4.29793e-08	-1.75991e-10	-1.30249
2281547	chr7:2281547:A:G	5.42665e-08	0.162849	-1.23215
2281612	chr7:2281612:A:G	1.06058e-08	-1.37135	-1.33046
2281838	chr7:2281838:T:C	4.11883e-08	-1.75991e-10	-1.34505
2281925	chr7:2281925:C:A	4.47993e-08	-1.75991e-10	-1.26102
2282413	chr7:2282413:C:T	4.35408e-08	-1.75991e-10	-1.28951
2282441	chr7:2282441:A:T	2.84746e-07	0.588388	-3.49551e-10
2282469	chr7:2282469:A:G	4.89916e-08	-1.17156	-3.49551e-10
2282495	chr7:2282495:T:G	4.25562e-08	-1.75991e-10	-1.31238
2282521	chr7:2282521:A:G	5.83065e-08	-1.75991e-10	-0.997496
2282703	chr7:2282703:G:A	3.45908e-08	-0.170216	-1.3494
2282768	chr7:2282768:G:A	3.2296e-08	-0.249053	-1.33921
2282978	chr7:2282978:G:A	5.89144e-08	-1.75991e-10	-0.987123
2282982	chr7:2282982:G:A	1.19677e-08	-1.24714	-1.33386
2282992	chr7:2282992:A:G	3.38946e-08	-0.255076	-1.28488
2282993	chr7:2282993:A:C	3.37817e-08	-0.253143	-1.29015
2283028	chr7:2283028:G:A	6.02374e-08	0.385876	-1.35079
2283037	chr7:2283037:T:C	3.56981e-08	-0.148441	-1.33967
2283088	chr7:2283088:T:G	4.25399e-08	-1.31277	-3.49551e-10
2283104	chr7:2283104:A:G	4.24182e-08	-1.31563	-3.49551e-10
2283106	chr7:2283106:A:G	4.23515e-08	-1.3172	-3.49551e-10
2283157	chr7:2283157:G:A	5.1372e-08	-1.75991e-10	-1.12412
2283254	chr7:2283254:G:A	4.28055e-08	-1.30654	-3.49551e-10
2283308	chr7:2283308:T:C	1.40202e-08	-1.78299	-0.639721
2283339	chr7:2283339:A:C	6.00114e-08	-1.75991e-10	-0.968675
2283384	chr7:2283384:C:G	9.04152e-09	-1.76045	-1.10093
2283411	chr7:2283411:C:T	2.95068e-08	-1.67859	-3.49551e-10
2283602	chr7:2283602:G:A	4.35432e-08	-1.75991e-10	-1.28946
2283638	chr7:2283638:G:A	1.71767e-07	0.0829287	-3.49551e-10
2283758	chr7:2283758:G:A	4.05166e-08	-1.3615	-3.49551e-10
2283814	chr7:2283814:G:T	4.81924e-08	-1.75991e-10	-1.18801
2283853	chr7:2283853:T:C	6.69224e-08	-0.551121	-0.308555
2283951	chr7:2283951:A:G	4.15351e-08	-1.75991e-10	-1.33667
2284044	chr7:2284044:C:T	4.09519e-08	-1.75991e-10	-1.35081
2284121	chr7:2284121:G:T	2.17817e-08	-0.820458	-1.16168
2284344	chr7:2284344:C:T	4.6757e-08	-1.75991e-10	-1.21824
2284345	chr7:2284345:G:A	4.53225e-08	-1.75991e-10	-1.24941
2284607	chr7:2284607:C:T	4.18392e-08	-1.32937	-3.49551e-10
2284637	chr7:2284637:C:G	4.39403e-08	-1.75991e-10	-1.28038
2284647	chr7:2284647:G:A	5.79475e-08	-1.75991e-10	-1.00367
2284709	chr7:2284709:C:T	4.22899e-08	-1.75991e-10	-1.31866
2284746	chr7:2284746:G:A	2.81549e-08	-0.87727	-0.84822
2284953	chr7:2284953:T:C	5.25617e-08	-1.75991e-10	-1.10122
2285001	chr7:2285001:A:G	6.89375e-08	-1.75991e-10	-0.830009
2285023	chr7:2285023:T:C	6.7562e-08	-1.75991e-10	-0.850164
2285030	chr7:2285030:A:G	7.79767e-09	-1.67324	-1.33615
2285113	chr7:2285113:G:A	2.93503e-07	0.278732	0.339946
2285144	chr7:2285144:A:G	4.20295e-08	-1.75991e-10	-1.32484
2285147	chr7:2285147:A:G	4.32208e-08	-1.75991e-10	-1.29689
2285148	chr7:2285148:G:C	2.81691e-07	0.8422	-0.264599
2285415	chr7:2285415:C:A	4.58653e-08	-1.75991e-10	-1.2375
2285514	chr7:2285514:C:T	1.29362e-08	-1.18017	-1.32301
2285597	chr7:2285597:T:C	4.69531e-08	-1.75991e-10	-1.21406
2286478	chr7:2286478:T:C	5.48092e-08	-1.75991e-10	-1.05935
2286524	chr7:2286524:T:A	1.30741e-07	0.512159	-0.702152
2286528	chr7:2286528:T:A	1.36795e-07	0.535928	-0.680656
2286567	chr7:2286567:G:A	4.0924e-08	-1.75991e-10	-1.35149
2286580	chr7:2286580:C:T	5.48482e-08	-1.75991e-10	-1.05864
2286651	chr7:2286651:C:T	1.33402e-07	0.206124	-0.375968
2286680	chr7:2286680:G:A	4.11687e-08	-1.75991e-10	-1.34553
2287181	chr7:2287181:C:T	1.50978e-07	0.479445	-0.525521
2287246	chr7:2287246:ACT:A	1.53565e-07	0.516055	-0.545138
2287500	chr7:2287500:A:G	5.47063e-08	-1.75991e-10	-1.06123
2287787	chr7:2287787:A:C	5.48163e-08	-1.75991e-10	-1.05922
2287923	chr7:2287923:G:A	2.65777e-08	-1.78314	-3.49551e-10
2288084	chr7:2288084:C:T	4.26362e-08	-1.75991e-10	-1.31051
2288660	chr7:2288660:A:G	8.30007e-08	-0.64436	-3.49551e-10
2288989	chr7:2288989:A:G	4.45549e-08	-1.75991e-10	-1.26649
2289079	chr7:2289079:G:A	4.24933e-08	-1.75991e-10	-1.31386
2289251	chr7:2289251:G:A	4.09232e-08	-1.75991e-10	-1.35151
2289254	chr7:2289254:G:A	4.09887e-08	-1.75991e-10	-1.34991
2289276	chr7:2289276:G:A	4.37921e-08	-1.75991e-10	-1.28376
2289560	chr7:2289560:T:C	4.3809e-08	-1.75991e-10	-1.28337
2289699	chr7:2289699:C:T	5.16345e-08	-1.75991e-10	-1.11902
2289754	chr7:2289754:G:A	8.09016e-08	-1.75991e-10	-0.669975
2289964	chr7:2289964:G:A	9.33967e-09	-1.61887	-1.21007
2290834	chr7:2290834:C:T	1.14147e-07	-1.75991e-10	-0.325724
2290861	chr7:2290861:A:G	9.28087e-08	0.329808	-0.862477
2292092	chr7:2292092:T:C	4.08828e-08	-1.75991e-10	-1.3525
2292443	chr7:2292443:G:C	6.83673e-08	-1.75991e-10	-0.838315
2292480	chr7:2292480:C:T	4.13772e-08	-1.75991e-10	-1.34048
2293333	chr7:2293333:G:T	1.29622e-07	0.360221	-0.558807
2293422	chr7:2293422:A:G	6.64379e-08	0.109305	-0.976246
2293469	chr7:2293469:C:A	6.27944e-08	-1.75991e-10	-0.923343
2293604	chr7:2293604:G:A	4.96425e-08	-1.75991e-10	-1.15836
2293998	chr7:2293998:T:C	4.22561e-08	-1.75991e-10	-1.31946
2294309	chr7:2294309:C:T	4.57973e-08	-1.75991e-10	-1.23898
2294515	chr7:2294515:T:C	4.57105e-08	-1.75991e-10	-1.24088
2294518	chr7:2294518:G:A	6.07877e-08	-1.75991e-10	-0.955822
2294600	chr7:2294600:G:A	4.21441e-08	-1.75991e-10	-1.32212
2294693	chr7:2294693:G:A	4.95532e-08	-1.75991e-10	-1.16016
2294729	chr7:2294729:G:A	8.21569e-09	-1.61576	-1.3414
2294751	chr7:2294751:G:A	5.14383e-08	-1.12283	-3.49551e-10
2294766	chr7:2294766:G:A	9.18213e-09	-1.51298	-1.33297
2294851	chr7:2294851:T:C	4.10288e-08	-1.75991e-10	-1.34894
2295131	chr7:2295131:G:A	4.82222e-08	-1.75991e-10	-1.18739
2295353	chr7:2295353:G:A	1.05983e-08	-1.37453	-1.32799
2295378	chr7:2295378:G:A	1.33949e-07	-1.75991e-10	-0.165753
2296241	chr7:2296241:A:G	1.00667e-08	-1.44401	-1.30997
2296671	chr7:2296671:C:T	7.03739e-08	-1.75991e-10	-0.809387
2296903	chr7:2296903:C:A	4.46819e-08	-1.75991e-10	-1.26364
2297196	chr7:2297196:A:G	2.06975e-07	0.26939	-3.49551e-10
2297437	chr7:2297437:C:G	4.86893e-08	-1.75991e-10	-1.17775
2297647	chr7:2297647:G:A	2.854e-08	-0.448848	-1.26305
2297839	chr7:2297839:G:A	9.82328e-08	-0.475869	-3.49551e-10
2297968	chr7:2297968:C:T	6.7545e-08	-1.75991e-10	-0.850415
2298023	chr7:2298023:T:C	6.4625e-08	-1.75991e-10	-0.894609
2298087	chr7:2298087:C:G	5.85805e-08	-1.75991e-10	-0.992808
2298130	chr7:2298130:A:G	5.88244e-08	-1.75991e-10	-0.988652
2298172	chr7:2298172:G:A	1.05104e-08	-1.38909	-1.32175
2298319	chr7:2298319:A:G	9.10215e-09	-1.62933	-1.22537
2299309	chr7:2299309:G:A	4.748e-08	-1.75991e-10	-1.2029
2299391	chr7:2299391:G:A	4.86816e-08	-1.75991e-10	-1.17791
2299872	chr7:2299872:T:C	4.20239e-08	-1.32497	-3.49551e-10
2299973	chr7:2299973:A:C	4.2289e-08	-1.75991e-10	-1.31868
2300424	chr7:2300424:T:C	6.66786e-08	-1.75991e-10	-0.863324
2300482	chr7:2300482:A:G	7.06051e-08	0.392891	-1.199
2300663	chr7:2300663:A:C	2.72932e-08	-1.75657	-3.49551e-10
2300813	chr7:2300813:T:C	4.88088e-08	-1.75991e-10	-1.1753
2301419	chr7:2301419:G:T	4.69286e-08	-1.21458	-3.49551e-10
2301420	chr7:2301420:C:T	1.60516e-07	0.523044	-0.507862
2301516	chr7:2301516:G:A	4.95174e-08	-1.75991e-10	-1.16088
2301644	chr7:2301644:A:C	4.11935e-08	-1.75991e-10	-1.34493
2302147	chr7:2302147:T:G	1.2795e-08	-1.16328	-1.35087
2302240	chr7:2302240:T:C	4.53611e-08	-1.24855	-3.49551e-10
2302347	chr7:2302347:A:G	6.1508e-08	-0.944041	-3.49551e-10
2302391	chr7:2302391:A:C	8.13039e-08	-1.75991e-10	-0.665015
2302431	chr7:2302431:T:C	9.74704e-08	0.257438	-0.741098
2302434	chr7:2302434:T:C	9.33653e-08	0.20587	-0.732559
2302461	chr7:2302461:C:G	1.20313e-08	-1.22728	-1.34842
2302462	chr7:2302462:C:T	1.20419e-08	-1.22716	-1.34766
2302541	chr7:2302541:G:A	6.03661e-08	-1.75991e-10	-0.962782
2302579	chr7:2302579:G:A	2.71083e-08	-1.76337	-3.49551e-10
2302751	chr7:2302751:A:G	5.51726e-08	-0.0144554	-1.03829
2302910	chr7:2302910:C:T	4.11894e-08	-1.75991e-10	-1.34503
2302927	chr7:2302927:G:A	5.55487e-08	-1.75991e-10	-1.04595
2303309	chr7:2303309:C:T	4.68447e-08	-1.75991e-10	-1.21637
2303656	chr7:2303656:A:C	8.73954e-08	-0.592766	-3.49551e-10
2303664	chr7:2303664:T:C	7.79305e-08	-0.707391	-3.49551e-10
2303727	chr7:2303727:A:G	4.46392e-08	-0.325248	-0.939348
2303978	chr7:2303978:A:T	2.20642e-08	-1.14729	-0.821965
2304129	chr7:2304129:T:C	7.21685e-09	-1.76331	-1.32348
2304311	chr7:2304311:A:G	2.61224e-08	-1.16264	-0.63777
2304488	chr7:2304488:G:A	1.21315e-07	-1.75991e-10	-0.26482
2304568	chr7:2304568:C:T	3.2209e-08	-0.479733	-1.11123
2304888	chr7:2304888:C:G	5.24908e-08	-1.75991e-10	-1.10257
2304966	chr7:2304966:G:C	5.59933e-08	-1.75991e-10	-1.03798
2305048	chr7:2305048:G:A	2.55613e-08	-0.719698	-1.10243
2305213	chr7:2305213:C:T	4.24898e-08	-1.75991e-10	-1.31394
2305456	chr7:2305456:T:C	8.82307e-08	0.387776	-0.97103
2305565	chr7:2305565:T:C	4.61375e-08	-1.75991e-10	-1.23158
2306139	chr7:2306139:T:G	4.3791e-08	-1.75991e-10	-1.28378
2306480	chr7:2306480:C:T	8.77364e-08	0.586537	-1.17541
2306493	chr7:2306493:T:C	5.63839e-08	-1.75991e-10	-1.03102
2306584	chr7:2306584:C:T	2.76952e-08	-1.74195	-3.49551e-10
2306708	chr7:2306708:G:A	6.70176e-08	-1.75991e-10	-0.858254
2306739	chr7:2306739:T:G	4.09012e-08	-1.75991e-10	-1.35205
2306745	chr7:2306745:A:G	4.98933e-08	-1.75991e-10	-1.15332
2307384	chr7:2307384:G:A	4.11432e-08	-1.75991e-10	-1.34615
2307644	chr7:2307644:A:T	4.89208e-08	-1.75991e-10	-1.17301
2307798	chr7:2307798:G:A	2.05075e-08	-1.63032	-0.412098
2308118	chr7:2308118:C:T	1.21961e-08	-1.24372	-1.31838
2308219	chr7:2308219:G:C	1.03092e-08	-1.38309	-1.34708
2308229	chr7:2308229:T:C	5.58512e-08	-1.75991e-10	-1.04052
2308230	chr7:2308230:A:G	4.09615e-08	-1.75991e-10	-1.35058
2308681	chr7:2308681:A:AG	4.81014e-08	-1.75991e-10	-1.1899
2308912	chr7:2308912:C:T	9.68296e-09	-1.59232	-1.20052
2308978	chr7:2308978:G:A	5.83562e-08	-1.75991e-10	-0.996643
2309131	chr7:2309131:C:T	4.09806e-08	-1.75991e-10	-1.35011
2309255	chr7:2309255:A:C	1.66296e-08	-1.22145	-1.03058
2309280	chr7:2309280:G:C	9.48689e-09	-1.73792	-1.07538
2309599	chr7:2309599:C:T	4.10012e-08	-1.75991e-10	-1.34961
2309697	chr7:2309697:C:G	4.22055e-08	-1.75991e-10	-1.32066
2309973	chr7:2309973:G:A	2.17248e-08	-1.10791	-0.876851
2310151	chr7:2310151:G:A	8.58241e-08	-1.75991e-10	-0.610909
2310549	chr7:2310549:T:C	1.56949e-08	-1.25498	-1.05489
2310733	chr7:2310733:T:C	1.05477e-08	-1.35784	-1.34946
2310816	chr7:2310816:G:A	9.81797e-09	-1.4356	-1.3434
2310880	chr7:2310880:T:C	9.42313e-09	-1.6012	-1.21885
2311068	chr7:2311068:T:A	4.15298e-08	-1.75991e-10	-1.3368
2311115	chr7:2311115:T:G	4.84319e-08	-1.75991e-10	-1.18305
2311324	chr7:2311324:C:T	1.38885e-08	-1.64422	-0.787933
2311854	chr7:2311854:A:G	1.37255e-08	-1.34416	-1.09979
2312346	chr7:2312346:T:C	1.40276e-08	-1.34841	-1.07377
2312418	chr7:2312418:C:A	4.09639e-08	-1.75991e-10	-1.35052
2313058	chr7:2313058:T:C	9.74041e-09	-1.46145	-1.32548
2313090	chr7:2313090:A:G	6.99167e-08	-1.75991e-10	-0.815905
2313792	chr7:2313792:A:C	4.30761e-08	-1.75991e-10	-1.30024
2313975	chr7:2313975:G:T	4.10002e-08	-1.75991e-10	-1.34963
2314008	chr7:2314008:A:C	4.92227e-08	-1.75991e-10	-1.16685
2314220	chr7:2314220:G:A	4.51775e-08	-1.75991e-10	-1.25261
2314451	chr7:2314451:C:G	6.35276e-08	-1.75991e-10	-0.911735
2314591	chr7:2314591:G:T	4.22873e-08	-1.75991e-10	-1.31872
2314707	chr7:2314707:A:G	8.28302e-09	-1.67435	-1.27465
2314717	chr7:2314717:C:G	1.49993e-08	-1.20058	-1.15463
2314937	chr7:2314937:C:G	4.46694e-08	-1.75991e-10	-1.26392
2315813	chr7:2315813:C:T	5.79989e-08	-1.75991e-10	-1.00279
2316196	chr7:2316196:C:A	1.28519e-07	-1.75991e-10	-0.207131
2317073	chr7:2317073:G:T	4.18103e-08	-1.75991e-10	-1.33007
2317649	chr7:2317649:T:C	1.41816e-08	-1.38564	-1.02562
2317852	chr7:2317852:G:C	4.60542e-08	-1.75991e-10	-1.23339
2318588	chr7:2318588:C:T	4.09564e-08	-1.75991e-10	-1.3507
2319168	chr7:2319168:G:A	4.78061e-08	-1.75991e-10	-1.19606
2319293	chr7:2319293:G:T	4.20079e-08	-1.75991e-10	-1.32535
2319398	chr7:2319398:G:A	2.72746e-08	-1.75725	-3.49551e-10
2319902	chr7:2319902:C:A	5.79759e-08	-1.75991e-10	-1.00318
2319963	chr7:2319963:G:C	4.35768e-08	-1.75991e-10	-1.28868
2320283	chr7:2320283:A:G	2.7724e-08	-1.212	-0.528906
2320475	chr7:2320475:G:C	1.23277e-08	-1.3992	-1.15216
2320826	chr7:2320826:G:T	4.41366e-08	-1.75991e-10	-1.27592
2320933	chr7:2320933:T:C	4.55562e-08	-1.75991e-10	-1.24426
2321201	chr7:2321201:C:T	5.19165e-08	-1.75991e-10	-1.11357
2321376	chr7:2321376:C:A	1.2433e-08	-1.63967	-0.903179
2321422	chr7:2321422:A:G	5.44787e-08	-1.75991e-10	-1.0654
2321455	chr7:2321455:C:T	2.75699e-08	-1.74649	-3.49551e-10
2321618	chr7:2321618:A:G	1.22039e-08	-1.45079	-1.11066
2321649	chr7:2321649:T:C	1.36467e-08	-1.34258	-1.10714
2321650	chr7:2321650:G:A	3.95516e-08	-1.3856	-3.49551e-10
2321693	chr7:2321693:T:C	1.0052e-08	-1.55881	-1.19663
2321827	chr7:2321827:A:G	1.08977e-08	-1.34016	-1.3345
2321895	chr7:2321895:C:T	1.23054e-08	-1.39752	-1.15566
2322280	chr7:2322280:T:C	4.63705e-08	-1.75991e-10	-1.22655
2322687	chr7:2322687:C:T	5.02394e-08	-1.75991e-10	-1.14641
2322832	chr7:2322832:C:A	4.20477e-08	-1.75991e-10	-1.3244
2322833	chr7:2322833:A:G	4.2556e-08	-1.75991e-10	-1.31239
2322838	chr7:2322838:G:T	4.38837e-08	-1.75991e-10	-1.28167
2323336	chr7:2323336:A:G	4.09172e-08	-1.75991e-10	-1.35166
2323639	chr7:2323639:T:G	9.38569e-09	-1.73734	-1.08668
2323777	chr7:2323777:G:C	2.6928e-08	-1.77004	-3.49551e-10
2323803	chr7:2323803:T:C	4.00035e-08	-1.37424	-3.49551e-10
2323830	chr7:2323830:G:A	4.29646e-08	-1.30283	-3.49551e-10
2323865	chr7:2323865:G:A	4.76645e-08	-1.75991e-10	-1.19902
2324023	chr7:2324023:G:C	4.51895e-08	-1.75991e-10	-1.25234
2324225	chr7:2324225:A:G	1.18711e-08	-1.23714	-1.35197
2324330	chr7:2324330:G:A	4.95636e-08	-1.75991e-10	-1.15995
2324717	chr7:2324717:T:C	4.09005e-08	-1.75991e-10	-1.35207
2324788	chr7:2324788:A:G	4.32814e-08	-1.75991e-10	-1.29549
2324907	chr7:2324907:GAGATCCTCCTTCCTCAGCCTGCTGCGTAGCTGGGACTGCAGGCATTGGCCATGTAGCCAGGCATGGTGGCACACGCCTGT:G	4.11692e-08	-1.75991e-10	-1.34552
2325645	chr7:2325645:T:C	4.58209e-08	-1.75991e-10	-1.23847
2325706	chr7:2325706:G:A	4.18815e-08	-1.75991e-10	-1.32837
2325822	chr7:2325822:ACT:A	4.22876e-08	-1.75991e-10	-1.31872
2326029	chr7:2326029:G:C	7.00049e-08	-1.75991e-10	-0.814644
2326698	chr7:2326698:T:G	4.12688e-08	-1.75991e-10	-1.3431
2327179	chr7:2327179:T:C	4.23047e-08	-1.75991e-10	-1.31831
2327278	chr7:2327278:T:C	4.10848e-08	-1.75991e-10	-1.34757
2327557	chr7:2327557:G:A	4.08896e-08	-1.75991e-10	-1.35233
2327684	chr7:2327684:G:A	4.76596e-08	-1.75991e-10	-1.19913
2327746	chr7:2327746:G:C	4.30287e-08	-1.75991e-10	-1.30134
2327802	chr7:2327802:A:G	4.08934e-08	-1.75991e-10	-1.35224
2327825	chr7:2327825:G:C	1.00028e-08	-1.56284	-1.1975
2328179	chr7:2328179:G:A	4.24231e-08	-1.75991e-10	-1.31552
2328238	chr7:2328238:G:A	1.21316e-08	-1.65029	-0.917107
2328447	chr7:2328447:C:T	1.18512e-07	-0.288196	-3.49551e-10
2328923	chr7:2328923:A:C	4.16828e-08	-1.75991e-10	-1.33312
2329034	chr7:2329034:C:T	4.0887e-08	-1.75991e-10	-1.3524
2329121	chr7:2329121:A:C	1.15995e-08	-1.61745	-0.994796
2329861	chr7:2329861:T:C	1.21608e-08	-1.60186	-0.963132
2330777	chr7:2330777:A:G	1.89167e-08	-1.18136	-0.941809
2330851	chr7:2330851:A:G	4.22015e-08	-1.75991e-10	-1.32075
2330989	chr7:2330989:A:C	5.02042e-08	-1.75991e-10	-1.14711
2331471	chr7:2331471:T:C	1.81281e-08	-1.39388	-0.771861
2331694	chr7:2331694:C:G	2.02132e-08	-1.3568	-0.700077
2332098	chr7:2332098:T:C	4.18631e-08	-1.75991e-10	-1.3288
2332134	chr7:2332134:G:A	4.30746e-08	-1.75991e-10	-1.30028
2332308	chr7:2332308:T:C	1.32621e-08	-1.23367	-1.24463
2332493	chr7:2332493:G:A	1.24502e-08	-1.60621	-0.935266
2332697	chr7:2332697:C:T	4.44759e-08	-1.75991e-10	-1.26826
2333241	chr7:2333241:C:G	1.54341e-08	-1.53947	-0.787167
2333397	chr7:2333397:T:A	1.9281e-07	-1.75991e-10	0.198494
2333520	chr7:2333520:C:G	4.49188e-08	-1.25835	-3.49551e-10
2333767	chr7:2333767:T:C	5.74932e-08	-1.75991e-10	-1.01154
2334126	chr7:2334126:T:C	1.64233e-07	-1.75991e-10	0.0380753
2334385	chr7:2334385:G:A	4.42555e-08	-1.75991e-10	-1.27323
2334390	chr7:2334390:G:A	4.11001e-08	-1.75991e-10	-1.3472
2334979	chr7:2334979:T:C	4.0891e-08	-1.75991e-10	-1.3523
2335068	chr7:2335068:C:T	1.58549e-07	-1.75991e-10	0.00285446
2335466	chr7:2335466:T:C	4.16798e-08	-1.75991e-10	-1.33319
2335540	chr7:2335540:C:T	6.0695e-08	-1.75991e-10	-0.957349
2335542	chr7:2335542:C:T	4.27797e-08	-1.75991e-10	-1.30715
2335578	chr7:2335578:G:A	9.50397e-08	-1.75991e-10	-0.508915
2335744	chr7:2335744:G:A	4.0941e-08	-1.75991e-10	-1.35108
2335976	chr7:2335976:G:A	5.92538e-08	-1.75991e-10	-0.98138
2336232	chr7:2336232:T:C	4.53867e-08	-1.75991e-10	-1.24799
2336467	chr7:2336467:G:C	4.09669e-08	-1.75991e-10	-1.35045
2336555	chr7:2336555:A:C	4.08987e-08	-1.75991e-10	-1.35211
2336569	chr7:2336569:A:G	2.0513e-08	-1.3744	-0.667751
2336639	chr7:2336639:C:T	4.09115e-08	-1.75991e-10	-1.3518
2336657	chr7:2336657:G:A	4.26027e-08	-1.75991e-10	-1.31129
2336734	chr7:2336734:C:G	2.07965e-08	-1.48701	-0.541414
2337106	chr7:2337106:A:G	4.80768e-08	-1.75991e-10	-1.19041
2337314	chr7:2337314:G:T	4.17965e-08	-1.75991e-10	-1.3304
2337655	chr7:2337655:G:A	4.50316e-08	-1.75991e-10	-1.25584
2338319	chr7:2338319:G:A	2.29877e-08	-1.30697	-0.621283
2338324	chr7:2338324:C:T	2.48522e-08	-1.27429	-0.575979
2339151	chr7:2339151:A:G	1.43915e-08	-1.55978	-0.836787
2339606	chr7:2339606:A:G	4.13932e-08	-1.75991e-10	-1.34009
2339640	chr7:2339640:C:T	4.43709e-08	-1.75991e-10	-1.27063
2340036	chr7:2340036:A:C	5.68788e-08	-1.75991e-10	-1.02229
2340242	chr7:2340242:T:A	9.25964e-09	-1.78573	-1.05182
2340356	chr7:2340356:C:G	1.5602e-08	-1.37393	-0.941882
2340446	chr7:2340446:T:C	6.09574e-08	-1.75991e-10	-0.953034
2341188	chr7:2341188:A:G	1.64436e-08	-1.4336	-0.829675
2341236	chr7:2341236:C:T	1.89588e-07	-1.75991e-10	0.181642
2341282	chr7:2341282:T:C	4.10583e-08	-1.75991e-10	-1.34822
2341843	chr7:2341843:C:T	1.02015e-08	-1.74307	-0.997596
2342110	chr7:2342110:C:T	1.02635e-08	-1.73793	-0.996693
2342532	chr7:2342532:G:A	4.8357e-08	-1.75991e-10	-1.1846
2342897	chr7:2342897:G:A	4.09373e-08	-1.75991e-10	-1.35117
2343023	chr7:2343023:G:A	4.09303e-08	-1.75991e-10	-1.35134
2343436	chr7:2343436:G:A	5.7264e-08	-1.75991e-10	-1.01554
2343540	chr7:2343540:T:C	1.58235e-08	-1.58355	-0.71816
2343801	chr7:2343801:T:C	1.72258e-08	-1.45471	-0.762088
2344825	chr7:2344825:T:C	1.55523e-08	-1.51469	-0.804315
2345011	chr7:2345011:G:A	1.49163e-07	-1.75991e-10	-0.058167
2345885	chr7:2345885:G:A	6.67734e-08	-1.75991e-10	-0.861905
2345911	chr7:2345911:G:A	4.79932e-08	-1.75991e-10	-1.19215
2346004	chr7:2346004:C:T	8.59728e-09	-1.56378	-1.34799
2346097	chr7:2346097:A:G	7.59463e-08	-0.733183	-3.49551e-10
2346108	chr7:2346108:A:G	3.06829e-07	-1.75991e-10	0.663082
2346187	chr7:2346187:T:C	4.09382e-08	-1.75991e-10	-1.35114
2346332	chr7:2346332:GC:G	6.00428e-08	-1.75991e-10	-0.968152
2346423	chr7:2346423:C:T	4.37296e-08	-1.75991e-10	-1.28518
2346610	chr7:2346610:G:C	4.17574e-08	-1.75991e-10	-1.33133
2346784	chr7:2346784:G:A	7.39271e-09	-1.72672	-1.33599
2346886	chr7:2346886:C:T	2.79765e-08	-1.73184	-3.49551e-10
2347023	chr7:2347023:A:G	4.30045e-08	-1.75991e-10	-1.3019
2347035	chr7:2347035:C:A	4.39795e-08	-1.75991e-10	-1.27949
2347460	chr7:2347460:G:A	9.65456e-08	-0.493194	-3.49551e-10
2347573	chr7:2347573:G:A	3.67417e-07	-1.75991e-10	0.843288
2348156	chr7:2348156:G:C	5.00998e-08	-1.75991e-10	-1.14919
2348281	chr7:2348281:CAGGA:C	4.08986e-08	-1.75991e-10	-1.35211
2348297	chr7:2348297:G:A	4.09768e-08	-1.75991e-10	-1.3502
2348526	chr7:2348526:A:G	1.22583e-07	0.342664	-0.597086
2349051	chr7:2349051:TA:T	5.21215e-08	-1.75991e-10	-1.10963
2349054	chr7:2349054:A:G	5.17236e-08	-1.75991e-10	-1.1173
2349183	chr7:2349183:G:A	4.86457e-08	-1.75991e-10	-1.17864
2349292	chr7:2349292:GC:G	5.18615e-08	-1.75991e-10	-1.11463
2349375	chr7:2349375:G:A	4.09995e-08	-1.75991e-10	-1.34965
2349638	chr7:2349638:T:C	4.74773e-08	-1.75991e-10	-1.20296
2349683	chr7:2349683:C:T	4.1065e-08	-1.75991e-10	-1.34805
2349715	chr7:2349715:C:T	4.55707e-08	-1.75991e-10	-1.24394
2349758	chr7:2349758:G:A	8.3645e-08	-1.75991e-10	-0.636627
2350344	chr7:2350344:C:T	5.65935e-08	-1.75991e-10	-1.02731
2350500	chr7:2350500:G:T	1.28774e-08	-1.2199	-1.28784
2350923	chr7:2350923:C:T	4.093e-08	-1.75991e-10	-1.35135
2351555	chr7:2351555:A:G	4.96159e-08	-1.75991e-10	-1.1589
2351627	chr7:2351627:G:T	1.64343e-08	-1.12397	-1.13987
2351650	chr7:2351650:A:G	4.12661e-08	-1.75991e-10	-1.34317
2351659	chr7:2351659:G:A	4.10232e-08	-1.75991e-10	-1.34907
2351724	chr7:2351724:G:A	4.61565e-08	-1.75991e-10	-1.23117
2352019	chr7:2352019:C:T	1.93204e-07	-1.75991e-10	0.200536
2352206	chr7:2352206:C:A	4.18789e-08	-1.75991e-10	-1.32843
2352598	chr7:2352598:C:T	9.73856e-09	-1.67636	-1.11076
2352648	chr7:2352648:C:T	4.44423e-08	-1.75991e-10	-1.26902
2352659	chr7:2352659:C:T	6.32886e-08	-1.75991e-10	-0.915504
2352867	chr7:2352867:T:C	1.7367e-07	-1.75991e-10	0.0939452
2353113	chr7:2353113:G:A	3.12052e-08	-1.62262	-3.49551e-10
2353150	chr7:2353150:A:G	4.13242e-08	-1.75991e-10	-1.34176
2353225	chr7:2353225:T:C	4.30476e-07	1.00168	-3.49551e-10
2353381	chr7:2353381:A:G	1.54729e-08	-0.976898	-1.34722
2353800	chr7:2353800:T:G	4.12814e-08	-1.75991e-10	-1.3428
2353898	chr7:2353898:C:T	4.09871e-08	-1.75991e-10	-1.34995
2353996	chr7:2353996:T:C	4.2583e-08	-1.75991e-10	-1.31175
2353997	chr7:2353997:C:A	9.98878e-09	-1.40994	-1.35181
2354138	chr7:2354138:C:G	6.67574e-08	-1.75991e-10	-0.862144
2354458	chr7:2354458:T:A	5.52325e-08	-1.75991e-10	-1.05166
2354661	chr7:2354661:C:T	1.07477e-08	-1.393	-1.29552
2354993	chr7:2354993:G:A	7.15635e-08	-1.75991e-10	-0.792624
2355299	chr7:2355299:G:C	4.70175e-08	-1.75991e-10	-1.21269
2355356	chr7:2355356:C:T	7.10657e-08	0.45227	-1.25187
2355874	chr7:2355874:T:C	1.26308e-08	-1.27205	-1.25502
2355900	chr7:2355900:C:T	5.62603e-08	-1.75991e-10	-1.03322
2355979	chr7:2355979:CTA:C	4.46343e-08	-1.75991e-10	-1.26471
2356249	chr7:2356249:C:T	2.76131e-07	0.557666	-3.49551e-10
2356351	chr7:2356351:G:A	4.11255e-08	-1.75991e-10	-1.34658
2356565	chr7:2356565:T:A	1.30867e-07	-1.75991e-10	-0.189025
2356850	chr7:2356850:A:T	4.74087e-08	-1.75991e-10	-1.2044
2357443	chr7:2357443:G:C	1.26318e-07	-1.75991e-10	-0.224411
2357991	chr7:2357991:A:G	7.4026e-08	-1.75991e-10	-0.758793
2358272	chr7:2358272:T:C	1.41179e-08	-1.13934	-1.27643
2359045	chr7:2359045:C:A	3.51967e-08	-1.50226	-3.49551e-10
2359373	chr7:2359373:G:T	9.34064e-08	0.0458123	-0.572062
2359462	chr7:2359462:C:T	4.40369e-08	-1.75991e-10	-1.27818
2359526	chr7:2359526:C:G	1.24152e-08	-1.20356	-1.34073
2359544	chr7:2359544:C:T	1.27694e-08	-1.17479	-1.34136
2359635	chr7:2359635:A:C	2.03279e-08	-1.77441	-0.276803
2359859	chr7:2359859:G:A	4.30735e-08	-1.75991e-10	-1.3003
2360011	chr7:2360011:C:T	1.23839e-07	-1.75991e-10	-0.24423
2360340	chr7:2360340:A:G	4.35852e-08	-1.75991e-10	-1.28849
2360671	chr7:2360671:T:C	1.4272e-08	-1.12576	-1.27914
2360759	chr7:2360759:C:T	4.71767e-08	-1.75991e-10	-1.20931
2361031	chr7:2361031:C:T	4.6146e-08	-1.75991e-10	-1.2314
2361102	chr7:2361102:T:G	9.38515e-08	-1.75991e-10	-0.521496
2361617	chr7:2361617:C:T	5.98134e-08	0.251947	-1.22393
2362434	chr7:2362434:C:T	1.34884e-07	-1.75991e-10	-0.158797
2362537	chr7:2362537:A:G	4.11479e-08	-1.75991e-10	-1.34604
2363041	chr7:2363041:G:A	4.20365e-08	-1.75991e-10	-1.32467
2363198	chr7:2363198:A:G	1.19454e-07	-1.75991e-10	-0.280277
2363493	chr7:2363493:G:A	4.1492e-08	-1.75991e-10	-1.33771
2363605	chr7:2363605:G:T	4.85635e-08	-1.75991e-10	-1.18034
2363620	chr7:2363620:T:C	2.90922e-07	0.609846	-3.49551e-10
2364058	chr7:2364058:G:T	4.16357e-08	-1.75991e-10	-1.33425
2364071	chr7:2364071:C:T	6.5809e-08	-1.75991e-10	-0.876453
2364367	chr7:2364367:T:C	6.49716e-08	-1.75991e-10	-0.889259
2364500	chr7:2364500:T:C	4.24601e-08	-1.75991e-10	-1.31464
2364820	chr7:2364820:G:T	1.10553e-08	-1.34973	-1.31057
2365022	chr7:2365022:G:A	1.32048e-08	-1.17412	-1.3085
2365385	chr7:2365385:C:T	4.1031e-08	-1.75991e-10	-1.34888
2365492	chr7:2365492:G:A	7.39181e-08	0.591796	-1.35205
2365625	chr7:2365625:G:A	9.21503e-09	-1.49017	-1.3522
2365914	chr7:2365914:G:C	1.30321e-07	-1.75991e-10	-0.19321
2366021	chr7:2366021:G:A	5.56158e-08	-1.75991e-10	-1.04474
2366048	chr7:2366048:A:G	3.06791e-07	0.662959	-3.49551e-10
2366250	chr7:2366250:C:A	9.67425e-09	-1.44137	-1.35237
2366945	chr7:2366945:T:A	5.87749e-08	-1.75991e-10	-0.989495
2367083	chr7:2367083:A:G	5.13907e-08	-1.75991e-10	-1.12375
2367200	chr7:2367200:G:A	4.74084e-08	-1.75991e-10	-1.20441
2367255	chr7:2367255:G:T	4.11814e-08	-1.75991e-10	-1.34522
2367290	chr7:2367290:G:C	5.03044e-08	0.146678	-1.29179
2367635	chr7:2367635:A:G	2.64953e-08	-1.78624	-3.49551e-10
2368054	chr7:2368054:G:C	4.25548e-08	-1.75991e-10	-1.31242
2368415	chr7:2368415:G:T	4.10318e-08	-1.75991e-10	-1.34886
2368844	chr7:2368844:C:T	5.04275e-08	-1.75991e-10	-1.14267
2368989	chr7:2368989:T:C	4.93429e-08	-1.75991e-10	-1.16442
2369379	chr7:2369379:C:T	1.01872e-07	-1.75991e-10	-0.439491
2369468	chr7:2369468:G:A	4.14889e-08	-1.75991e-10	-1.33778
2370198	chr7:2370198:T:A	4.09352e-08	-1.75991e-10	-1.35122
2370242	chr7:2370242:C:T	4.4679e-08	-1.75991e-10	-1.26371
2370516	chr7:2370516:A:G	1.80595e-08	-0.833729	-1.33581
2370661	chr7:2370661:C:T	2.81427e-08	-1.72592	-3.49551e-10
2370802	chr7:2370802:A:G	5.35289e-08	-1.75991e-10	-1.08299
2370890	chr7:2370890:C:T	4.86309e-08	-1.75991e-10	-1.17895
2370920	chr7:2370920:A:G	6.01322e-08	-1.75991e-10	-0.966664
2370935	chr7:2370935:T:C	1.18037e-07	0.931547	-1.22376
2371326	chr7:2371326:A:G	1.11416e-07	-1.75991e-10	-0.349938
2371527	chr7:2371527:C:G	4.34529e-08	-1.75991e-10	-1.29153
2372009	chr7:2372009:C:T	1.6839e-08	-0.895267	-1.34425
2372050	chr7:2372050:A:T	1.68234e-08	-0.895416	-1.34502
2372133	chr7:2372133:G:A	1.64527e-08	-0.917533	-1.34519
2372397	chr7:2372397:G:A	1.63824e-08	-0.969991	-1.29701
2372450	chr7:2372450:G:A	4.15119e-08	-1.75991e-10	-1.33723
2372740	chr7:2372740:G:A	4.67553e-08	-1.75991e-10	-1.21828
2372827	chr7:2372827:T:C	4.92201e-08	-1.75991e-10	-1.16691
2372858	chr7:2372858:C:T	1.85963e-08	-0.815441	-1.3248
2373003	chr7:2373003:A:G	1.89587e-07	1.42305	-1.24141
2373012	chr7:2373012:G:A	5.89468e-08	-1.75991e-10	-0.986574
2373623	chr7:2373623:T:C	1.79692e-08	-0.904837	-1.26971
2373687	chr7:2373687:G:T	1.13009e-07	-1.75991e-10	-0.335746
2373694	chr7:2373694:G:T	1.4354e-08	-1.08209	-1.31709
2373729	chr7:2373729:A:G	1.3077e-07	-1.75991e-10	-0.189773
2373769	chr7:2373769:C:T	6.54576e-07	1.42078	-3.49551e-10
2373920	chr7:2373920:A:G	4.17118e-08	-1.75991e-10	-1.33242
2374192	chr7:2374192:T:A	1.23186e-07	-1.75991e-10	-0.249514
2374313	chr7:2374313:C:T	1.55621e-08	-0.994727	-1.32364
2374507	chr7:2374507:A:G	1.90873e-07	1.44088	-1.25248
2374637	chr7:2374637:C:T	4.48279e-08	-1.75991e-10	-1.26038
2374730	chr7:2374730:A:G	1.96325e-07	1.46298	-1.24642
2374915	chr7:2374915:C:A	1.69884e-08	-0.879162	-1.35152
2374919	chr7:2374919:G:A	4.22846e-08	-1.75991e-10	-1.31879
2374932	chr7:2374932:G:A	1.71645e-08	-0.869397	-1.35097
2374952	chr7:2374952:T:C	1.71507e-08	-0.868718	-1.35245
2375122	chr7:2375122:C:T	1.74139e-08	-0.86029	-1.34565
2375190	chr7:2375190:A:G	1.9771e-07	1.48671	-1.26312
2375443	chr7:2375443:C:T	4.14136e-08	-1.75991e-10	-1.3396
2375632	chr7:2375632:CCT:C	1.29597e-07	-1.75991e-10	-0.19878
2375789	chr7:2375789:T:C	1.13284e-07	-1.75991e-10	-0.333311
2375960	chr7:2375960:A:G	5.26481e-08	-1.75991e-10	-1.09958
2376032	chr7:2376032:C:T	2.68416e-08	-1.77326	-3.49551e-10
2376136	chr7:2376136:T:C	1.77574e-08	-0.835572	-1.35084
2376162	chr7:2376162:T:C	5.0694e-07	2.48912	-1.32394
2376199	chr7:2376199:T:C	4.47253e-08	-1.75991e-10	-1.26267
2376313	chr7:2376313:A:G	2.03846e-08	-0.713364	-1.33507
2376751	chr7:2376751:C:A	3.38235e-08	-1.54205	-3.49551e-10
2376811	chr7:2376811:G:T	4.09288e-08	-1.75991e-10	-1.35138
2377176	chr7:2377176:A:T	4.64165e-08	-1.75991e-10	-1.22555
2377187	chr7:2377187:A:G	1.27798e-08	-1.16346	-1.35189
2377409	chr7:2377409:G:C	5.76824e-08	-1.75991e-10	-1.00826
2377477	chr7:2377477:A:G	4.26007e-08	-1.31134	-3.49551e-10
2379284	chr7:2379284:G:A	5.30365e-08	-1.75991e-10	-1.09223
2379372	chr7:2379372:T:C	4.0883e-08	-1.75991e-10	-1.35249
2379535	chr7:2379535:T:C	1.74598e-07	-1.75991e-10	0.0992742
2379699	chr7:2379699:C:T	4.08869e-08	-1.75991e-10	-1.3524
2379718	chr7:2379718:G:A	5.99152e-08	-1.75991e-10	-0.97028
2379760	chr7:2379760:A:G	4.5173e-08	-1.75991e-10	-1.25271
2379967	chr7:2379967:C:T	4.09288e-08	-1.75991e-10	-1.35138
2380541	chr7:2380541:G:T	2.90393e-08	-1.69456	-3.49551e-10
2380963	chr7:2380963:C:T	4.95729e-08	-1.75991e-10	-1.15976
2381040	chr7:2381040:C:T	4.4492e-08	-1.75991e-10	-1.2679
2381382	chr7:2381382:C:T	4.96694e-08	-1.75991e-10	-1.15782
2381634	chr7:2381634:C:T	4.58109e-08	-1.75991e-10	-1.23869
2381657	chr7:2381657:G:A	1.60555e-07	1.34398	-1.32855
2381702	chr7:2381702:T:C	4.52237e-08	-1.75991e-10	-1.25159
2381818	chr7:2381818:G:A	1.05818e-08	-1.35756	-1.34651
2382024	chr7:2382024:G:C	1.55242e-08	-0.988768	-1.33204
2382342	chr7:2382342:G:GCAGT	5.49306e-08	-1.75991e-10	-1.05714
2382514	chr7:2382514:TTTTTTTTTTTTTC:T	2.46304e-08	-0.507642	-1.35159
2382706	chr7:2382706:G:A	4.95464e-08	-1.75991e-10	-1.1603
2383198	chr7:2383198:AAAAG:A	2.2411e-07	-1.75991e-10	0.348928
2383224	chr7:2383224:C:T	5.75876e-08	-1.75991e-10	-1.0099
2383269	chr7:2383269:G:T	3.07009e-08	-1.63892	-3.49551e-10
2383353	chr7:2383353:C:T	1.37867e-07	-0.136917	-3.49551e-10
2383513	chr7:2383513:G:A	4.92593e-08	-1.75991e-10	-1.16611
2383521	chr7:2383521:C:G	6.30996e-08	-1.75991e-10	-0.918495
2383596	chr7:2383596:C:T	4.96203e-08	-1.75991e-10	-1.15881
2383832	chr7:2383832:C:T	6.76453e-08	-1.75991e-10	-0.848931
2384073	chr7:2384073:C:G	6.44744e-08	-1.75991e-10	-0.896941
2384124	chr7:2384124:C:T	4.42371e-08	-1.75991e-10	-1.27365
2384168	chr7:2384168:C:T	2.44538e-08	-0.544572	-1.32185
2384204	chr7:2384204:C:G	4.35039e-08	-1.75991e-10	-1.29036
2384230	chr7:2384230:T:A	3.0848e-08	-1.63414	-3.49551e-10
2384316	chr7:2384316:C:T	2.3935e-08	-0.537217	-1.35065
2384401	chr7:2384401:G:A	4.44855e-08	-1.75991e-10	-1.26805
2384607	chr7:2384607:C:T	4.46361e-08	-1.75991e-10	-1.26467
2384631	chr7:2384631:A:G	2.06378e-07	1.06869	-0.802185
2385032	chr7:2385032:G:C	4.22309e-08	-1.75991e-10	-1.32006
2385035	chr7:2385035:C:T	3.51756e-07	-1.75991e-10	0.799729
2385174	chr7:2385174:C:T	4.44763e-08	-1.75991e-10	-1.26825
2385512	chr7:2385512:C:T	7.07357e-08	-0.804259	-3.49551e-10
2385513	chr7:2385513:G:A	4.09352e-08	-1.75991e-10	-1.35122
2386062	chr7:2386062:C:T	4.54667e-08	-1.75991e-10	-1.24623
2386106	chr7:2386106:C:T	1.01867e-08	-1.45774	-1.28439
2386161	chr7:2386161:C:T	4.14742e-08	-1.75991e-10	-1.33814
2386408	chr7:2386408:G:A	4.24264e-08	-1.75991e-10	-1.31544
2386461	chr7:2386461:G:A	2.65802e-08	-1.78304	-3.49551e-10
2386534	chr7:2386534:G:C	5.89573e-08	-1.75991e-10	-0.986396
2387095	chr7:2387095:G:C	4.96871e-08	-1.15746	-3.49551e-10
2387312	chr7:2387312:C:T	4.11203e-08	-1.75991e-10	-1.34671
2387851	chr7:2387851:T:C	4.14297e-08	-1.75991e-10	-1.33921
2387893	chr7:2387893:G:A	1.03137e-07	0.922547	-1.3497
2387964	chr7:2387964:C:G	1.61391e-08	-0.949117	-1.33285
2388002	chr7:2388002:G:A	2.65408e-08	-1.78453	-3.49551e-10
2388093	chr7:2388093:A:G	4.49162e-08	-1.75991e-10	-1.25841
2388225	chr7:2388225:T:G	4.08855e-08	-1.75991e-10	-1.35243
2388319	chr7:2388319:A:G	1.84574e-07	0.154842	-3.49551e-10
2388636	chr7:2388636:G:A	3.40085e-07	1.06121	-0.295227
2389615	chr7:2389615:G:A	1.28422e-07	-0.207891	-3.49551e-10
2389669	chr7:2389669:C:T	1.79513e-06	3.30097	-0.87134
2389744	chr7:2389744:G:A	1.5014e-06	1.99856	0.252384
2389786	chr7:2389786:A:G	4.37549e-08	-1.75991e-10	-1.28461
2389949	chr7:2389949:C:T	1.06708e-07	-0.393113	-3.49551e-10
2390071	chr7:2390071:G:A	4.1682e-08	-1.75991e-10	-1.33314
2390179	chr7:2390179:T:C	4.09537e-08	-1.75991e-10	-1.35077
2390231	chr7:2390231:A:C	4.17121e-08	-1.75991e-10	-1.33242
2390241	chr7:2390241:G:C	4.14202e-08	-1.75991e-10	-1.33944
2390334	chr7:2390334:G:A	4.1236e-08	-1.75991e-10	-1.3439
2390596	chr7:2390596:A:G	1.63463e-06	2.11229	0.223674
2390635	chr7:2390635:G:A	4.40481e-08	-1.75991e-10	-1.27793
2390757	chr7:2390757:C:A	4.16696e-08	-1.75991e-10	-1.33344
2390989	chr7:2390989:T:C	4.41104e-08	-1.75991e-10	-1.27651
2391105	chr7:2391105:TC:T	2.52045e-08	-1.75636	-0.0798278
2391273	chr7:2391273:C:G	5.24677e-08	-1.75991e-10	-1.10301
2391436	chr7:2391436:G:A	4.11528e-08	-1.75991e-10	-1.34592
2391696	chr7:2391696:T:C	1.71465e-06	2.35619	0.0275615
2391707	chr7:2391707:G:A	2.70244e-07	-1.75991e-10	0.536114
2391708	chr7:2391708:G:A	6.36642e-08	-1.75991e-10	-0.909586
2392030	chr7:2392030:C:G	5.43418e-08	-1.75991e-10	-1.06792
2392051	chr7:2392051:A:G	4.93547e-08	-1.75991e-10	-1.16418
2392233	chr7:2392233:C:T	5.20581e-08	-1.75991e-10	-1.11085
2392292	chr7:2392292:T:G	4.09671e-08	-1.75991e-10	-1.35044
2392448	chr7:2392448:C:T	1.15985e-07	-1.75991e-10	-0.309745
2392508	chr7:2392508:G:A	9.44475e-07	2.98262	-1.1952
2392532	chr7:2392532:A:G	6.39733e-07	2.34087	-0.94303
2393034	chr7:2393034:G:T	8.91894e-08	-1.75991e-10	-0.572447
2393053	chr7:2393053:G:C	5.16375e-08	-1.75991e-10	-1.11896
2393162	chr7:2393162:G:C	6.04011e-07	2.58156	-1.24118
2393275	chr7:2393275:G:A	6.8823e-07	2.68592	-1.215
2393276	chr7:2393276:C:A	6.66399e-07	2.66129	-1.22261
2393296	chr7:2393296:T:G	8.12034e-07	2.81171	-1.17538
2393305	chr7:2393305:C:T	1.10739e-08	-1.78608	-0.872533
2393474	chr7:2393474:G:A	9.33732e-08	-1.75991e-10	-0.526605
2393704	chr7:2393704:G:A	8.77761e-08	-1.75991e-10	-0.58842
2393860	chr7:2393860:G:A	4.17222e-08	-1.75991e-10	-1.33218
2394094	chr7:2394094:C:A	2.35836e-08	-1.70552	-0.197136
2394154	chr7:2394154:T:TC	9.73479e-08	-1.75991e-10	-0.484918
2394386	chr7:2394386:G:A	4.17902e-08	-1.75991e-10	-1.33055
2394657	chr7:2394657:G:A	9.33732e-08	-1.75991e-10	-0.526605
2394848	chr7:2394848:C:T	1.06195e-07	-1.75991e-10	-0.397934
2394887	chr7:2394887:G:A	8.21553e-07	2.81773	-1.16975
2394935	chr7:2394935:T:A	4.13672e-08	-1.75991e-10	-1.34072
2395164	chr7:2395164:C:A	4.88584e-08	-1.75991e-10	-1.17428
2395359	chr7:2395359:G:A	3.18958e-08	-1.60073	-3.49551e-10
2395599	chr7:2395599:G:T	5.82148e-08	-1.75991e-10	-0.999069
2395696	chr7:2395696:TGATA:T	4.37638e-08	-1.75991e-10	-1.2844
2395800	chr7:2395800:TGATA:T	5.29887e-08	-1.75991e-10	-1.09313
2395812	chr7:2395812:G:A	4.13945e-08	-1.75991e-10	-1.34006
2395816	chr7:2395816:GGATA:G	5.05015e-08	-1.75991e-10	-1.14121
2395910	chr7:2395910:C:G	2.87622e-08	-1.70415	-3.49551e-10
2395933	chr7:2395933:A:T	5.04464e-08	-1.75991e-10	-1.1423
2395971	chr7:2395971:C:T	5.04537e-08	-1.75991e-10	-1.14215
2396000	chr7:2396000:T:C	4.6835e-08	-1.75991e-10	-1.21658
2396095	chr7:2396095:G:A	4.48972e-08	-1.75991e-10	-1.25883
2396274	chr7:2396274:G:A	4.15193e-08	-1.75991e-10	-1.33705
2396533	chr7:2396533:G:A	5.00253e-08	-1.75991e-10	-1.15068
2396551	chr7:2396551:G:A	1.08395e-08	-1.54873	-1.13129
2396699	chr7:2396699:G:A	3.11834e-08	-1.62332	-3.49551e-10
2396822	chr7:2396822:A:C	5.24651e-08	-1.75991e-10	-1.10306
2396908	chr7:2396908:T:C	4.14909e-08	-1.75991e-10	-1.33773
2397583	chr7:2397583:C:G	4.15245e-08	-1.75991e-10	-1.33693
2397889	chr7:2397889:T:A	4.29162e-08	-1.75991e-10	-1.30396
2398363	chr7:2398363:C:T	9.94411e-09	-1.55806	-1.20817
2398655	chr7:2398655:G:C	4.08868e-08	-1.75991e-10	-1.3524
2398720	chr7:2398720:C:T	6.46615e-08	-1.75991e-10	-0.894043
2398732	chr7:2398732:A:C	4.63914e-08	-1.75991e-10	-1.22609
2398783	chr7:2398783:G:A	4.13195e-08	-1.75991e-10	-1.34187
2399277	chr7:2399277:T:C	1.06125e-06	2.91217	-1.00818
2399342	chr7:2399342:C:T	1.05006e-06	2.84811	-0.954716
2399675	chr7:2399675:T:C	4.19166e-08	-1.75991e-10	-1.32753
2399832	chr7:2399832:G:A	1.41804e-06	2.33457	-0.140748
2399952	chr7:2399952:C:A	1.06871e-07	0.509378	-0.90096
2399990	chr7:2399990:T:C	1.55466e-07	-1.75991e-10	-0.0167827
2400056	chr7:2400056:G:A	4.10251e-08	-1.75991e-10	-1.34902
2400261	chr7:2400261:A:T	1.36516e-06	2.33871	-0.182896
2400685	chr7:2400685:T:A	6.0895e-08	-0.954058	-3.49551e-10
2400807	chr7:2400807:C:T	4.08997e-08	-1.75991e-10	-1.35209
2401163	chr7:2401163:C:T	4.39971e-08	-1.27908	-3.49551e-10
2401277	chr7:2401277:G:A	1.2832e-06	2.41395	-0.320044
2401440	chr7:2401440:A:G	1.55851e-06	3.30461	-1.01633
2401702	chr7:2401702:C:T	5.26497e-08	0.25221	-1.35176
2401777	chr7:2401777:C:T	4.08885e-08	-1.75991e-10	-1.35236
2401830	chr7:2401830:A:G	8.10466e-09	-1.77795	-1.19282
2401906	chr7:2401906:A:C	4.09979e-08	-1.75991e-10	-1.34969
2402417	chr7:2402417:TA:T	4.09774e-08	-1.75991e-10	-1.35019
2402611	chr7:2402611:A:G	1.20924e-08	-1.36155	-1.20909
2403876	chr7:2403876:C:T	8.33878e-08	-1.75991e-10	-0.639708
2404194	chr7:2404194:G:T	2.20258e-08	-1.75521	-0.215786
2404349	chr7:2404349:C:G	4.12313e-08	-1.75991e-10	-1.34401
2404462	chr7:2404462:C:T	6.08405e-08	-1.75991e-10	-0.954953
2405313	chr7:2405313:T:G	1.05848e-08	-1.47078	-1.23301
2405685	chr7:2405685:A:G	1.40102e-08	-1.16642	-1.25701
2405861	chr7:2405861:T:G	4.21613e-08	-1.75991e-10	-1.32171
2406742	chr7:2406742:G:A	4.09726e-08	-1.75991e-10	-1.35031
2406772	chr7:2406772:G:A	1.76005e-07	-1.75991e-10	0.107306
2406794	chr7:2406794:A:C	4.09805e-08	-1.75991e-10	-1.35011
2406943	chr7:2406943:C:T	8.02555e-08	-1.75991e-10	-0.677994
2407199	chr7:2407199:G:C	5.71914e-08	0.325105	-1.34191
2407484	chr7:2407484:A:G	4.10243e-08	-1.75991e-10	-1.34904
2407675	chr7:2407675:G:T	4.10096e-08	-1.75991e-10	-1.3494
2407867	chr7:2407867:G:A	6.68329e-08	-1.75991e-10	-0.861013
2408293	chr7:2408293:C:T	4.11746e-08	-1.75991e-10	-1.34539
2408547	chr7:2408547:G:T	2.17517e-07	0.31907	-3.49551e-10
2408630	chr7:2408630:C:T	4.0883e-08	-1.75991e-10	-1.35249
2408989	chr7:2408989:T:C	6.30503e-08	-0.919277	-3.49551e-10
2409354	chr7:2409354:C:T	1.11056e-08	-1.49217	-1.16359
2409522	chr7:2409522:G:A	2.57763e-08	-0.484649	-1.3291
2409571	chr7:2409571:C:T	1.59607e-07	-1.75991e-10	0.00950356
2409628	chr7:2409628:A:G	2.12031e-08	-0.703475	-1.30559
2409955	chr7:2409955:T:C	2.67685e-08	-0.447067	-1.32891
2410345	chr7:2410345:T:C	5.13615e-07	1.6762	-0.497938
2410815	chr7:2410815:G:A	5.10362e-08	-1.75991e-10	-1.13067
2411062	chr7:2411062:T:A	1.87002e-07	0.167912	-3.49551e-10
2411159	chr7:2411159:T:A	2.88813e-08	-0.349927	-1.35009
2411798	chr7:2411798:C:G	4.40866e-08	-1.75991e-10	-1.27705
2411826	chr7:2411826:C:T	3.55144e-08	-0.143259	-1.35001
2412042	chr7:2412042:CTG:C	5.13788e-08	-1.75991e-10	-1.12398
2413026	chr7:2413026:T:G	8.73387e-09	-1.67338	-1.22262
2413144	chr7:2413144:G:A	4.26704e-08	-1.75991e-10	-1.3097
2413245	chr7:2413245:G:A	6.48728e-08	-1.75991e-10	-0.890781
2414064	chr7:2414064:T:C	8.05202e-09	-1.66812	-1.30917
2414125	chr7:2414125:C:T	4.09065e-08	-1.75991e-10	-1.35192
2414369	chr7:2414369:C:T	4.54909e-08	-1.75991e-10	-1.2457
2414804	chr7:2414804:C:T	4.55888e-08	-1.75991e-10	-1.24355
2415000	chr7:2415000:T:C	7.51732e-09	-1.70746	-1.33854
2415314	chr7:2415314:G:A	7.20575e-09	-1.76776	-1.32057
2415652	chr7:2415652:G:A	7.52908e-09	-1.73484	-1.30959
2415705	chr7:2415705:C:T	9.11681e-08	-0.0314575	-0.519047
2416120	chr7:2416120:C:T	2.7843e-08	-1.73663	-3.49551e-10
2416266	chr7:2416266:C:G	4.08826e-08	-1.75991e-10	-1.3525
2416433	chr7:2416433:G:A	7.41804e-09	-1.76465	-1.29464
2416619	chr7:2416619:C:T	4.17418e-08	-1.75991e-10	-1.33171
2417036	chr7:2417036:A:G	7.7094e-08	-1.75991e-10	-0.718183
2417164	chr7:2417164:A:G	2.45108e-07	1.11058	-0.672092
2417556	chr7:2417556:A:G	5.22804e-08	-1.75991e-10	-1.10659
2417811	chr7:2417811:C:G	5.48251e-08	-1.75991e-10	-1.05906
2417858	chr7:2417858:G:A	4.27215e-08	-1.75991e-10	-1.30851
2418020	chr7:2418020:G:A	4.72828e-08	-1.75991e-10	-1.20706
2418468	chr7:2418468:C:T	7.36125e-09	-1.72389	-1.34309
2418764	chr7:2418764:T:C	7.49856e-09	-1.71321	-1.33529
2419783	chr7:2419783:A:G	5.33977e-08	-1.75991e-10	-1.08544
2420066	chr7:2420066:C:T	4.32167e-08	-1.75991e-10	-1.29698
2420134	chr7:2420134:C:T	1.87523e-08	-1.77228	-0.359617
2420260	chr7:2420260:G:A	5.35417e-08	-1.75991e-10	-1.08275
2420268	chr7:2420268:G:A	4.31443e-08	-1.75991e-10	-1.29866
2420990	chr7:2420990:G:T	7.09159e-09	-1.77998	-1.32432
2420997	chr7:2420997:G:A	3.10102e-08	-1.62889	-3.49551e-10
2421355	chr7:2421355:C:G	5.56135e-08	-1.75991e-10	-1.04478
2421600	chr7:2421600:C:T	5.9801e-08	-1.75991e-10	-0.972188
2421861	chr7:2421861:T:G	4.69865e-08	-1.75991e-10	-1.21335
2422093	chr7:2422093:G:A	4.79298e-08	-1.75991e-10	-1.19347
2422127	chr7:2422127:C:T	2.65653e-08	-1.7836	-3.49551e-10
2422311	chr7:2422311:C:T	5.96004e-08	-1.75991e-10	-0.975547
2422497	chr7:2422497:G:A	6.25522e-08	-1.75991e-10	-0.927208
2422611	chr7:2422611:C:T	4.2564e-08	-1.75991e-10	-1.3122
2422629	chr7:2422629:G:A	4.64961e-08	-1.75991e-10	-1.22384
2422723	chr7:2422723:A:T	4.74026e-08	-1.75991e-10	-1.20453
2422843	chr7:2422843:TGC:T	5.12357e-08	-1.75991e-10	-1.12677
2422848	chr7:2422848:T:G	4.91597e-08	-1.75991e-10	-1.16814
2422850	chr7:2422850:T:TAAGAA	5.14664e-08	-1.75991e-10	-1.12228
2422851	chr7:2422851:T:A	5.06827e-08	-1.75991e-10	-1.13762
2423345	chr7:2423345:G:A	4.10728e-08	-1.75991e-10	-1.34786
2423369	chr7:2423369:G:A	4.55308e-08	-1.75991e-10	-1.24482
2424759	chr7:2424759:T:G	2.44982e-08	-0.532329	-1.33228
2424978	chr7:2424978:G:A	4.41563e-08	-1.27547	-3.49551e-10
2425153	chr7:2425153:C:T	4.35039e-08	-1.75991e-10	-1.29036
2425304	chr7:2425304:G:A	4.22689e-08	-1.75991e-10	-1.31916
2425538	chr7:2425538:T:C	4.9488e-08	-1.75991e-10	-1.16148
2425568	chr7:2425568:A:AAACAAC	3.41492e-08	-1.53247	-3.49551e-10
2425569	chr7:2425569:G:A	3.44106e-08	-1.52484	-3.49551e-10
2426349	chr7:2426349:G:A	4.27872e-08	-1.75991e-10	-1.30697
2426562	chr7:2426562:C:A	4.83212e-08	-1.75991e-10	-1.18534
2426711	chr7:2426711:T:G	1.87462e-07	0.760894	-0.590528
2426738	chr7:2426738:TC:T	4.63693e-08	-1.75991e-10	-1.22657
2427268	chr7:2427268:G:T	1.10767e-07	-1.75991e-10	-0.355781
2427583	chr7:2427583:CT:C	5.16935e-08	-1.75991e-10	-1.11788
2427778	chr7:2427778:C:T	5.68722e-08	-1.75991e-10	-1.0224
2427979	chr7:2427979:G:C	4.51924e-08	-1.75991e-10	-1.25228
2428231	chr7:2428231:A:G	4.09616e-08	-1.75991e-10	-1.35058
2428339	chr7:2428339:C:T	2.54739e-08	-1.60733	-0.218224
2428343	chr7:2428343:C:T	3.28834e-08	-1.57024	-3.49551e-10
2428403	chr7:2428403:C:T	4.62833e-08	-1.75991e-10	-1.22843
2428460	chr7:2428460:C:T	4.12787e-08	-1.75991e-10	-1.34286
2428765	chr7:2428765:A:G	4.54216e-08	-1.75991e-10	-1.24722
2428846	chr7:2428846:G:A	7.04526e-08	-1.75991e-10	-0.808269
2429019	chr7:2429019:T:C	4.43137e-08	-1.75991e-10	-1.27192
2429641	chr7:2429641:T:A	4.44803e-08	-1.75991e-10	-1.26816
2429917	chr7:2429917:G:A	2.89444e-08	-1.69783	-3.49551e-10
2430277	chr7:2430277:A:G	2.10361e-07	-1.75991e-10	0.285618
2430517	chr7:2430517:C:T	3.26463e-08	-1.57748	-3.49551e-10
2430897	chr7:2430897:A:G	1.08073e-08	-1.33214	-1.35085
2431469	chr7:2431469:G:A	4.71018e-08	-1.75991e-10	-1.2109
2431684	chr7:2431684:G:C	6.91278e-08	-1.75991e-10	-0.827252
2431865	chr7:2431865:G:C	2.75068e-08	-1.74877	-3.49551e-10
2431916	chr7:2431916:C:T	1.0695e-07	-1.75991e-10	-0.390846
2432016	chr7:2432016:A:G	8.58376e-08	-1.75991e-10	-0.610752
2432817	chr7:2432817:C:T	5.82913e-08	-1.75991e-10	-0.997756
2432882	chr7:2432882:C:T	2.66628e-08	-1.77994	-3.49551e-10
2433095	chr7:2433095:G:A	5.53495e-08	-1.75991e-10	-1.04954
2433924	chr7:2433924:A:C	4.2601e-08	-1.75991e-10	-1.31133
2434749	chr7:2434749:A:G	5.44632e-08	-1.75991e-10	-1.06568
2434796	chr7:2434796:T:C	4.37837e-08	-1.75991e-10	-1.28395
2434801	chr7:2434801:A:G	4.7823e-08	-1.75991e-10	-1.1957
2435744	chr7:2435744:G:T	4.44996e-08	-1.75991e-10	-1.26773
2436001	chr7:2436001:A:T	4.42375e-08	-1.75991e-10	-1.27364
2436010	chr7:2436010:C:T	1.15464e-07	-0.314249	-3.49551e-10
2436121	chr7:2436121:G:A	1.95799e-07	1.39496	-1.18108
2436388	chr7:2436388:A:T	9.78924e-09	-1.56946	-1.21247
2436401	chr7:2436401:A:G	1.09652e-07	-1.75991e-10	-0.365899
2436459	chr7:2436459:T:C	2.31904e-07	-1.75991e-10	0.383115
2436962	chr7:2436962:C:T	5.69271e-08	-1.75991e-10	-1.02144
2437011	chr7:2437011:C:T	1.8452e-07	0.154548	-3.49551e-10
2437756	chr7:2437756:T:A	1.08071e-08	-1.38759	-1.29542
2438162	chr7:2438162:C:T	4.81231e-08	-1.75991e-10	-1.18945
2438307	chr7:2438307:C:T	6.73828e-08	-1.75991e-10	-0.852819
2438385	chr7:2438385:C:T	1.27521e-08	-1.46993	-1.04758
2438586	chr7:2438586:C:G	4.30268e-08	-1.75991e-10	-1.30139
2438638	chr7:2438638:G:A	9.62267e-09	-1.69653	-1.10256
2438725	chr7:2438725:C:T	6.8168e-08	-1.75991e-10	-0.841234
2438876	chr7:2438876:C:T	4.50666e-08	-1.75991e-10	-1.25507
2439146	chr7:2439146:T:G	4.6851e-08	-1.75991e-10	-1.21624
2439394	chr7:2439394:T:C	1.75781e-08	-1.31993	-0.876625
2439572	chr7:2439572:C:T	4.2225e-08	-1.75991e-10	-1.3202
2439774	chr7:2439774:G:A	4.4532e-08	-1.267	-3.49551e-10
2440436	chr7:2440436:C:T	4.30915e-08	-1.75991e-10	-1.29988
2441094	chr7:2441094:C:T	2.06897e-08	-0.741536	-1.29204
2441191	chr7:2441191:T:C	4.77369e-08	-1.75991e-10	-1.19751
2441210	chr7:2441210:C:T	4.26579e-08	-1.75991e-10	-1.31
2441457	chr7:2441457:T:C	2.42172e-07	-1.75991e-10	0.426437
2441515	chr7:2441515:G:GA	4.8739e-08	-1.75991e-10	-1.17673
2441927	chr7:2441927:A:T	4.09269e-08	-1.75991e-10	-1.35142
2442524	chr7:2442524:T:C	6.63618e-08	-1.75991e-10	-0.868088
2442655	chr7:2442655:G:A	5.44113e-08	-1.06664	-3.49551e-10
2442793	chr7:2442793:C:T	6.1079e-08	-1.75991e-10	-0.951041
2443151	chr7:2443151:G:T	4.70989e-08	-1.75991e-10	-1.21096
2443500	chr7:2443500:C:A	9.85759e-08	-1.62197	1.14959
2443807	chr7:2443807:C:T	4.57466e-08	-1.55178	0.311692
2443912	chr7:2443912:G:T	1.0189e-07	-1.75991e-10	-0.439315
2444549	chr7:2444549:A:T	4.9154e-08	-1.75991e-10	-1.16825
2444663	chr7:2444663:A:G	4.03175e-08	-1.60099	0.234567
2444919	chr7:2444919:T:A	6.57811e-08	-1.62894	0.752062
2444923	chr7:2444923:C:T	5.51258e-08	-1.75991e-10	-1.05359
2445196	chr7:2445196:A:G	4.42043e-08	-1.75991e-10	-1.27439
2445281	chr7:2445281:C:T	1.15886e-07	-1.75991e-10	-0.310601
2445588	chr7:2445588:A:T	2.02205e-08	-1.7059	-0.350614
2445628	chr7:2445628:T:C	8.33571e-08	-1.75991e-10	-0.640075
2446298	chr7:2446298:T:C	3.00642e-08	-1.36383	-0.296044
2446369	chr7:2446369:C:T	1.00569e-08	-1.65987	-1.09508
2446552	chr7:2446552:T:C	9.27996e-09	-1.63366	-1.20169
2446957	chr7:2446957:A:G	3.20298e-08	-1.59654	-3.49551e-10
2447175	chr7:2447175:G:A	1.2696e-08	-1.48336	-1.03856
2447228	chr7:2447228:T:C	3.05957e-08	-1.56769	-0.0746606
2447453	chr7:2447453:C:A	4.21375e-08	-1.75991e-10	-1.32227
2447828	chr7:2447828:A:C	2.88914e-08	-1.72542	0.0257536
2447900	chr7:2447900:C:G	2.03696e-08	-1.78561	-0.26356
2448073	chr7:2448073:G:T	2.88943e-08	-1.6994	-0.000166852
2448415	chr7:2448415:C:T	7.24192e-08	-1.75991e-10	-0.780737
2448630	chr7:2448630:G:A	5.49465e-08	-1.75991e-10	-1.05685
2448660	chr7:2448660:G:A	2.89086e-08	-1.72289	0.0238185
2448981	chr7:2448981:ATC:A	5.48811e-08	-1.75991e-10	-1.05804
2449432	chr7:2449432:C:T	3.54605e-08	-1.78303	0.288241
2449676	chr7:2449676:C:G	8.32043e-09	-1.75737	-1.18713
2449747	chr7:2449747:A:G	8.06736e-09	-1.77094	-1.20444
2450024	chr7:2450024:C:T	4.83109e-08	-1.75991e-10	-1.18555
2450082	chr7:2450082:C:T	1.08823e-07	-1.75991e-10	-0.373491
2450191	chr7:2450191:A:G	2.67231e-08	-1.73873	-0.0389505
2450413	chr7:2450413:G:A	1.11912e-08	-1.39911	-1.24897
2450503	chr7:2450503:T:A	2.67523e-08	-1.73497	-0.0416141
2450601	chr7:2450601:C:G	7.38332e-08	-1.75991e-10	-0.761401
2450894	chr7:2450894:G:A	2.65488e-08	-1.78422	-3.49551e-10
2450976	chr7:2450976:T:G	2.62668e-08	-1.73422	-0.0606873
2451079	chr7:2451079:C:T	5.32234e-08	-1.75991e-10	-1.08871
2451236	chr7:2451236:A:G	4.15785e-08	-1.20596	-0.129671
2451242	chr7:2451242:G:A	4.69241e-08	-1.75991e-10	-1.21468
2451603	chr7:2451603:C:T	5.97634e-08	-1.75991e-10	-0.972817
2451819	chr7:2451819:G:A	2.97428e-08	-1.71215	0.0415288
2452283	chr7:2452283:C:T	1.16716e-08	-1.72878	-0.877274
2452429	chr7:2452429:G:A	2.64704e-08	-1.6897	-0.0974806
2452857	chr7:2452857:A:G	7.20515e-09	-1.73792	-1.35049
2453216	chr7:2453216:T:C	3.25617e-08	-1.58007	-3.49551e-10
2453432	chr7:2453432:C:T	3.0462e-08	-1.70586	0.0591286
2453984	chr7:2453984:C:T	1.90512e-08	-1.74882	-0.36726
2454347	chr7:2454347:T:C	4.35591e-08	-1.75991e-10	-1.28909
2454364	chr7:2454364:T:C	4.12049e-08	-1.75991e-10	-1.34465
2454599	chr7:2454599:C:T	8.11333e-08	-0.667116	-3.49551e-10
2454608	chr7:2454608:G:C	5.47559e-08	-0.906489	-0.153834
2454737	chr7:2454737:T:C	1.96925e-08	-1.40224	-0.68073
2455074	chr7:2455074:A:G	1.11238e-07	-1.75991e-10	-0.351534
2455162	chr7:2455162:A:G	1.05391e-08	-1.35719	-1.35092
2455346	chr7:2455346:A:AC	1.61782e-07	-1.75991e-10	0.0230436
2455373	chr7:2455373:C:T	8.29977e-09	-1.78378	-1.1632
2455751	chr7:2455751:A:G	1.90513e-07	-1.75991e-10	0.186513
2455755	chr7:2455755:A:G	7.40146e-09	-1.71114	-1.35039
2456060	chr7:2456060:T:A	7.01515e-08	-1.75991e-10	-0.812552
2456857	chr7:2456857:A:G	4.16386e-08	-1.75991e-10	-1.33418
2457222	chr7:2457222:G:A	4.79954e-08	-1.75991e-10	-1.1921
2457283	chr7:2457283:C:T	2.79921e-08	-0.751899	-0.979386
2457307	chr7:2457307:C:T	6.7662e-08	-1.75991e-10	-0.848685
2457415	chr7:2457415:T:C	7.89588e-09	-1.67912	-1.31775
2457912	chr7:2457912:C:T	4.39783e-08	-1.75991e-10	-1.27951
2457991	chr7:2457991:A:G	3.1303e-08	-1.61949	-3.49551e-10
2458295	chr7:2458295:C:T	2.43588e-08	-0.750517	-1.1198
2458509	chr7:2458509:G:T	4.92297e-08	-1.75991e-10	-1.16671
2458594	chr7:2458594:C:T	2.13326e-06	2.6022	-3.49551e-10
2458832	chr7:2458832:G:A	1.53278e-08	-1.35469	-0.978856
2459523	chr7:2459523:C:T	4.10685e-08	-1.75991e-10	-1.34797
2459556	chr7:2459556:G:A	4.23628e-08	-1.31694	-3.49551e-10
2459942	chr7:2459942:T:C	5.84589e-08	-0.994885	-3.49551e-10
2460135	chr7:2460135:A:G	9.1577e-09	-1.49834	-1.35027
2460231	chr7:2460231:A:G	8.13967e-09	-1.75332	-1.21314
2460382	chr7:2460382:C:A	3.05354e-08	-1.64432	-3.49551e-10
2460450	chr7:2460450:C:T	1.23247e-07	-1.75991e-10	-0.249018
2460907	chr7:2460907:G:A	7.19976e-09	-1.76291	-1.32626
2461099	chr7:2461099:G:A	7.75687e-09	-1.7539	-1.26073
2461238	chr7:2461238:G:A	3.53571e-07	-1.75991e-10	0.804876
2461301	chr7:2461301:G:A	8.45308e-09	-1.78811	-1.14057
2461553	chr7:2461553:T:C	3.72322e-07	-1.75991e-10	0.856551
2461661	chr7:2461661:A:G	8.53213e-09	-1.62659	-1.29278
2461763	chr7:2461763:AC:A	4.21256e-08	-1.75991e-10	-1.32255
2461765	chr7:2461765:G:A	6.80284e-08	-0.843283	-3.49551e-10
2461817	chr7:2461817:T:C	7.62872e-09	-1.73567	-1.29562
2462317	chr7:2462317:A:G	7.43641e-09	-1.72632	-1.3305
2462519	chr7:2462519:A:G	4.08828e-08	-1.75991e-10	-1.3525
2462786	chr7:2462786:T:C	7.43236e-09	-1.77753	-1.27983
2462942	chr7:2462942:A:G	7.23725e-09	-1.74033	-1.34364
2463073	chr7:2463073:G:T	1.14412e-08	-1.77054	-0.855457
2463078	chr7:2463078:A:G	6.19421e-08	-1.75991e-10	-0.937009
2463305	chr7:2463305:G:C	7.56984e-09	-1.76802	-1.27102
2463475	chr7:2463475:G:A	3.10087e-08	-1.62894	-3.49551e-10
2463560	chr7:2463560:G:C	3.80417e-07	-1.75991e-10	0.878059
2463573	chr7:2463573:C:T	5.44868e-08	-1.06525	-3.49551e-10
2464084	chr7:2464084:C:T	2.96661e-08	-1.6732	-3.49551e-10
2464363	chr7:2464363:T:C	1.24673e-08	-1.59349	-0.946604
2464386	chr7:2464386:A:G	3.27885e-08	-0.903861	-0.669269
2464650	chr7:2464650:C:T	4.0917e-08	-1.75991e-10	-1.35166
2464761	chr7:2464761:G:A	7.4303e-08	-0.755058	-3.49551e-10
2464888	chr7:2464888:A:C	5.47902e-08	-1.0597	-3.49551e-10
2465135	chr7:2465135:C:A	7.33154e-09	-1.7732	-1.29782
2465295	chr7:2465295:A:G	4.16202e-08	-1.75991e-10	-1.33462
2465321	chr7:2465321:T:C	2.45143e-08	-1.1978	-0.666158
2465625	chr7:2465625:CTAATA:C	4.53719e-08	-1.75991e-10	-1.24832
2465736	chr7:2465736:G:A	6.59153e-08	-1.75991e-10	-0.874838
2466292	chr7:2466292:C:T	1.82006e-08	-0.924211	-1.23755
2466542	chr7:2466542:C:G	4.14776e-08	-1.75991e-10	-1.33806
2466646	chr7:2466646:A:G	7.46241e-09	-1.778	-1.27533
2466933	chr7:2466933:T:C	5.67406e-08	-1.75991e-10	-1.02472
2466960	chr7:2466960:G:A	9.45185e-09	-1.58804	-1.22896
2467007	chr7:2467007:C:G	7.5853e-07	-1.75991e-10	1.56817
2467448	chr7:2467448:G:A	7.26402e-09	-1.78107	-1.29921
2467611	chr7:2467611:A:G	8.88824e-09	-1.78522	-1.09326
2467834	chr7:2467834:G:A	9.76344e-07	1.82061	-3.49551e-10
2468253	chr7:2468253:G:C	4.2881e-08	-1.75991e-10	-1.30478
2468437	chr7:2468437:T:C	9.59671e-09	-1.61645	-1.18534
2468542	chr7:2468542:T:C	9.24076e-09	-1.64782	-1.19176
2468706	chr7:2468706:A:G	7.70186e-09	-1.68813	-1.33362
2468766	chr7:2468766:T:C	8.78139e-08	-1.75991e-10	-0.58799
2468779	chr7:2468779:G:A	2.66871e-08	-1.77903	-3.49551e-10
2468780	chr7:2468780:A:G	9.47833e-09	-1.62716	-1.18704
2468804	chr7:2468804:G:A	7.61404e-09	-1.78811	-1.2451
2469268	chr7:2469268:C:T	4.91036e-08	-1.75991e-10	-1.16928
2469301	chr7:2469301:C:T	3.70933e-08	-1.44977	-3.49551e-10
2469508	chr7:2469508:C:T	8.10792e-09	-1.66028	-1.31009
2469619	chr7:2469619:G:A	4.09628e-08	-1.75991e-10	-1.35054
2469912	chr7:2469912:G:A	5.97374e-08	-1.75991e-10	-0.973252
2470007	chr7:2470007:G:C	7.71529e-09	-1.77395	-1.24606
2470135	chr7:2470135:C:A	1.80016e-08	-1.78413	-0.388615
2470157	chr7:2470157:G:A	7.45339e-08	-1.75991e-10	-0.751956
2470410	chr7:2470410:C:T	4.09076e-08	-1.75991e-10	-1.35189
2470426	chr7:2470426:G:A	4.14032e-08	-1.75991e-10	-1.33985
2470498	chr7:2470498:T:C	2.35524e-07	-1.75991e-10	0.398603
2471121	chr7:2471121:T:G	4.24588e-08	-1.75991e-10	-1.31468
2471135	chr7:2471135:T:C	2.9674e-07	-1.75991e-10	0.629646
2471268	chr7:2471268:T:C	8.93288e-08	-0.570885	-3.49551e-10
2471312	chr7:2471312:G:T	6.22809e-08	-1.75991e-10	-0.931554
2471646	chr7:2471646:C:T	5.37664e-08	-1.75991e-10	-1.07856
2471739	chr7:2471739:C:G	4.26021e-08	-1.75991e-10	-1.31131
2472208	chr7:2472208:A:G	4.11123e-08	-1.75991e-10	-1.3469
2472217	chr7:2472217:G:T	9.63958e-09	-1.70077	-1.09656
2472660	chr7:2472660:T:C	4.30411e-08	-1.75991e-10	-1.30105
2472765	chr7:2472765:A:G	8.48333e-09	-1.65887	-1.26623
2472786	chr7:2472786:T:C	2.72768e-08	-1.75717	-3.49551e-10
2472910	chr7:2472910:G:A	8.07699e-09	-1.69498	-1.27921
2473242	chr7:2473242:G:C	4.12787e-08	-1.75991e-10	-1.34286
2473243	chr7:2473243:A:G	4.31894e-08	-1.75991e-10	-1.29761
2473367	chr7:2473367:T:C	7.53264e-09	-1.76944	-1.27452
2473807	chr7:2473807:G:A	8.56127e-09	-1.72918	-1.18678
2473875	chr7:2473875:G:A	4.42641e-08	-1.75991e-10	-1.27304
2473952	chr7:2473952:C:T	2.69163e-08	-1.77048	-3.49551e-10
2474542	chr7:2474542:T:C	8.03409e-09	-1.71435	-1.26517
2474574	chr7:2474574:G:A	8.26485e-09	-1.68294	-1.26826
2474804	chr7:2474804:G:A	9.70596e-09	-1.77599	-1.01448
2475064	chr7:2475064:G:A	3.86275e-08	-1.40924	-3.49551e-10
2475153	chr7:2475153:C:T	4.62745e-08	-1.22862	-3.49551e-10
2475231	chr7:2475231:T:C	6.57536e-08	-1.75991e-10	-0.877295
2475382	chr7:2475382:G:A	6.04765e-08	-1.75991e-10	-0.960955
2475582	chr7:2475582:G:A	4.70644e-08	-1.75991e-10	-1.21169
2475694	chr7:2475694:G:A	7.2703e-09	-1.76158	-1.31783
2475979	chr7:2475979:G:A	1.79485e-06	2.42947	-3.49551e-10
2477479	chr7:2477479:C:A	1.38211e-06	2.16815	-3.49551e-10
2477946	chr7:2477946:A:G	4.59575e-08	-1.75991e-10	-1.23549
2478095	chr7:2478095:G:C	9.63453e-09	-1.75948	-1.03838
2478152	chr7:2478152:C:T	2.73576e-08	-1.75422	-3.49551e-10
2478470	chr7:2478470:T:C	9.58357e-09	-1.614	-1.18916
2478752	chr7:2478752:A:G	4.31507e-08	-1.75991e-10	-1.29851
2478768	chr7:2478768:G:C	4.68021e-08	-1.75991e-10	-1.21728
2478844	chr7:2478844:A:G	9.75048e-09	-1.69041	-1.09548
2478867	chr7:2478867:C:T	1.75761e-07	0.105914	-3.49551e-10
2478924	chr7:2478924:T:C	9.10784e-09	-1.69924	-1.15483
2479055	chr7:2479055:G:C	1.28662e-08	-1.64654	-0.862072
2479268	chr7:2479268:T:C	7.1033e-09	-1.78778	-1.31487
2479273	chr7:2479273:T:C	1.84951e-08	-1.61254	-0.533165
2479351	chr7:2479351:C:G	9.75783e-09	-1.62571	-1.15943
2479352	chr7:2479352:A:G	8.29647e-09	-1.78693	-1.16045
2479369	chr7:2479369:A:G	1.7253e-08	-1.6391	-0.576123
2479373	chr7:2479373:G:A	9.42358e-09	-1.77684	-1.04315
2479441	chr7:2479441:A:C	1.52496e-08	-1.71656	-0.62209
2479462	chr7:2479462:A:G	8.07922e-09	-1.63434	-1.33957
2479597	chr7:2479597:T:C	1.0344e-08	-1.59553	-1.13128
2479807	chr7:2479807:T:C	4.39575e-07	-1.75991e-10	1.0226
2479920	chr7:2479920:C:T	4.84887e-08	-1.75991e-10	-1.18188
2479999	chr7:2479999:G:C	9.42368e-09	-1.67076	-1.14923
2480175	chr7:2480175:G:A	1.26146e-08	-1.52844	-0.99992
2480185	chr7:2480185:C:T	6.05401e-08	-1.75991e-10	-0.959903
2480464	chr7:2480464:T:C	7.30776e-09	-1.72197	-1.35231
2481095	chr7:2481095:G:A	2.6513e-08	-1.78558	-3.49551e-10
2481232	chr7:2481232:G:T	1.29777e-08	-1.78801	-0.711965
2481290	chr7:2481290:A:T	1.26467e-07	-1.67908	1.45585
2481332	chr7:2481332:G:C	2.88551e-08	-1.70092	-3.49551e-10
2481456	chr7:2481456:A:G	7.68926e-09	-1.70962	-1.31377
2481680	chr7:2481680:G:T	4.36579e-07	-1.75991e-10	1.01576
2481740	chr7:2481740:A:G	7.69315e-09	-1.69515	-1.32773
2481755	chr7:2481755:C:T	3.13616e-08	-1.67349	0.055866
2482170	chr7:2482170:C:G	2.71201e-07	-1.75991e-10	0.539652
2482224	chr7:2482224:C:T	7.22289e-09	-1.73348	-1.35247
2483148	chr7:2483148:A:G	1.10192e-08	-1.57837	-1.0852
2483415	chr7:2483415:C:T	4.44766e-08	-1.75991e-10	-1.26825
2483674	chr7:2483674:G:A	2.64522e-08	-1.67244	-0.115428
2483965	chr7:2483965:C:T	9.54062e-09	-1.75687	-1.05078
2484217	chr7:2484217:A:G	2.31651e-08	-1.71091	-0.209648
2484400	chr7:2484400:A:G	1.70005e-08	-1.01133	-1.21864
2484499	chr7:2484499:G:C	1.05913e-08	-1.55019	-1.15298
2484528	chr7:2484528:G:A	1.83815e-08	-0.906203	-1.24566
2484605	chr7:2484605:A:G	4.2092e-08	-1.75991e-10	-1.32335
2484725	chr7:2484725:A:G	1.36297e-08	-1.60257	-0.848386
2485196	chr7:2485196:T:G	4.3684e-08	-1.75991e-10	-1.28623
2485305	chr7:2485305:A:G	1.12578e-08	-1.73927	-0.902881
2485482	chr7:2485482:G:A	9.77024e-09	-1.68998	-1.09389
2485593	chr7:2485593:C:T	1.37063e-08	-1.09493	-1.35042
2485654	chr7:2485654:G:A	6.09145e-08	-1.75991e-10	-0.953738
2485762	chr7:2485762:G:A	8.33565e-09	-1.7864	-1.15626
2485769	chr7:2485769:C:T	5.80519e-08	-1.75991e-10	-1.00187
2486133	chr7:2486133:C:T	8.74628e-09	-1.77354	-1.12104
2486473	chr7:2486473:A:G	9.83929e-09	-1.65105	-1.12578
2486501	chr7:2486501:T:A	9.40583e-09	-1.5212	-1.30068
2486740	chr7:2486740:AG:A	1.628e-08	-1.65679	-0.616485
2486881	chr7:2486881:T:C	8.9922e-08	-1.75991e-10	-0.564267
2487186	chr7:2487186:C:T	5.42133e-08	-1.75991e-10	-1.07028
2487210	chr7:2487210:A:G	6.57233e-08	-1.75991e-10	-0.877755
2487433	chr7:2487433:A:G	4.7213e-08	-1.75991e-10	-1.20854
2487632	chr7:2487632:C:T	4.10434e-08	-1.75991e-10	-1.34858
2487736	chr7:2487736:G:GAC	4.04529e-08	-0.838367	-0.524705
2488072	chr7:2488072:G:A	2.64625e-08	-1.78748	-3.49551e-10
2488200	chr7:2488200:G:A	4.4105e-08	-1.75991e-10	-1.27664
2488299	chr7:2488299:A:C	2.70955e-08	-1.76384	-3.49551e-10
2488337	chr7:2488337:A:C	4.12621e-08	-1.75991e-10	-1.34326
2488346	chr7:2488346:A:G	5.49142e-08	-1.75991e-10	-1.05744
2488426	chr7:2488426:A:C	9.26344e-09	-1.67042	-1.16671
2488492	chr7:2488492:G:T	9.56358e-09	-1.64924	-1.15601
2488632	chr7:2488632:G:A	6.41152e-08	-1.75991e-10	-0.902528
2489595	chr7:2489595:T:C	4.95324e-08	-1.75991e-10	-1.16058
2489693	chr7:2489693:G:A	2.89645e-08	-0.39159	-1.30555
2489989	chr7:2489989:C:T	8.82865e-09	-1.58171	-1.3035
2490100	chr7:2490100:C:T	5.64876e-07	-1.75991e-10	1.2734
2490441	chr7:2490441:A:T	1.29473e-08	-1.18191	-1.32041
2490723	chr7:2490723:A:G	1.05356e-08	-1.67885	-1.0296
2490797	chr7:2490797:A:G	1.3144e-08	-1.52997	-0.957274
2491065	chr7:2491065:C:A	7.68917e-09	-1.6751	-1.3483
2491560	chr7:2491560:C:T	3.42055e-08	-1.53082	-3.49551e-10
2493524	chr7:2493524:G:A	5.0357e-08	-1.75991e-10	-1.14407
2493530	chr7:2493530:G:C	5.42292e-08	-1.75991e-10	-1.06999
2493535	chr7:2493535:T:G	5.42292e-08	-1.75991e-10	-1.06999
2494143	chr7:2494143:A:G	4.82295e-08	-1.18724	-3.49551e-10
2494156	chr7:2494156:T:C	1.48415e-08	-1.38527	-0.980515
2494482	chr7:2494482:G:C	4.24816e-08	-1.75991e-10	-1.31414
2494622	chr7:2494622:C:T	5.78796e-08	-1.75991e-10	-1.00484
2494758	chr7:2494758:A:C	8.90056e-09	-1.54364	-1.33346
2495049	chr7:2495049:G:C	9.42797e-09	-1.52408	-1.29545
2495085	chr7:2495085:C:T	7.30046e-08	-1.75991e-10	-0.772687
2495109	chr7:2495109:G:T	2.98303e-08	-1.66768	-3.49551e-10
2495157	chr7:2495157:C:A	7.56778e-09	-1.68848	-1.35083
2495229	chr7:2495229:A:G	1.5725e-08	-1.07401	-1.23395
2495380	chr7:2495380:A:C	3.52993e-08	-1.78661	0.287267
2495501	chr7:2495501:G:A	9.05284e-09	-1.53593	-1.3242
2495770	chr7:2495770:G:A	1.8473e-07	-1.75991e-10	0.155684
2495845	chr7:2495845:T:C	1.2216e-08	-1.21939	-1.34108
2496743	chr7:2496743:A:G	7.67928e-09	-1.67845	-1.34623
2496821	chr7:2496821:G:A	1.0136e-08	-1.76184	-0.985283
2496879	chr7:2496879:C:T	1.10244e-07	-1.75991e-10	-0.360517
2496910	chr7:2496910:G:A	5.16024e-08	-1.11964	-3.49551e-10
2497081	chr7:2497081:A:G	3.17734e-08	-1.60458	-3.49551e-10
2497684	chr7:2497684:C:T	7.43741e-09	-1.70767	-1.34901
2497747	chr7:2497747:G:T	2.79472e-08	-0.628404	-1.10449
2498191	chr7:2498191:G:A	6.54831e-08	-1.75991e-10	-0.881417
2498451	chr7:2498451:G:A	8.25008e-09	-1.64463	-1.30835
2498622	chr7:2498622:G:C	8.9958e-09	-1.60861	-1.25784
2498714	chr7:2498714:C:T	4.15763e-08	-1.75991e-10	-1.33568
2498726	chr7:2498726:C:T	6.51849e-08	-1.75991e-10	-0.885982
2498887	chr7:2498887:G:A	7.25165e-09	-1.74201	-1.33997
2498969	chr7:2498969:G:A	7.16398e-09	-1.77674	-1.3174
2499279	chr7:2499279:T:G	8.96886e-09	-1.74547	-1.12398
2499507	chr7:2499507:G:A	7.81542e-08	-1.75991e-10	-0.704525
2499710	chr7:2499710:C:CT	3.06092e-08	-0.317191	-1.32472
2499755	chr7:2499755:A:G	6.0551e-07	-1.75991e-10	1.34286
2500042	chr7:2500042:A:G	7.83012e-09	-1.77524	-1.22999
2500771	chr7:2500771:C:T	6.46698e-08	-1.75991e-10	-0.893915
2500891	chr7:2500891:C:T	4.62848e-08	-1.75991e-10	-1.2284
2501201	chr7:2501201:C:A	6.47198e-08	-0.893142	-3.49551e-10
2501331	chr7:2501331:T:C	7.26827e-09	-1.7879	-1.29179
2501765	chr7:2501765:A:G	1.60339e-08	-1.74606	-0.542444
2501781	chr7:2501781:C:G	5.9127e-08	-1.75991e-10	-0.983521
2502354	chr7:2502354:T:C	1.31207e-08	-1.76435	-0.724673
2502606	chr7:2502606:A:G	9.52687e-09	-1.4584	-1.35069
2502662	chr7:2502662:C:T	1.99067e-08	-0.726013	-1.34614
2502710	chr7:2502710:A:G	2.19744e-08	-1.67371	-0.299626
2502844	chr7:2502844:C:T	2.64515e-08	-1.7879	-3.49551e-10
2502863	chr7:2502863:G:A	1.66036e-08	-1.69091	-0.562677
2503132	chr7:2503132:C:A	1.91081e-08	-1.66121	-0.451888
2503160	chr7:2503160:C:T	2.72361e-08	-1.6607	-0.0979611
2503183	chr7:2503183:T:G	1.57432e-08	-1.28964	-1.01716
2503296	chr7:2503296:C:G	6.10072e-08	-1.75991e-10	-0.952218
2503473	chr7:2503473:C:T	2.44958e-08	-1.63863	-0.226079
2503750	chr7:2503750:G:A	9.12921e-09	-1.50189	-1.34984
2503755	chr7:2503755:C:T	9.69381e-09	-1.52825	-1.26347
2504150	chr7:2504150:C:T	1.05242e-08	-1.47427	-1.23527
2504572	chr7:2504572:C:G	1.19491e-08	-1.40421	-1.17834
2504782	chr7:2504782:G:A	3.7799e-08	-1.43093	-3.49551e-10
2504888	chr7:2504888:A:G	7.71968e-08	-0.716852	-3.49551e-10
2505346	chr7:2505346:G:A	5.79842e-08	-1.75991e-10	-1.00304
2505357	chr7:2505357:T:C	2.19292e-08	-1.76494	-0.21045
2505456	chr7:2505456:G:A	1.93013e-08	-1.76777	-0.33527
2505743	chr7:2505743:T:G	2.17948e-08	-1.77173	-0.209808
2505853	chr7:2505853:C:G	1.02399e-08	-1.54035	-1.19658
2505890	chr7:2505890:G:A	1.09081e-07	-1.75991e-10	-0.371122
2506145	chr7:2506145:T:A	2.18907e-08	-1.7746	-0.202543
2506254	chr7:2506254:C:T	2.29736e-08	-1.78747	-0.14139
2506657	chr7:2506657:G:A	4.39677e-08	-1.75991e-10	-1.27975
2506909	chr7:2506909:G:A	5.93412e-08	-1.75991e-10	-0.979905
2506997	chr7:2506997:G:C	4.19241e-08	-1.75991e-10	-1.32735
2507424	chr7:2507424:T:C	7.40919e-09	-1.77371	-1.28678
2507434	chr7:2507434:C:T	2.85579e-08	-1.19927	-0.512004
2507484	chr7:2507484:G:A	2.06152e-08	-0.85361	-1.18357
2507551	chr7:2507551:T:A	1.55752e-08	-1.73287	-0.584654
2507603	chr7:2507603:G:A	4.0898e-08	-1.75991e-10	-1.35213
2507877	chr7:2507877:T:C	7.67264e-09	-1.7002	-1.32535
2508117	chr7:2508117:C:T	9.50492e-09	-1.58768	-1.22372
2508541	chr7:2508541:G:A	1.1517e-07	-1.75991e-10	-0.316797
2509298	chr7:2509298:G:C	2.78095e-08	-0.506555	-1.23128
2509689	chr7:2509689:G:T	5.82908e-08	-1.75991e-10	-0.997764
2509930	chr7:2509930:G:C	1.98473e-08	-1.13197	-0.943172
2510017	chr7:2510017:C:A	2.6744e-08	-1.7769	-3.49551e-10
2510420	chr7:2510420:G:C	2.37782e-08	-0.871831	-1.02261
2510539	chr7:2510539:G:A	2.29262e-08	-0.975171	-0.955757
2510832	chr7:2510832:C:T	4.23756e-08	-1.75991e-10	-1.31664
2510844	chr7:2510844:C:G	3.86931e-08	-0.488346	-0.919201
2510869	chr7:2510869:G:A	1.02381e-08	-1.39005	-1.34704
2511189	chr7:2511189:T:A	1.11675e-08	-1.47887	-1.17133
2511205	chr7:2511205:G:A	8.56821e-09	-1.64386	-1.27129
2511296	chr7:2511296:A:G	2.76208e-08	-1.74464	-3.49551e-10
2511707	chr7:2511707:C:T	5.91736e-08	-1.75991e-10	-0.982733
2511816	chr7:2511816:C:T	3.73449e-08	-1.44301	-3.49551e-10
2512030	chr7:2512030:G:A	4.20126e-08	-1.75991e-10	-1.32524
2512044	chr7:2512044:G:A	1.01857e-08	-1.72808	-1.01415
2512091	chr7:2512091:G:A	1.37815e-08	-1.4723	-0.967576
2512784	chr7:2512784:C:A	9.7519e-09	-1.69363	-1.09211
2513139	chr7:2513139:CCTA:C	4.09964e-08	-1.75991e-10	-1.34973
2513396	chr7:2513396:T:C	1.47873e-08	-1.02595	-1.3435
2513549	chr7:2513549:G:A	1.0225e-08	-1.45304	-1.28533
2513589	chr7:2513589:A:G	8.72013e-09	-1.54674	-1.35083
2513772	chr7:2513772:T:C	4.19329e-08	-1.75991e-10	-1.32714
2514385	chr7:2514385:A:T	9.69619e-09	-1.54818	-1.2433
2514403	chr7:2514403:C:T	3.26275e-08	-0.397115	-1.18094
2514458	chr7:2514458:C:G	1.00019e-08	-1.51318	-1.24726
2514655	chr7:2514655:C:T	2.6526e-08	-1.78509	-3.49551e-10
2515547	chr7:2515547:C:T	3.57275e-08	-1.48729	-3.49551e-10
2516523	chr7:2516523:A:C	1.77776e-08	-0.868628	-1.31664
2516764	chr7:2516764:G:A	9.49369e-09	-1.50576	-1.30683
2516980	chr7:2516980:C:T	8.28995e-07	-1.75991e-10	1.65701
2517005	chr7:2517005:C:T	9.52374e-09	-1.52592	-1.2835
2517041	chr7:2517041:CT:C	1.00564e-08	-1.52821	-1.22678
2517199	chr7:2517199:G:A	3.63857e-08	-1.46903	-3.49551e-10
2517579	chr7:2517579:G:C	4.9951e-08	-1.75991e-10	-1.15217
2517632	chr7:2517632:T:C	9.0343e-09	-1.77348	-1.0887
2517721	chr7:2517721:A:G	7.10928e-08	-1.75991e-10	-0.799224
2517743	chr7:2517743:T:C	8.51656e-09	-1.56971	-1.35149
2517964	chr7:2517964:G:A	2.78615e-08	-1.73596	-3.49551e-10
2518254	chr7:2518254:T:C	6.65234e-08	-1.75991e-10	-0.865655
2519103	chr7:2519103:C:A	8.89489e-09	-1.73985	-1.13788
2519267	chr7:2519267:G:A	8.31371e-09	-1.75371	-1.1916
2519485	chr7:2519485:G:A	5.42027e-08	-1.75991e-10	-1.07048
2519788	chr7:2519788:C:G	1.94431e-07	-1.75991e-10	0.206866
2520574	chr7:2520574:C:G	9.1015e-09	-1.50436	-1.35041
2520899	chr7:2520899:C:G	9.64533e-08	-0.49415	-3.49551e-10
2521143	chr7:2521143:G:A	1.07113e-08	-1.63783	-1.05408
2521968	chr7:2521968:A:G	6.63387e-08	-1.75991e-10	-0.868435
2522260	chr7:2522260:A:G	5.13752e-08	-1.75991e-10	-1.12405
2522837	chr7:2522837:C:T	4.63459e-08	-1.75991e-10	-1.22708
2522915	chr7:2522915:C:G	1.46707e-08	-1.17268	-1.20468
2522936	chr7:2522936:T:C	4.5122e-08	-1.75991e-10	-1.25384
2522978	chr7:2522978:A:C	9.84151e-09	-1.42479	-1.35181
2523240	chr7:2523240:A:T	7.30439e-09	-1.7226	-1.35213
2523791	chr7:2523791:C:T	4.27402e-08	-1.75991e-10	-1.30807
2523798	chr7:2523798:C:G	6.95221e-08	-1.75991e-10	-0.821564
2523974	chr7:2523974:C:T	7.78052e-08	-1.75991e-10	-0.709001
2524038	chr7:2524038:G:A	1.67523e-08	-1.28724	-0.957439
2524404	chr7:2524404:G:A	1.25358e-08	-1.30151	-1.23311
2524542	chr7:2524542:C:T	6.75508e-07	-1.75991e-10	1.45226
2524746	chr7:2524746:G:A	4.43847e-08	-1.75991e-10	-1.27031
2525215	chr7:2525215:A:G	1.1515e-08	-1.78423	-0.835327
2525649	chr7:2525649:C:T	7.67502e-09	-1.75335	-1.27188
2525945	chr7:2525945:G:A	2.70419e-08	-1.76582	-3.49551e-10
2526034	chr7:2526034:A:C	3.07027e-08	-0.616802	-1.02206
2526394	chr7:2526394:G:A	7.38214e-09	-1.71915	-1.34499
2526642	chr7:2526642:C:T	4.7516e-08	-1.75991e-10	-1.20214
2526850	chr7:2526850:C:T	1.00019e-08	-1.75788	-1.00256
2527409	chr7:2527409:G:A	4.2186e-08	-1.75991e-10	-1.32112
2527419	chr7:2527419:G:A	4.66294e-07	-1.75991e-10	1.08161
2527618	chr7:2527618:G:GGGGTACCTGTGCCCTGAAGTCC	8.48093e-08	-1.75991e-10	-0.622804
2527747	chr7:2527747:G:A	6.83936e-08	-1.75991e-10	-0.83793
2527893	chr7:2527893:C:G	2.85709e-08	-0.665968	-1.04485
2528770	chr7:2528770:C:T	1.17565e-07	-0.296221	-3.49551e-10
2528798	chr7:2528798:C:T	6.31254e-08	-1.75991e-10	-0.918086
2528869	chr7:2528869:T:C	7.97241e-08	-1.75991e-10	-0.684637
2529035	chr7:2529035:G:A	5.4919e-08	-1.75991e-10	-1.05735
2529136	chr7:2529136:T:C	2.16194e-08	-0.78096	-1.20866
2529260	chr7:2529260:C:T	1.14712e-07	-1.75991e-10	-0.320784
2529497	chr7:2529497:C:T	6.46293e-08	-1.75991e-10	-0.894541
2529668	chr7:2529668:G:C	2.70224e-07	-1.61429	2.15033
2529879	chr7:2529879:C:T	5.06182e-08	-1.75991e-10	-1.1389
2530051	chr7:2530051:C:T	4.20248e-08	-1.75991e-10	-1.32495
2530128	chr7:2530128:A:C	7.27763e-08	-1.75991e-10	-0.775819
2530300	chr7:2530300:TC:T	2.66107e-08	-1.7819	-3.49551e-10
2530770	chr7:2530770:C:T	1.30918e-08	-1.22231	-1.26892
2531470	chr7:2531470:C:T	8.79879e-08	-1.75991e-10	-0.58601
2531654	chr7:2531654:ACT:A	1.39571e-07	-1.75991e-10	-0.124633
2531702	chr7:2531702:C:T	2.73397e-08	-1.75487	-3.49551e-10
2531771	chr7:2531771:T:C	6.877e-09	-1.78782	-1.34721
2531796	chr7:2531796:G:A	9.07392e-08	-1.75991e-10	-0.55522
2532212	chr7:2532212:C:T	9.32077e-09	-1.75877	-1.07219
2532382	chr7:2532382:C:T	2.26774e-08	-1.7361	-0.205737
2533159	chr7:2533159:C:T	5.23623e-08	-1.10502	-3.49551e-10
2533384	chr7:2533384:T:A	2.71865e-08	-1.76049	-3.49551e-10
2533650	chr7:2533650:T:C	1.31432e-08	-1.74042	-0.746886
2534604	chr7:2534604:G:A	1.19997e-07	-1.75991e-10	-0.275742
2534704	chr7:2534704:C:T	4.18863e-08	-1.75991e-10	-1.32825
2534931	chr7:2534931:G:A	7.33347e-08	-0.370802	-0.397373
2534972	chr7:2534972:C:T	4.13866e-08	-1.75991e-10	-1.34025
2537336	chr7:2537336:C:G	4.34526e-08	-1.75991e-10	-1.29154
2537657	chr7:2537657:G:C	5.25511e-08	-1.75991e-10	-1.10142
2538055	chr7:2538055:G:A	4.6677e-08	-1.75991e-10	-1.21996
2538057	chr7:2538057:C:G	1.08767e-07	0.971174	-1.34518
2538147	chr7:2538147:T:C	2.03856e-07	0.0542734	0.199932
2538326	chr7:2538326:G:A	4.14606e-08	-1.75991e-10	-1.33846
2538547	chr7:2538547:C:T	8.58705e-09	-1.71468	-1.19828
2538604	chr7:2538604:C:T	8.16956e-08	0.678961	-1.33917
2538612	chr7:2538612:C:T	1.35225e-08	-1.21254	-1.24631
2538668	chr7:2538668:C:T	4.08896e-08	-1.75991e-10	-1.35233
2538737	chr7:2538737:G:A	1.60054e-08	-1.75402	-0.536263
2538800	chr7:2538800:G:T	2.15321e-07	-0.0531505	0.36207
2539100	chr7:2539100:C:T	5.02498e-08	-1.75991e-10	-1.1462
2539223	chr7:2539223:C:T	3.10964e-08	-1.62612	-3.49551e-10
2539260	chr7:2539260:C:T	4.46865e-08	-1.75991e-10	-1.26354
2540057	chr7:2540057:C:G	2.8234e-08	-1.66802	-0.0546677
2540059	chr7:2540059:A:G	4.98718e-08	-1.75991e-10	-1.15375
2540436	chr7:2540436:T:C	1.70896e-07	-0.118001	0.195845
2540481	chr7:2540481:T:C	9.92369e-08	-1.75991e-10	-0.465699
2540641	chr7:2540641:A:G	2.9236e-07	-0.120133	0.734911
2540657	chr7:2540657:T:G	9.77214e-08	-1.75991e-10	-0.481089
2540935	chr7:2540935:C:T	8.60907e-08	-1.75991e-10	-0.607808
2541280	chr7:2541280:C:T	1.05635e-07	0.944807	-1.34803
2541413	chr7:2541413:G:A	4.16549e-08	-1.75991e-10	-1.33379
2541556	chr7:2541556:C:T	4.77142e-08	-1.75991e-10	-1.19798
2541945	chr7:2541945:A:G	1.30768e-08	-1.19386	-1.29851
2541960	chr7:2541960:G:A	1.02304e-07	0.911275	-1.34653
2542028	chr7:2542028:G:A	4.4314e-08	-1.75991e-10	-1.27191
2542050	chr7:2542050:T:C	1.18122e-07	-1.75991e-10	-0.291489
2542142	chr7:2542142:C:T	6.30541e-08	-1.75991e-10	-0.919215
2542225	chr7:2542225:C:T	4.33526e-08	-1.75991e-10	-1.29384
2542360	chr7:2542360:T:C	1.74571e-07	-0.105507	0.204628
2542447	chr7:2542447:G:A	4.71378e-08	-1.21013	-3.49551e-10
2542599	chr7:2542599:A:G	1.7854e-07	-0.071741	0.193344
2542950	chr7:2542950:G:A	1.10606e-07	0.988347	-1.34558
2543273	chr7:2543273:C:T	3.07229e-08	-1.6382	-3.49551e-10
2543465	chr7:2543465:C:T	5.85921e-08	-1.75991e-10	-0.99261
2543579	chr7:2543579:G:A	9.60964e-08	-1.75991e-10	-0.497857
2543694	chr7:2543694:C:T	2.99742e-08	-0.405863	-1.25701
2544066	chr7:2544066:A:G	8.28989e-08	-1.75991e-10	-0.645588
2544162	chr7:2544162:C:A	1.16896e-07	-1.75991e-10	-0.301927
2544364	chr7:2544364:G:A	1.21835e-07	-1.75991e-10	-0.260541
2544500	chr7:2544500:C:G	9.64944e-08	0.856783	-1.35051
2544569	chr7:2544569:C:T	2.98565e-08	-1.66681	-3.49551e-10
2544889	chr7:2544889:T:C	1.11727e-07	1.00127	-1.34842
2545989	chr7:2545989:C:T	8.68481e-08	-1.75991e-10	-0.599048
2546153	chr7:2546153:A:G	2.64525e-08	-1.78786	-3.49551e-10
2546296	chr7:2546296:C:T	1.01689e-07	0.910026	-1.35131
2546410	chr7:2546410:C:T	5.46608e-08	-1.75991e-10	-1.06206
2546461	chr7:2546461:T:A	1.29632e-08	-1.74683	-0.754259
2546471	chr7:2546471:C:T	7.02138e-08	-1.75991e-10	-0.811664
2546521	chr7:2546521:G:C	8.66318e-08	-1.75991e-10	-0.601542
2546669	chr7:2546669:A:G	8.47561e-08	-1.75991e-10	-0.623432
2546782	chr7:2546782:A:T	1.72833e-07	-1.66194	1.75106
2547139	chr7:2547139:C:T	4.88444e-08	-1.75991e-10	-1.17457
2547183	chr7:2547183:T:G	3.11411e-08	-1.62468	-3.49551e-10
2547185	chr7:2547185:C:T	9.81863e-08	-1.75991e-10	-0.476342
2547488	chr7:2547488:T:C	1.377e-07	-0.262317	0.124188
2547516	chr7:2547516:C:T	1.22049e-08	-1.75602	-0.805354
2547698	chr7:2547698:C:T	4.67942e-08	-1.75991e-10	-1.21745
2547942	chr7:2547942:G:C	4.01189e-08	-1.37136	-3.49551e-10
2547979	chr7:2547979:A:G	6.87696e-07	-0.371503	1.84164
2548005	chr7:2548005:A:C	4.66413e-08	-1.69856	0.477841
2548273	chr7:2548273:T:C	2.78497e-08	-1.73639	-3.49551e-10
2548647	chr7:2548647:C:T	1.53672e-07	-1.73014	1.70175
2548689	chr7:2548689:G:A	2.70657e-08	-1.75034	-0.0146055
2548917	chr7:2548917:A:C	1.25156e-07	-1.72937	1.49573
2548947	chr7:2548947:G:A	8.25892e-08	-1.75991e-10	-0.64933
2548995	chr7:2548995:T:C	1.26834e-07	-0.31785	0.0975174
2549187	chr7:2549187:A:G	4.65906e-08	-1.22181	-3.49551e-10
2549346	chr7:2549346:G:A	4.99042e-08	-1.75991e-10	-1.1531
2549394	chr7:2549394:C:T	4.20008e-08	-1.75991e-10	-1.32552
2549979	chr7:2549979:G:A	2.57515e-08	-0.529229	-1.28549
2550103	chr7:2550103:C:T	9.47556e-08	-1.12068	0.608769
2550720	chr7:2550720:G:A	4.27236e-08	-1.75991e-10	-1.30846
2550749	chr7:2550749:C:T	1.63619e-07	-0.0721021	0.106433
2550785	chr7:2550785:T:C	1.09324e-07	-1.75991e-10	-0.36889
2550931	chr7:2550931:C:T	8.22046e-08	-1.75991e-10	-0.653998
2551122	chr7:2551122:C:T	6.27939e-08	-1.75991e-10	-0.923351
2551531	chr7:2551531:A:G	1.08349e-06	-0.207808	2.13254
2551921	chr7:2551921:T:C	4.54155e-08	-1.75991e-10	-1.24736
2552521	chr7:2552521:A:G	5.07075e-08	-1.75991e-10	-1.13713
2552579	chr7:2552579:T:C	6.58396e-08	-1.75991e-10	-0.875987
2552840	chr7:2552840:G:A	2.64899e-08	-1.78645	-3.49551e-10
2552972	chr7:2552972:C:T	6.15793e-07	-1.68426	3.04396
2553034	chr7:2553034:G:A	5.98359e-08	-1.75991e-10	-0.971603
2553045	chr7:2553045:A:C	1.54177e-08	-1.77878	-0.54891
2553311	chr7:2553311:A:G	2.61363e-08	-0.514333	-1.28555
2553352	chr7:2553352:G:A	2.00811e-07	-1.7275	1.96665
2553482	chr7:2553482:G:C	5.71601e-08	-1.01735	-3.49551e-10
2554033	chr7:2554033:C:T	2.94748e-08	-1.67967	-3.49551e-10
2554070	chr7:2554070:G:A	6.16693e-08	-1.75991e-10	-0.941423
2554657	chr7:2554657:C:T	5.28582e-08	-1.0956	-3.49551e-10
2554704	chr7:2554704:C:T	1.02518e-07	0.915123	-1.34829
2554715	chr7:2554715:A:C	4.89659e-08	-1.75991e-10	-1.17208
2554806	chr7:2554806:T:G	8.69105e-09	-1.75882	-1.14209
2555314	chr7:2555314:G:A	5.01526e-08	-1.14814	-3.49551e-10
2555362	chr7:2555362:C:T	5.76303e-08	-1.75991e-10	-1.00916
2555593	chr7:2555593:G:A	6.32437e-08	0.420395	-1.33661
2555772	chr7:2555772:G:A	2.82655e-08	-1.53482	-0.186749
2555792	chr7:2555792:T:C	6.22429e-08	-1.75991e-10	-0.932165
2555810	chr7:2555810:G:C	2.65854e-08	-1.78285	-3.49551e-10
2555845	chr7:2555845:C:G	5.88967e-08	-1.75991e-10	-0.987424
2555864	chr7:2555864:G:C	1.48648e-08	-1.30028	-1.06393
2556019	chr7:2556019:C:T	6.01428e-08	-1.75991e-10	-0.966487
2556528	chr7:2556528:C:T	7.64717e-08	-1.67721	0.95092
2556653	chr7:2556653:G:A	9.07979e-09	-1.77467	-1.08249
2556656	chr7:2556656:G:A	5.68951e-08	-1.75991e-10	-1.022
2556945	chr7:2556945:T:C	7.41054e-08	0.594777	-1.3525
2557068	chr7:2557068:G:C	2.66352e-08	-1.78098	-3.49551e-10
2557587	chr7:2557587:C:T	7.12331e-08	-1.71267	0.915416
2557694	chr7:2557694:A:G	3.16831e-08	-1.47808	-0.129343
2557796	chr7:2557796:G:A	5.45449e-08	0.258024	-1.32221
2557846	chr7:2557846:G:A	6.19099e-08	0.414815	-1.35234
2558569	chr7:2558569:A:G	4.40816e-08	-1.75991e-10	-1.27717
2558729	chr7:2558729:T:C	5.48481e-08	-1.78761	0.72897
2558756	chr7:2558756:T:A	4.10927e-08	-1.75991e-10	-1.34738
2558792	chr7:2558792:T:C	5.14411e-08	0.229674	-1.35245
2559059	chr7:2559059:CGGGGT:C	4.11903e-08	-1.75991e-10	-1.34501
2559123	chr7:2559123:T:C	5.02079e-08	-0.660551	-0.486485
2559176	chr7:2559176:G:T	4.10553e-08	-1.75991e-10	-1.34829
2559488	chr7:2559488:A:C	6.62739e-08	-1.75991e-10	-0.869412
2559692	chr7:2559692:A:G	1.52272e-08	-1.75277	-0.587355
2560231	chr7:2560231:A:G	4.09974e-08	-1.75991e-10	-1.3497
2560442	chr7:2560442:A:G	4.39131e-08	-1.64286	0.361865
2560547	chr7:2560547:G:A	2.82646e-08	-1.7216	-3.49551e-10
2560649	chr7:2560649:T:C	4.08886e-08	-1.75991e-10	-1.35236
2561220	chr7:2561220:A:G	4.22795e-08	-1.75991e-10	-1.31891
2561385	chr7:2561385:T:C	1.34265e-08	-1.24565	-1.22033
2561575	chr7:2561575:C:G	4.38239e-08	-1.75991e-10	-1.28303
2561716	chr7:2561716:C:T	4.13746e-08	-1.75991e-10	-1.34054
2561726	chr7:2561726:A:G	1.32361e-08	-1.69033	-0.789934
2561797	chr7:2561797:G:T	2.80788e-08	-1.72819	-3.49551e-10
2561878	chr7:2561878:A:C	4.589e-08	-1.23696	-3.49551e-10
2561952	chr7:2561952:A:C	4.95154e-08	-1.75991e-10	-1.16093
2561974	chr7:2561974:C:A	4.27096e-08	-1.75991e-10	-1.30879
2562133	chr7:2562133:A:G	2.07825e-07	-1.75991e-10	0.273489
2562148	chr7:2562148:CAT:C	5.51597e-08	-1.75991e-10	-1.05298
2562235	chr7:2562235:T:G	4.18799e-08	-1.75991e-10	-1.3284
2562558	chr7:2562558:T:C	8.34754e-08	-1.75991e-10	-0.638657
2562605	chr7:2562605:T:C	7.20813e-08	-1.75991e-10	-0.785414
2562786	chr7:2562786:A:G	4.85108e-08	-1.75991e-10	-1.18142
2562814	chr7:2562814:A:G	1.0683e-08	-1.77475	-0.919801
2562958	chr7:2562958:C:T	4.14079e-08	-1.75991e-10	-1.33974
2563042	chr7:2563042:C:T	9.85918e-08	-0.393145	-0.079076
2563201	chr7:2563201:C:T	7.7778e-09	-1.65946	-1.35248
2563475	chr7:2563475:C:T	1.05474e-07	-0.404744	-3.49551e-10
2563562	chr7:2563562:T:A	4.10481e-08	-1.75991e-10	-1.34846
2563575	chr7:2563575:T:G	4.26734e-08	-1.75991e-10	-1.30963
2563967	chr7:2563967:T:G	3.20921e-07	0.707986	-3.49551e-10
2564039	chr7:2564039:C:T	4.12155e-08	-1.75991e-10	-1.34439
2564134	chr7:2564134:G:C	1.52837e-08	-1.09318	-1.24324
2564260	chr7:2564260:G:T	3.64113e-08	-1.62196	0.153633
2564399	chr7:2564399:AG:A	4.10938e-08	-1.75991e-10	-1.34735
2564523	chr7:2564523:G:A	5.74844e-08	-1.75991e-10	-1.0117
2564686	chr7:2564686:T:C	4.14737e-08	-1.75991e-10	-1.33815
2564844	chr7:2564844:C:T	7.81534e-08	0.622656	-1.32719
2564880	chr7:2564880:G:A	4.11847e-08	-1.75991e-10	-1.34514
2565182	chr7:2565182:C:T	7.32804e-08	0.560364	-1.32928
2565332	chr7:2565332:C:T	4.12046e-08	-1.75991e-10	-1.34466
2565345	chr7:2565345:G:A	1.33108e-07	-1.75991e-10	-0.172049
2565363	chr7:2565363:A:G	4.42683e-08	-1.27294	-3.49551e-10
2565378	chr7:2565378:C:G	7.95652e-09	-1.6475	-1.34172
2565430	chr7:2565430:G:A	8.40003e-08	-1.24827	0.615882
2565735	chr7:2565735:C:T	2.64932e-08	-1.78632	-3.49551e-10
2565781	chr7:2565781:A:T	4.22822e-08	-1.75991e-10	-1.31884
2565790	chr7:2565790:A:G	6.72831e-08	0.473436	-1.32774
2566159	chr7:2566159:A:C	7.90364e-08	-1.75991e-10	-0.693301
2566393	chr7:2566393:A:G	2.64684e-08	-1.78726	-3.49551e-10
2566460	chr7:2566460:T:G	1.09094e-08	-1.38298	-1.2906
2566892	chr7:2566892:G:T	5.09025e-08	-1.75991e-10	-1.1333
2567045	chr7:2567045:C:G	5.56012e-08	-1.75991e-10	-1.045
2567300	chr7:2567300:G:A	1.69742e-08	-1.41568	-0.815835
2567303	chr7:2567303:G:A	7.23605e-08	-0.185844	-0.595705
2567556	chr7:2567556:C:T	4.53588e-08	-1.75991e-10	-1.24861
2567618	chr7:2567618:A:G	1.19604e-08	-1.76179	-0.819813
2567625	chr7:2567625:C:T	1.05256e-07	-1.75991e-10	-0.406815
2567703	chr7:2567703:G:C	6.03524e-08	-1.75991e-10	-0.963009
2567705	chr7:2567705:G:A	7.54256e-09	-1.69303	-1.34962
2567767	chr7:2567767:G:A	4.09033e-08	-1.75991e-10	-1.352
2567772	chr7:2567772:C:T	1.07331e-06	-1.75991e-10	1.9153
2567834	chr7:2567834:C:T	8.06306e-09	-1.63333	-1.34259
2568261	chr7:2568261:A:T	2.42112e-07	-0.306999	0.73319
2568469	chr7:2568469:T:C	4.62102e-07	1.07258	-3.49551e-10
2568535	chr7:2568535:T:C	1.67991e-07	-1.77664	1.83734
2568543	chr7:2568543:A:T	1.22394e-08	-1.77333	-0.785217
2568551	chr7:2568551:C:T	5.7213e-08	-1.75991e-10	-1.01643
2568626	chr7:2568626:G:A	1.05561e-08	-1.78577	-0.920734
2568638	chr7:2568638:G:A	8.66164e-07	-1.75991e-10	1.70087
2569050	chr7:2569050:C:T	3.49393e-07	-1.75991e-10	0.792988
2569206	chr7:2569206:G:A	2.95905e-07	1.97424	-1.34741
2569213	chr7:2569213:T:C	1.24465e-07	-0.837509	0.598322
2569255	chr7:2569255:C:T	8.18487e-08	-1.75991e-10	-0.658337
2569313	chr7:2569313:C:G	5.71591e-08	-1.75991e-10	-1.01737
2569675	chr7:2569675:A:G	1.30528e-07	-0.718733	0.52711
2569695	chr7:2569695:C:T	1.05374e-07	-1.75991e-10	-0.405695
2569788	chr7:2569788:A:G	4.09183e-08	-1.75991e-10	-1.35163
2569868	chr7:2569868:G:A	9.00362e-07	-1.75991e-10	1.73959
2570131	chr7:2570131:C:T	2.03562e-08	-1.23196	-0.817867
2570170	chr7:2570170:T:C	4.6337e-08	-1.75991e-10	-1.22727
2570302	chr7:2570302:C:T	7.19085e-08	-0.787815	-3.49551e-10
2570588	chr7:2570588:TAAAC:T	2.64476e-08	-1.78804	-3.49551e-10
2570806	chr7:2570806:CATTT:C	4.09898e-08	-1.75991e-10	-1.34989
2571284	chr7:2571284:A:G	4.08821e-08	-1.75991e-10	-1.35252
2571358	chr7:2571358:A:G	4.09788e-08	-1.75991e-10	-1.35015
2571607	chr7:2571607:G:A	1.44354e-07	-0.0909381	-3.49551e-10
2571778	chr7:2571778:G:A	4.11807e-08	-0.729285	-0.615955
2571800	chr7:2571800:G:A	4.57734e-08	-0.691544	-0.547962
2571875	chr7:2571875:A:G	3.91702e-08	-0.700376	-0.694917
2572020	chr7:2572020:G:T	5.60502e-08	-0.617614	-0.419348
2572120	chr7:2572120:T:C	3.29615e-07	-1.75991e-10	0.734717
2572256	chr7:2572256:C:T	2.16799e-07	-1.75991e-10	0.315763
2572274	chr7:2572274:G:C	4.26314e-08	-1.75991e-10	-1.31062
2572528	chr7:2572528:C:T	4.23238e-08	-1.75991e-10	-1.31786
2572531	chr7:2572531:C:T	6.38063e-08	-1.75991e-10	-0.907357
2572589	chr7:2572589:G:A	6.68164e-08	-1.75991e-10	-0.861261
2572661	chr7:2572661:C:A	8.15634e-07	2.29755	-0.656794
2572701	chr7:2572701:T:C	4.96937e-08	-0.593316	-0.564015
2572732	chr7:2572732:C:T	1.1631e-07	-1.75991e-10	-0.306949
2572740	chr7:2572740:C:T	6.73956e-08	-1.75991e-10	-0.85263
2572821	chr7:2572821:G:A	8.48399e-08	-1.75991e-10	-0.622443
2573173	chr7:2573173:T:C	5.03993e-08	-0.628498	-0.514734
2573428	chr7:2573428:T:C	5.12096e-08	-0.617868	-0.509414
2573499	chr7:2573499:G:A	1.57644e-08	-1.03461	-1.27085
2573695	chr7:2573695:G:A	4.09243e-08	-1.75991e-10	-1.35149
2573790	chr7:2573790:T:G	2.42025e-08	-0.618381	-1.25837
2573907	chr7:2573907:G:T	9.90882e-08	-1.75991e-10	-0.467198
2573910	chr7:2573910:G:A	5.54281e-08	-0.642127	-0.405995
2573930	chr7:2573930:A:G	2.01778e-07	-1.75991e-10	0.243961
2573936	chr7:2573936:G:A	2.09628e-07	-1.75991e-10	0.282123
2573939	chr7:2573939:T:G	2.80365e-08	-0.523882	-1.20582
2574051	chr7:2574051:T:C	1.05481e-07	-1.75991e-10	-0.404675
2574120	chr7:2574120:G:A	9.53541e-08	-1.75991e-10	-0.505612
2574148	chr7:2574148:G:A	6.74979e-08	-1.75991e-10	-0.851113
2574203	chr7:2574203:T:G	4.09846e-08	-1.75991e-10	-1.35001
2574213	chr7:2574213:C:G	1.40353e-08	-1.71416	-0.707475
2574219	chr7:2574219:C:G	4.09777e-08	-1.75991e-10	-1.35018
2574535	chr7:2574535:C:T	3.14832e-08	-1.22672	-0.387035
2574780	chr7:2574780:C:T	2.04736e-08	-1.34155	-0.702526
2575234	chr7:2575234:A:G	2.03014e-08	-1.74572	-0.306796
2575250	chr7:2575250:A:G	7.13414e-09	-1.74651	-1.35181
2575555	chr7:2575555:T:G	7.57568e-09	-1.68598	-1.35229
2575723	chr7:2575723:G:A	2.6499e-08	-1.7861	-3.49551e-10
2575769	chr7:2575769:A:T	7.2967e-09	-1.73115	-1.34464
2575802	chr7:2575802:CA:C	1.37633e-07	-1.75991e-10	-0.138617
2575857	chr7:2575857:C:T	1.55004e-08	-1.33899	-0.983349
2576143	chr7:2576143:C:T	7.81151e-08	-0.0967888	-0.608238
2576239	chr7:2576239:T:C	7.19433e-09	-1.73787	-1.35204
2577112	chr7:2577112:C:T	8.28043e-08	-1.75991e-10	-0.646729
2577861	chr7:2577861:G:C	4.13045e-08	-1.75991e-10	-1.34224
2578436	chr7:2578436:C:CA	8.13226e-09	-1.61644	-1.35094
2578731	chr7:2578731:A:G	6.48075e-08	-1.75991e-10	-0.891787
2578760	chr7:2578760:C:T	4.64898e-08	-1.75991e-10	-1.22398
2578767	chr7:2578767:C:T	9.96162e-08	-1.75991e-10	-0.461884
2579006	chr7:2579006:T:C	7.37812e-09	-1.75053	-1.31416
2579097	chr7:2579097:A:G	4.61755e-08	-1.23076	-3.49551e-10
2579122	chr7:2579122:C:T	6.48428e-08	-1.75991e-10	-0.891243
2579274	chr7:2579274:G:C	2.34625e-08	-0.88032	-1.02749
2579291	chr7:2579291:G:A	2.40667e-07	-1.75991e-10	0.420206
2579457	chr7:2579457:C:G	4.79426e-07	-1.75991e-10	1.10938
2579479	chr7:2579479:A:G	9.89405e-08	-1.75991e-10	-0.46869
2579633	chr7:2579633:T:C	5.28174e-08	-1.09637	-3.49551e-10
2579782	chr7:2579782:T:C	6.02635e-08	-0.647984	-0.316499
2579850	chr7:2579850:T:C	1.63942e-08	-1.64357	-0.622716
2580093	chr7:2580093:T:C	4.25336e-08	-1.75991e-10	-1.31291
2580137	chr7:2580137:G:A	4.7408e-08	-1.75991e-10	-1.20442
2580286	chr7:2580286:G:A	4.10052e-08	-1.75991e-10	-1.34951
2580306	chr7:2580306:AAAG:A	1.03402e-07	-1.75991e-10	-0.424588
2580330	chr7:2580330:C:T	6.52267e-08	-1.75991e-10	-0.88534
2580411	chr7:2580411:A:C	8.35427e-08	-1.75991e-10	-0.637851
2580435	chr7:2580435:C:T	1.01518e-07	-1.75991e-10	-0.442969
2580522	chr7:2580522:G:C	8.23029e-08	-1.75991e-10	-0.652803
2580709	chr7:2580709:A:G	2.09771e-08	-0.973837	-1.04594
2580902	chr7:2580902:T:G	4.10093e-08	-1.75991e-10	-1.34941
2581034	chr7:2581034:G:A	1.05133e-07	-1.75991e-10	-0.407982
2581445	chr7:2581445:A:G	5.5034e-08	-1.75991e-10	-1.05526
2581732	chr7:2581732:T:C	1.35557e-08	-1.71255	-0.743851
2581819	chr7:2581819:C:T	4.74293e-08	-1.75991e-10	-1.20397
2581865	chr7:2581865:G:A	5.24521e-07	-1.75991e-10	1.19928
2581891	chr7:2581891:T:A	8.0215e-09	-1.71129	-1.2698
2581933	chr7:2581933:T:C	7.48509e-09	-1.78702	-1.26327
2581977	chr7:2581977:G:A	2.67683e-08	-1.77599	-3.49551e-10
2582008	chr7:2582008:G:A	4.3823e-08	-1.75991e-10	-1.28305
2582088	chr7:2582088:C:T	4.82976e-08	-1.75991e-10	-1.18583
2582097	chr7:2582097:T:C	2.67577e-08	-1.77639	-3.49551e-10
2582108	chr7:2582108:C:A	6.34718e-08	-1.75991e-10	-0.912613
2582289	chr7:2582289:C:G	3.69498e-07	-1.75991e-10	0.848936
2582356	chr7:2582356:C:T	4.1027e-08	-1.75991e-10	-1.34898
2582366	chr7:2582366:C:T	3.74721e-07	1.93748	-1.07451
2582467	chr7:2582467:C:T	3.40022e-07	1.90009	-1.13429
2582499	chr7:2582499:G:A	2.10862e-08	-0.730816	-1.28377
2582546	chr7:2582546:C:T	4.11138e-08	-1.75991e-10	-1.34687
2582691	chr7:2582691:G:A	8.10632e-06	-1.75991e-10	3.93719
2582835	chr7:2582835:A:G	4.80005e-08	-1.75991e-10	-1.192
2582938	chr7:2582938:T:C	2.28255e-08	-0.945476	-0.989854
2582975	chr7:2582975:G:T	1.36918e-08	-1.73284	-0.71357
2583015	chr7:2583015:T:C	1.60542e-08	-1.5555	-0.731738
2583054	chr7:2583054:C:A	9.84184e-08	-1.75991e-10	-0.473982
2583099	chr7:2583099:T:G	2.66296e-08	-1.78119	-3.49551e-10
2583150	chr7:2583150:C:G	2.04364e-07	-1.75991e-10	0.256695
2583290	chr7:2583290:G:A	5.12395e-08	-1.75991e-10	-1.1267
2583321	chr7:2583321:C:T	4.90912e-07	-1.75991e-10	1.13306
2583401	chr7:2583401:A:T	4.10923e-08	-1.75991e-10	-1.34739
2583405	chr7:2583405:T:C	1.49874e-08	-1.35504	-1.00096
2583491	chr7:2583491:A:T	5.48121e-08	-1.75991e-10	-1.0593
2583525	chr7:2583525:T:C	2.03206e-07	-1.75991e-10	0.251012
2583717	chr7:2583717:G:A	9.19959e-09	-1.49234	-1.35171
2583719	chr7:2583719:G:A	7.17073e-08	-1.75991e-10	-0.790617
2584094	chr7:2584094:C:T	4.58705e-08	-1.75991e-10	-1.23739
2584167	chr7:2584167:G:T	1.52882e-08	-1.47078	-0.86535
2584277	chr7:2584277:C:T	4.0964e-08	-1.75991e-10	-1.35052
2584330	chr7:2584330:G:A	1.68923e-07	-1.75991e-10	0.0662351
2584373	chr7:2584373:C:T	4.36364e-08	-1.75991e-10	-1.28732
2584385	chr7:2584385:C:G	6.53494e-08	-1.75991e-10	-0.883461
2584430	chr7:2584430:G:C	4.09365e-08	-1.75991e-10	-1.35119
2584778	chr7:2584778:T:C	4.11604e-08	-1.75991e-10	-1.34573
2584794	chr7:2584794:C:T	2.12145e-08	-0.964631	-1.04389
2585019	chr7:2585019:C:T	8.25529e-08	-1.75991e-10	-0.649769
2585091	chr7:2585091:G:A	5.5874e-08	-1.75991e-10	-1.04011
2585185	chr7:2585185:A:G	2.64462e-08	-1.7881	-3.49551e-10
2585228	chr7:2585228:G:A	4.71598e-08	-0.170559	-1.03911
2585383	chr7:2585383:CAT:C	5.16885e-08	-1.75991e-10	-1.11797
2585477	chr7:2585477:G:A	7.51144e-08	-1.75991e-10	-0.744197
2585774	chr7:2585774:C:G	1.34055e-08	-1.71463	-0.752911
2585796	chr7:2585796:A:G	5.08773e-07	-1.75991e-10	1.16879
2586023	chr7:2586023:GC:G	2.29736e-08	-0.88749	-1.04137
2586204	chr7:2586204:C:T	3.48956e-07	1.94339	-1.15166
2586262	chr7:2586262:C:T	5.5448e-08	-1.75991e-10	-1.04776
2586332	chr7:2586332:C:T	8.63063e-08	-1.75991e-10	-0.605307
2586586	chr7:2586586:G:T	4.68563e-08	-1.75991e-10	-1.21612
2586805	chr7:2586805:G:A	5.3569e-08	-1.75991e-10	-1.08224
2586927	chr7:2586927:G:A	1.022e-07	-1.75991e-10	-0.436275
2586976	chr7:2586976:T:C	8.52002e-09	-1.74708	-1.17371
2587062	chr7:2587062:G:A	1.72518e-07	-1.75991e-10	0.0872949
2587068	chr7:2587068:C:G	4.23398e-08	-1.75991e-10	-1.31748
2587237	chr7:2587237:C:T	4.96331e-08	-1.75991e-10	-1.15855
2587240	chr7:2587240:G:A	4.0943e-08	-1.75991e-10	-1.35103
2587277	chr7:2587277:C:T	2.92424e-07	1.75737	-1.14237
2587660	chr7:2587660:C:T	2.16067e-08	-0.756054	-1.23415
2587676	chr7:2587676:T:A	1.59403e-08	-1.72	-0.574363
2587937	chr7:2587937:G:A	2.32439e-07	-1.75991e-10	0.38542
2587939	chr7:2587939:GC:G	4.13795e-08	-1.75991e-10	-1.34042
2587944	chr7:2587944:CAG:C	1.69432e-08	-1.46726	-0.766083
2587980	chr7:2587980:T:C	4.09333e-08	-1.75991e-10	-1.35127
2588103	chr7:2588103:C:T	4.14493e-08	-1.75991e-10	-1.33874
2588105	chr7:2588105:C:T	6.20139e-08	-1.75991e-10	-0.935851
2588283	chr7:2588283:C:T	3.46026e-08	-0.291922	-1.22736
2588345	chr7:2588345:T:C	4.32705e-08	-1.75991e-10	-1.29574
2588446	chr7:2588446:C:T	2.26292e-07	-1.75991e-10	0.358618
2588449	chr7:2588449:G:C	7.79549e-08	-0.662755	-0.0443247
2588515	chr7:2588515:G:A	4.71361e-08	-1.75991e-10	-1.21017
2588601	chr7:2588601:C:A	2.90242e-08	-1.69508	-3.49551e-10
2588960	chr7:2588960:T:C	1.48467e-08	-1.4647	-0.900727
2589079	chr7:2589079:G:A	1.37312e-08	-1.48671	-0.956833
2589386	chr7:2589386:A:C	8.84525e-09	-1.53175	-1.35158
2589409	chr7:2589409:A:G	2.80679e-07	-1.75991e-10	0.574004
2589461	chr7:2589461:G:T	2.16763e-07	-1.75991e-10	0.315594
2589724	chr7:2589724:G:A	2.60023e-07	-1.75991e-10	0.497562
2589753	chr7:2589753:G:A	6.66834e-08	-1.75991e-10	-0.863253
2589973	chr7:2589973:T:C	2.39587e-07	-1.75991e-10	0.415709
2590026	chr7:2590026:G:A	5.46685e-08	-1.75991e-10	-1.06192
2590037	chr7:2590037:G:A	4.27378e-07	-1.75991e-10	0.99446
2590095	chr7:2590095:G:A	8.18191e-09	-1.60994	-1.35135
2590297	chr7:2590297:C:A	8.38908e-09	-1.58444	-1.35184
2590362	chr7:2590362:A:G	1.97237e-08	-1.13566	-0.945728
2590418	chr7:2590418:A:G	1.91942e-08	-0.963634	-1.14497
2590895	chr7:2590895:G:T	2.33384e-07	-1.75991e-10	0.389475
2591033	chr7:2591033:G:A	7.61775e-08	-1.75991e-10	-0.730143
2591267	chr7:2591267:G:A	1.14047e-08	-1.75117	-0.878012
2591306	chr7:2591306:G:A	7.80246e-08	-1.75991e-10	-0.706185
2591328	chr7:2591328:C:G	2.49405e-07	-1.75991e-10	0.455867
2591338	chr7:2591338:T:C	7.40554e-09	-1.7466	-1.31438
2591371	chr7:2591371:G:A	4.09166e-08	-1.75991e-10	-1.35167
2591393	chr7:2591393:T:C	2.4554e-07	-1.75991e-10	0.44025
2591569	chr7:2591569:C:T	4.47605e-08	-1.75991e-10	-1.26188
2592277	chr7:2592277:G:A	4.317e-08	-1.75991e-10	-1.29806
2592296	chr7:2592296:A:G	1.41706e-08	-1.74858	-0.66346
2592401	chr7:2592401:CAA:C	1.47144e-08	-1.33259	-1.04179
2592481	chr7:2592481:G:A	1.32156e-06	-1.75991e-10	2.12336
2592644	chr7:2592644:C:T	4.08832e-08	-1.75991e-10	-1.35249
2592752	chr7:2592752:C:G	4.25163e-08	-1.75991e-10	-1.31332
2593189	chr7:2593189:G:A	3.29592e-08	-1.56794	-3.49551e-10
2593223	chr7:2593223:G:A	8.7077e-09	-1.57483	-1.32417
2593681	chr7:2593681:C:T	4.23246e-08	-1.75991e-10	-1.31784
2593947	chr7:2593947:T:C	4.12744e-08	-1.75991e-10	-1.34297
2593994	chr7:2593994:G:C	4.33986e-08	0.0112781	-1.30406
2593995	chr7:2593995:C:T	4.57711e-08	0.037948	-1.2775
2594203	chr7:2594203:T:C	7.14758e-08	-1.75991e-10	-0.79385
2594417	chr7:2594417:A:G	5.16848e-08	-1.75991e-10	-1.11805
2594450	chr7:2594450:A:G	4.15776e-08	-1.75991e-10	-1.33565
2594697	chr7:2594697:G:A	3.3052e-08	-1.56513	-3.49551e-10
2594727	chr7:2594727:G:A	1.12561e-07	-1.75991e-10	-0.33971
2594750	chr7:2594750:A:G	7.56811e-08	-1.75991e-10	-0.73668
2594799	chr7:2594799:C:G	6.8424e-08	-1.75991e-10	-0.837486
2594901	chr7:2594901:A:G	4.57191e-08	-1.75991e-10	-1.24069
2595149	chr7:2595149:T:G	1.16987e-08	-1.32379	-1.27995
2595219	chr7:2595219:G:A	5.9793e-08	-1.75991e-10	-0.972321
2595263	chr7:2595263:C:T	3.87748e-08	-1.40544	-3.49551e-10
2595329	chr7:2595329:A:G	1.57306e-07	-1.75991e-10	-0.00501763
2595433	chr7:2595433:C:T	1.70843e-08	-1.17311	-1.05194
2595442	chr7:2595442:G:A	4.63552e-08	-1.75991e-10	-1.22688
2595815	chr7:2595815:T:C	4.089e-08	-1.75991e-10	-1.35232
2595859	chr7:2595859:A:G	1.12013e-07	-1.75991e-10	-0.344596
2596886	chr7:2596886:A:G	2.13861e-07	-1.75991e-10	0.302119
2597055	chr7:2597055:C:T	7.02276e-09	-1.76345	-1.3506
2597145	chr7:2597145:G:A	4.75584e-08	-1.75991e-10	-1.20125
2597430	chr7:2597430:A:G	9.34329e-09	-1.61267	-1.21588
2597538	chr7:2597538:C:T	6.59204e-08	-1.75991e-10	-0.874761
2597626	chr7:2597626:A:G	4.26628e-08	-1.30988	-3.49551e-10
2597628	chr7:2597628:G:GGAT	4.09805e-08	-1.75991e-10	-1.35011
2597717	chr7:2597717:G:A	4.90059e-08	-1.75991e-10	-1.17127
2597944	chr7:2597944:A:G	5.28641e-08	-1.75991e-10	-1.09549
2597949	chr7:2597949:T:C	5.17361e-08	-1.75991e-10	-1.11705
2598665	chr7:2598665:C:G	4.33963e-08	-1.75991e-10	-1.29284
2598713	chr7:2598713:C:G	1.90303e-08	-1.23656	-0.880618
2598743	chr7:2598743:T:G	3.16349e-08	-0.268885	-1.34006
2598990	chr7:2598990:C:T	4.91184e-08	-1.16898	-3.49551e-10
2599004	chr7:2599004:C:G	9.49009e-08	-1.75991e-10	-0.510376
2599064	chr7:2599064:A:G	1.87613e-08	-0.859378	-1.27203
2599607	chr7:2599607:C:T	4.71238e-08	-1.75991e-10	-1.21043
2599618	chr7:2599618:T:C	9.73378e-09	-1.73381	-1.05379
2599789	chr7:2599789:TTTTTC:T	7.52838e-08	-0.741945	-3.49551e-10
2599953	chr7:2599953:A:C	1.20179e-08	-1.76323	-0.813581
2600159	chr7:2600159:C:T	6.50059e-08	-1.75991e-10	-0.888731
2600318	chr7:2600318:G:A	2.73169e-08	-1.7557	-3.49551e-10
2600360	chr7:2600360:C:T	9.75997e-09	-1.73044	-1.05448
2600390	chr7:2600390:A:G	4.9028e-08	-1.75991e-10	-1.17082
2600507	chr7:2600507:C:T	1.91278e-08	-1.10376	-1.00831
2600899	chr7:2600899:C:T	8.90447e-09	-1.78797	-1.08868
2600961	chr7:2600961:G:T	9.68505e-09	-1.7316	-1.06102
2601263	chr7:2601263:T:C	7.1993e-09	-1.78225	-1.30697
2601310	chr7:2601310:G:A	8.88281e-08	-1.75991e-10	-0.576506
2601351	chr7:2601351:G:C	8.71211e-09	-1.74168	-1.15681
2601496	chr7:2601496:C:T	6.75102e-08	-1.75991e-10	-0.850931
2601652	chr7:2601652:C:T	6.67511e-08	-1.75991e-10	-0.862239
2601726	chr7:2601726:T:C	4.0883e-08	-1.75991e-10	-1.35249
2601738	chr7:2601738:C:T	9.92221e-09	-1.76165	-1.00679
2601841	chr7:2601841:C:T	6.94926e-09	-1.77649	-1.34808
2601868	chr7:2601868:AC:A	4.08987e-08	-1.75991e-10	-1.35211
2601991	chr7:2601991:T:G	1.92143e-08	-0.964115	-1.14344
2602023	chr7:2602023:G:A	9.17822e-08	-1.75991e-10	-0.54379
2602149	chr7:2602149:G:T	2.2333e-07	-1.75991e-10	0.34544
2602416	chr7:2602416:C:T	8.13871e-09	-1.73898	-1.2276
2602481	chr7:2602481:T:C	4.4473e-08	0.0821304	-1.35046
2602508	chr7:2602508:A:G	1.00316e-08	-1.78548	-0.971988
2602521	chr7:2602521:C:T	2.12224e-07	-1.75991e-10	0.294435
2602555	chr7:2602555:G:A	1.31366e-08	-1.13794	-1.34987
2602589	chr7:2602589:C:G	2.7032e-08	-1.76619	-3.49551e-10
2602837	chr7:2602837:A:G	9.70034e-09	-1.78253	-1.00852
2602914	chr7:2602914:C:T	1.40715e-08	-1.17679	-1.24227
2603082	chr7:2603082:C:T	4.40931e-08	-1.75991e-10	-1.27691
2603450	chr7:2603450:T:C	1.4028e-08	-1.14448	-1.27767
2603466	chr7:2603466:A:G	8.14605e-09	-1.67927	-1.28641
2603493	chr7:2603493:A:G	8.91902e-09	-1.78226	-1.09276
2603512	chr7:2603512:T:C	1.18706e-07	-1.75991e-10	-0.28656
2603707	chr7:2603707:G:A	8.4123e-09	-1.76203	-1.17148
2603811	chr7:2603811:G:A	7.20013e-08	-1.75991e-10	-0.786525
2603973	chr7:2603973:T:C	1.02991e-08	-1.61747	-1.11368
2604274	chr7:2604274:G:A	2.66287e-08	-1.78122	-3.49551e-10
2604546	chr7:2604546:C:T	4.35766e-08	-1.75991e-10	-1.28869
2604693	chr7:2604693:A:G	1.03465e-08	-1.74992	-0.976648
2604756	chr7:2604756:C:T	4.14623e-08	-1.75991e-10	-1.33843
2604885	chr7:2604885:C:T	2.91724e-08	-1.49839	-0.1916
2604955	chr7:2604955:C:T	7.19402e-08	-1.75991e-10	-0.787374
2604973	chr7:2604973:G:T	1.15272e-08	-1.68428	-0.934227
2605016	chr7:2605016:C:A	2.91532e-08	-1.69064	-3.49551e-10
2605045	chr7:2605045:G:A	7.05137e-09	-1.75791	-1.35208
2605394	chr7:2605394:G:A	4.1381e-08	-1.75991e-10	-1.34039
2605498	chr7:2605498:C:T	2.47734e-08	-1.61449	-0.238949
2605567	chr7:2605567:T:C	9.73212e-09	-1.74663	-1.04115
2605740	chr7:2605740:C:T	1.85412e-08	-1.10942	-1.0338
2605892	chr7:2605892:G:A	1.47837e-08	-1.02399	-1.34569
2606313	chr7:2606313:C:T	1.68676e-08	-1.1029	-1.13491
2606371	chr7:2606371:C:T	9.61267e-09	-1.67955	-1.12058
2606589	chr7:2606589:A:G	3.14066e-08	-1.14239	-0.473805
2606612	chr7:2606612:T:C	2.82642e-08	-1.55901	-0.162598
2606938	chr7:2606938:C:T	4.33249e-08	-1.75991e-10	-1.29448
2607089	chr7:2607089:A:G	2.87239e-08	-1.58319	-0.122291
2607373	chr7:2607373:G:A	8.60348e-09	-1.70819	-1.20285
2607551	chr7:2607551:T:C	4.25528e-08	-1.75991e-10	-1.31246
2607691	chr7:2607691:TC:T	1.44536e-08	-1.15131	-1.24095
2607862	chr7:2607862:G:C	4.25563e-08	-1.75991e-10	-1.31238
2607866	chr7:2607866:G:A	2.71394e-08	-0.88718	-0.875044
2607877	chr7:2607877:T:C	1.90766e-08	-1.12539	-0.989363
2607971	chr7:2607971:C:T	1.02656e-07	-1.75991e-10	-0.431829
2608166	chr7:2608166:G:A	9.12463e-09	-1.70581	-1.14642
2608218	chr7:2608218:C:T	5.59216e-08	-1.75991e-10	-1.03926
2608219	chr7:2608219:G:A	1.0492e-07	-1.75991e-10	-0.410014
2608225	chr7:2608225:G:A	4.65465e-08	-1.75991e-10	-1.22276
2608329	chr7:2608329:C:G	7.38275e-09	-1.74104	-1.32303
2608473	chr7:2608473:C:A	2.41091e-08	-1.12269	-0.757925
2608852	chr7:2608852:GTT:G	8.86373e-09	-1.71601	-1.16524
2608964	chr7:2608964:C:T	9.76162e-09	-1.76801	-1.01674
2609042	chr7:2609042:C:T	7.9907e-09	-1.77514	-1.2098
2609103	chr7:2609103:C:T	4.26927e-08	-1.75991e-10	-1.30918
2609252	chr7:2609252:C:T	6.8676e-09	-1.78536	-1.35104
2609276	chr7:2609276:T:C	8.79609e-09	-1.73624	-1.15266
2609399	chr7:2609399:G:A	1.12332e-07	-1.75991e-10	-0.341746
2609819	chr7:2609819:T:A	4.15547e-08	-1.75991e-10	-1.3362
2610039	chr7:2610039:T:C	6.96324e-09	-1.78176	-1.34081
2610111	chr7:2610111:C:T	4.37621e-08	-1.75991e-10	-1.28444
2610442	chr7:2610442:G:T	1.64608e-08	-0.997269	-1.26496
2610589	chr7:2610589:G:C	7.18502e-09	-1.78665	-1.30456
2610739	chr7:2610739:C:T	4.1594e-08	-1.75991e-10	-1.33525
2610746	chr7:2610746:C:T	4.09029e-08	-1.75991e-10	-1.35201
2611004	chr7:2611004:C:T	5.67734e-08	-1.75991e-10	-1.02414
2611030	chr7:2611030:C:T	1.13372e-07	-1.75991e-10	-0.332531
2611281	chr7:2611281:T:G	1.05534e-07	-0.40418	-3.49551e-10
2611292	chr7:2611292:G:A	1.93439e-08	-1.00187	-1.09896
2611534	chr7:2611534:T:G	7.29892e-09	-1.77095	-1.30453
2611614	chr7:2611614:CCTG:C	3.7851e-07	-1.75991e-10	0.873034
2611639	chr7:2611639:G:A	4.58776e-08	-1.75991e-10	-1.23723
2611641	chr7:2611641:G:A	5.1395e-08	-1.75991e-10	-1.12367
2611787	chr7:2611787:G:C	7.16387e-09	-1.78772	-1.30644
2611910	chr7:2611910:G:T	7.67869e-08	-1.75991e-10	-0.722175
2611929	chr7:2611929:G:A	7.69065e-09	-1.76336	-1.25985
2612005	chr7:2612005:A:G	1.23224e-08	-1.78775	-0.764045
2612090	chr7:2612090:T:C	4.37846e-08	-1.75991e-10	-1.28393
2612287	chr7:2612287:C:T	2.59867e-08	-0.475214	-1.33041
2612433	chr7:2612433:G:A	2.65461e-08	-1.78433	-3.49551e-10
2612766	chr7:2612766:G:C	4.09491e-08	-1.75991e-10	-1.35088
2612979	chr7:2612979:C:T	6.26928e-08	-1.75991e-10	-0.924962
2612996	chr7:2612996:G:A	1.10998e-08	-1.77779	-0.878501
2613243	chr7:2613243:C:T	1.91642e-08	-0.926904	-1.18326
2613517	chr7:2613517:C:T	4.71698e-08	-1.75991e-10	-1.20945
2613870	chr7:2613870:C:G	8.66061e-09	-1.78468	-1.11975
2613937	chr7:2613937:C:T	8.92794e-09	-1.78807	-1.08595
2613948	chr7:2613948:A:G	8.78486e-09	-1.78772	-1.10246
2614416	chr7:2614416:C:T	4.65657e-08	-1.75991e-10	-1.22235
2614712	chr7:2614712:AGTT:A	4.57224e-08	-1.75991e-10	-1.24062
2614851	chr7:2614851:C:T	5.15194e-08	-1.75991e-10	-1.12125
2614859	chr7:2614859:T:C	6.796e-08	-1.75991e-10	-0.84429
2614896	chr7:2614896:C:T	4.54561e-08	-1.24646	-3.49551e-10
2615305	chr7:2615305:G:A	1.02768e-07	-1.75991e-10	-0.430736
2615412	chr7:2615412:C:T	9.01151e-09	-1.77762	-1.08709
2615735	chr7:2615735:C:T	6.31163e-08	-1.75991e-10	-0.918231
2615758	chr7:2615758:G:A	6.10824e-08	-1.75991e-10	-0.950986
2616116	chr7:2616116:A:G	1.97084e-08	-0.966198	-1.11596
2616603	chr7:2616603:G:A	4.09898e-08	-1.75991e-10	-1.34989
2616717	chr7:2616717:C:T	2.71208e-08	-1.76291	-3.49551e-10
2616770	chr7:2616770:C:T	4.31893e-08	-1.75991e-10	-1.29762
2616782	chr7:2616782:TG:T	4.12993e-08	-1.75991e-10	-1.34236
2617021	chr7:2617021:G:A	4.63053e-08	-1.75991e-10	-1.22795
2617107	chr7:2617107:C:G	5.4926e-08	-1.75991e-10	-1.05722
2617193	chr7:2617193:A:T	5.27271e-07	2.52619	-1.32168
2617480	chr7:2617480:C:T	6.30965e-08	-1.75991e-10	-0.918544
2618001	chr7:2618001:T:G	3.98478e-08	-1.37814	-3.49551e-10
2618301	chr7:2618301:A:G	8.13173e-08	-1.75991e-10	-0.66485
2618317	chr7:2618317:C:T	5.03004e-07	2.49408	-1.33669
2618318	chr7:2618318:CCA:C	4.42333e-08	-1.75991e-10	-1.27373
2618351	chr7:2618351:AACAT:A	7.66394e-07	2.88683	-1.30834
2618408	chr7:2618408:C:T	9.96617e-09	-1.75506	-1.00896
2618456	chr7:2618456:T:A	4.42193e-08	-1.75991e-10	-1.27405
2618659	chr7:2618659:C:T	8.4826e-07	2.71687	-1.03689
2618744	chr7:2618744:G:T	5.86635e-07	2.66266	-1.35147
2619567	chr7:2619567:C:T	2.34332e-07	-1.75991e-10	0.393529
2619684	chr7:2619684:C:T	2.73117e-08	-1.75589	-3.49551e-10
2619873	chr7:2619873:T:C	7.96382e-07	2.75869	-1.14182
2619924	chr7:2619924:A:G	7.70205e-07	2.74934	-1.16589
2620075	chr7:2620075:G:A	1.01271e-07	-1.75991e-10	-0.445407
2620137	chr7:2620137:T:G	8.36216e-07	2.77876	-1.11308
2620317	chr7:2620317:T:C	1.91268e-08	-0.785107	-1.32701
2620465	chr7:2620465:G:A	4.76976e-08	-1.75991e-10	-1.19833
2620562	chr7:2620562:C:T	5.96022e-08	-1.75991e-10	-0.975517
2620877	chr7:2620877:G:C	5.77177e-08	-1.75991e-10	-1.00764
2621256	chr7:2621256:T:C	1.26666e-06	2.96638	-0.885446
2621259	chr7:2621259:A:G	1.15405e-07	-1.75991e-10	-0.314765
2621267	chr7:2621267:A:G	6.0572e-08	-1.75991e-10	-0.959377
2621762	chr7:2621762:T:C	6.92739e-08	-1.75991e-10	-0.825141
2621812	chr7:2621812:C:T	1.08716e-07	-1.75991e-10	-0.37447
2622010	chr7:2622010:G:A	4.59567e-08	-1.75991e-10	-1.23551
2622159	chr7:2622159:G:T	7.01195e-08	-1.75991e-10	-0.813008
2622547	chr7:2622547:CCCCAGCTGCTCCTGCCCCAGCTGCTCCTGT:C	5.98144e-08	-1.75991e-10	-0.971963
2622874	chr7:2622874:G:A	5.02467e-08	-1.75991e-10	-1.14627
2623184	chr7:2623184:G:A	7.62466e-09	-1.68217	-1.34965
2623253	chr7:2623253:C:A	2.38626e-08	-1.64974	-0.241163
2623409	chr7:2623409:G:A	1.86045e-07	-1.75991e-10	0.16278
2623442	chr7:2623442:T:C	2.80224e-08	-0.541178	-1.18903
2623458	chr7:2623458:C:T	8.52084e-09	-1.61417	-1.30652
2623520	chr7:2623520:G:T	1.68575e-07	0.0641702	-3.49551e-10
2623545	chr7:2623545:T:C	8.15837e-09	-1.70302	-1.26115
2623635	chr7:2623635:A:G	8.37546e-09	-1.67043	-1.26748
2623744	chr7:2623744:G:A	5.54968e-08	-1.75991e-10	-1.04688
2623904	chr7:2623904:C:T	9.93571e-09	-1.41791	-1.34916
2624009	chr7:2624009:C:T	6.06587e-06	3.46994	0.177285
2624211	chr7:2624211:C:T	1.52014e-08	-1.20937	-1.13245
2624272	chr7:2624272:C:T	2.21996e-07	-1.75991e-10	0.33945
2624353	chr7:2624353:T:A	4.44334e-08	-1.75991e-10	-1.26922
2624495	chr7:2624495:C:T	1.6392e-08	-1.63909	-0.627329
2624580	chr7:2624580:C:T	3.5523e-08	-0.143623	-1.34941
2624848	chr7:2624848:C:T	4.3864e-08	-1.75991e-10	-1.28212
2624961	chr7:2624961:G:A	7.47132e-08	-1.75991e-10	-0.749553
2624967	chr7:2624967:C:T	5.69499e-08	-1.75991e-10	-1.02104
2625073	chr7:2625073:G:A	5.58084e-08	-1.75991e-10	-1.04128
2625554	chr7:2625554:G:C	8.06352e-09	-1.73106	-1.2448
2625567	chr7:2625567:C:T	7.21741e-09	-1.73912	-1.34759
2625868	chr7:2625868:G:A	4.17265e-08	-1.75991e-10	-1.33207
2626631	chr7:2626631:G:A	1.01645e-07	-1.75991e-10	-0.441726
2626651	chr7:2626651:G:T	7.72848e-09	-1.69668	-1.32162
2626770	chr7:2626770:C:T	7.64583e-08	-0.726463	-3.49551e-10
2626844	chr7:2626844:C:T	1.52762e-08	-0.990079	-1.34684
2627924	chr7:2627924:C:T	7.57843e-08	-1.75991e-10	-0.735318
2627994	chr7:2627994:C:T	4.95148e-08	-1.75991e-10	-1.16094
2628251	chr7:2628251:T:G	1.226e-07	1.08129	-1.33557
2628389	chr7:2628389:C:A	4.44225e-08	-1.75991e-10	-1.26946
2628411	chr7:2628411:G:A	1.59435e-08	-1.13372	-1.16043
2628771	chr7:2628771:T:G	8.94806e-08	-1.75991e-10	-0.569187
2628813	chr7:2628813:G:C	1.94278e-08	-1.76973	-0.32678
2628847	chr7:2628847:C:T	1.2214e-08	-1.45387	-1.10675
2628916	chr7:2628916:G:A	7.75586e-08	0.501405	-1.21358
2629023	chr7:2629023:G:A	1.58256e-08	-1.54692	-0.754659
2629053	chr7:2629053:C:T	4.09413e-08	-1.75991e-10	-1.35107
2629057	chr7:2629057:G:A	4.32389e-08	-1.75991e-10	-1.29647
2629191	chr7:2629191:G:C	1.6673e-08	-1.53594	-0.71348
2629225	chr7:2629225:T:C	4.76646e-08	-1.75991e-10	-1.19902
2629356	chr7:2629356:C:T	2.83167e-08	-1.71976	-3.49551e-10
2629502	chr7:2629502:G:A	7.23712e-08	-1.75991e-10	-0.781401
2629671	chr7:2629671:C:A	6.57106e-08	0.3117	-1.18965
2629778	chr7:2629778:T:G	1.63977e-08	-0.964335	-1.30174
2629911	chr7:2629911:G:A	3.40889e-08	-1.35154	-0.182697
2630150	chr7:2630150:A:C	9.38672e-08	-1.75991e-10	-0.521329
2630584	chr7:2630584:C:T	4.20957e-08	-1.75991e-10	-1.32326
2630833	chr7:2630833:A:C	1.11039e-07	-1.75991e-10	-0.353328
2630994	chr7:2630994:C:T	2.6326e-08	-1.47064	-0.322016
2631004	chr7:2631004:C:T	6.47068e-08	-1.75991e-10	-0.893343
2631025	chr7:2631025:T:A	2.97283e-08	-1.44865	-0.222456
2631094	chr7:2631094:A:G	4.14118e-08	-1.75991e-10	-1.33964
2631362	chr7:2631362:T:G	7.09393e-08	0.364556	-1.16594
2631589	chr7:2631589:G:A	2.20408e-08	-1.59221	-0.378106
2631626	chr7:2631626:C:T	7.20245e-08	-1.75991e-10	-0.786203
2632061	chr7:2632061:C:A	1.09318e-07	-1.75991e-10	-0.368952
2632431	chr7:2632431:C:T	1.60024e-08	-1.32689	-0.963577
2632832	chr7:2632832:C:T	3.22517e-08	-1.58964	-3.49551e-10
2633191	chr7:2633191:G:A	7.1135e-08	-0.798629	-3.49551e-10
2633213	chr7:2633213:C:T	1.72398e-08	-0.941272	-1.27471
2633432	chr7:2633432:C:A	2.5814e-08	-1.71249	-0.0998018
2633654	chr7:2633654:C:T	2.40036e-08	-1.67557	-0.209433
2634224	chr7:2634224:G:A	4.41597e-08	-1.75991e-10	-1.2754
2634406	chr7:2634406:C:T	1.21006e-08	-1.35843	-1.21153
2635689	chr7:2635689:G:A	4.09973e-08	-1.75991e-10	-1.3497
2635693	chr7:2635693:G:A	1.23956e-07	-1.75991e-10	-0.243286
2635759	chr7:2635759:C:A	6.54246e-08	-1.75991e-10	-0.88231
2635990	chr7:2635990:G:A	4.09084e-08	-1.75991e-10	-1.35187
2636028	chr7:2636028:T:G	3.09897e-08	-1.5906	-0.0389549
2636122	chr7:2636122:T:C	2.42699e-08	-1.56227	-0.311706
2636191	chr7:2636191:G:T	4.36847e-08	-1.75991e-10	-1.28621
2636198	chr7:2636198:G:A	9.67158e-09	-1.67334	-1.12068
2636319	chr7:2636319:G:T	4.7664e-08	-1.75991e-10	-1.19903
2636570	chr7:2636570:T:C	2.27085e-08	-1.62301	-0.317462
2637086	chr7:2637086:A:G	5.88691e-08	-1.75991e-10	-0.987893
2637107	chr7:2637107:C:T	7.87379e-08	-1.75991e-10	-0.697084
2637120	chr7:2637120:C:G	8.17293e-09	-1.66828	-1.2941
2638023	chr7:2638023:T:C	1.29351e-08	-1.18794	-1.31532
2638058	chr7:2638058:T:C	9.19764e-09	-1.71432	-1.12994
2638156	chr7:2638156:C:T	9.91875e-09	-1.68543	-1.08335
2638513	chr7:2638513:G:A	1.11079e-08	-1.34883	-1.30672
2638535	chr7:2638535:G:T	8.08075e-09	-1.70557	-1.26815
2638540	chr7:2638540:T:C	9.44765e-09	-1.70219	-1.11525
2638773	chr7:2638773:G:T	1.47458e-07	-1.75991e-10	-0.0696692
2638790	chr7:2638790:C:T	5.79311e-08	-1.75991e-10	-1.00396
2639238	chr7:2639238:C:T	8.80164e-09	-1.73126	-1.15701
2639397	chr7:2639397:A:G	9.00922e-09	-1.73107	-1.13389
2639662	chr7:2639662:C:T	4.99218e-08	-1.75991e-10	-1.15275
2639728	chr7:2639728:T:G	8.38427e-08	-1.75991e-10	-0.634267
2639815	chr7:2639815:C:T	2.66593e-08	-0.746691	-1.03338
2639975	chr7:2639975:C:A	8.68426e-08	-1.75991e-10	-0.599112
2640097	chr7:2640097:C:T	8.55016e-08	-1.75991e-10	-0.614674
2640136	chr7:2640136:G:A	9.65403e-09	-1.52359	-1.27224
2640150	chr7:2640150:C:T	4.83726e-08	-1.75991e-10	-1.18428
2640173	chr7:2640173:G:A	4.87831e-08	0.165394	-1.34122
2640223	chr7:2640223:A:G	6.30047e-08	-1.75991e-10	-0.919999
2640279	chr7:2640279:A:T	6.61169e-08	-1.75991e-10	-0.871784
2640396	chr7:2640396:G:A	4.51113e-08	-1.75991e-10	-1.25408
2640455	chr7:2640455:C:T	7.30176e-08	-1.75991e-10	-0.772509
2640688	chr7:2640688:G:A	4.37588e-08	-1.75991e-10	-1.28452
2641001	chr7:2641001:G:A	5.1771e-08	-1.75991e-10	-1.11638
2641525	chr7:2641525:C:T	1.68996e-06	-1.75991e-10	2.36925
2642044	chr7:2642044:C:G	8.6031e-09	-1.60335	-1.30773
2642073	chr7:2642073:G:T	4.09236e-08	-1.75991e-10	-1.3515
2642076	chr7:2642076:G:A	4.52604e-08	-1.75991e-10	-1.25078
2642307	chr7:2642307:C:T	7.97579e-09	-1.77644	-1.21035
2642753	chr7:2642753:T:C	5.41364e-08	-1.75991e-10	-1.0717
2643357	chr7:2643357:A:C	6.35506e-08	-1.75991e-10	-0.911373
2643551	chr7:2643551:C:T	5.63775e-08	-1.75991e-10	-1.03114
2643816	chr7:2643816:G:C	1.51592e-08	-1.72225	-0.622349
2644253	chr7:2644253:C:T	5.33223e-08	-1.75991e-10	-1.08685
2644436	chr7:2644436:C:G	3.1444e-08	-1.2075	-0.407503
2644810	chr7:2644810:G:A	4.10199e-08	-1.75991e-10	-1.34915
2645247	chr7:2645247:G:A	8.49086e-08	-1.75991e-10	-0.621634
2645283	chr7:2645283:T:G	2.73919e-08	-1.75296	-3.49551e-10
2645358	chr7:2645358:C:T	8.42228e-09	-1.78344	-1.14889
2645549	chr7:2645549:C:T	6.82237e-08	-1.75991e-10	-0.840418
2645735	chr7:2645735:G:C	4.63973e-08	-1.75991e-10	-1.22597
2646382	chr7:2646382:T:C	5.64492e-08	-1.75991e-10	-1.02987
2646425	chr7:2646425:T:C	1.09853e-08	-1.37274	-1.29391
2646743	chr7:2646743:G:A	2.52783e-06	-1.75991e-10	2.77191
2646768	chr7:2646768:C:G	4.10711e-08	-1.75991e-10	-1.3479
2647127	chr7:2647127:G:C	1.11123e-08	-1.30396	-1.3512
2647284	chr7:2647284:A:G	5.01217e-08	-1.75991e-10	-1.14876
2647594	chr7:2647594:G:T	3.71324e-08	-1.44872	-3.49551e-10
2647700	chr7:2647700:A:G	1.02215e-08	-1.58263	-1.15609
2648505	chr7:2648505:G:GC	5.27184e-08	-1.75991e-10	-1.09824
2648556	chr7:2648556:C:T	1.0267e-08	-1.78672	-0.947555
2648588	chr7:2648588:G:C	6.0111e-08	-1.75991e-10	-0.967016
2649235	chr7:2649235:G:A	1.01956e-08	-1.38875	-1.3525
2649377	chr7:2649377:T:C	1.14195e-08	-1.32035	-1.30754
2649708	chr7:2649708:C:T	2.95464e-08	-1.67725	-3.49551e-10
2649943	chr7:2649943:G:A	6.50402e-08	-1.75991e-10	-0.888204
2650687	chr7:2650687:T:A	1.38504e-08	-1.41279	-1.0221
2650894	chr7:2650894:G:T	4.18069e-08	-1.75991e-10	-1.33015
2651045	chr7:2651045:G:A	8.59032e-08	-1.75991e-10	-0.609988
2651069	chr7:2651069:C:T	4.16086e-08	-1.75991e-10	-1.3349
2651380	chr7:2651380:G:A	4.98352e-08	-1.75991e-10	-1.15449
2651527	chr7:2651527:C:T	4.09148e-08	-1.75991e-10	-1.35172
2651564	chr7:2651564:C:T	4.167e-08	-1.75991e-10	-1.33343
2651567	chr7:2651567:C:A	1.0073e-08	-1.40121	-1.35214
2651654	chr7:2651654:C:T	1.00908e-08	-1.49894	-1.25265
2652063	chr7:2652063:A:G	7.99135e-08	-1.75991e-10	-0.682264
2652102	chr7:2652102:A:G	7.12993e-09	-1.77874	-1.32016
2652566	chr7:2652566:G:A	4.09843e-08	-0.297563	-1.05246
2652596	chr7:2652596:C:T	5.63944e-08	-1.75991e-10	-1.03084
2652743	chr7:2652743:T:C	5.97639e-08	-1.75991e-10	-0.972808
2653005	chr7:2653005:A:G	1.13254e-07	-1.75991e-10	-0.333577
2653172	chr7:2653172:C:T	1.61767e-08	-0.957358	-1.32228
2653612	chr7:2653612:C:T	1.1254e-08	-1.6916	-0.950883
2653819	chr7:2653819:C:T	4.41468e-08	-1.75991e-10	-1.27569
2653820	chr7:2653820:G:A	4.18776e-08	-1.75991e-10	-1.32846
2653946	chr7:2653946:C:T	4.51931e-08	-1.75991e-10	-1.25226
2654202	chr7:2654202:C:A	1.33006e-07	-1.75991e-10	-0.172814
2654288	chr7:2654288:A:G	2.21967e-08	-0.610933	-1.35233
2654415	chr7:2654415:T:C	9.82046e-08	-0.476157	-3.49551e-10
2654456	chr7:2654456:A:T	5.18698e-08	-0.371475	-0.742999
2654620	chr7:2654620:G:A	2.32693e-07	-1.75991e-10	0.386512
2654709	chr7:2654709:C:G	3.24895e-08	-0.244329	-1.33796
2654818	chr7:2654818:T:C	7.47704e-09	-1.77947	-1.2719
2655261	chr7:2655261:T:G	4.94162e-08	-1.75991e-10	-1.16293
2655591	chr7:2655591:T:G	3.1267e-08	-1.00779	-0.612853
2655762	chr7:2655762:C:T	1.05036e-07	-1.75991e-10	-0.40891
2655983	chr7:2655983:G:A	6.94294e-09	-1.77581	-1.34967
2656130	chr7:2656130:G:A	2.10025e-07	-1.75991e-10	0.284019
2656347	chr7:2656347:C:T	4.37747e-08	-1.75991e-10	-1.28415
2656744	chr7:2656744:C:G	5.16014e-08	-1.11966	-3.49551e-10
2657021	chr7:2657021:G:A	3.83251e-08	-0.49402	-0.923084
2658232	chr7:2658232:G:A	4.88996e-08	-1.75991e-10	-1.17344
2658247	chr7:2658247:G:T	7.32129e-09	-1.72886	-1.34357
2658421	chr7:2658421:G:A	8.59595e-08	-1.75991e-10	-0.609333
2658714	chr7:2658714:G:A	2.66052e-08	-1.7821	-3.49551e-10
2658825	chr7:2658825:A:C	1.95673e-08	-1.23453	-0.854822
2659208	chr7:2659208:C:T	1.65143e-07	-1.75991e-10	0.0436013
2660355	chr7:2660355:A:G	8.59424e-09	-1.72977	-1.18234
2660743	chr7:2660743:G:T	7.16015e-08	-1.75991e-10	-0.792094
2660952	chr7:2660952:C:T	8.0751e-08	-1.75991e-10	-0.671838
2661132	chr7:2661132:G:T	5.47503e-08	-1.75991e-10	-1.06043
2661230	chr7:2661230:C:T	4.17863e-08	-1.75991e-10	-1.33064
2661258	chr7:2661258:G:A	9.04938e-08	-1.75991e-10	-0.557928
2661367	chr7:2661367:C:T	4.22224e-08	-1.75991e-10	-1.32026
2661392	chr7:2661392:G:A	4.20367e-08	-1.75991e-10	-1.32467
2661566	chr7:2661566:C:A	2.90582e-07	-1.75991e-10	0.608676
2661703	chr7:2661703:G:A	4.18593e-08	-1.75991e-10	-1.32889
2662029	chr7:2662029:C:T	4.44604e-08	-1.75991e-10	-1.26861
2662155	chr7:2662155:C:T	2.56102e-08	-1.01553	-0.804693
2662192	chr7:2662192:G:A	1.09624e-08	-1.71532	-0.953421
2662497	chr7:2662497:C:T	8.24847e-08	-1.75991e-10	-0.650596
2662559	chr7:2662559:G:A	7.02638e-08	-1.06456	0.253608
2662648	chr7:2662648:C:T	9.527e-09	-1.77612	-1.03296
2662659	chr7:2662659:G:A	4.28654e-08	-1.75991e-10	-1.30514
2662682	chr7:2662682:C:T	8.42316e-09	-1.76228	-1.16994
2663114	chr7:2663114:C:T	4.86938e-08	-1.75991e-10	-1.17766
2663241	chr7:2663241:T:C	9.18158e-09	-1.78202	-1.06398
2663328	chr7:2663328:G:A	4.36561e-08	-1.75991e-10	-1.28687
2663535	chr7:2663535:C:T	4.40578e-08	-1.75991e-10	-1.27771
2663570	chr7:2663570:C:T	4.54176e-08	-1.75991e-10	-1.24731
2663910	chr7:2663910:G:A	6.44711e-08	-1.75991e-10	-0.896992
2664018	chr7:2664018:T:C	8.56494e-08	-1.77361	1.16066
2664319	chr7:2664319:T:G	4.27446e-08	-1.75991e-10	-1.30797
2664345	chr7:2664345:G:A	1.0837e-08	-1.68969	-0.990549
2664874	chr7:2664874:T:C	6.89961e-08	-1.75991e-10	-0.82916
2665117	chr7:2665117:C:T	4.73352e-08	-1.75991e-10	-1.20595
2665499	chr7:2665499:G:A	3.29804e-08	-1.5673	-3.49551e-10
2665538	chr7:2665538:T:G	1.30358e-08	-1.4848	-1.01071
2665544	chr7:2665544:C:A	4.30251e-08	-1.75991e-10	-1.30142
2665901	chr7:2665901:C:T	5.312e-08	-1.32578	0.235126
2665972	chr7:2665972:A:G	4.19724e-08	-1.75991e-10	-1.3262
2666245	chr7:2666245:C:T	1.23196e-08	-1.71282	-0.839198
2666451	chr7:2666451:C:A	5.98536e-08	-0.971307	-3.49551e-10
2666844	chr7:2666844:T:C	1.13566e-08	-1.78494	-0.848472
2667120	chr7:2667120:C:T	4.70427e-08	-1.75991e-10	-1.21215
2667536	chr7:2667536:G:A	6.54769e-08	-1.75991e-10	-0.881511
2667935	chr7:2667935:T:A	7.53618e-09	-1.785	-1.2585
2668075	chr7:2668075:T:C	1.75441e-08	-1.74977	-0.448722
2668188	chr7:2668188:A:C	8.49046e-09	-1.74186	-1.1824
2669284	chr7:2669284:A:G	1.38506e-08	-1.58092	-0.853957
2669463	chr7:2669463:G:A	2.02395e-08	-1.07413	-0.981444
2669482	chr7:2669482:A:T	4.11136e-08	-1.75991e-10	-1.34687
2669560	chr7:2669560:ACT:A	4.42543e-08	-1.75991e-10	-1.27326
2669580	chr7:2669580:A:G	1.39051e-08	-1.45192	-0.97903
2669677	chr7:2669677:C:T	1.99839e-08	-1.08777	-0.980514
2670125	chr7:2670125:C:G	7.65757e-08	-1.75991e-10	-0.724929
2670136	chr7:2670136:A:G	6.86505e-09	-1.78543	-1.35134
2670144	chr7:2670144:A:G	2.38376e-06	-1.75991e-10	2.71323
2670154	chr7:2670154:C:T	1.91072e-08	-0.89825	-1.21489
2670361	chr7:2670361:G:A	3.10702e-08	-0.7856	-0.84136
2670492	chr7:2670492:C:T	4.90012e-07	-1.75991e-10	1.13122
2670806	chr7:2670806:A:G	1.27798e-08	-1.20669	-1.30866
2670854	chr7:2670854:C:T	5.18483e-08	-1.75991e-10	-1.11489
2670860	chr7:2670860:G:A	1.08688e-08	-1.66125	-1.01606
2670961	chr7:2670961:T:A	1.93162e-08	-1.08636	-1.01591
2671512	chr7:2671512:C:T	4.98011e-08	-1.75991e-10	-1.15517
2671795	chr7:2671795:T:C	6.79034e-08	-1.75991e-10	-0.845123
2672064	chr7:2672064:T:G	1.14631e-07	-1.75991e-10	-0.32149
2672318	chr7:2672318:T:C	2.04645e-07	0.258066	-3.49551e-10
2672841	chr7:2672841:G:A	4.15496e-08	-1.75991e-10	-1.33632
2673003	chr7:2673003:C:G	4.09044e-08	-1.75991e-10	-1.35197
2673061	chr7:2673061:C:T	4.25519e-08	-1.75991e-10	-1.31248
2673067	chr7:2673067:C:T	3.44965e-08	-0.520414	-1.00194
2673199	chr7:2673199:T:C	2.85277e-08	-0.360087	-1.35225
2673234	chr7:2673234:A:G	9.96909e-08	-1.75991e-10	-0.461135
2673332	chr7:2673332:G:A	4.80138e-08	-0.547481	-0.644241
2673669	chr7:2673669:A:G	3.60253e-08	-0.518776	-0.960213
2674049	chr7:2674049:T:A	3.72025e-08	-0.672413	-0.774419
2674578	chr7:2674578:C:T	4.45538e-08	-1.75991e-10	-1.26651
2674723	chr7:2674723:T:C	4.00302e-08	-0.676325	-0.697249
2674832	chr7:2674832:G:A	2.33898e-06	-1.75991e-10	2.69426
2674933	chr7:2674933:G:C	9.09231e-07	-1.35993	3.10932
2674965	chr7:2674965:T:C	2.2014e-08	-1.14097	-0.830563
2675082	chr7:2675082:G:C	5.4656e-08	-1.06215	-3.49551e-10
2675100	chr7:2675100:C:T	2.44639e-08	-1.12039	-0.745618
2675103	chr7:2675103:C:T	1.6545e-08	-0.912278	-1.34485
2675215	chr7:2675215:C:T	1.47505e-08	-1.04616	-1.32578
2675321	chr7:2675321:A:G	7.09779e-08	-1.75991e-10	-0.80084
2675331	chr7:2675331:C:G	1.00946e-07	-1.25966	0.811035
2675349	chr7:2675349:GC:G	1.43963e-08	-1.07651	-1.31972
2675441	chr7:2675441:A:G	2.99305e-08	-1.04719	-0.617144
2675450	chr7:2675450:G:A	2.44023e-08	-1.12293	-0.745603
2675482	chr7:2675482:CAGTCAT:C	2.06469e-08	-0.739201	-1.29644
2675526	chr7:2675526:G:A	1.52595e-08	-1.018	-1.32001
2675575	chr7:2675575:T:A	7.44265e-08	-1.75991e-10	-0.753397
2675589	chr7:2675589:C:A	1.64395e-08	-0.936255	-1.32727
2675648	chr7:2675648:C:T	1.67394e-08	-0.926056	-1.31939
2675739	chr7:2675739:C:A	1.56772e-08	-0.985839	-1.32516
2675793	chr7:2675793:G:T	1.58437e-08	-0.975415	-1.32502
2676049	chr7:2676049:G:C	4.13207e-08	-1.75991e-10	-1.34184
2676245	chr7:2676245:C:T	5.17463e-06	-1.75991e-10	3.48831
2676649	chr7:2676649:T:C	1.19136e-08	-1.43435	-1.15119
2676919	chr7:2676919:GCT:G	2.6954e-08	-1.76908	-3.49551e-10
2677279	chr7:2677279:T:C	4.08824e-08	-1.75991e-10	-1.35251
2677862	chr7:2677862:G:A	4.12375e-08	-1.75991e-10	-1.34386
2678097	chr7:2678097:T:A	1.62089e-08	-0.929371	-1.34827
2679457	chr7:2679457:G:A	9.18627e-08	-1.75991e-10	-0.542914
2679697	chr7:2679697:G:A	4.58835e-08	-1.75991e-10	-1.2371
2680323	chr7:2680323:C:T	1.52281e-08	-1.34396	-0.996105
2680352	chr7:2680352:G:T	5.91671e-08	-0.982844	-3.49551e-10
2680455	chr7:2680455:C:T	5.23696e-07	-1.75991e-10	1.1977
2680653	chr7:2680653:T:C	1.31664e-06	-1.75991e-10	2.11963
2680729	chr7:2680729:G:C	2.70157e-08	-1.76679	-3.49551e-10
2681068	chr7:2681068:G:A	4.19017e-08	-1.75991e-10	-1.32788
2681253	chr7:2681253:C:A	4.10458e-08	-1.75991e-10	-1.34852
2681365	chr7:2681365:G:A	2.54999e-07	-1.75991e-10	0.478051
2681412	chr7:2681412:C:T	4.57458e-08	-1.75991e-10	-1.24011
2681553	chr7:2681553:G:T	1.4552e-07	-1.75991e-10	-0.0828985
2681582	chr7:2681582:T:C	5.34423e-08	-1.75991e-10	-1.08461
2682090	chr7:2682090:G:A	3.14082e-07	-1.75991e-10	0.686444
2682136	chr7:2682136:C:T	7.27491e-08	-1.75991e-10	-0.776193
2682468	chr7:2682468:G:A	8.68913e-09	-1.56377	-1.33737
2682494	chr7:2682494:C:T	2.31146e-07	-1.75991e-10	0.379839
2682545	chr7:2682545:C:G	4.14158e-07	-1.75991e-10	0.963039
2682890	chr7:2682890:C:A	4.93639e-08	-1.75991e-10	-1.16399
2683185	chr7:2683185:G:A	2.43677e-07	0.432635	-3.49551e-10
2683326	chr7:2683326:G:A	4.56982e-08	-1.75991e-10	-1.24115
2683355	chr7:2683355:T:C	4.08969e-08	-1.75991e-10	-1.35215
2683440	chr7:2683440:T:C	8.09581e-08	-1.75991e-10	-0.669278
2683621	chr7:2683621:A:G	1.73002e-05	-1.75991e-10	4.69526
2683628	chr7:2683628:C:T	3.98828e-06	-1.75991e-10	3.22791
2683667	chr7:2683667:T:A	6.06049e-08	-1.75991e-10	-0.958833
2683680	chr7:2683680:C:T	1.91632e-06	-1.75991e-10	2.49495
2684262	chr7:2684262:T:C	1.46017e-07	-1.75991e-10	-0.0794854
2684684	chr7:2684684:T:C	4.90338e-08	-1.75991e-10	-1.1707
2684865	chr7:2684865:A:G	1.00171e-08	-1.40685	-1.35206
2684955	chr7:2684955:C:T	4.08888e-08	-1.75991e-10	-1.35235
2684994	chr7:2684994:T:C	2.2396e-07	-1.75991e-10	0.348259
2685018	chr7:2685018:C:T	4.12813e-08	-1.75991e-10	-1.3428
2685158	chr7:2685158:G:A	1.31779e-07	-0.182084	-3.49551e-10
2686798	chr7:2686798:T:TCCG	4.59461e-08	-1.75991e-10	-1.23574
2686826	chr7:2686826:T:G	2.27435e-08	-1.71932	-0.219615
2687066	chr7:2687066:C:T	5.82604e-08	-1.75991e-10	-0.998286
2687280	chr7:2687280:T:A	4.64043e-07	-1.75991e-10	1.07677
2687321	chr7:2687321:C:T	5.69583e-08	-1.75991e-10	-1.02089
2687582	chr7:2687582:T:G	4.16615e-08	-1.75991e-10	-1.33363
2687585	chr7:2687585:C:G	2.41846e-08	-0.624239	-1.25325
2687948	chr7:2687948:G:A	1.88287e-08	-1.78762	-0.340204
2688011	chr7:2688011:C:A	4.0951e-08	-1.75991e-10	-1.35083
2688578	chr7:2688578:C:T	3.29185e-08	-1.56917	-3.49551e-10
2688591	chr7:2688591:A:T	1.09139e-07	-0.370585	-3.49551e-10
2688766	chr7:2688766:T:C	4.39974e-08	-1.75991e-10	-1.27908
2688772	chr7:2688772:A:T	1.07401e-08	-1.78258	-0.906643
2689214	chr7:2689214:C:T	6.28465e-08	-1.75991e-10	-0.922514
2689453	chr7:2689453:A:G	6.02091e-08	-1.75991e-10	-0.965386
2690149	chr7:2690149:G:C	1.3822e-08	-1.08448	-1.35247
2690210	chr7:2690210:A:T	9.50713e-08	-1.75991e-10	-0.508582
2690294	chr7:2690294:C:T	4.09095e-08	-1.75991e-10	-1.35185
2690379	chr7:2690379:C:G	4.23273e-08	-1.75991e-10	-1.31778
2690515	chr7:2690515:C:G	2.82568e-06	-1.75991e-10	2.88329
2691011	chr7:2691011:T:C	4.33544e-08	-1.74007	0.446266
2691019	chr7:2691019:T:C	7.42266e-09	-1.78793	-1.27075
2691902	chr7:2691902:G:A	2.65114e-08	-1.78563	-3.49551e-10
2692024	chr7:2692024:G:T	6.5508e-08	-1.75991e-10	-0.881037
2692124	chr7:2692124:G:A	5.23334e-08	-1.75991e-10	-1.10557
2692509	chr7:2692509:T:C	6.11171e-08	-0.950417	-3.49551e-10
2692773	chr7:2692773:A:G	4.80242e-08	-1.75991e-10	-1.1915
2692780	chr7:2692780:C:T	7.52646e-09	-1.75851	-1.28627
2692966	chr7:2692966:C:T	3.32585e-08	-1.5589	-3.49551e-10
2693241	chr7:2693241:A:G	5.89138e-08	-1.75991e-10	-0.987134
2693460	chr7:2693460:G:A	4.31397e-08	-1.29877	-3.49551e-10
2693657	chr7:2693657:T:G	1.93425e-08	-1.64132	-0.459586
2693667	chr7:2693667:A:T	4.09742e-08	-1.75991e-10	-1.35027
2693857	chr7:2693857:C:G	1.47544e-07	-0.0690806	-3.49551e-10
2693962	chr7:2693962:G:A	1.51983e-08	-0.989783	-1.35224
2694042	chr7:2694042:A:G	1.7033e-08	-1.6723	-0.555756
2694205	chr7:2694205:C:A	1.03668e-08	-1.77449	-0.950105
2694330	chr7:2694330:T:A	4.84382e-08	-1.75991e-10	-1.18292
2694353	chr7:2694353:A:G	5.34203e-08	-1.75991e-10	-1.08502
2694519	chr7:2694519:C:T	1.26122e-08	-1.69491	-0.833636
2694592	chr7:2694592:A:G	6.25369e-08	-1.75991e-10	-0.927452
2694703	chr7:2694703:C:T	3.31938e-06	-1.75991e-10	3.04432
2695079	chr7:2695079:G:A	1.06984e-08	-1.7801	-0.913017
2695324	chr7:2695324:A:C	2.67974e-08	-0.429417	-1.34549
2695714	chr7:2695714:T:TA	7.9113e-08	-1.75991e-10	-0.692332
2695808	chr7:2695808:C:T	1.45945e-07	-1.75991e-10	-0.0799784
2695840	chr7:2695840:G:A	6.68088e-08	-1.75991e-10	-0.861375
2695917	chr7:2695917:G:A	3.10986e-08	-1.62605	-3.49551e-10
2696158	chr7:2696158:G:A	1.06754e-07	-1.75991e-10	-0.392686
2696184	chr7:2696184:C:T	4.22268e-08	-1.75991e-10	-1.32015
2696417	chr7:2696417:T:C	1.81172e-08	-1.70983	-0.456518
2696509	chr7:2696509:G:A	5.50098e-08	-1.75991e-10	-1.0557
2696887	chr7:2696887:A:AACAC	4.15404e-08	-1.75991e-10	-1.33654
2696987	chr7:2696987:C:G	4.96613e-08	-1.75991e-10	-1.15798
2697072	chr7:2697072:G:A	4.5455e-08	-1.75991e-10	-1.24649
2697078	chr7:2697078:G:C	4.17074e-08	-1.75991e-10	-1.33253
2697163	chr7:2697163:C:T	1.26108e-08	-1.31816	-1.2105
2697167	chr7:2697167:A:G	4.27067e-08	-1.75991e-10	-1.30885
2697349	chr7:2697349:G:A	7.44691e-09	-1.72161	-1.3338
2697382	chr7:2697382:C:T	3.65359e-08	-1.65207	0.187155
2697584	chr7:2697584:C:T	6.25813e-08	-1.75991e-10	-0.926742
2697944	chr7:2697944:T:C	4.11784e-08	-1.75991e-10	-1.34529
2698105	chr7:2698105:G:A	5.44213e-08	-1.75991e-10	-1.06645
2698429	chr7:2698429:T:C	4.66753e-08	-1.21999	-3.49551e-10
2698446	chr7:2698446:C:G	3.27902e-08	-1.57308	-3.49551e-10
2698573	chr7:2698573:T:A	7.08122e-08	-1.75991e-10	-0.803177
2698594	chr7:2698594:T:C	1.04036e-08	-1.56208	-1.15898
2698614	chr7:2698614:A:G	5.60495e-07	-1.75991e-10	1.26561
2698704	chr7:2698704:A:G	5.78887e-08	-1.75991e-10	-1.00469
2698817	chr7:2698817:A:C	1.12163e-08	-1.29567	-1.35017
2698925	chr7:2698925:C:T	4.26769e-08	-1.52691	0.217355
2699214	chr7:2699214:T:C	1.64131e-06	-1.75991e-10	2.34004
2699242	chr7:2699242:G:A	2.89991e-07	-1.75991e-10	0.606642
2699251	chr7:2699251:G:A	1.8876e-07	-1.75991e-10	0.17727
2699383	chr7:2699383:T:C	1.72785e-08	-1.04914	-1.16461
2699395	chr7:2699395:C:A	7.11266e-09	-1.78077	-1.32057
2699703	chr7:2699703:C:T	4.21169e-08	-1.75991e-10	-1.32276
2699780	chr7:2699780:G:T	1.31461e-07	-1.75991e-10	-0.184499
2699867	chr7:2699867:G:C	5.06278e-08	-1.13871	-3.49551e-10
2700117	chr7:2700117:C:A	4.56611e-08	-1.75991e-10	-1.24196
2700124	chr7:2700124:C:A	2.68772e-08	-1.77193	-3.49551e-10
2700870	chr7:2700870:C:T	4.56304e-08	-1.75991e-10	-1.24263
2701197	chr7:2701197:T:C	3.35053e-07	-1.75991e-10	0.751078
2701262	chr7:2701262:T:C	5.20449e-07	-1.75991e-10	1.19148
2701396	chr7:2701396:G:A	9.94558e-09	-1.73969	-1.02639
2701441	chr7:2701441:T:C	3.48538e-07	-1.75991e-10	0.790539
2701542	chr7:2701542:G:A	3.43029e-07	-1.75991e-10	0.774605
2701580	chr7:2701580:G:A	3.59528e-07	-1.75991e-10	0.821584
2701746	chr7:2701746:T:TG	3.36208e-07	-1.75991e-10	0.75452
2701865	chr7:2701865:C:T	2.85349e-07	-1.75991e-10	0.590503
2701897	chr7:2701897:T:C	4.04652e-07	-1.75991e-10	0.939818
2701958	chr7:2701958:A:G	3.30899e-07	-1.75991e-10	0.738604
2701965	chr7:2701965:C:T	4.18404e-08	-1.75991e-10	-1.32935
2701970	chr7:2701970:G:C	8.59687e-09	-1.70992	-1.20189
2701982	chr7:2701982:A:G	3.39833e-07	-1.75991e-10	0.765244
2702010	chr7:2702010:A:G	3.51058e-07	-1.75991e-10	0.797742
2702018	chr7:2702018:A:G	3.51143e-07	-1.75991e-10	0.797983
2702046	chr7:2702046:T:C	5.17993e-08	-1.75991e-10	-1.11583
2702074	chr7:2702074:T:C	1.06781e-06	-1.75991e-10	1.91016
2702164	chr7:2702164:T:C	3.5073e-07	-1.75991e-10	0.796806
2702248	chr7:2702248:A:G	1.43168e-07	-0.0991921	-3.49551e-10
2702260	chr7:2702260:T:C	3.47265e-08	-1.51571	-3.49551e-10
2702608	chr7:2702608:A:C	4.37035e-08	-1.75991e-10	-1.28578
2702624	chr7:2702624:TG:T	2.52153e-07	-1.75991e-10	0.466825
2702653	chr7:2702653:T:C	4.09607e-07	-1.75991e-10	0.95199
2702975	chr7:2702975:G:A	2.00973e-07	-1.75991e-10	0.239963
2703038	chr7:2703038:A:G	8.22803e-08	-1.75991e-10	-0.653077
2703081	chr7:2703081:C:T	8.43288e-08	-1.75991e-10	-0.628486
2703138	chr7:2703138:G:A	8.34708e-08	-0.638713	-3.49551e-10
2703420	chr7:2703420:C:T	7.86448e-09	-1.70841	-1.29244
2703554	chr7:2703554:G:A	4.20565e-08	-1.75991e-10	-1.3242
2703649	chr7:2703649:G:A	3.88857e-07	2.24569	-1.34568
2703912	chr7:2703912:A:G	2.41096e-06	2.77253	-0.0479622
2704020	chr7:2704020:C:T	6.67849e-08	0.252203	-1.11393
2704243	chr7:2704243:A:C	1.31548e-08	-1.20007	-1.28635
2704339	chr7:2704339:C:CA	4.44588e-08	-1.75991e-10	-1.26865
2704505	chr7:2704505:T:C	6.76293e-08	-0.849168	-3.49551e-10
2704516	chr7:2704516:C:A	4.57688e-07	1.44975	-0.386769
2704818	chr7:2704818:G:A	1.38661e-08	-1.15233	-1.28143
2704978	chr7:2704978:C:G	5.46275e-08	-1.75991e-10	-1.06267
2704988	chr7:2704988:G:A	1.03662e-07	-0.172633	-0.249441
2705049	chr7:2705049:C:G	7.74332e-08	-0.311458	-0.402335
2705082	chr7:2705082:T:C	7.55274e-07	1.98349	-0.419623
2705238	chr7:2705238:C:A	4.42525e-08	-1.75991e-10	-1.2733
2705490	chr7:2705490:G:A	1.4564e-08	-1.13028	-1.25438
2705700	chr7:2705700:G:A	6.64664e-08	-1.75991e-10	-0.866513
2705760	chr7:2705760:C:T	1.46679e-08	-1.39008	-0.98747
2705951	chr7:2705951:G:A	1.02494e-07	-1.75991e-10	-0.433408
2706051	chr7:2706051:C:T	1.54759e-07	-1.75991e-10	-0.0213413
2706388	chr7:2706388:G:A	6.97027e-09	-1.78419	-1.33736
2706444	chr7:2706444:A:G	1.06143e-08	-1.34932	-1.35168
2706763	chr7:2706763:G:A	2.79778e-08	-1.7318	-3.49551e-10
2706897	chr7:2706897:A:G	2.67088e-08	-1.77822	-3.49551e-10
2707085	chr7:2707085:T:C	3.46447e-08	-0.65407	-0.863993
2707145	chr7:2707145:T:C	7.81513e-08	-1.75991e-10	-0.704562
2707371	chr7:2707371:G:A	4.56011e-08	-1.75991e-10	-1.24328
2707576	chr7:2707576:C:T	4.09281e-08	-1.75991e-10	-1.35139
2708122	chr7:2708122:C:G	4.13371e-08	-1.75991e-10	-1.34145
2708146	chr7:2708146:A:T	2.46797e-07	1.7119	-1.26654
2708218	chr7:2708218:T:C	3.41236e-07	1.93622	-1.16686
2708234	chr7:2708234:T:G	4.6684e-08	-1.75991e-10	-1.21981
2708377	chr7:2708377:C:G	2.6634e-08	-1.78102	-3.49551e-10
2708736	chr7:2708736:G:C	9.6942e-08	-1.75991e-10	-0.489097
2708853	chr7:2708853:A:G	5.85052e-08	0.317968	-1.31206
2709365	chr7:2709365:G:A	1.5348e-07	-0.0296414	-3.49551e-10
2709479	chr7:2709479:A:T	8.87305e-09	-1.64575	-1.23444
2709834	chr7:2709834:G:A	4.32172e-08	-1.75991e-10	-1.29697
2709838	chr7:2709838:C:T	4.18506e-08	-1.75991e-10	-1.3291
2709931	chr7:2709931:G:A	1.09196e-08	-1.71475	-0.957893
2710059	chr7:2710059:C:T	4.09711e-08	-1.75991e-10	-1.35034
2710117	chr7:2710117:C:T	7.34225e-08	-1.75991e-10	-0.766979
2710205	chr7:2710205:GC:G	1.30177e-07	1.14796	-1.34227
2710315	chr7:2710315:A:G	1.37896e-07	-1.75991e-10	-0.13671
2710413	chr7:2710413:C:A	2.37598e-07	1.67244	-1.26507
2710432	chr7:2710432:C:T	2.0816e-07	-1.75991e-10	0.2751
2710437	chr7:2710437:C:T	4.443e-08	-1.75991e-10	-1.26929
2710449	chr7:2710449:A:T	8.12505e-09	-1.6637	-1.30456
2710518	chr7:2710518:G:A	7.78817e-08	-1.75991e-10	-0.708018
2710559	chr7:2710559:T:C	2.60264e-08	-0.5584	-1.2457
2710600	chr7:2710600:T:C	3.77666e-08	-0.156671	-1.27511
2711284	chr7:2711284:T:C	2.47088e-08	-0.514601	-1.34145
2711621	chr7:2711621:A:G	5.69256e-08	-1.75991e-10	-1.02146
2711773	chr7:2711773:G:A	1.67457e-07	-1.75991e-10	0.0575193
2711783	chr7:2711783:C:T	1.30387e-08	-1.15121	-1.34407
2711791	chr7:2711791:C:T	9.30986e-09	-1.78478	-1.04735
2711881	chr7:2711881:T:TA	1.37123e-07	-1.75991e-10	-0.142331
2712148	chr7:2712148:A:G	8.99621e-08	-1.75991e-10	-0.563821
2712215	chr7:2712215:G:A	6.60233e-08	-1.75991e-10	-0.873202
2712315	chr7:2712315:G:A	4.16282e-08	-1.75991e-10	-1.33443
2712419	chr7:2712419:C:T	9.13745e-08	-1.75991e-10	-0.548243
2712425	chr7:2712425:C:T	5.7018e-08	-0.707757	-0.312086
2712476	chr7:2712476:G:A	3.35082e-08	-1.55142	-3.49551e-10
2712546	chr7:2712546:G:A	1.06293e-07	-1.75991e-10	-0.39701
2712853	chr7:2712853:G:A	7.60059e-05	7.36523	-1.18987
2713076	chr7:2713076:A:G	5.37692e-08	-1.75991e-10	-1.07851
2713248	chr7:2713248:A:G	4.42038e-08	-1.75991e-10	-1.2744
2713290	chr7:2713290:G:A	4.44047e-08	-1.75991e-10	-1.26986
2713387	chr7:2713387:C:T	5.18523e-08	0.231335	-1.34614
2713557	chr7:2713557:G:A	4.90178e-08	-1.75991e-10	-1.17103
2713615	chr7:2713615:T:C	9.66782e-08	-1.75991e-10	-0.491821
2713715	chr7:2713715:C:T	4.11482e-08	-1.75991e-10	-1.34603
2713786	chr7:2713786:C:G	2.65713e-08	-1.78338	-3.49551e-10
2713864	chr7:2713864:C:T	8.59379e-08	0.664065	-1.27365
2713967	chr7:2713967:T:C	9.8439e-08	-0.102969	-0.370803
2714033	chr7:2714033:T:G	3.59618e-08	-0.142608	-1.33814
2714037	chr7:2714037:C:T	4.64327e-08	-1.22521	-3.49551e-10
2714052	chr7:2714052:G:C	1.60741e-07	-1.75991e-10	0.0165848
2714091	chr7:2714091:C:T	7.17006e-05	7.02573	-0.908684
2714194	chr7:2714194:G:A	3.03638e-08	-1.64996	-3.49551e-10
2714451	chr7:2714451:G:A	9.05143e-05	7.30313	-0.953081
2714844	chr7:2714844:C:T	5.37295e-08	-1.75991e-10	-1.07925
2715097	chr7:2715097:G:A	2.66884e-08	-1.77898	-3.49551e-10
2715119	chr7:2715119:C:T	8.85492e-05	7.26467	-0.936563
2715298	chr7:2715298:T:C	6.964e-09	-1.77233	-1.35013
2715480	chr7:2715480:G:A	0.00010282	7.43586	-0.958336
2715629	chr7:2715629:A:C	2.69129e-08	-1.7706	-3.49551e-10
2715738	chr7:2715738:G:T	8.52769e-05	7.23994	-0.949491
2715918	chr7:2715918:TCA:T	9.43757e-05	7.33683	-0.945005
2716006	chr7:2716006:G:A	4.66463e-08	-1.75991e-10	-1.22062
2716007	chr7:2716007:C:G	2.73629e-08	-1.75402	-3.49551e-10
2716026	chr7:2716026:C:T	4.10036e-08	-1.75991e-10	-1.34955
2716046	chr7:2716046:G:C	2.12144e-07	-1.75991e-10	0.294054
2716329	chr7:2716329:G:T	7.36779e-08	-0.763506	-3.49551e-10
2716635	chr7:2716635:T:G	4.91258e-07	-1.75991e-10	1.13376
2716912	chr7:2716912:G:A	4.62186e-08	-1.75991e-10	-1.22983
2717071	chr7:2717071:G:A	7.25718e-05	7.30337	-1.17425
2717198	chr7:2717198:T:C	7.70078e-06	5.18911	-1.30325
2717251	chr7:2717251:G:A	2.33529e-05	6.23496	-1.23969
2717310	chr7:2717310:CA:C	4.56488e-08	-1.75991e-10	-1.24223
2717678	chr7:2717678:G:T	1.19572e-07	-1.75991e-10	-0.27929
2717771	chr7:2717771:G:A	1.93745e-07	-1.75991e-10	0.203334
2717900	chr7:2717900:G:A	7.98378e-06	4.94716	-1.0252
2717904	chr7:2717904:A:G	2.83189e-08	-1.71968	-3.49551e-10
2718065	chr7:2718065:G:C	4.96955e-08	-1.75991e-10	-1.15729
2718067	chr7:2718067:G:C	4.93434e-08	-1.75991e-10	-1.16441
2718233	chr7:2718233:A:C	0.00010936	7.77952	-1.24033
2718511	chr7:2718511:G:A	6.44011e-08	0.251998	-1.15008
2718524	chr7:2718524:G:A	1.26244e-08	-1.72032	-0.807255
2718675	chr7:2718675:A:G	0.000272734	8.79746	-1.34441
2718707	chr7:2718707:T:C	7.82389e-05	7.52835	-1.32404
2718759	chr7:2718759:G:A	3.4266e-08	-1.52906	-3.49551e-10
2718914	chr7:2718914:C:T	4.26825e-08	-1.75991e-10	-1.30942
2719301	chr7:2719301:T:G	0.000192276	8.41886	-1.31539
2719372	chr7:2719372:C:T	4.90056e-08	-1.75991e-10	-1.17127
2719839	chr7:2719839:T:C	9.4934e-05	7.74406	-1.34633
2719854	chr7:2719854:T:C	2.92879e-07	-1.75991e-10	0.61655
2719951	chr7:2719951:G:C	7.50689e-09	-1.76452	-1.28287
2720120	chr7:2720120:A:T	4.93677e-08	-1.75991e-10	-1.16391
2720161	chr7:2720161:C:T	0.000138747	7.99369	-1.21649
2720206	chr7:2720206:C:T	7.7476e-08	-1.75991e-10	-0.713241
2720374	chr7:2720374:G:C	0.00431892	11.1963	-0.980989
2720490	chr7:2720490:G:A	0.000115364	7.83186	-1.23922
2720501	chr7:2720501:T:C	4.98682e-08	-1.75991e-10	-1.15382
2720625	chr7:2720625:G:C	7.98923e-09	-1.78585	-1.19927
2720691	chr7:2720691:G:A	8.0459e-08	0.376624	-1.05209
2720704	chr7:2720704:A:T	1.83295e-05	5.97838	-1.22532
2720817	chr7:2720817:G:A	3.34215e-08	-1.55401	-3.49551e-10
2720975	chr7:2720975:A:G	0.00020947	8.54158	-1.35245
2721310	chr7:2721310:T:A	5.32328e-08	-1.75991e-10	-1.08853
2721519	chr7:2721519:A:G	0.0181871	12.5082	-0.855224
2721577	chr7:2721577:G:A	4.47531e-08	-1.75991e-10	-1.26205
2721866	chr7:2721866:A:G	4.30631e-08	-1.75991e-10	-1.30054
2721958	chr7:2721958:G:A	4.97888e-08	-1.75991e-10	-1.15542
2722091	chr7:2722091:C:T	5.18581e-08	-1.75991e-10	-1.1147
2722373	chr7:2722373:T:C	5.28793e-08	-1.75991e-10	-1.0952
2722421	chr7:2722421:C:T	5.69279e-08	-1.75991e-10	-1.02142
2722492	chr7:2722492:C:T	0.00018254	8.30638	-1.25487
2722605	chr7:2722605:A:G	5.37403e-08	-1.75991e-10	-1.07905
2722752	chr7:2722752:C:T	0.0001351	8.04099	-1.29044
2722764	chr7:2722764:A:G	1.21709e-07	-1.75991e-10	-0.261577
2723266	chr7:2723266:C:G	4.2001e-08	-1.75991e-10	-1.32552
2723503	chr7:2723503:G:A	3.89667e-08	-1.4005	-3.49551e-10
2723633	chr7:2723633:C:T	4.30603e-08	-1.75991e-10	-1.30061
2723806	chr7:2723806:G:A	4.27187e-08	-0.615259	-0.693314
2723900	chr7:2723900:A:T	4.15542e-08	-0.594113	-0.742097
2724252	chr7:2724252:G:A	1.36017e-07	-1.75991e-10	-0.150431
2724425	chr7:2724425:T:A	2.6883e-07	-1.75991e-10	0.53087
2724496	chr7:2724496:G:A	0.000176526	8.37051	-1.35249
2724672	chr7:2724672:A:G	4.40556e-08	-1.75991e-10	-1.27776
2724820	chr7:2724820:C:T	2.68526e-08	-1.77285	-3.49551e-10
2724912	chr7:2724912:C:T	4.33772e-08	-1.75991e-10	-1.29327
2724982	chr7:2724982:C:CA	0.000118951	7.96371	-1.34045
2725821	chr7:2725821:C:T	1.45429e-07	1.15908	-1.2426
2725937	chr7:2725937:ACT:A	0.024129	12.8349	-0.899164
2726089	chr7:2726089:C:T	0.0174843	12.5258	-0.912177
2726152	chr7:2726152:T:C	3.21019e-08	-0.72161	-0.872683
2726561	chr7:2726561:C:T	3.7992e-07	1.94455	-1.0678
2726762	chr7:2726762:G:T	5.314e-08	-0.274983	-0.815297
2726821	chr7:2726821:C:T	1.23392e-07	-0.247839	-3.49551e-10
2726894	chr7:2726894:G:A	2.84336e-08	-1.71564	-3.49551e-10
2727243	chr7:2727243:A:G	0.0373812	13.1662	-0.792702
2727301	chr7:2727301:C:T	0.0588795	13.6258	-0.797959
2727315	chr7:2727315:T:C	6.2279e-08	-1.75991e-10	-0.931586
2727328	chr7:2727328:C:A	3.40899e-08	-1.53421	-3.49551e-10
2727344	chr7:2727344:T:C	8.4818e-08	-1.75991e-10	-0.622702
2727443	chr7:2727443:G:A	7.40499e-09	-1.78024	-1.28082
2727501	chr7:2727501:A:T	2.36343e-06	3.83595	-1.1313
2727687	chr7:2727687:G:A	2.69233e-08	-1.77022	-3.49551e-10
2727815	chr7:2727815:T:C	4.13619e-08	-1.75991e-10	-1.34085
2727971	chr7:2727971:C:T	0.0209002	12.4997	-0.707626
2728058	chr7:2728058:T:C	5.27808e-08	-1.75991e-10	-1.09706
2728071	chr7:2728071:A:G	4.56036e-08	-1.75991e-10	-1.24322
2728305	chr7:2728305:T:C	4.76203e-08	-0.645462	-0.554488
2728314	chr7:2728314:T:C	4.47809e-08	-1.75991e-10	-1.26143
2728410	chr7:2728410:A:G	4.68563e-08	-1.75991e-10	-1.21612
2728992	chr7:2728992:C:T	0.0462946	13.4423	-0.854976
2729057	chr7:2729057:A:G	4.47869e-08	-1.75991e-10	-1.26129
2729138	chr7:2729138:C:T	4.34529e-08	-1.75991e-10	-1.29153
2729230	chr7:2729230:T:C	2.17163e-08	-0.99962	-0.985526
2729263	chr7:2729263:C:T	0.0539468	13.4717	-0.73137
2729301	chr7:2729301:G:T	0.0166087	12.8193	-1.25706
2729555	chr7:2729555:G:A	4.09279e-08	-1.75991e-10	-1.3514
2730858	chr7:2730858:CAATT:C	0.0602396	13.7225	-0.871908
2731349	chr7:2731349:G:A	4.10876e-08	-1.75991e-10	-1.3475
2731870	chr7:2731870:C:A	7.24864e-08	0.00107197	-0.780883
2732008	chr7:2732008:G:A	4.8111e-08	0.0835065	-1.2732
2732211	chr7:2732211:G:A	1.13206e-07	-1.75991e-10	-0.334002
2732496	chr7:2732496:C:T	5.09616e-08	-1.75991e-10	-1.13214
2732656	chr7:2732656:T:C	3.35149e-06	4.38827	-1.33432
2732797	chr7:2732797:A:C	9.09091e-05	7.7057	-1.3513
2732879	chr7:2732879:T:C	1.54088e-07	-1.75991e-10	-0.0256825
2733156	chr7:2733156:T:C	1.073e-06	3.2552	-1.34019
2733589	chr7:2733589:T:A	5.11967e-08	-1.75991e-10	-1.12753
2733971	chr7:2733971:A:G	7.36744e-06	5.04561	-1.20399
2734491	chr7:2734491:G:A	3.30813e-07	0.574858	0.163487
2734560	chr7:2734560:G:A	4.13067e-08	-1.75991e-10	-1.34218
2734749	chr7:2734749:G:A	1.16372e-07	0.452464	-0.75888
2734840	chr7:2734840:C:T	1.04515e-08	-1.66728	-1.04918
2734847	chr7:2734847:C:T	4.10859e-08	-1.75991e-10	-1.34754
2734977	chr7:2734977:G:C	4.46971e-08	-1.75991e-10	-1.2633
2735145	chr7:2735145:C:T	5.34579e-08	-1.08431	-3.49551e-10
2735384	chr7:2735384:A:T	4.17713e-08	-1.75991e-10	-1.331
2735454	chr7:2735454:GAC:G	2.30323e-08	-0.620714	-1.3056
2735468	chr7:2735468:G:A	1.05914e-07	-0.0281424	-0.372442
2735544	chr7:2735544:C:T	1.95502e-07	0.606508	-0.394148
2735745	chr7:2735745:G:C	2.70612e-08	-1.76511	-3.49551e-10
2735973	chr7:2735973:G:A	4.7593e-08	0.0166217	-1.21715
2736045	chr7:2736045:C:T	4.265e-08	-1.31018	-3.49551e-10
2736084	chr7:2736084:G:A	1.11825e-08	-1.59916	-1.0497
2736131	chr7:2736131:A:G	1.4442e-06	3.40155	-1.18945
2736160	chr7:2736160:T:C	1.42617e-06	3.38797	-1.18843
2736245	chr7:2736245:C:T	1.29745e-07	0.463467	-0.661105
2736432	chr7:2736432:CAG:C	1.02183e-07	0.396212	-0.832652
2736498	chr7:2736498:A:G	1.52586e-06	3.59664	-1.32954
2736739	chr7:2736739:C:A	2.68503e-08	-1.77293	-3.49551e-10
2736940	chr7:2736940:G:A	5.02323e-08	-1.75991e-10	-1.14655
2737434	chr7:2737434:G:A	5.68121e-08	-1.75991e-10	-1.02346
2737508	chr7:2737508:C:T	1.24119e-07	-1.75991e-10	-0.241965
2737580	chr7:2737580:C:T	9.80158e-09	-1.69313	-1.08754
2737581	chr7:2737581:G:A	5.51338e-08	-1.75991e-10	-1.05345
2737681	chr7:2737681:T:C	2.71387e-07	-1.75991e-10	0.540337
2738191	chr7:2738191:A:G	1.35843e-05	5.78802	-1.33456
2738321	chr7:2738321:G:A	4.10591e-08	-1.75991e-10	-1.3482
2738423	chr7:2738423:C:A	5.1291e-08	-1.75991e-10	-1.12569
2738486	chr7:2738486:G:A	5.96315e-08	-1.75991e-10	-0.975025
2738706	chr7:2738706:T:C	5.21785e-08	-1.75991e-10	-1.10854
2738856	chr7:2738856:C:G	5.18222e-08	-1.75991e-10	-1.11539
2738862	chr7:2738862:G:A	1.06854e-07	0.543006	-0.934753
2739065	chr7:2739065:C:T	4.20307e-08	-1.75991e-10	-1.32481
2739068	chr7:2739068:A:G	9.99884e-09	-1.65177	-1.10897
2739271	chr7:2739271:A:G	5.02832e-07	2.30272	-1.14567
2739495	chr7:2739495:AT:A	1.62793e-06	3.64672	-1.31486
2739800	chr7:2739800:G:A	1.26964e-07	0.73179	-0.951093
2740026	chr7:2740026:C:T	4.09106e-08	-1.75991e-10	-1.35182
2740158	chr7:2740158:A:G	1.23374e-06	3.22489	-1.1703
2740371	chr7:2740371:G:A	7.86102e-08	-1.75991e-10	-0.698708
2740588	chr7:2740588:T:C	7.34579e-08	-1.75991e-10	-0.766496
2740758	chr7:2740758:T:C	9.24861e-09	-1.68228	-1.15646
2740767	chr7:2740767:C:T	5.9865e-08	-1.75991e-10	-0.971117
2740816	chr7:2740816:G:A	3.18272e-08	-1.60289	-3.49551e-10
2740996	chr7:2740996:G:C	4.14026e-08	-1.75991e-10	-1.33987
2741024	chr7:2741024:G:A	4.56285e-08	-1.75991e-10	-1.24268
2741038	chr7:2741038:C:A	1.13729e-07	0.541852	-0.871239
2741229	chr7:2741229:C:A	7.28054e-09	-1.78744	-1.29056
2741290	chr7:2741290:G:C	4.57275e-08	-1.75991e-10	-1.24051
2741426	chr7:2741426:C:T	4.26996e-08	-1.75991e-10	-1.30902
2742134	chr7:2742134:G:A	3.5452e-08	-1.49503	-3.49551e-10
2742178	chr7:2742178:T:C	1.00824e-07	-1.75991e-10	-0.449837
2742258	chr7:2742258:T:C	1.63846e-05	5.97574	-1.33485
2742479	chr7:2742479:C:A	4.12367e-08	-1.75991e-10	-1.34388
2742518	chr7:2742518:T:C	2.40916e-07	1.76541	-1.34417
2742608	chr7:2742608:G:A	5.62131e-08	-1.75991e-10	-1.03406
2742859	chr7:2742859:C:T	0.0349595	13.1177	-0.811226
2743402	chr7:2743402:CA:C	8.60875e-08	-1.75991e-10	-0.607845
2743550	chr7:2743550:T:A	5.56098e-08	-1.75991e-10	-1.04485
2743573	chr7:2743573:A:T	8.00449e-08	-1.75991e-10	-0.680621
2743609	chr7:2743609:G:A	4.20333e-08	-1.75991e-10	-1.32475
2743644	chr7:2743644:C:G	8.49811e-08	-1.75991e-10	-0.620781
2743672	chr7:2743672:T:C	7.05864e-05	7.45199	-1.35061
2743704	chr7:2743704:C:T	7.52747e-05	7.49191	-1.32622
2743705	chr7:2743705:G:A	5.13017e-08	-1.75991e-10	-1.12549
2743710	chr7:2743710:G:A	9.18723e-09	-1.76657	-1.07883
2743720	chr7:2743720:G:A	2.64458e-08	-1.78811	-3.49551e-10
2743726	chr7:2743726:C:T	1.01321e-08	-1.78274	-0.964754
2743794	chr7:2743794:A:G	1.4253e-05	4.36337	0.138142
2743877	chr7:2743877:G:A	5.24653e-08	-1.75991e-10	-1.10306
2743964	chr7:2743964:G:T	1.72544e-07	-1.75991e-10	0.0874447
2744112	chr7:2744112:A:G	9.13225e-09	-1.75883	-1.09256
2744210	chr7:2744210:G:A	8.26083e-08	-1.75991e-10	-0.649099
2744329	chr7:2744329:G:A	5.97796e-08	-1.75991e-10	-0.972544
2744331	chr7:2744331:A:G	1.79565e-07	-1.75991e-10	0.127326
2744349	chr7:2744349:T:C	5.45222e-08	-1.75991e-10	-1.0646
2744369	chr7:2744369:G:A	1.03746e-08	-1.77575	-0.948103
2744386	chr7:2744386:G:A	4.13661e-08	-1.75991e-10	-1.34075
2744549	chr7:2744549:A:T	7.47269e-09	-1.7744	-1.27756
2744626	chr7:2744626:A:G	9.42035e-08	0.259299	-0.777051
2744631	chr7:2744631:C:T	4.08832e-08	-1.75991e-10	-1.35249
2744889	chr7:2744889:C:T	7.27508e-08	-1.75991e-10	-0.776169
2744898	chr7:2744898:G:C	6.90034e-08	-1.75991e-10	-0.829053
2745111	chr7:2745111:G:T	3.2964e-07	-1.75991e-10	0.734793
2745210	chr7:2745210:A:G	4.9543e-08	-1.75991e-10	-1.16037
2745233	chr7:2745233:T:C	1.01084e-08	-1.73195	-1.01789
2745491	chr7:2745491:G:C	4.96025e-08	-1.75991e-10	-1.15917
2745494	chr7:2745494:T:A	4.96259e-08	-1.75991e-10	-1.1587
2745678	chr7:2745678:T:C	6.60187e-08	-1.75991e-10	-0.873271
2745764	chr7:2745764:T:A	5.38003e-08	-1.75991e-10	-1.07793
2745957	chr7:2745957:CAAG:C	5.48605e-08	-1.75991e-10	-1.05842
2745963	chr7:2745963:G:A	1.14809e-08	-1.7793	-0.843231
2746000	chr7:2746000:G:C	5.32576e-08	-1.75991e-10	-1.08807
2746153	chr7:2746153:C:T	2.79018e-07	-1.75991e-10	0.568068
2746264	chr7:2746264:T:C	4.48253e-08	-1.75991e-10	-1.26044
2746444	chr7:2746444:G:T	4.15361e-08	-1.75991e-10	-1.33665
2746482	chr7:2746482:C:T	1.20988e-08	-1.73363	-0.836476
2746640	chr7:2746640:C:T	4.09774e-08	-1.75991e-10	-1.35019
2746641	chr7:2746641:C:T	1.07325e-08	-1.7749	-0.915029
2746836	chr7:2746836:TATC:T	4.10619e-08	-1.75991e-10	-1.34813
2747253	chr7:2747253:T:C	5.34473e-08	-1.75991e-10	-1.08451
2747321	chr7:2747321:C:T	5.36114e-08	-1.75991e-10	-1.08145
2747428	chr7:2747428:C:T	7.77904e-09	-1.78366	-1.22812
2747657	chr7:2747657:G:T	2.25764e-07	-1.75991e-10	0.356282
2747662	chr7:2747662:C:T	1.04774e-08	-1.71847	-0.995515
2748570	chr7:2748570:T:C	5.01537e-08	-1.75991e-10	-1.14812
2748742	chr7:2748742:A:C	8.96658e-09	-1.78582	-1.08388
2748987	chr7:2748987:T:C	4.22752e-08	-1.75991e-10	-1.31901
2748988	chr7:2748988:G:A	4.09837e-08	-1.75991e-10	-1.35003
2749103	chr7:2749103:C:T	7.70968e-08	-1.75991e-10	-0.718148
2749163	chr7:2749163:A:G	1.24693e-07	0.79761	-1.03496
2749180	chr7:2749180:T:TA	3.89948e-07	1.94005	-1.03725
2749191	chr7:2749191:G:T	5.03339e-08	-1.75991e-10	-1.14453
2749221	chr7:2749221:T:C	4.81183e-08	-1.75991e-10	-1.18955
2749224	chr7:2749224:C:T	1.62395e-07	-1.75991e-10	0.0268205
2749278	chr7:2749278:T:C	8.09331e-05	7.58882	-1.35066
2749386	chr7:2749386:T:C	3.06731e-06	4.01179	-1.04645
2749627	chr7:2749627:G:A	7.07851e-08	-1.75991e-10	-0.80356
2749629	chr7:2749629:T:G	5.90913e-08	-1.75991e-10	-0.984125
2749639	chr7:2749639:T:G	6.6261e-06	4.81334	-1.07778
2749884	chr7:2749884:A:T	1.80519e-07	-1.75991e-10	0.132628
2750070	chr7:2750070:G:A	0.0471752	13.555	-0.94885
2750089	chr7:2750089:A:G	8.44041e-08	-1.75991e-10	-0.627593
2750126	chr7:2750126:G:C	3.58798e-08	-1.48303	-3.49551e-10
2750246	chr7:2750246:A:C	2.69921e-05	6.49248	-1.35239
2750647	chr7:2750647:C:T	7.47779e-08	-1.75991e-10	-0.748686
2750674	chr7:2750674:G:C	1.13503e-07	-1.75991e-10	-0.331378
2751051	chr7:2751051:T:C	3.26687e-05	6.67381	-1.34285
2751315	chr7:2751315:C:T	2.36076e-07	-1.75991e-10	0.400947
2751509	chr7:2751509:G:A	1.08919e-08	-1.65681	-1.01837
2751782	chr7:2751782:TA:T	6.09064e-08	-1.75991e-10	-0.953871
2751861	chr7:2751861:AAAC:A	4.87455e-08	-1.75991e-10	-1.1766
2751933	chr7:2751933:A:C	3.59005e-08	-1.48246	-3.49551e-10
2751964	chr7:2751964:A:T	8.38641e-08	-1.75991e-10	-0.634011
2752234	chr7:2752234:T:A	5.06464e-08	-1.75991e-10	-1.13834
2752414	chr7:2752414:C:T	4.72059e-08	-1.75991e-10	-1.20869
2752503	chr7:2752503:A:C	1.68554e-07	-1.75991e-10	0.0640466
2752629	chr7:2752629:A:C	1.10368e-06	-1.75991e-10	1.9432
2752657	chr7:2752657:A:G	1.122e-08	-1.69301	-0.952503
2752874	chr7:2752874:G:A	1.68703e-07	-1.75991e-10	0.0649317
2752890	chr7:2752890:G:A	5.10082e-08	0.221082	-1.35231
2752956	chr7:2752956:C:G	4.85782e-08	-1.75991e-10	-1.18003
2753151	chr7:2753151:C:T	4.10406e-08	-1.75991e-10	-1.34865
2753166	chr7:2753166:A:T	4.73285e-08	-1.75991e-10	-1.2061
2753501	chr7:2753501:T:C	8.12254e-08	-1.75991e-10	-0.665981
2753552	chr7:2753552:G:A	5.10311e-08	-1.75991e-10	-1.13077
2753804	chr7:2753804:T:C	8.61492e-09	-1.78812	-1.12159
2754075	chr7:2754075:T:C	9.80959e-09	-1.78509	-0.994757
2754446	chr7:2754446:T:A	9.75075e-09	-1.7662	-1.01967
2754476	chr7:2754476:C:T	2.8509e-08	-1.71299	-3.49551e-10
2754508	chr7:2754508:C:G	5.54494e-08	-1.75991e-10	-1.04774
2755244	chr7:2755244:A:G	4.56342e-08	-1.24255	-3.49551e-10
2755275	chr7:2755275:A:G	8.94696e-09	-1.75691	-1.11498
2755283	chr7:2755283:G:A	2.2167e-07	-1.75991e-10	0.337983
2755430	chr7:2755430:C:T	8.66212e-08	-1.75991e-10	-0.601665
2755636	chr7:2755636:C:G	1.65271e-07	-1.75991e-10	0.044375
2755843	chr7:2755843:A:C	4.15125e-08	-1.75991e-10	-1.33722
2755910	chr7:2755910:T:G	1.18722e-07	0.549296	-0.835723
2755932	chr7:2755932:T:C	8.7874e-08	-1.75991e-10	-0.587305
2756259	chr7:2756259:A:G	4.76241e-08	-1.75991e-10	-1.19987
2756309	chr7:2756309:T:C	7.7875e-09	-1.73532	-1.27537
2756323	chr7:2756323:A:G	2.61864e-05	6.35509	-1.2453
2756428	chr7:2756428:T:C	7.78804e-09	-1.78281	-1.22781
2756877	chr7:2756877:T:TG	4.76091e-08	-1.75991e-10	-1.20019
2757633	chr7:2757633:T:C	9.3785e-05	7.73295	-1.3474
2758240	chr7:2758240:T:C	9.02695e-09	-1.78019	-1.08281
2758647	chr7:2758647:C:A	3.6299e-08	-1.47142	-3.49551e-10
2758660	chr7:2758660:C:A	2.19355e-05	6.27911	-1.34646
2759071	chr7:2759071:C:T	4.63583e-08	-1.75991e-10	-1.22681
2759097	chr7:2759097:A:G	6.18975e-05	7.2961	-1.32608
2759173	chr7:2759173:AAATAAATAAATAAAT:A	6.34827e-08	-1.75991e-10	-0.912442
2759284	chr7:2759284:A:G	1.20096e-07	-1.75991e-10	-0.274919
2759361	chr7:2759361:T:C	9.84086e-09	-1.67994	-1.09673
2759424	chr7:2759424:G:C	1.96881e-07	-1.75991e-10	0.219392
2759430	chr7:2759430:G:T	5.11432e-08	-1.75991e-10	-1.12858
2759531	chr7:2759531:G:C	4.5048e-08	-1.75991e-10	-1.25548
2759908	chr7:2759908:G:A	8.33926e-08	-1.75991e-10	-0.63965
2760052	chr7:2760052:G:T	8.80688e-09	-1.66918	-1.21849
2760277	chr7:2760277:C:T	8.43432e-08	0.436773	-1.06509
2760435	chr7:2760435:C:T	9.62447e-09	-1.76589	-1.03301
2760492	chr7:2760492:A:G	7.48038e-09	-1.74205	-1.30887
2760769	chr7:2760769:G:A	5.11432e-08	-1.75991e-10	-1.12858
2761007	chr7:2761007:A:C	7.59293e-09	-1.68788	-1.34811
2761158	chr7:2761158:G:A	1.31428e-07	-1.75991e-10	-0.184753
2761241	chr7:2761241:T:C	1.07602e-08	-1.61164	-1.07571
2761342	chr7:2761342:C:T	8.48648e-09	-1.77151	-1.15322
2761391	chr7:2761391:T:G	1.66334e-07	-1.75991e-10	0.050789
2762101	chr7:2762101:A:C	9.68403e-08	-1.75991e-10	-0.490146
2762169	chr7:2762169:C:T	1.55398e-05	5.91314	-1.32518
2762363	chr7:2762363:A:AG	2.99464e-05	6.59015	-1.34619
2762513	chr7:2762513:G:A	1.55612e-07	-1.75991e-10	-0.0158438
2762539	chr7:2762539:T:C	1.35615e-07	0.592312	-0.745705
2762888	chr7:2762888:T:C	4.45484e-05	6.99358	-1.35246
2762899	chr7:2762899:G:A	9.47299e-08	-1.75991e-10	-0.51218
2762944	chr7:2762944:G:A	1.47086e-07	-1.75991e-10	-0.0721889
2762983	chr7:2762983:C:G	4.30188e-08	-1.75991e-10	-1.30157
2763012	chr7:2763012:C:T	4.22709e-08	-1.75991e-10	-1.31911
2763309	chr7:2763309:G:A	7.24011e-05	7.37906	-1.25229
2763876	chr7:2763876:C:T	0.000154075	8.23449	-1.35251
2764191	chr7:2764191:G:T	8.58396e-08	-1.75991e-10	-0.610729
2764999	chr7:2764999:A:G	1.17042e-08	-1.7534	-0.84986
2765001	chr7:2765001:T:C	7.98871e-09	-1.70007	-1.28511
2765170	chr7:2765170:C:T	5.13837e-08	-1.75991e-10	-1.12389
2765241	chr7:2765241:G:A	5.26958e-08	-1.75991e-10	-1.09867
2765853	chr7:2765853:A:C	5.67724e-08	-1.75991e-10	-1.02416
2766321	chr7:2766321:A:G	4.87856e-08	-1.75991e-10	-1.17577
2766796	chr7:2766796:T:C	3.27744e-08	-1.57356	-3.49551e-10
2766969	chr7:2766969:T:C	1.05921e-08	-1.78154	-0.921564
2767415	chr7:2767415:C:T	4.89742e-08	-1.75991e-10	-1.17192
2767475	chr7:2767475:T:C	5.05869e-08	-1.75991e-10	-1.13952
2767499	chr7:2767499:G:A	5.25836e-08	-1.75991e-10	-1.1008
2767614	chr7:2767614:T:TA	4.72856e-05	6.97445	-1.2737
2767869	chr7:2767869:G:T	8.35595e-09	-1.7881	-1.15213
2768366	chr7:2768366:A:C	4.64655e-08	-1.75991e-10	-1.2245
2768525	chr7:2768525:A:ATAT	2.31205e-07	-1.75991e-10	0.380097
2768617	chr7:2768617:AAATT:A	6.14409e-08	-1.75991e-10	-0.945133
2768835	chr7:2768835:A:G	7.33439e-08	-1.75991e-10	-0.768049
2768883	chr7:2768883:T:C	8.03672e-08	0.465154	-1.14176
2769098	chr7:2769098:T:G	3.64512e-05	6.76376	-1.32324
2769453	chr7:2769453:G:A	1.43278e-07	1.22412	-1.32255
2769696	chr7:2769696:G:A	5.82337e-08	-1.59366	0.594909
2769840	chr7:2769840:C:T	2.71145e-08	-1.75505	-0.0080877
2770171	chr7:2770171:G:A	4.90986e-08	-1.75991e-10	-1.16938
2770302	chr7:2770302:G:A	1.44282e-07	0.981902	-1.07334
2770844	chr7:2770844:T:C	5.61939e-08	-1.71521	0.680808
2771112	chr7:2771112:G:A	0.000104692	7.81768	-1.3221
2771188	chr7:2771188:G:T	4.85753e-08	-1.75991e-10	-1.18009
2771439	chr7:2771439:T:C	1.5322e-07	-1.75991e-10	-0.0313362
2771615	chr7:2771615:T:C	1.19202e-07	-1.75991e-10	-0.282389
2771713	chr7:2771713:T:C	1.11508e-07	-1.75991e-10	-0.34911
2771814	chr7:2771814:CAT:C	5.63875e-08	-1.6049	0.573942
2771909	chr7:2771909:T:C	1.36403e-06	3.45544	-1.30045
2772337	chr7:2772337:G:A	2.08652e-07	1.27914	-1.00168
2772375	chr7:2772375:A:C	4.64101e-08	-1.51162	0.285926
2772476	chr7:2772476:C:T	2.90095e-08	-1.69559	-3.49551e-10
2772578	chr7:2772578:A:C	3.65665e-08	-1.49615	0.0320722
2772621	chr7:2772621:G:C	1.4471e-07	0.964137	-1.05261
2772773	chr7:2772773:A:G	4.60048e-08	-1.75991e-10	-1.23446
2772998	chr7:2772998:C:G	5.57468e-05	6.90407	-1.0387
2774172	chr7:2774172:G:A	2.08417e-07	1.37587	-1.09954
2774187	chr7:2774187:C:G	1.94945e-08	-1.64542	-0.447661
2774517	chr7:2774517:G:A	3.68777e-08	-1.4556	-3.49551e-10
2774527	chr7:2774527:G:A	9.67723e-08	-1.75991e-10	-0.490848
2774637	chr7:2774637:A:G	0.134942	15.0094	-1.35221
2775001	chr7:2775001:C:T	0.0607237	13.9517	-1.09303
2775100	chr7:2775100:A:G	1.22497e-06	1.77037	0.277085
2775309	chr7:2775309:G:A	5.95494e-08	-1.75991e-10	-0.976403
2775506	chr7:2775506:G:A	0.0820317	14.4238	-1.26436
2775606	chr7:2775606:A:C	2.13494e-08	-1.60893	-0.393257
2775697	chr7:2775697:C:T	6.82388e-07	1.46239	-3.49551e-10
2775819	chr7:2775819:G:A	4.58961e-08	-1.75991e-10	-1.23683
2776640	chr7:2776640:G:C	2.35614e-08	-1.39173	-0.511867
2776750	chr7:2776750:A:G	1.15164e-07	0.605519	-0.922373
2776903	chr7:2776903:C:T	1.64117e-07	1.0741	-1.03673
2777156	chr7:2777156:G:A	4.02879e-07	-1.75991e-10	0.935428
2777295	chr7:2777295:G:A	9.20007e-09	-1.73649	-1.10751
2777390	chr7:2777390:T:A	5.25579e-08	-1.75991e-10	-1.10129
2777443	chr7:2777443:T:C	1.38517e-08	-1.756	-0.678799
2777821	chr7:2777821:G:T	1.91263e-05	6.14808	-1.35247
2777871	chr7:2777871:G:A	1.32356e-08	-1.76268	-0.717621
2777929	chr7:2777929:G:C	2.66749e-08	-1.77949	-3.49551e-10
2777995	chr7:2777995:C:T	1.2977e-08	-1.78804	-0.711989
2778108	chr7:2778108:C:T	3.10733e-08	-1.62686	-3.49551e-10
2778795	chr7:2778795:C:T	1.3702e-08	-1.78811	-0.657553
2779495	chr7:2779495:G:C	7.20316e-08	-0.786105	-3.49551e-10
2779714	chr7:2779714:G:A	1.28359e-08	-1.78812	-0.722843
2779753	chr7:2779753:A:G	4.29076e-08	-1.75991e-10	-1.30416
2779889	chr7:2779889:G:T	1.40382e-08	-1.78307	-0.638363
2779896	chr7:2779896:C:T	5.13771e-08	-1.75991e-10	-1.12402
2780688	chr7:2780688:C:T	9.40449e-08	-1.75991e-10	-0.519436
2780695	chr7:2780695:A:G	1.12446e-07	-1.75991e-10	-0.340735
2780808	chr7:2780808:T:C	4.7094e-08	-1.75991e-10	-1.21106
2780849	chr7:2780849:A:T	1.12919e-07	-1.75991e-10	-0.336539
2780976	chr7:2780976:T:C	4.86471e-08	-1.75991e-10	-1.17862
2780990	chr7:2780990:T:C	5.07875e-08	-1.75991e-10	-1.13556
2781023	chr7:2781023:G:A	1.40412e-07	-1.75991e-10	-0.118631
2781063	chr7:2781063:T:C	4.84087e-08	-1.75991e-10	-1.18353
2781637	chr7:2781637:C:T	0.051513	13.5897	-0.895547
2781656	chr7:2781656:T:C	3.794e-06	4.41309	-1.23512
2782043	chr7:2782043:A:C	4.96522e-07	2.40446	-1.26005
2782057	chr7:2782057:G:C	1.231e-08	-1.77961	-0.77319
2782128	chr7:2782128:C:T	5.51864e-08	-1.75991e-10	-1.05249
2782410	chr7:2782410:T:C	4.55654e-08	-1.75991e-10	-1.24406
2782782	chr7:2782782:G:A	3.00162e-07	1.96596	-1.32485
2782840	chr7:2782840:T:G	9.55915e-08	-1.75991e-10	-0.503125
2783105	chr7:2783105:G:A	8.92943e-08	-1.75991e-10	-0.571271
2783139	chr7:2783139:G:A	1.52427e-07	-1.75991e-10	-0.0365209
2783299	chr7:2783299:C:T	7.76577e-07	2.17932	-0.587636
2783352	chr7:2783352:T:A	6.47381e-05	7.35321	-1.33831
2783403	chr7:2783403:C:T	1.53759e-07	-1.75991e-10	-0.0278211
2783503	chr7:2783503:C:A	5.03375e-08	-1.75991e-10	-1.14446
2783570	chr7:2783570:T:C	1.41794e-07	-1.75991e-10	-0.108831
2783624	chr7:2783624:C:A	1.17229e-07	-1.75991e-10	-0.299083
2783634	chr7:2783634:T:C	5.10431e-08	-1.75991e-10	-1.13054
2783842	chr7:2783842:G:A	9.49713e-05	7.74533	-1.34721
2784334	chr7:2784334:G:A	4.18414e-08	-1.75991e-10	-1.32932
2784495	chr7:2784495:T:A	5.72564e-08	-1.75991e-10	-1.01567
2784787	chr7:2784787:T:C	8.04469e-08	-1.75991e-10	-0.675612
2785008	chr7:2785008:A:T	2.10788e-07	-1.75991e-10	0.287645
2785073	chr7:2785073:G:A	0.0334197	13.3923	-1.13083
2785461	chr7:2785461:G:A	4.8573e-08	-1.75991e-10	-1.18014
2785651	chr7:2785651:TATACACACACATTTTTCTTCATGTGTAAGTGTATTGTGTATGTGC:T	1.02927e-08	-1.77033	-0.96144
2785732	chr7:2785732:G:T	2.66447e-07	0.521968	-3.49551e-10
2785957	chr7:2785957:C:G	0.00238617	10.9585	-1.33652
2786068	chr7:2786068:A:G	5.50719e-08	-1.75991e-10	-1.05457
2786093	chr7:2786093:G:A	1.11617e-08	-1.76505	-0.885671
2786176	chr7:2786176:C:G	2.84761e-08	-1.71414	-3.49551e-10
2786288	chr7:2786288:C:A	0.0122251	12.4513	-1.19553
2786354	chr7:2786354:C:T	1.61569e-07	-1.75991e-10	0.0217215
2786542	chr7:2786542:A:G	4.52568e-08	-1.75991e-10	-1.25086
2786571	chr7:2786571:A:G	1.19145e-07	0.639967	-0.922835
2786725	chr7:2786725:T:C	4.98429e-08	-1.75991e-10	-1.15433
2786810	chr7:2786810:C:T	6.79384e-08	-1.75991e-10	-0.844608
2786860	chr7:2786860:C:T	6.07592e-08	-1.75991e-10	-0.956291
2787054	chr7:2787054:C:T	7.95484e-08	-1.75991e-10	-0.686844
2787188	chr7:2787188:G:A	1.18577e-07	0.667751	-0.955401
2787193	chr7:2787193:T:A	7.61681e-08	-0.730266	-3.49551e-10
2787332	chr7:2787332:C:A	1.13252e-08	-1.7776	-0.858571
2787542	chr7:2787542:TC:T	6.28692e-08	-1.75991e-10	-0.922153
2787559	chr7:2787559:A:G	1.11604e-08	-1.7812	-0.869643
2787642	chr7:2787642:T:C	2.83971e-06	4.15326	-1.26502
2787920	chr7:2787920:A:G	2.62307e-06	4.15345	-1.34456
2787943	chr7:2787943:CA:C	4.58876e-08	-1.75991e-10	-1.23702
2788330	chr7:2788330:CTG:C	4.87639e-08	-1.75991e-10	-1.17622
2788488	chr7:2788488:C:G	4.36093e-08	-1.75991e-10	-1.28794
2788558	chr7:2788558:A:G	4.97006e-08	-1.75991e-10	-1.15719
2788702	chr7:2788702:G:A	5.46143e-08	-1.75991e-10	-1.06291
2788960	chr7:2788960:C:T	1.6231e-07	-1.75991e-10	0.0263017
2789052	chr7:2789052:A:G	1.66319e-07	-1.75991e-10	0.0507011
2789426	chr7:2789426:C:T	6.11476e-08	-1.75991e-10	-0.949919
2789663	chr7:2789663:C:T	4.46524e-08	-1.75991e-10	-1.2643
2789747	chr7:2789747:T:C	8.50108e-09	-1.78672	-1.13629
2790001	chr7:2790001:T:C	4.61395e-08	-1.75991e-10	-1.23154
2790220	chr7:2790220:C:T	6.08268e-08	-1.75991e-10	-0.955179
2790282	chr7:2790282:T:C	2.83983e-08	-1.71688	-3.49551e-10
2790311	chr7:2790311:G:C	4.11421e-08	-1.75991e-10	-1.34618
2790397	chr7:2790397:C:T	7.34331e-08	-1.29681	0.52998
2790630	chr7:2790630:T:A	4.19073e-08	-1.75991e-10	-1.32775
2790809	chr7:2790809:A:G	6.4126e-08	-1.75991e-10	-0.90236
2790864	chr7:2790864:C:T	1.60298e-07	1.26187	-1.24804
2791054	chr7:2791054:A:G	4.84468e-08	-1.75991e-10	-1.18274
2791157	chr7:2791157:A:G	4.92519e-08	-1.75991e-10	-1.16626
2791208	chr7:2791208:CTCTG:C	4.46089e-08	-1.75991e-10	-1.26528
2791449	chr7:2791449:T:C	3.57509e-06	4.46669	-1.34815
2791773	chr7:2791773:G:T	7.58021e-09	-1.76915	-1.26851
2792260	chr7:2792260:G:A	4.11247e-08	-1.75991e-10	-1.3466
2792645	chr7:2792645:C:T	9.27579e-09	-1.78562	-1.05019
2792731	chr7:2792731:T:C	2.1536e-06	3.96411	-1.35242
2793013	chr7:2793013:G:A	9.01265e-09	-1.78635	-1.07823
2793074	chr7:2793074:A:C	7.33732e-08	-1.3463	0.578652
2793211	chr7:2793211:C:T	5.86288e-08	0.231231	-1.22321
2793614	chr7:2793614:G:A	8.73247e-09	-1.78543	-1.11073
2793621	chr7:2793621:A:G	8.69018e-09	-1.78639	-1.11462
2793717	chr7:2793717:C:T	9.11766e-09	-1.78203	-1.07096
2793751	chr7:2793751:T:C	9.02036e-09	-1.78545	-1.07828
2793808	chr7:2793808:A:G	8.63984e-09	-1.7833	-1.12353
2793938	chr7:2793938:C:T	5.3774e-08	-1.75991e-10	-1.07842
2793942	chr7:2793942:T:C	4.66568e-08	-1.75991e-10	-1.22039
2794262	chr7:2794262:G:C	8.84276e-09	-1.78803	-1.09558
2794311	chr7:2794311:AT:A	8.75362e-09	-1.78807	-1.10567
2794356	chr7:2794356:G:A	4.61295e-08	-1.75991e-10	-1.23176
2794568	chr7:2794568:A:G	8.76395e-09	-1.7814	-1.11116
2794779	chr7:2794779:G:A	2.6716e-05	6.03513	-0.905324
2794943	chr7:2794943:T:C	8.85124e-09	-1.78806	-1.0946
2795120	chr7:2795120:T:C	9.64274e-09	-1.78056	-1.01645
2795183	chr7:2795183:C:A	5.60579e-08	-1.75991e-10	-1.03682
2795420	chr7:2795420:C:G	2.82023e-07	0.57878	-3.49551e-10
2795541	chr7:2795541:T:C	2.72778e-08	-1.75713	-3.49551e-10
2795682	chr7:2795682:A:C	1.50619e-07	-1.75991e-10	-0.0484575
2796095	chr7:2796095:ACCTCAGCTGATCCGCCCG:A	1.05126e-07	-1.75991e-10	-0.408053
2796126	chr7:2796126:C:T	6.38226e-08	-1.75991e-10	-0.907102
2796383	chr7:2796383:A:G	5.07609e-08	-1.75991e-10	-1.13608
2796385	chr7:2796385:C:T	1.35553e-05	5.37022	-0.91889
2796704	chr7:2796704:G:A	6.38165e-08	-1.75991e-10	-0.907198
2796799	chr7:2796799:A:G	6.67497e-08	0.445171	-1.30743
2797439	chr7:2797439:C:T	5.6823e-08	-1.75991e-10	-1.02327
2797517	chr7:2797517:G:T	2.64576e-08	-1.78767	-3.49551e-10
2797571	chr7:2797571:C:A	8.51156e-08	-1.75991e-10	-0.619199
2797640	chr7:2797640:T:C	4.56149e-08	-1.24298	-3.49551e-10
2797740	chr7:2797740:C:G	4.29928e-08	-1.75991e-10	-1.30218
2797996	chr7:2797996:C:T	1.77263e-07	-1.75991e-10	0.114427
2798308	chr7:2798308:CTAGAA:C	4.63656e-08	-1.75991e-10	-1.22665
2798398	chr7:2798398:G:A	2.9819e-08	-1.66806	-3.49551e-10
2798739	chr7:2798739:T:C	3.18631e-08	-1.60176	-3.49551e-10
2799153	chr7:2799153:G:A	3.10292e-08	-1.62828	-3.49551e-10
2799224	chr7:2799224:G:C	6.51805e-08	-1.75991e-10	-0.886049
2799378	chr7:2799378:G:A	4.6261e-08	-1.75991e-10	-1.22891
2799502	chr7:2799502:A:G	4.09819e-08	-1.75991e-10	-1.35008
2799766	chr7:2799766:T:C	1.02236e-07	-1.75991e-10	-0.435927
2800087	chr7:2800087:G:A	2.97828e-08	-1.66928	-3.49551e-10
2800638	chr7:2800638:AGAGG:A	5.47492e-08	-1.75991e-10	-1.06045
2800677	chr7:2800677:A:G	8.95878e-08	-1.75991e-10	-0.56799
2800856	chr7:2800856:G:A	5.02879e-08	-1.75991e-10	-1.14544
2801078	chr7:2801078:C:T	4.70198e-08	-1.75991e-10	-1.21264
2801381	chr7:2801381:G:A	3.80221e-08	-1.42504	-3.49551e-10
2801482	chr7:2801482:T:C	2.66175e-06	4.13988	-1.31635
2801530	chr7:2801530:G:A	9.2654e-06	5.42194	-1.35111
2801782	chr7:2801782:G:A	5.65581e-08	-1.75991e-10	-1.02794
2801950	chr7:2801950:T:C	1.85065e-08	-1.69618	-0.448906
2801963	chr7:2801963:T:C	5.52945e-08	-1.75991e-10	-1.05053
2802039	chr7:2802039:TC:T	5.39213e-08	-1.75991e-10	-1.07568
2802441	chr7:2802441:C:T	4.16068e-08	-1.75991e-10	-1.33494
2802643	chr7:2802643:G:T	4.35063e-08	-1.75991e-10	-1.2903
2802792	chr7:2802792:C:T	6.05245e-08	-1.75991e-10	-0.960161
2803052	chr7:2803052:C:T	4.83808e-08	-1.75991e-10	-1.18411
2803911	chr7:2803911:C:T	1.75037e-07	-1.75991e-10	0.10179
2804085	chr7:2804085:G:A	6.22554e-08	-1.75991e-10	-0.931963
2804127	chr7:2804127:A:AC	5.55226e-08	-1.75991e-10	-1.04642
2804243	chr7:2804243:C:A	5.42872e-08	-1.75991e-10	-1.06892
2804376	chr7:2804376:C:T	5.47654e-08	-1.75991e-10	-1.06015
2805014	chr7:2805014:C:T	1.65677e-07	0.852632	-0.805801
2805220	chr7:2805220:G:C	4.83808e-08	-1.75991e-10	-1.18411
2805326	chr7:2805326:T:C	3.88789e-08	-1.40276	-3.49551e-10
2805379	chr7:2805379:C:G	8.31506e-08	0.682309	-1.32486
2805737	chr7:2805737:A:G	1.87142e-06	3.82363	-1.35239
2806141	chr7:2806141:C:T	6.04793e-08	-1.75991e-10	-0.960909
2806200	chr7:2806200:C:T	4.38135e-08	-1.75991e-10	-1.28327
2806216	chr7:2806216:C:T	1.04894e-07	-1.75991e-10	-0.410256
2806291	chr7:2806291:C:A	5.03575e-08	0.157233	-1.30129
2806308	chr7:2806308:A:G	9.64341e-08	-1.75991e-10	-0.494349
2806338	chr7:2806338:G:C	4.64416e-08	-1.75991e-10	-1.22501
2806623	chr7:2806623:T:C	5.95635e-08	-1.75991e-10	-0.976167
2806784	chr7:2806784:T:C	5.96282e-08	-1.75991e-10	-0.975081
2807250	chr7:2807250:CTTTTATACTGAT:C	5.84894e-08	-1.75991e-10	-0.994364
2807260	chr7:2807260:G:T	2.2355e-05	6.30002	-1.34843
2807783	chr7:2807783:T:C	1.05516e-08	-1.59149	-1.11544
2807862	chr7:2807862:A:G	3.53306e-06	4.45757	-1.35086
2808159	chr7:2808159:G:T	4.56063e-08	-1.75991e-10	-1.24316
2808190	chr7:2808190:A:G	2.67202e-08	-1.77779	-3.49551e-10
2808241	chr7:2808241:T:C	9.48288e-09	-1.70921	-1.10451
2808556	chr7:2808556:A:C	4.36697e-08	-1.75991e-10	-1.28655
2808558	chr7:2808558:A:G	5.88847e-08	-1.75991e-10	-0.987627
2808944	chr7:2808944:C:T	1.26193e-07	-1.75991e-10	-0.225395
2809193	chr7:2809193:G:T	4.5698e-06	4.65908	-1.29507
2809275	chr7:2809275:G:A	1.19424e-07	-1.75991e-10	-0.280531
2809378	chr7:2809378:T:C	4.11326e-08	-1.75991e-10	-1.34641
2809459	chr7:2809459:C:T	5.52907e-08	-1.75991e-10	-1.0506
2810535	chr7:2810535:TG:T	4.5726e-08	-1.75991e-10	-1.24054
2810948	chr7:2810948:C:G	3.29569e-06	4.38031	-1.34315
2811310	chr7:2811310:G:A	6.03914e-08	-1.75991e-10	-0.962363
2811499	chr7:2811499:T:C	9.74012e-09	-1.78791	-0.99905
2812783	chr7:2812783:A:C	9.26938e-09	-1.62528	-1.21121
2813163	chr7:2813163:C:T	5.13151e-08	-1.12522	-3.49551e-10
2813172	chr7:2813172:G:C	4.1076e-08	-1.75991e-10	-1.34778
2813201	chr7:2813201:T:C	0.00292544	10.8834	-1.05762
2813434	chr7:2813434:C:G	7.32401e-09	-1.76803	-1.30403
2813457	chr7:2813457:T:C	8.04395e-08	-1.75991e-10	-0.675704
2814375	chr7:2814375:T:C	3.90978e-08	-1.39714	-3.49551e-10
2814376	chr7:2814376:G:A	0.00795872	12.0708	-1.24421
2814616	chr7:2814616:C:T	0.0100955	12.3023	-1.23786
2814673	chr7:2814673:T:C	2.56216e-07	-1.75991e-10	0.482811
2814746	chr7:2814746:A:T	0.00732146	11.9971	-1.25397
2814982	chr7:2814982:G:C	8.08434e-08	-1.75991e-10	-0.670695
2815157	chr7:2815157:A:G	4.09644e-08	-1.75991e-10	-1.35051
2815380	chr7:2815380:T:C	9.79943e-09	-1.78735	-0.993534
2815742	chr7:2815742:C:T	2.85975e-07	-1.75991e-10	0.592696
2815895	chr7:2815895:G:A	9.60149e-08	-1.75991e-10	-0.498706
2815960	chr7:2815960:T:C	0.00445083	11.3696	-1.12419
2816169	chr7:2816169:C:T	3.23041e-08	-1.58802	-3.49551e-10
2816543	chr7:2816543:T:G	3.10637e-07	1.46241	-0.786992
2816568	chr7:2816568:T:C	1.48961e-07	-1.75991e-10	-0.0595234
2816585	chr7:2816585:C:A	7.65177e-08	-1.75991e-10	-0.725687
2816620	chr7:2816620:T:C	4.37664e-08	-1.75991e-10	-1.28434
2816833	chr7:2816833:C:T	3.29106e-08	-1.56942	-3.49551e-10
2817105	chr7:2817105:T:G	1.60482e-07	0.845924	-0.830951
2817253	chr7:2817253:C:T	4.95199e-08	-1.75991e-10	-1.16084
2817453	chr7:2817453:G:C	5.59539e-08	-1.75991e-10	-1.03868
2817641	chr7:2817641:C:T	2.6533e-07	-1.75991e-10	0.517767
2817767	chr7:2817767:G:A	4.60271e-08	-1.75991e-10	-1.23398
2817777	chr7:2817777:C:T	0.00615575	11.6593	-1.08957
2817798	chr7:2817798:A:G	3.16774e-07	-1.75991e-10	0.694979
2818242	chr7:2818242:T:C	1.70276e-05	6.01396	-1.33459
2818257	chr7:2818257:G:A	2.85242e-07	-1.75991e-10	0.59013
2818521	chr7:2818521:G:T	4.83004e-08	-1.75991e-10	-1.18577
2818624	chr7:2818624:A:G	7.51346e-08	-1.75991e-10	-0.743928
2818681	chr7:2818681:T:C	0.00373351	11.177	-1.1074
2818814	chr7:2818814:G:C	0.00369652	11.3984	-1.33871
2818835	chr7:2818835:G:A	4.21892e-08	-1.75991e-10	-1.32104
2818836	chr7:2818836:CT:C	1.26435e-07	0.2176	-0.441078
2819046	chr7:2819046:T:C	4.60601e-08	-1.75991e-10	-1.23326
2819175	chr7:2819175:T:C	4.79738e-08	-1.75991e-10	-1.19255
2819218	chr7:2819218:C:T	1.06403e-07	-1.75991e-10	-0.395977
2819272	chr7:2819272:A:C	0.00260414	10.8116	-1.10222
2819332	chr7:2819332:C:T	3.61096e-08	-1.47665	-3.49551e-10
2819891	chr7:2819891:A:G	6.34439e-08	-1.75991e-10	-0.913053
2820185	chr7:2820185:C:T	4.83041e-08	-1.75991e-10	-1.18569
2820213	chr7:2820213:G:A	1.1577e-05	5.62983	-1.33627
2820583	chr7:2820583:A:C	0.00934824	12.337	-1.34953
2820719	chr7:2820719:G:A	6.25322e-08	-1.75991e-10	-0.927527
2820969	chr7:2820969:G:C	4.79795e-08	-1.75991e-10	-1.19244
2821961	chr7:2821961:C:T	7.21887e-07	2.42488	-0.906215
2822450	chr7:2822450:T:C	6.11743e-08	-1.75991e-10	-0.949482
2822986	chr7:2822986:A:G	2.88045e-07	-1.75991e-10	0.599906
2823040	chr7:2823040:T:C	7.51072e-08	-1.75991e-10	-0.744293
2823041	chr7:2823041:A:G	4.33054e-08	-1.75991e-10	-1.29493
2823398	chr7:2823398:C:T	1.48504e-08	-1.74143	-0.623759
2823655	chr7:2823655:A:C	4.94311e-06	4.14616	-0.703617
2823660	chr7:2823660:A:G	5.92962e-08	-1.75991e-10	-0.980665
2823809	chr7:2823809:T:G	2.48948e-05	6.37044	-1.31124
2823940	chr7:2823940:G:A	0.000163298	8.2222	-1.28208
2824069	chr7:2824069:A:T	4.89025e-08	-1.75991e-10	-1.17338
2824728	chr7:2824728:A:G	7.5692e-09	-1.78613	-1.25299
2824806	chr7:2824806:C:T	8.26567e-09	-1.78718	-1.16392
2824807	chr7:2824807:G:A	4.44945e-08	-1.75991e-10	-1.26784
2824952	chr7:2824952:G:T	5.8597e-05	6.20021	-0.284983
2825153	chr7:2825153:G:C	5.25422e-08	-1.75991e-10	-1.10159
2825329	chr7:2825329:C:T	3.12367e-08	-1.62162	-3.49551e-10
2825735	chr7:2825735:A:G	2.82185e-08	-1.72323	-3.49551e-10
2825859	chr7:2825859:TCCCACCA:T	6.03475e-08	-1.75991e-10	-0.963089
2825945	chr7:2825945:C:T	4.96069e-08	-1.75991e-10	-1.15908
2826105	chr7:2826105:G:A	4.52719e-08	-1.75991e-10	-1.25052
2826230	chr7:2826230:T:C	1.9034e-08	-1.69451	-0.422471
2826524	chr7:2826524:C:G	6.00276e-08	-1.75991e-10	-0.968404
2826527	chr7:2826527:A:G	5.68607e-08	-1.75991e-10	-1.0226
2826778	chr7:2826778:G:A	2.68823e-08	-1.77174	-3.49551e-10
2826844	chr7:2826844:T:G	0.0138926	12.6459	-1.26222
2827024	chr7:2827024:G:A	4.80333e-08	-1.75991e-10	-1.19131
2827381	chr7:2827381:G:A	4.15168e-08	-1.75991e-10	-1.33711
2827662	chr7:2827662:A:G	0.0408872	13.4098	-0.946725
2827796	chr7:2827796:G:A	4.59403e-08	-1.75991e-10	-1.23587
2827908	chr7:2827908:G:A	4.20317e-08	-1.32478	-3.49551e-10
2828168	chr7:2828168:C:G	4.10886e-08	-1.75991e-10	-1.34748
2828396	chr7:2828396:C:T	3.77012e-07	-1.75991e-10	0.869067
2828499	chr7:2828499:A:T	5.15562e-08	-1.75991e-10	-1.12054
2829096	chr7:2829096:A:G	0.00682696	11.9656	-1.29237
2829190	chr7:2829190:C:G	0.00782686	11.7571	-0.947253
2829606	chr7:2829606:A:G	0.00589234	11.5496	-1.02364
2829703	chr7:2829703:T:C	6.40025e-08	-1.75991e-10	-0.904288
2829730	chr7:2829730:A:T	0.00613797	11.6129	-1.0461
2829757	chr7:2829757:T:C	0.00740347	11.801	-1.04674
2829772	chr7:2829772:T:A	4.73316e-08	-1.75991e-10	-1.20603
2829852	chr7:2829852:T:C	5.25433e-08	-1.75991e-10	-1.10157
2830207	chr7:2830207:G:C	4.84847e-08	-1.75991e-10	-1.18196
2830226	chr7:2830226:C:CA	4.31914e-08	-1.75991e-10	-1.29757
2830351	chr7:2830351:T:C	1.96012e-05	6.1413	-1.32116
2830910	chr7:2830910:C:T	8.58423e-08	-1.75991e-10	-0.610698
2830959	chr7:2830959:AAAAC:A	5.65089e-07	1.27377	-3.49551e-10
2831126	chr7:2831126:T:C	8.29972e-08	-1.75991e-10	-0.644402
2831141	chr7:2831141:G:A	8.63595e-08	-1.75991e-10	-0.60469
2831171	chr7:2831171:G:A	3.19972e-07	-1.75991e-10	0.705025
2831254	chr7:2831254:C:T	2.72309e-08	-1.75886	-3.49551e-10
2831304	chr7:2831304:CAG:C	5.71269e-08	-1.75991e-10	-1.01793
2831340	chr7:2831340:C:G	4.30583e-08	-1.75991e-10	-1.30065
2831453	chr7:2831453:GAGTGC:G	0.000120928	7.99225	-1.35251
2831564	chr7:2831564:C:T	6.41518e-08	0.270961	-1.17292
2831604	chr7:2831604:C:T	2.65732e-08	-1.7833	-3.49551e-10
2831641	chr7:2831641:G:A	5.18217e-08	-1.75991e-10	-1.1154
2831683	chr7:2831683:A:G	3.47843e-05	6.72423	-1.33052
2831687	chr7:2831687:A:G	7.84685e-08	-1.75991e-10	-0.700512
2831731	chr7:2831731:A:C	8.60816e-08	-1.75991e-10	-0.607914
2832237	chr7:2832237:C:G	4.35115e-08	-1.75991e-10	-1.29018
2832599	chr7:2832599:A:G	3.41019e-05	6.36839	-0.994495
2832812	chr7:2832812:G:A	8.31463e-05	7.61043	-1.34528
2833056	chr7:2833056:C:T	9.77398e-08	-1.75991e-10	-0.4809
2833189	chr7:2833189:T:C	5.04135e-08	-1.75991e-10	-1.14295
2833739	chr7:2833739:CTG:C	8.7064e-05	7.65453	-1.34335
2833775	chr7:2833775:T:G	2.12971e-07	-1.75991e-10	0.297949
2833783	chr7:2833783:C:T	6.15391e-08	-1.75991e-10	-0.943536
2834014	chr7:2834014:A:G	3.49973e-05	6.73532	-1.33551
2834129	chr7:2834129:G:A	3.04615e-05	6.57262	-1.31161
2834171	chr7:2834171:G:T	4.8264e-08	-1.75991e-10	-1.18652
2834593	chr7:2834593:A:C	4.35563e-08	-1.75991e-10	-1.28915
2834755	chr7:2834755:C:T	8.90442e-09	-1.78808	-1.08858
2834758	chr7:2834758:T:C	9.02274e-08	-1.75991e-10	-0.560876
2834960	chr7:2834960:G:A	4.59377e-08	-1.75991e-10	-1.23592
2835201	chr7:2835201:T:C	5.83793e-08	-1.75991e-10	-0.996247
2835348	chr7:2835348:T:C	5.56088e-08	-0.11712	-0.927749
2835392	chr7:2835392:A:G	0.00670552	11.7887	-1.13344
2835786	chr7:2835786:G:A	8.11237e-05	7.55194	-1.31142
2835936	chr7:2835936:G:A	3.20089e-05	6.65865	-1.34809
2836139	chr7:2836139:G:A	4.07078e-07	-1.75991e-10	0.945796
2836523	chr7:2836523:G:C	5.14812e-08	-1.75991e-10	-1.12199
2836543	chr7:2836543:C:T	9.02357e-08	-1.75991e-10	-0.560784
2836666	chr7:2836666:G:A	2.77513e-07	-1.75991e-10	0.562658
2836667	chr7:2836667:T:C	4.90758e-08	-1.75991e-10	-1.16984
2836698	chr7:2836698:T:G	2.81034e-07	-1.75991e-10	0.575267
2837290	chr7:2837290:AG:A	5.40918e-08	-1.75991e-10	-1.07253
2837618	chr7:2837618:G:A	1.02361e-07	-1.75991e-10	-0.434701
2837665	chr7:2837665:T:C	5.40918e-08	-1.07253	-3.49551e-10
2837859	chr7:2837859:T:C	4.19801e-07	0.976571	-3.49551e-10
2838177	chr7:2838177:A:G	1.09807e-07	-0.043972	-0.320516
2838244	chr7:2838244:G:A	1.88436e-07	-1.75991e-10	0.175551
2838307	chr7:2838307:G:A	9.8131e-08	-0.0142774	-0.462628
2838469	chr7:2838469:G:A	3.50344e-05	6.75336	-1.35248
2838570	chr7:2838570:A:G	1.64259e-08	-1.74595	-0.518404
2838608	chr7:2838608:G:T	8.39008e-08	-1.75991e-10	-0.633574
2838762	chr7:2838762:T:C	7.67267e-08	-1.75991e-10	-0.722959
2838876	chr7:2838876:A:G	4.65021e-05	6.9503	-1.26625
2838971	chr7:2838971:G:A	5.20986e-08	-1.75991e-10	-1.11007
2839362	chr7:2839362:C:T	8.76031e-08	-1.75991e-10	-0.590393
2839363	chr7:2839363:A:C	5.88206e-08	-1.75991e-10	-0.988717
2839401	chr7:2839401:T:C	1.63764e-07	-1.75991e-10	0.0352176
2839422	chr7:2839422:C:T	4.17172e-08	-1.75991e-10	-1.3323
2839528	chr7:2839528:C:T	6.91911e-08	-1.75991e-10	-0.826337
2839729	chr7:2839729:C:T	1.12122e-07	-1.75991e-10	-0.343619
2839827	chr7:2839827:C:T	9.7263e-08	-1.75991e-10	-0.48579
2839928	chr7:2839928:G:A	4.41567e-08	-1.75991e-10	-1.27547
2839957	chr7:2839957:C:T	2.90344e-07	-1.75991e-10	0.607856
2839966	chr7:2839966:C:G	2.89408e-07	-1.75991e-10	0.604627
2840200	chr7:2840200:T:C	2.7062e-08	-1.76508	-3.49551e-10
2840316	chr7:2840316:A:T	3.75129e-08	-1.43852	-3.49551e-10
2840552	chr7:2840552:G:A	5.6136e-08	-1.75991e-10	-1.03543
2840982	chr7:2840982:G:A	2.80158e-07	-1.75991e-10	0.572144
2841420	chr7:2841420:G:A	4.69766e-08	-1.21356	-3.49551e-10
2841497	chr7:2841497:AGAC:A	4.9433e-08	-1.75991e-10	-1.16259
2841916	chr7:2841916:G:C	4.24065e-08	-0.216151	-1.09976
2842396	chr7:2842396:T:C	0.000498269	9.21585	-1.16016
2842563	chr7:2842563:G:C	4.64094e-08	-1.75991e-10	-1.22571
2842569	chr7:2842569:A:T	4.95157e-08	-1.75991e-10	-1.16092
2842713	chr7:2842713:T:C	4.12363e-08	-1.75991e-10	-1.34389
2842987	chr7:2842987:A:G	1.40391e-05	5.41509	-0.928697
2843062	chr7:2843062:G:A	1.36901e-07	-1.75991e-10	-0.143954
2843153	chr7:2843153:T:C	5.75056e-08	-1.75991e-10	-1.01133
2843193	chr7:2843193:C:T	5.13111e-08	-1.75991e-10	-1.1253
2843221	chr7:2843221:C:G	9.11122e-08	-0.584316	0.0331975
2843370	chr7:2843370:G:C	1.25271e-05	5.35458	-0.98214
2843404	chr7:2843404:G:A	2.55292e-07	-1.75991e-10	0.479197
2843437	chr7:2843437:G:A	5.03533e-05	5.72324	0.0403714
2844293	chr7:2844293:C:A	7.77474e-08	-0.582163	-0.127581
2844649	chr7:2844649:T:G	0.000237395	6.33092	0.983355
2844725	chr7:2844725:T:G	1.19377e-07	-1.75991e-10	-0.280925
2844926	chr7:2844926:C:T	4.12688e-08	-1.75991e-10	-1.3431
2845015	chr7:2845015:T:C	1.10193e-07	-1.75991e-10	-0.360971
2845086	chr7:2845086:T:C	0.0012354	9.6692	-0.705502
2845359	chr7:2845359:A:C	0.000569544	9.23542	-1.04604
2845591	chr7:2845591:G:A	4.1284e-08	-1.75991e-10	-1.34273
2845601	chr7:2845601:A:G	0.000673626	9.40289	-1.04567
2845688	chr7:2845688:C:G	0.0011313	9.56307	-0.687404
2845798	chr7:2845798:T:G	1.27431e-07	-0.215633	-3.49551e-10
2845805	chr7:2845805:C:G	6.99815e-08	-0.660231	-0.154747
2846090	chr7:2846090:T:C	9.14994e-06	5.33562	-1.27733
2846401	chr7:2846401:C:G	1.53989e-08	-1.36352	-0.965397
2846433	chr7:2846433:A:G	5.13275e-08	-1.75991e-10	-1.12498
2846440	chr7:2846440:G:A	4.36793e-08	-1.75991e-10	-1.28633
2846491	chr7:2846491:G:A	0.000394991	6.78576	1.03765
2847058	chr7:2847058:G:C	5.75059e-08	-1.75991e-10	-1.01132
2847114	chr7:2847114:A:G	0.00040601	6.71862	1.1323
2847239	chr7:2847239:C:A	0.000251271	6.36106	1.01002
2847561	chr7:2847561:C:T	5.9067e-05	4.74265	1.18057
2847650	chr7:2847650:G:A	0.000345734	6.67083	1.01939
2847716	chr7:2847716:C:G	0.000227999	6.36714	0.90675
2847726	chr7:2847726:G:C	4.88981e-08	-1.75991e-10	-1.17347
2848149	chr7:2848149:T:C	5.48191e-07	-0.437872	1.68129
2848155	chr7:2848155:G:A	1.46021e-07	-1.75991e-10	-0.0794613
2848324	chr7:2848324:G:C	4.69437e-08	-1.75991e-10	-1.21426
2848356	chr7:2848356:G:T	9.36395e-08	-0.863535	0.339777
2848380	chr7:2848380:G:A	3.22786e-07	-0.789704	1.50349
2848381	chr7:2848381:T:G	3.30596e-07	-0.763037	1.50072
2848423	chr7:2848423:G:T	1.5977e-05	5.72538	-1.10968
2848806	chr7:2848806:C:T	4.18312e-08	-1.75991e-10	-1.32957
2849100	chr7:2849100:C:G	4.42874e-08	-1.75991e-10	-1.27251
2849165	chr7:2849165:C:T	6.21885e-08	-1.75991e-10	-0.933039
2849210	chr7:2849210:TG:T	1.11544e-06	-1.75991e-10	1.95379
2849400	chr7:2849400:T:C	3.28028e-05	6.5202	-1.18514
2849616	chr7:2849616:C:T	3.66816e-07	-0.442302	1.28395
2849779	chr7:2849779:T:C	5.03143e-08	-1.75991e-10	-1.14492
2851047	chr7:2851047:G:A	1.12547e-07	-0.550938	0.211099
2851088	chr7:2851088:T:G	1.52812e-08	-1.18685	-1.14974
2851140	chr7:2851140:C:T	0.000131312	6.07258	0.649547
2851395	chr7:2851395:G:A	1.60975e-07	-1.75991e-10	0.0180404
2851679	chr7:2851679:G:A	5.075e-08	-1.75991e-10	-1.1363
2851793	chr7:2851793:G:A	4.9767e-08	-1.75991e-10	-1.15586
2851958	chr7:2851958:G:A	4.12547e-07	-1.75991e-10	0.959142
2851974	chr7:2851974:G:A	9.95267e-08	-0.503453	0.0406692
2852188	chr7:2852188:G:A	0.000254867	6.35317	1.03212
2852197	chr7:2852197:C:T	5.02397e-08	-1.75991e-10	-1.1464
2852509	chr7:2852509:A:T	5.77756e-08	-1.75991e-10	-1.00664
2852750	chr7:2852750:A:T	4.50756e-05	5.935	-0.282116
2852811	chr7:2852811:G:C	4.93189e-08	-1.75991e-10	-1.1649
2852913	chr7:2852913:A:T	5.75644e-08	-1.75991e-10	-1.01031
2853338	chr7:2853338:A:G	6.26087e-06	4.83388	-1.15502
2853369	chr7:2853369:G:A	2.47205e-07	-1.75991e-10	0.44701
2853490	chr7:2853490:G:A	4.70074e-08	-1.75991e-10	-1.2129
2853705	chr7:2853705:T:C	0.00461242	11.4168	-1.13571
2853806	chr7:2853806:C:T	8.23671e-05	6.09501	0.160725
2854112	chr7:2854112:C:T	5.40105e-08	-1.75991e-10	-1.07403
2854142	chr7:2854142:C:T	1.01483e-05	5.42413	-1.26228
2854300	chr7:2854300:G:A	1.40816e-06	0.0224424	2.16439
2854309	chr7:2854309:A:G	2.42717e-07	-1.75991e-10	0.428685
2854408	chr7:2854408:C:T	4.19606e-08	-1.75991e-10	-1.32648
2854947	chr7:2854947:G:A	9.84333e-08	0.646659	-1.12049
2855054	chr7:2855054:C:T	4.15452e-08	-1.75991e-10	-1.33643
2855110	chr7:2855110:T:C	1.00949e-07	0.615419	-1.06401
2855307	chr7:2855307:G:A	7.28586e-07	0.238988	1.28891
2855397	chr7:2855397:A:G	4.90183e-08	-1.75991e-10	-1.17102
2855460	chr7:2855460:GA:G	5.07008e-08	-1.75991e-10	-1.13727
2855782	chr7:2855782:T:C	6.45371e-08	0.431672	-1.32764
2855993	chr7:2855993:G:A	0.00742109	11.5202	-0.763567
2856159	chr7:2856159:CTT:C	4.13361e-08	-1.75991e-10	-1.34147
2857955	chr7:2857955:G:A	5.95239e-08	0.162476	-1.13931
2858149	chr7:2858149:A:G	6.35116e-08	-1.75991e-10	-0.911986
2858338	chr7:2858338:C:T	9.46105e-08	-1.75991e-10	-0.51344
2858444	chr7:2858444:ACT:A	4.40089e-08	-1.75991e-10	-1.27882
2858487	chr7:2858487:AAAAC:A	7.02255e-08	-1.75991e-10	-0.811498
2858568	chr7:2858568:C:T	2.69896e-07	-1.75991e-10	0.534828
2858998	chr7:2858998:T:C	9.21026e-08	-1.75991e-10	-0.540306
2859038	chr7:2859038:C:G	6.19558e-08	-1.75991e-10	-0.936787
2859205	chr7:2859205:C:T	3.88919e-08	-0.0615211	-1.3409
2859218	chr7:2859218:G:T	5.70218e-08	-1.01978	-3.49551e-10
2859752	chr7:2859752:T:C	6.24881e-08	-1.75991e-10	-0.928233
2859776	chr7:2859776:A:G	0.00304694	10.9655	-1.09906
2859903	chr7:2859903:C:T	5.48844e-08	-1.75991e-10	-1.05798
2859908	chr7:2859908:C:T	4.13257e-08	-1.75991e-10	-1.34172
2859988	chr7:2859988:G:A	6.21273e-08	-1.75991e-10	-0.934024
2860252	chr7:2860252:G:A	5.42105e-08	-1.07033	-3.49551e-10
2860533	chr7:2860533:C:G	9.63374e-08	-1.75991e-10	-0.495353
2860675	chr7:2860675:G:C	9.35132e-05	7.04141	-0.658764
2861028	chr7:2861028:C:T	5.89571e-08	-0.473327	-0.513072
2861266	chr7:2861266:AT:A	6.84374e-08	0.284835	-1.12212
2861565	chr7:2861565:T:C	6.25322e-08	-1.75991e-10	-0.927527
2861761	chr7:2861761:T:C	9.12709e-08	-1.75991e-10	-0.549378
2861927	chr7:2861927:A:T	6.46013e-08	-1.75991e-10	-0.894974
2862139	chr7:2862139:G:A	4.08828e-08	-1.75991e-10	-1.3525
2862400	chr7:2862400:C:T	8.73902e-09	-1.645	-1.25041
2862590	chr7:2862590:T:C	9.22442e-09	-1.62374	-1.21762
2862785	chr7:2862785:T:C	6.13483e-08	-1.75991e-10	-0.946642
2862786	chr7:2862786:G:A	5.55833e-08	-1.75991e-10	-1.04533
2862795	chr7:2862795:C:T	4.98271e-08	-1.75991e-10	-1.15465
2862983	chr7:2862983:G:C	1.60373e-06	-0.209334	2.52621
2863052	chr7:2863052:T:A	2.55611e-08	-1.15358	-0.66856
2863064	chr7:2863064:T:C	7.08506e-08	0.548423	-1.35106
2863268	chr7:2863268:G:A	1.40937e-08	-1.16268	-1.25481
2863814	chr7:2863814:T:G	1.05558e-06	1.89864	-3.49551e-10
2863817	chr7:2863817:A:C	6.7344e-08	-0.853395	-3.49551e-10
2864229	chr7:2864229:A:T	7.34547e-09	-1.77089	-1.29823
2864590	chr7:2864590:A:G	1.17955e-07	0.216603	-0.509508
2864753	chr7:2864753:T:G	3.42192e-08	-0.306581	-1.22384
2865038	chr7:2865038:G:A	8.37885e-07	2.81557	-1.1479
2865047	chr7:2865047:C:T	7.89692e-08	-1.75991e-10	-0.694152
2865166	chr7:2865166:C:G	7.55447e-09	-1.73829	-1.30278
2865294	chr7:2865294:G:A	0.000421467	8.93414	-1.04586
2865385	chr7:2865385:C:T	3.03682e-06	4.27681	-1.32146
2865405	chr7:2865405:C:T	8.39301e-08	-1.75991e-10	-0.633225
2865581	chr7:2865581:A:C	8.04682e-08	-1.75991e-10	-0.675347
2865829	chr7:2865829:G:A	6.14803e-08	-1.75991e-10	-0.944493
2865865	chr7:2865865:G:A	1.02872e-06	0.324886	1.54798
2865926	chr7:2865926:C:T	8.62432e-08	-1.75991e-10	-0.606038
2866168	chr7:2866168:C:T	5.79306e-08	-1.75991e-10	-1.00396
2866210	chr7:2866210:T:C	4.71234e-08	-1.75991e-10	-1.21044
2866289	chr7:2866289:T:G	8.31315e-08	-1.75991e-10	-0.642786
2866338	chr7:2866338:C:T	4.59089e-08	-1.75991e-10	-1.23655
2866398	chr7:2866398:T:C	2.67789e-07	-1.75991e-10	0.52699
2866423	chr7:2866423:G:A	5.74249e-08	-1.75991e-10	-1.01273
2866550	chr7:2866550:G:A	5.36194e-08	-1.75991e-10	-1.0813
2866767	chr7:2866767:C:T	5.20036e-08	-1.75991e-10	-1.1119
2867023	chr7:2867023:C:T	4.37152e-08	-1.75991e-10	-1.28551
2867082	chr7:2867082:G:A	5.8783e-08	-1.75991e-10	-0.989356
2867125	chr7:2867125:C:T	7.13244e-09	-1.76768	-1.33087
2867406	chr7:2867406:C:T	3.63483e-08	-1.47006	-3.49551e-10
2867507	chr7:2867507:T:G	6.89993e-08	-1.75991e-10	-0.829113
2867586	chr7:2867586:C:T	1.10574e-07	-1.75991e-10	-0.357528
2867761	chr7:2867761:C:T	8.98362e-08	-1.75991e-10	-0.565221
2868506	chr7:2868506:G:A	7.04083e-09	-1.77734	-1.33414
2868574	chr7:2868574:T:C	1.00713e-07	0.896255	-1.34719
2868643	chr7:2868643:G:A	9.79103e-08	0.863934	-1.34309
2868709	chr7:2868709:A:G	7.54908e-08	0.267582	-1.00678
2869895	chr7:2869895:G:A	7.95274e-08	-1.75991e-10	-0.687108
2870096	chr7:2870096:C:T	3.00522e-07	0.318788	0.323525
2870131	chr7:2870131:C:T	4.47949e-08	-1.75991e-10	-1.26111
2870444	chr7:2870444:C:T	6.44014e-08	-1.75991e-10	-0.898074
2870672	chr7:2870672:G:A	6.13418e-08	-1.75991e-10	-0.946748
2870695	chr7:2870695:A:T	1.54811e-07	0.321646	-0.342652
2870784	chr7:2870784:G:A	6.07074e-08	-1.75991e-10	-0.957144
2870821	chr7:2870821:C:A	6.35481e-08	-1.75991e-10	-0.911412
2871025	chr7:2871025:A:T	1.15188e-07	-0.515962	0.199322
2871066	chr7:2871066:T:C	4.20276e-08	-1.75991e-10	-1.32488
2871072	chr7:2871072:G:C	4.20165e-08	-1.75991e-10	-1.32515
2871108	chr7:2871108:G:GGCA	7.65333e-08	-0.725483	-3.49551e-10
2871846	chr7:2871846:A:G	7.30893e-08	-1.75991e-10	-0.771527
2871864	chr7:2871864:T:G	1.62879e-08	-1.22315	-1.04963
2872193	chr7:2872193:G:A	1.29174e-07	-0.311719	0.109667
2872276	chr7:2872276:C:T	8.87278e-08	-1.75991e-10	-0.577636
2872338	chr7:2872338:A:G	0.00046521	8.7063	-0.719268
2872781	chr7:2872781:C:G	1.65868e-07	-0.231858	0.279842
2873077	chr7:2873077:T:C	6.58567e-08	-1.75991e-10	-0.875728
2873294	chr7:2873294:T:C	1.347e-06	3.2867	-1.14427
2873445	chr7:2873445:T:C	0.000115578	6.94124	-0.346754
2873476	chr7:2873476:G:A	4.37307e-08	-1.75991e-10	-1.28516
2873532	chr7:2873532:A:AC	4.36555e-08	-1.75991e-10	-1.28688
2873540	chr7:2873540:G:A	4.49862e-08	-1.75991e-10	-1.25685
2873843	chr7:2873843:T:C	5.66339e-08	-0.585363	-0.441238
2874257	chr7:2874257:A:G	7.67073e-08	-0.500397	-0.222816
2874353	chr7:2874353:C:T	6.7612e-07	-1.75991e-10	1.45316
2874446	chr7:2874446:T:C	5.48197e-08	-0.700796	-0.358364
2874551	chr7:2874551:T:C	4.25537e-07	-0.499048	1.48919
2874558	chr7:2874558:TTG:T	4.38172e-07	-0.459645	1.47905
2874764	chr7:2874764:G:C	2.1935e-07	-0.473292	0.80075
2874912	chr7:2874912:G:A	4.21497e-08	-1.75991e-10	-1.32198
2874939	chr7:2874939:G:A	2.95189e-07	-0.28211	0.906517
2874942	chr7:2874942:A:G	2.46205e-07	-0.350316	0.793272
2875390	chr7:2875390:A:C	1.83162e-07	-0.437855	0.585014
2875550	chr7:2875550:C:T	5.18941e-08	-1.75991e-10	-1.114
2875785	chr7:2875785:T:C	5.25193e-07	2.5355	-1.33494
2875839	chr7:2875839:T:C	1.22112e-07	-0.764323	0.506055
2875866	chr7:2875866:C:T	1.37736e-07	-0.713459	0.575591
2876223	chr7:2876223:C:T	7.5716e-09	-1.73928	-1.29952
2876267	chr7:2876267:C:T	7.35453e-09	-1.74017	-1.32773
2876296	chr7:2876296:G:C	8.38897e-08	-1.75991e-10	-0.633706
2876574	chr7:2876574:C:T	1.47268e-07	-1.75991e-10	-0.0709547
2877152	chr7:2877152:G:A	2.49424e-07	-1.75991e-10	0.455944
2877343	chr7:2877343:T:C	2.06605e-08	-1.36476	-0.670227
2877493	chr7:2877493:T:C	8.0797e-09	-1.65606	-1.31779
2877800	chr7:2877800:G:A	7.37539e-09	-1.71299	-1.35207
2877836	chr7:2877836:T:TTTC	7.63646e-08	-1.75991e-10	-0.72769
2878141	chr7:2878141:C:T	8.02462e-09	-1.66065	-1.32005
2878449	chr7:2878449:G:T	7.11115e-08	-1.75991e-10	-0.79896
2878463	chr7:2878463:T:G	1.76476e-08	-1.06643	-1.12618
2878835	chr7:2878835:T:C	4.74044e-07	-1.75991e-10	1.09809
2878899	chr7:2878899:C:T	4.65368e-08	-1.75991e-10	-1.22297
2879144	chr7:2879144:C:T	8.62485e-09	-1.64509	-1.26348
2879249	chr7:2879249:T:C	7.84551e-09	-1.71932	-1.28395
2879781	chr7:2879781:G:A	4.655e-08	-1.75991e-10	-1.22268
2879994	chr7:2879994:C:T	8.26624e-08	-1.75991e-10	-0.648444
2880230	chr7:2880230:C:T	4.12577e-08	-1.75991e-10	-1.34337
2880433	chr7:2880433:T:C	7.38972e-09	-1.74806	-1.31506
2880635	chr7:2880635:C:A	4.10147e-08	-1.75991e-10	-1.34928
2881318	chr7:2881318:G:T	4.37166e-08	-1.75991e-10	-1.28548
2881381	chr7:2881381:C:T	2.0294e-07	0.681266	-0.431566
2881632	chr7:2881632:A:G	1.52785e-08	-1.21839	-1.11837
2881669	chr7:2881669:C:G	4.66965e-08	-1.75991e-10	-1.21954
2881672	chr7:2881672:A:G	1.43622e-08	-1.46244	-0.936168
2881750	chr7:2881750:G:A	7.47347e-08	0.30211	-1.05137
2881948	chr7:2881948:A:G	3.18118e-08	-0.342312	-1.26106
2881997	chr7:2881997:A:G	4.2779e-08	-1.75991e-10	-1.30716
2882029	chr7:2882029:T:C	4.94325e-08	-1.75991e-10	-1.1626
2882143	chr7:2882143:T:C	1.01368e-08	-1.66121	-1.08583
2882283	chr7:2882283:C:G	4.73653e-08	-1.75991e-10	-1.20532
2882384	chr7:2882384:G:T	8.06829e-09	-1.62301	-1.35226
2882466	chr7:2882466:G:T	4.19534e-08	-1.32665	-3.49551e-10
2882649	chr7:2882649:G:T	7.73753e-08	-1.75991e-10	-0.714542
2882889	chr7:2882889:G:A	4.09421e-08	-1.75991e-10	-1.35105
2882948	chr7:2882948:G:C	6.28115e-08	-1.75991e-10	-0.92307
2883209	chr7:2883209:G:A	2.70071e-08	-1.76711	-3.49551e-10
2883469	chr7:2883469:G:A	5.09301e-08	-1.75991e-10	-1.13276
2883752	chr7:2883752:C:T	7.15958e-08	-0.792173	-3.49551e-10
2884023	chr7:2884023:T:C	6.33961e-08	-1.75991e-10	-0.913807
2884236	chr7:2884236:G:A	6.42125e-08	-1.75991e-10	-0.901012
2884277	chr7:2884277:G:A	6.79247e-08	-1.75991e-10	-0.844809
2884448	chr7:2884448:C:T	9.15168e-09	-1.50084	-1.34843
2884635	chr7:2884635:G:A	5.4208e-08	-0.00537276	-1.06501
2884716	chr7:2884716:C:T	4.14398e-08	-1.75991e-10	-1.33897
2884732	chr7:2884732:T:C	1.16272e-08	-1.49443	-1.11543
2884797	chr7:2884797:T:C	6.33167e-08	0.312129	-1.22719
2884798	chr7:2884798:G:A	1.23427e-08	-1.54068	-1.00946
2884932	chr7:2884932:C:T	3.2067e-08	-1.59538	-3.49551e-10
2884971	chr7:2884971:G:A	1.84272e-08	-0.796932	-1.35245
2885523	chr7:2885523:A:G	7.23584e-08	0.519225	-1.3008
2885893	chr7:2885893:G:A	7.80192e-08	-1.75991e-10	-0.706254
2886026	chr7:2886026:G:A	4.41009e-08	0.0360006	-1.31273
2886041	chr7:2886041:A:G	1.01712e-08	-1.39126	-1.35239
2886215	chr7:2886215:T:G	7.20248e-09	-1.78812	-1.30067
2886299	chr7:2886299:G:T	7.83213e-08	-1.75991e-10	-0.70239
2886579	chr7:2886579:G:C	4.1455e-07	0.963985	-3.49551e-10
2886639	chr7:2886639:T:A	9.46286e-09	-1.51201	-1.30382
2886867	chr7:2886867:T:G	4.70991e-08	-1.75991e-10	-1.21095
2887062	chr7:2887062:T:C	4.14544e-08	-1.75991e-10	-1.33861
2887293	chr7:2887293:G:A	8.65609e-08	-1.75991e-10	-0.602361
2887486	chr7:2887486:C:T	7.74433e-08	-1.75991e-10	-0.713664
2887573	chr7:2887573:T:C	1.23384e-07	1.04202	-1.28993
2887683	chr7:2887683:C:T	1.3928e-07	-0.126723	-3.49551e-10
2887785	chr7:2887785:C:T	9.2499e-08	-1.75991e-10	-0.536012
2887911	chr7:2887911:C:T	5.03609e-08	0.0167659	-1.16076
2888096	chr7:2888096:T:C	1.26275e-07	0.987628	-1.21238
2888422	chr7:2888422:A:G	8.46342e-08	0.675719	-1.30059
2888432	chr7:2888432:C:T	6.82124e-08	0.505066	-1.34565
2888476	chr7:2888476:C:T	3.21056e-08	-0.356672	-1.23751
2888541	chr7:2888541:C:T	1.01669e-07	0.69408	-1.13557
2888626	chr7:2888626:C:T	3.75867e-08	-0.120227	-1.31633
2888657	chr7:2888657:G:C	6.71689e-08	-1.75991e-10	-0.855999
2888700	chr7:2888700:A:G	7.8744e-08	-1.75991e-10	-0.697008
2889200	chr7:2889200:T:C	4.1406e-08	-1.75991e-10	-1.33978
2889226	chr7:2889226:G:A	4.13189e-08	-1.75991e-10	-1.34189
2889435	chr7:2889435:GATCT:G	2.66529e-08	-1.78031	-3.49551e-10
2889542	chr7:2889542:G:A	5.81186e-08	0.310604	-1.31133
2889585	chr7:2889585:C:T	4.64363e-08	-1.75991e-10	-1.22513
2889761	chr7:2889761:T:C	1.4062e-08	-1.06742	-1.35232
2889793	chr7:2889793:C:T	5.90235e-08	0.233377	-1.21865
2890033	chr7:2890033:C:T	1.36859e-08	-1.766	-0.680841
2890127	chr7:2890127:G:A	7.86876e-08	0.471209	-1.16893
2890225	chr7:2890225:G:A	4.66099e-08	-1.75991e-10	-1.2214
2890236	chr7:2890236:T:A	5.59356e-08	-1.75991e-10	-1.03901
2890987	chr7:2890987:C:T	9.76702e-09	-1.71175	-1.07245
2891012	chr7:2891012:T:A	8.46479e-09	-1.72881	-1.19848
2891114	chr7:2891114:T:C	2.55766e-08	-0.481927	-1.3396
2891295	chr7:2891295:C:G	1.16528e-08	-1.58576	-1.02191
2891307	chr7:2891307:C:T	1.60744e-08	-1.40077	-0.885207
2891762	chr7:2891762:A:G	6.0739e-08	-0.956623	-3.49551e-10
2891763	chr7:2891763:C:T	8.62671e-08	-1.75991e-10	-0.605761
2891765	chr7:2891765:G:A	5.15011e-08	-1.75991e-10	-1.12161
2892390	chr7:2892390:C:T	1.59726e-08	-1.16506	-1.12727
2892476	chr7:2892476:C:T	6.84486e-09	-1.78722	-1.35249
2892698	chr7:2892698:CT:C	1.15479e-08	-1.27372	-1.34298
2892751	chr7:2892751:G:A	6.16461e-08	-1.75991e-10	-0.941798
2892881	chr7:2892881:A:G	4.36613e-08	-1.75991e-10	-1.28675
2893384	chr7:2893384:C:T	1.20793e-08	-1.29679	-1.27493
2893422	chr7:2893422:G:A	1.20853e-08	-1.25796	-1.31327
2893892	chr7:2893892:A:G	1.1135e-08	-1.41237	-1.24075
2893931	chr7:2893931:T:C	9.57448e-09	-1.45439	-1.34972
2894326	chr7:2894326:C:T	9.68447e-09	-1.66834	-1.12435
2894421	chr7:2894421:C:T	7.78502e-09	-1.68097	-1.33004
2894488	chr7:2894488:C:G	8.66871e-09	-1.55374	-1.34975
2894752	chr7:2894752:A:G	1.11197e-08	-1.37424	-1.28025
2895005	chr7:2895005:G:A	4.47668e-08	-1.75991e-10	-1.26174
2895432	chr7:2895432:C:T	1.59876e-07	-1.74662	1.75781
2895482	chr7:2895482:G:A	3.86704e-08	-1.68421	0.276077
2895740	chr7:2895740:T:G	1.78597e-08	-1.1266	-1.05406
2895790	chr7:2895790:A:G	1.68089e-08	-1.39687	-0.844436
2895812	chr7:2895812:C:A	4.42876e-08	-1.75991e-10	-1.27251
2895966	chr7:2895966:G:A	1.30453e-08	-1.56853	-0.926244
2896169	chr7:2896169:A:G	7.35498e-08	-1.75991e-10	-0.765247
2896629	chr7:2896629:C:A	1.25644e-08	-1.40245	-1.12989
2896716	chr7:2896716:G:A	1.05703e-08	-1.68789	-1.01727
2897053	chr7:2897053:TTCC:T	3.36144e-08	-1.61421	0.0659604
2897247	chr7:2897247:C:T	7.88991e-09	-1.74306	-1.25457
2897547	chr7:2897547:C:T	1.1354e-07	-1.75991e-10	-0.331054
2897816	chr7:2897816:C:T	1.92383e-08	-1.19164	-0.914664
2898106	chr7:2898106:C:G	2.29312e-08	-1.35523	-0.575483
2898475	chr7:2898475:G:A	4.15144e-08	-1.12898	-0.20819
2898659	chr7:2898659:C:T	4.26601e-08	-1.75991e-10	-1.30995
2898667	chr7:2898667:G:C	7.21957e-09	-1.77517	-1.31124
2899003	chr7:2899003:T:C	4.08829e-08	-1.75991e-10	-1.3525
2899285	chr7:2899285:C:T	1.55228e-08	-1.47443	-0.846474
2899316	chr7:2899316:C:G	5.69642e-08	-1.75991e-10	-1.02079
2899390	chr7:2899390:C:T	4.07285e-08	-1.35628	-3.49551e-10
2899398	chr7:2899398:G:A	5.02534e-08	-1.75991e-10	-1.14613
2899470	chr7:2899470:G:A	6.07366e-08	-1.75991e-10	-0.956662
2899560	chr7:2899560:T:G	4.66721e-08	-1.75991e-10	-1.22006
2899581	chr7:2899581:G:C	2.77959e-08	-1.73832	-3.49551e-10
2899738	chr7:2899738:G:A	9.92604e-08	-1.75991e-10	-0.465463
2899953	chr7:2899953:A:G	4.35588e-08	-1.75991e-10	-1.2891
2900097	chr7:2900097:G:A	5.5002e-08	-1.75991e-10	-1.05584
2900144	chr7:2900144:A:G	4.15908e-08	-1.75991e-10	-1.33533
2900347	chr7:2900347:C:T	4.20669e-08	-1.75991e-10	-1.32395
2900348	chr7:2900348:G:A	1.04327e-07	-1.75991e-10	-0.415681
2900451	chr7:2900451:C:T	4.51013e-08	-1.75991e-10	-1.2543
2900503	chr7:2900503:A:C	5.13365e-08	-1.75991e-10	-1.12481
2900684	chr7:2900684:G:A	1.78373e-07	-1.75991e-10	0.120667
2900831	chr7:2900831:C:T	4.99979e-08	-1.75991e-10	-1.15123
2901143	chr7:2901143:A:G	1.13993e-08	-1.73864	-0.891016
2901283	chr7:2901283:A:G	9.61357e-09	-1.58572	-1.21432
2901784	chr7:2901784:C:T	4.09103e-08	-1.75991e-10	-1.35183
2902639	chr7:2902639:C:T	2.27551e-08	-0.589589	-1.34883
2902761	chr7:2902761:C:T	1.95981e-07	-1.75991e-10	0.214811
2902828	chr7:2902828:A:G	4.78189e-08	-1.19579	-3.49551e-10
2902999	chr7:2902999:A:G	5.9016e-08	0.32899	-1.31439
2903070	chr7:2903070:C:A	4.85724e-08	-1.75991e-10	-1.18015
2903197	chr7:2903197:C:G	4.25937e-08	-1.75991e-10	-1.3115
2903415	chr7:2903415:T:G	4.67161e-08	-1.75991e-10	-1.21912
2903748	chr7:2903748:T:G	1.14811e-08	-1.75548	-0.867027
2903815	chr7:2903815:A:G	7.43496e-09	-1.76764	-1.28937
2903906	chr7:2903906:G:A	4.83232e-08	0.135605	-1.3209
2903993	chr7:2903993:C:T	4.6401e-08	0.126422	-1.35231
2904184	chr7:2904184:A:G	1.09993e-07	0.755573	-1.11837
2904210	chr7:2904210:C:T	4.98168e-08	0.196421	-1.35128
2904237	chr7:2904237:C:G	6.37164e-08	-1.75991e-10	-0.908768
2904385	chr7:2904385:G:A	6.41072e-08	-0.902653	-3.49551e-10
2904539	chr7:2904539:C:T	3.47853e-08	-1.51401	-3.49551e-10
2904629	chr7:2904629:T:C	2.89388e-08	-1.501	-0.197028
2904683	chr7:2904683:C:T	1.21828e-08	-1.21269	-1.35049
2905216	chr7:2905216:T:C	5.72564e-07	-1.75991e-10	1.28692
2905447	chr7:2905447:G:C	5.34134e-08	-1.08515	-3.49551e-10
2905538	chr7:2905538:G:A	3.25781e-08	-1.57957	-3.49551e-10
2905708	chr7:2905708:G:T	2.15289e-08	-1.45275	-0.541062
2905744	chr7:2905744:A:G	1.02019e-08	-1.62068	-1.11996
2906219	chr7:2906219:G:T	8.03511e-08	-0.676803	-3.49551e-10
2906248	chr7:2906248:A:G	5.02961e-08	-1.75991e-10	-1.14528
2906277	chr7:2906277:C:T	5.49206e-08	-1.75991e-10	-1.05732
2906507	chr7:2906507:G:A	1.10326e-08	-1.53931	-1.12305
2906554	chr7:2906554:C:T	4.23355e-08	-1.31758	-3.49551e-10
2906993	chr7:2906993:C:T	8.65376e-09	-1.78791	-1.11731
2907039	chr7:2907039:T:C	5.40974e-07	-1.75991e-10	1.23016
2907107	chr7:2907107:T:C	1.25482e-08	-1.77238	-0.761246
2907144	chr7:2907144:T:A	1.44326e-08	-1.36438	-1.02935
2907199	chr7:2907199:T:C	9.27301e-09	-1.78803	-1.04807
2907430	chr7:2907430:G:A	1.81016e-08	-0.830288	-1.33692
2907579	chr7:2907579:G:A	1.7549e-07	-1.75991e-10	0.104374
2907928	chr7:2907928:T:C	1.88369e-07	-1.75991e-10	0.175191
2908423	chr7:2908423:C:T	4.4208e-08	-1.75991e-10	-1.2743
2908971	chr7:2908971:C:T	9.03546e-09	-1.59071	-1.27134
2908976	chr7:2908976:C:T	1.03065e-08	-1.5126	-1.21783
2908986	chr7:2908986:C:A	3.43968e-08	-1.52525	-3.49551e-10
2909289	chr7:2909289:A:G	3.9764e-07	-1.75991e-10	0.922338
2909888	chr7:2909888:C:T	7.4119e-08	-1.75991e-10	-0.757538
2910455	chr7:2910455:G:A	4.32508e-08	-1.75991e-10	-1.29619
2910610	chr7:2910610:G:A	2.73098e-08	-1.78568	0.0297123
2910734	chr7:2910734:CAT:C	2.92533e-08	-1.68722	-3.49551e-10
2910883	chr7:2910883:C:G	2.77672e-08	-1.0693	-0.670058
2910899	chr7:2910899:A:G	5.23145e-08	-1.75991e-10	-1.10593
2911113	chr7:2911113:C:T	3.60438e-08	-0.896338	-0.582136
2911127	chr7:2911127:G:A	5.14539e-08	-1.75991e-10	-1.12252
2911234	chr7:2911234:C:T	5.51691e-08	-1.75991e-10	-1.05281
2911308	chr7:2911308:A:G	5.30584e-08	-1.75991e-10	-1.09182
2911333	chr7:2911333:G:A	1.84822e-08	-1.60198	-0.544423
2911610	chr7:2911610:G:A	2.34725e-08	-1.15728	-0.750097
2911652	chr7:2911652:G:T	2.587e-08	-1.02011	-0.790018
2911675	chr7:2911675:A:G	1.53427e-08	-1.59319	-0.739383
2911778	chr7:2911778:T:C	2.36971e-08	-0.615438	-1.28242
2911846	chr7:2911846:C:T	5.87076e-08	-1.75991e-10	-0.990639
2912190	chr7:2912190:A:G	1.5436e-08	-1.49696	-0.829552
2912607	chr7:2912607:C:T	9.51889e-09	-1.58668	-1.22325
2912917	chr7:2912917:C:T	4.23944e-08	-1.75991e-10	-1.31619
2913091	chr7:2913091:G:A	4.5528e-08	-1.75991e-10	-1.24488
2913253	chr7:2913253:G:A	4.09139e-08	-1.75991e-10	-1.35174
2913393	chr7:2913393:G:A	4.31033e-08	-1.75991e-10	-1.29961
2913808	chr7:2913808:G:A	4.1786e-08	-1.30442	-0.0262283
2913876	chr7:2913876:G:A	1.23493e-07	-1.75991e-10	-0.247028
2913911	chr7:2913911:T:C	1.35337e-07	0.904637	-1.06008
2914063	chr7:2914063:C:T	5.763e-08	-1.75991e-10	-1.00917
2914086	chr7:2914086:C:T	4.9124e-08	-1.75991e-10	-1.16886
2914182	chr7:2914182:C:T	4.55683e-08	-1.75991e-10	-1.244
2914209	chr7:2914209:T:C	4.10678e-08	-1.75991e-10	-1.34799
2914454	chr7:2914454:A:T	4.25795e-08	-1.75991e-10	-1.31184
2914566	chr7:2914566:C:T	8.16992e-08	0.294919	-0.955084
2914706	chr7:2914706:C:T	3.18766e-08	-1.22768	-0.373663
2914851	chr7:2914851:C:T	1.03216e-07	-1.75991e-10	-0.426388
2915328	chr7:2915328:G:A	1.90365e-08	-1.16855	-0.948296
2915463	chr7:2915463:C:T	2.32735e-07	0.47141	-0.0847175
2915587	chr7:2915587:A:G	9.6745e-08	-1.75991e-10	-0.49113
2915673	chr7:2915673:C:G	5.20629e-08	-1.75991e-10	-1.11076
2916045	chr7:2916045:A:G	8.61811e-08	-1.75991e-10	-0.606758
2916124	chr7:2916124:C:T	9.7072e-08	-1.75991e-10	-0.487756
2916192	chr7:2916192:G:C	8.75295e-09	-1.76769	-1.12612
2916263	chr7:2916263:C:T	7.98366e-08	-1.75991e-10	-0.683227
2916316	chr7:2916316:T:C	8.59775e-08	-1.75991e-10	-0.609123
2916389	chr7:2916389:G:A	8.8495e-09	-1.54464	-1.33821
2916422	chr7:2916422:C:T	6.31515e-08	-1.75991e-10	-0.917673
2916451	chr7:2916451:T:G	7.64701e-09	-1.67855	-1.35034
2916583	chr7:2916583:C:T	2.09773e-08	-0.700776	-1.31899
2916633	chr7:2916633:C:A	8.31298e-09	-1.787	-1.15839
2917125	chr7:2917125:G:A	8.6958e-09	-1.6322	-1.26817
2917284	chr7:2917284:C:A	1.11219e-08	-1.75325	-0.901048
2917371	chr7:2917371:T:C	4.20324e-08	-0.11798	-1.20679
2917479	chr7:2917479:G:GC	1.09579e-08	-1.63263	-1.03652
2918154	chr7:2918154:T:C	4.13639e-08	-1.75991e-10	-1.3408
2918455	chr7:2918455:C:A	4.1199e-08	-1.75991e-10	-1.34479
2918664	chr7:2918664:C:T	1.40448e-08	-1.17236	-1.2486
2918850	chr7:2918850:TCTC:T	1.04179e-08	-1.38288	-1.3368
2918870	chr7:2918870:G:A	1.63232e-08	-1.21478	-1.05584
2919053	chr7:2919053:G:A	5.23581e-08	-1.75991e-10	-1.1051
2919108	chr7:2919108:T:C	6.19228e-08	-1.08091	0.143585
2919329	chr7:2919329:T:C	5.81032e-08	-1.75991e-10	-1.00099
2919538	chr7:2919538:G:A	1.135e-08	-1.70912	-0.924865
2919747	chr7:2919747:A:G	8.75273e-08	-1.75991e-10	-0.591258
2919875	chr7:2919875:A:G	4.58801e-08	-1.75991e-10	-1.23718
2920187	chr7:2920187:A:G	4.09121e-08	-1.75991e-10	-1.35178
2920346	chr7:2920346:G:A	2.04748e-08	-1.56716	-0.476854
2920515	chr7:2920515:T:C	1.35393e-07	-1.75991e-10	-0.155028
2921740	chr7:2921740:G:A	1.70888e-08	-0.875115	-1.34967
2921775	chr7:2921775:T:C	4.80097e-08	-0.523126	-0.66868
2921810	chr7:2921810:C:A	4.15405e-08	-1.75991e-10	-1.33654
2922241	chr7:2922241:C:T	4.09004e-08	-1.75991e-10	-1.35207
2922275	chr7:2922275:A:C	3.27108e-08	-0.236648	-1.33885
2922380	chr7:2922380:G:A	2.2576e-08	-0.946652	-0.999672
2922402	chr7:2922402:C:T	1.87013e-08	-1.30447	-0.830148
2922482	chr7:2922482:G:T	4.36111e-08	-1.75991e-10	-1.2879
2922607	chr7:2922607:G:A	2.43049e-08	-1.04116	-0.831367
2922785	chr7:2922785:C:T	8.07894e-08	-1.75991e-10	-0.671363
2923119	chr7:2923119:G:A	2.71551e-08	-0.470154	-1.29149
2923422	chr7:2923422:C:T	5.43468e-08	-1.06782	-3.49551e-10
2923486	chr7:2923486:C:T	1.96337e-08	-1.03212	-1.05384
2923631	chr7:2923631:C:T	6.76931e-08	-1.33227	0.484046
2923745	chr7:2923745:G:A	1.36972e-07	-1.75991e-10	-0.143433
2923921	chr7:2923921:G:GGT	3.07458e-08	-1.42875	-0.208704
2924152	chr7:2924152:C:T	3.74889e-08	-1.43916	-3.49551e-10
2924210	chr7:2924210:C:T	4.14651e-08	-1.75991e-10	-1.33836
2924250	chr7:2924250:C:T	4.37137e-08	-1.75991e-10	-1.28555
2924798	chr7:2924798:A:T	1.56505e-08	-1.44627	-0.866439
2924834	chr7:2924834:A:G	2.4299e-07	-1.75991e-10	0.429811
2924958	chr7:2924958:A:G	1.27965e-07	1.13313	-1.34458
2925229	chr7:2925229:A:G	9.87931e-08	0.250445	-0.720626
2925429	chr7:2925429:A:G	7.10333e-07	-1.75991e-10	1.50252
2925635	chr7:2925635:C:T	1.86048e-08	-0.965501	-1.17429
2926175	chr7:2926175:C:G	4.52177e-08	-1.25172	-3.49551e-10
2926426	chr7:2926426:G:A	4.26498e-08	-1.25641	-0.0537759
2926700	chr7:2926700:G:A	1.46075e-07	1.14029	-1.21937
2926817	chr7:2926817:A:G	4.18814e-08	-0.425268	-0.9031
2926871	chr7:2926871:G:A	4.60496e-08	-1.30274	0.0692519
2926948	chr7:2926948:A:T	3.06239e-08	-1.64143	-3.49551e-10
2927005	chr7:2927005:T:C	4.1581e-08	-1.75991e-10	-1.33557
2927061	chr7:2927061:G:A	2.38537e-08	-1.27186	-0.619407
2927166	chr7:2927166:G:A	1.44047e-08	-1.62724	-0.768418
2927534	chr7:2927534:C:T	4.74023e-08	-1.20454	-3.49551e-10
2928054	chr7:2928054:C:T	1.43234e-08	-1.13238	-1.26893
2928174	chr7:2928174:A:G	2.20653e-08	-1.67781	-0.291394
2928259	chr7:2928259:T:A	2.17652e-08	-0.787975	-1.19492
2928275	chr7:2928275:C:T	4.9673e-08	-1.75991e-10	-1.15775
2928471	chr7:2928471:C:A	1.65793e-08	-1.78677	-0.468286
2928495	chr7:2928495:G:A	4.44635e-08	-1.75991e-10	-1.26854
2928561	chr7:2928561:G:A	3.06033e-08	-1.6421	-3.49551e-10
2928657	chr7:2928657:G:A	6.66657e-08	-1.75991e-10	-0.863518
2928725	chr7:2928725:C:T	1.86902e-08	-0.987758	-1.14745
2928727	chr7:2928727:G:A	2.13074e-08	-1.7539	-0.250259
2928772	chr7:2928772:C:T	8.73816e-08	-1.75991e-10	-0.592924
2928813	chr7:2928813:G:A	1.71707e-07	-1.75991e-10	0.0825789
2928852	chr7:2928852:G:C	2.77739e-08	-1.59021	-0.148903
2928875	chr7:2928875:C:T	4.79549e-08	-1.75991e-10	-1.19295
2928877	chr7:2928877:A:G	1.94187e-07	-1.75991e-10	0.20561
2929237	chr7:2929237:T:C	1.27937e-08	-1.29677	-1.21749
2929349	chr7:2929349:C:T	4.67111e-08	-1.75991e-10	-1.21923
2929451	chr7:2929451:T:C	1.46219e-08	-1.7324	-0.648297
2929512	chr7:2929512:G:A	4.10826e-08	-1.75991e-10	-1.34762
2929798	chr7:2929798:G:A	4.7492e-08	-1.75991e-10	-1.20265
2929874	chr7:2929874:G:A	1.28432e-08	-1.16967	-1.34073
2930046	chr7:2930046:G:A	1.618e-08	-0.970008	-1.30943
2930150	chr7:2930150:G:C	4.19415e-08	-1.75991e-10	-1.32693
2930575	chr7:2930575:C:A	3.59619e-08	-1.48075	-3.49551e-10
2930663	chr7:2930663:C:T	2.55179e-08	-1.46945	-0.354379
2931105	chr7:2931105:T:C	2.46496e-08	-1.59687	-0.261574
2931232	chr7:2931232:C:T	1.52014e-08	-1.3854	-0.956422
2931661	chr7:2931661:T:G	1.35898e-08	-1.44472	-1.00917
2931865	chr7:2931865:G:C	4.68394e-08	-1.75991e-10	-1.21648
2932249	chr7:2932249:G:A	8.59417e-08	-0.60954	-3.49551e-10
2932264	chr7:2932264:C:T	4.31696e-08	-1.75991e-10	-1.29807
2932301	chr7:2932301:G:A	4.61705e-08	-1.75991e-10	-1.23087
2932438	chr7:2932438:A:G	1.50752e-08	-1.5852	-0.764958
2932974	chr7:2932974:G:A	5.13646e-08	-1.75991e-10	-1.12426
2933241	chr7:2933241:C:T	2.43691e-08	-1.69439	-0.175509
2933343	chr7:2933343:T:C	1.90174e-08	-1.66247	-0.455382
2933372	chr7:2933372:G:C	8.41595e-08	-1.5714	0.940906
2933459	chr7:2933459:A:G	2.43381e-08	-1.71542	-0.155748
2933470	chr7:2933470:C:T	1.37745e-08	-1.48908	-0.951307
2933606	chr7:2933606:A:G	2.35325e-08	-1.71493	-0.189902
2933992	chr7:2933992:C:T	5.65077e-08	-1.75991e-10	-1.02883
2934286	chr7:2934286:G:A	4.54323e-08	-1.75991e-10	-1.24699
2934372	chr7:2934372:G:A	6.11122e-08	-1.75991e-10	-0.950498
2934391	chr7:2934391:G:A	4.40777e-08	-1.75991e-10	-1.27725
2934531	chr7:2934531:C:T	4.58436e-08	-1.75991e-10	-1.23797
2934860	chr7:2934860:C:A	1.42458e-08	-1.44481	-0.961942
2935056	chr7:2935056:C:T	4.12628e-08	-1.75991e-10	-1.34325
2935276	chr7:2935276:G:C	4.12089e-08	-1.75991e-10	-1.34455
2935299	chr7:2935299:G:A	1.71361e-07	-1.75991e-10	0.0805642
2935563	chr7:2935563:G:C	2.06715e-08	-1.71318	-0.321274
2935609	chr7:2935609:C:T	4.3956e-08	-1.75991e-10	-1.28002
2935632	chr7:2935632:T:C	8.43223e-09	-1.7879	-1.14325
2935705	chr7:2935705:T:G	7.9952e-09	-1.78809	-1.19628
2935732	chr7:2935732:A:G	7.85951e-09	-1.66127	-1.34021
2936179	chr7:2936179:T:C	2.285e-08	-1.77933	-0.154931
2936393	chr7:2936393:C:G	1.03521e-07	-1.75991e-10	-0.423435
2936460	chr7:2936460:C:T	4.10421e-08	-1.75991e-10	-1.34861
2936807	chr7:2936807:C:T	6.8836e-09	-1.78302	-1.35105
2936936	chr7:2936936:A:T	4.71268e-08	-1.75991e-10	-1.21037
2936959	chr7:2936959:T:C	1.53097e-08	-1.65495	-0.679773
2937118	chr7:2937118:C:T	5.24785e-08	-1.75991e-10	-1.10281
2938098	chr7:2938098:T:C	8.29018e-09	-1.64523	-1.30291
2938558	chr7:2938558:T:C	1.2984e-07	-1.75991e-10	-0.196903
2938652	chr7:2938652:C:T	4.1419e-08	-1.75991e-10	-1.33947
2939399	chr7:2939399:C:G	7.78866e-09	-1.70127	-1.30927
2940158	chr7:2940158:G:T	5.7748e-08	-1.75991e-10	-1.00712
2940374	chr7:2940374:C:T	7.44728e-08	-1.75991e-10	-0.752776
2940727	chr7:2940727:G:T	7.09776e-09	-1.78172	-1.3217
2940910	chr7:2940910:T:G	3.68005e-08	-1.4577	-3.49551e-10
2941086	chr7:2941086:G:C	1.60541e-08	-1.64892	-0.638322
2941088	chr7:2941088:G:A	5.19325e-08	-1.75991e-10	-1.11326
2941145	chr7:2941145:G:C	5.83229e-08	-1.75991e-10	-0.997214
2941281	chr7:2941281:G:A	2.8556e-08	-1.71134	-3.49551e-10
2941843	chr7:2941843:C:A	4.81866e-08	-1.75991e-10	-1.18813
2941939	chr7:2941939:T:C	3.8324e-08	-1.41713	-3.49551e-10
2941942	chr7:2941942:G:A	2.34782e-07	-1.75991e-10	0.39545
2942566	chr7:2942566:A:G	8.21215e-09	-1.76811	-1.18948
2942732	chr7:2942732:G:A	6.41795e-08	-1.75991e-10	-0.901525
2942824	chr7:2942824:G:C	6.95484e-09	-1.78756	-1.33622
2943155	chr7:2943155:C:T	7.33981e-09	-1.76347	-1.30643
2943622	chr7:2943622:T:C	4.35868e-08	-1.75991e-10	-1.28845
2944025	chr7:2944025:G:A	4.09193e-08	-1.75991e-10	-1.35161
2944093	chr7:2944093:C:A	6.30318e-08	-1.75991e-10	-0.91957
2944558	chr7:2944558:G:A	4.09302e-08	-1.75991e-10	-1.35134
2944712	chr7:2944712:C:A	1.00547e-08	-1.58183	-1.17334
2944758	chr7:2944758:C:G	4.09191e-08	-1.75991e-10	-1.35161
2944812	chr7:2944812:A:G	2.66094e-08	-1.78194	-3.49551e-10
2945006	chr7:2945006:G:T	4.09185e-08	-1.75991e-10	-1.35163
2945258	chr7:2945258:G:C	1.229e-08	-1.43244	-1.12199
2945259	chr7:2945259:C:A	1.2499e-08	-1.41703	-1.12053
2945441	chr7:2945441:C:G	7.91972e-09	-1.68492	-1.30893
2945503	chr7:2945503:A:G	1.12874e-07	-1.75991e-10	-0.336939
2945952	chr7:2945952:C:G	9.30623e-09	-1.54273	-1.2898
2946115	chr7:2946115:C:T	1.25033e-08	-1.73571	-0.801507
2946208	chr7:2946208:C:T	8.18507e-08	-1.75991e-10	-0.658313
2946322	chr7:2946322:A:G	4.55624e-08	-1.75991e-10	-1.24413
2946792	chr7:2946792:T:C	6.04508e-08	-1.75991e-10	-0.96138
2947108	chr7:2947108:A:G	4.17482e-08	-1.75991e-10	-1.33155
2947160	chr7:2947160:G:A	8.8064e-09	-1.71621	-1.17152
2947479	chr7:2947479:A:T	5.57777e-08	-1.75991e-10	-1.04183
2947559	chr7:2947559:G:A	1.39414e-07	-1.75991e-10	-0.125765
2947974	chr7:2947974:G:A	1.02712e-08	-1.52119	-1.21268
2948288	chr7:2948288:A:G	7.83093e-09	-1.69856	-1.30657
2948296	chr7:2948296:C:A	8.60201e-09	-1.65083	-1.26039
2948477	chr7:2948477:C:T	4.42816e-08	-1.75991e-10	-1.27264
2948589	chr7:2948589:T:C	5.79304e-08	-1.75991e-10	-1.00397
2949039	chr7:2949039:C:T	4.12555e-08	-1.75991e-10	-1.34342
2949326	chr7:2949326:T:C	5.13247e-08	-1.75991e-10	-1.12504
2949420	chr7:2949420:A:G	4.54009e-08	-1.75991e-10	-1.24768
2949424	chr7:2949424:T:A	4.68714e-08	-1.2158	-3.49551e-10
2949447	chr7:2949447:A:C	4.32582e-08	-1.29602	-3.49551e-10
2949892	chr7:2949892:C:A	4.40414e-08	-1.75991e-10	-1.27808
2950353	chr7:2950353:T:C	4.85257e-08	-1.75991e-10	-1.18112
2950357	chr7:2950357:C:T	1.10494e-08	-1.71298	-0.947851
2950370	chr7:2950370:A:G	6.2694e-08	-1.75991e-10	-0.924943
2950375	chr7:2950375:T:C	9.93945e-09	-1.71748	-1.04922
2950499	chr7:2950499:G:C	6.88471e-09	-1.78529	-1.34862
2950899	chr7:2950899:G:A	4.09019e-08	-1.75991e-10	-1.35203
2950990	chr7:2950990:G:A	4.44222e-08	-1.75991e-10	-1.26947
2951224	chr7:2951224:C:T	4.0948e-08	-1.75991e-10	-1.35091
2951729	chr7:2951729:G:A	7.28735e-08	-1.75991e-10	-0.774485
2951803	chr7:2951803:G:A	3.41677e-08	-1.53193	-3.49551e-10
2951970	chr7:2951970:G:A	7.21046e-08	-1.75991e-10	-0.785091
2952058	chr7:2952058:A:G	4.09227e-08	-1.75991e-10	-1.35152
2952184	chr7:2952184:G:A	7.77137e-08	-1.75991e-10	-0.710178
2952446	chr7:2952446:G:A	7.00025e-08	-1.75991e-10	-0.814679
2952952	chr7:2952952:C:T	5.72408e-08	-1.75991e-10	-1.01594
2953022	chr7:2953022:T:G	8.29772e-09	-1.64223	-1.305
2953369	chr7:2953369:T:C	1.42595e-07	-1.75991e-10	-0.103203
2953768	chr7:2953768:A:G	4.35723e-08	-1.75991e-10	-1.28879
2953799	chr7:2953799:C:G	9.36303e-09	-1.7831	-1.04334
2953966	chr7:2953966:G:C	4.95224e-08	-1.75991e-10	-1.16078
2953989	chr7:2953989:T:C	4.08913e-08	-1.75991e-10	-1.35229
2954271	chr7:2954271:C:T	4.3858e-08	-1.75991e-10	-1.28225
2954572	chr7:2954572:C:T	5.0129e-08	-1.75991e-10	-1.14861
2954809	chr7:2954809:A:G	4.38064e-08	-1.75991e-10	-1.28343
2954898	chr7:2954898:G:A	9.28107e-09	-1.78765	-1.04758
2954971	chr7:2954971:A:G	4.2281e-08	-1.75991e-10	-1.31887
2955230	chr7:2955230:G:T	2.19873e-08	-1.41625	-0.556497
2955494	chr7:2955494:C:T	4.28077e-08	-1.75991e-10	-1.30649
2955575	chr7:2955575:G:C	4.33027e-08	-1.75991e-10	-1.295
2956433	chr7:2956433:G:A	4.09189e-08	-1.75991e-10	-1.35162
2956841	chr7:2956841:T:A	2.36314e-07	-1.75991e-10	0.401951
2957104	chr7:2957104:C:T	1.53361e-07	-0.0304135	-3.49551e-10
2957145	chr7:2957145:G:A	4.28789e-08	-1.75991e-10	-1.30483
2957167	chr7:2957167:G:A	4.09156e-08	-1.75991e-10	-1.3517
2957168	chr7:2957168:A:G	1.55786e-08	-1.73401	-0.583306
2957442	chr7:2957442:C:T	3.23984e-07	-1.75991e-10	0.717485
2957578	chr7:2957578:C:T	1.11939e-08	-1.78223	-0.865616
2957691	chr7:2957691:G:A	2.19741e-08	-1.68982	-0.283523
2958083	chr7:2958083:A:G	4.35484e-08	-1.75991e-10	-1.28934
2958113	chr7:2958113:C:T	7.31146e-08	-1.75991e-10	-0.771182
2958317	chr7:2958317:T:C	7.78436e-08	-1.75991e-10	-0.708507
2958410	chr7:2958410:A:G	7.82219e-09	-1.78799	-1.21826
2958834	chr7:2958834:G:C	9.07148e-09	-1.64025	-1.21782
2959004	chr7:2959004:G:C	1.88057e-07	-1.75991e-10	0.173536
2959177	chr7:2959177:C:T	1.00619e-08	-1.56987	-1.18458
2959340	chr7:2959340:G:A	8.67796e-07	-1.75991e-10	1.70275
2959421	chr7:2959421:T:C	8.4577e-07	-1.75991e-10	1.67704
2959462	chr7:2959462:A:G	8.15109e-07	-1.75991e-10	1.64011
2959552	chr7:2959552:A:T	9.18142e-09	-1.62309	-1.22294
2959606	chr7:2959606:C:T	4.27108e-08	-1.75991e-10	-1.30876
2959612	chr7:2959612:G:A	4.28971e-08	-1.75991e-10	-1.3044
2959621	chr7:2959621:C:G	1.60506e-07	-1.75991e-10	0.0151208
2959660	chr7:2959660:T:C	4.08828e-08	-1.75991e-10	-1.3525
2960161	chr7:2960161:G:C	2.65362e-08	-1.7847	-3.49551e-10
2960353	chr7:2960353:G:A	4.47851e-08	-1.75991e-10	-1.26133
2960362	chr7:2960362:G:A	2.73754e-08	-1.63472	-0.118842
2960381	chr7:2960381:C:T	4.09807e-08	-1.75991e-10	-1.35011
2960789	chr7:2960789:C:T	2.49247e-08	-1.66378	-0.183568
2960790	chr7:2960790:G:A	9.54231e-07	-1.75991e-10	1.7977
2960809	chr7:2960809:A:G	4.84965e-08	-1.75991e-10	-1.18172
2960851	chr7:2960851:C:A	2.27366e-08	-1.68604	-0.25319
2960869	chr7:2960869:C:T	2.19624e-07	-1.75991e-10	0.328706
2960905	chr7:2960905:C:T	1.62781e-07	-1.75991e-10	0.0291958
2960999	chr7:2960999:C:T	8.64495e-09	-1.70782	-1.19842
2961005	chr7:2961005:T:C	2.60092e-08	-1.62229	-0.182468
2961175	chr7:2961175:T:C	8.36573e-09	-1.76341	-1.17566
2961263	chr7:2961263:C:T	4.33064e-08	-1.75991e-10	-1.29491
2961404	chr7:2961404:T:A	3.0682e-08	-1.63953	-3.49551e-10
2961485	chr7:2961485:A:T	4.45471e-08	-1.75991e-10	-1.26666
2961521	chr7:2961521:T:C	8.18977e-09	-1.73684	-1.22349
2961609	chr7:2961609:C:T	4.86034e-08	-1.75991e-10	-1.17952
2961681	chr7:2961681:G:A	2.66211e-08	-1.7815	-3.49551e-10
2961697	chr7:2961697:G:T	9.20592e-07	-1.75991e-10	1.76181
2961725	chr7:2961725:T:C	4.4375e-08	-1.75991e-10	-1.27053
2961782	chr7:2961782:G:T	2.39281e-08	-1.5359	-0.352258
2961841	chr7:2961841:A:G	4.18099e-08	-1.75991e-10	-1.33008
2961874	chr7:2961874:A:G	4.48507e-08	-1.75991e-10	-1.25987
2962015	chr7:2962015:A:T	4.3818e-08	-1.75991e-10	-1.28316
2962855	chr7:2962855:A:G	2.92969e-08	-1.68573	-3.49551e-10
2962925	chr7:2962925:TA:T	4.95475e-07	-1.75991e-10	1.14231
2963044	chr7:2963044:G:A	7.78763e-09	-1.78012	-1.23055
2963082	chr7:2963082:T:G	6.80961e-07	-1.75991e-10	1.4603
2963106	chr7:2963106:T:C	4.44139e-08	-1.75991e-10	-1.26966
2963283	chr7:2963283:T:C	8.77337e-09	-1.5974	-1.29408
2963321	chr7:2963321:AAAAG:A	4.3128e-08	-1.75991e-10	-1.29904
2963778	chr7:2963778:G:A	4.4379e-08	-1.75991e-10	-1.27044
2964204	chr7:2964204:G:A	1.55207e-08	-1.76087	-0.560167
2964350	chr7:2964350:C:A	5.76686e-08	-1.75991e-10	-1.0085
2964781	chr7:2964781:G:A	7.61814e-09	-1.73169	-1.30099
2965357	chr7:2965357:T:C	7.03231e-07	-1.75991e-10	1.49248
2965474	chr7:2965474:G:A	2.70197e-08	-1.76664	-3.49551e-10
2965629	chr7:2965629:T:A	2.07298e-07	-1.75991e-10	0.270948
2966071	chr7:2966071:T:C	2.66973e-08	-1.77865	-3.49551e-10
2966113	chr7:2966113:G:A	2.06877e-07	-1.75991e-10	0.268914
2966229	chr7:2966229:G:A	5.03452e-08	-1.75991e-10	-1.14431
2966587	chr7:2966587:C:T	9.35945e-07	-1.75991e-10	1.77835
2966629	chr7:2966629:G:A	8.22806e-07	-1.75991e-10	1.64951
2966763	chr7:2966763:T:A	1.05527e-06	-1.75991e-10	1.89835
2966850	chr7:2966850:C:T	2.66256e-08	-1.78134	-3.49551e-10
2966995	chr7:2966995:G:A	8.77809e-09	-1.60509	-1.28586
2967090	chr7:2967090:A:G	2.70787e-08	-1.76446	-3.49551e-10
2967216	chr7:2967216:G:A	4.501e-08	-1.75991e-10	-1.25633
2967365	chr7:2967365:C:T	4.0938e-08	-1.75991e-10	-1.35115
2967748	chr7:2967748:T:C	8.89427e-09	-1.55143	-1.32638
2967759	chr7:2967759:C:T	1.30527e-07	-1.60562	1.41399
2967785	chr7:2967785:G:A	1.36074e-07	-0.708915	0.558908
2968021	chr7:2968021:TACC:T	8.73093e-09	-1.72686	-1.16948
2968290	chr7:2968290:C:T	1.48531e-07	-1.75991e-10	-0.0624156
2968385	chr7:2968385:A:G	7.36762e-09	-1.78067	-1.28544
2968388	chr7:2968388:C:T	4.35992e-08	-1.75991e-10	-1.28817
2968426	chr7:2968426:C:T	6.55431e-08	-1.46627	0.585769
2968677	chr7:2968677:A:G	1.56506e-07	-1.67185	1.66174
2968755	chr7:2968755:A:C	4.11156e-08	-1.75991e-10	-1.34682
2968779	chr7:2968779:GAA:G	2.99531e-08	-1.66357	-3.49551e-10
2969012	chr7:2969012:A:G	4.26334e-08	-1.75991e-10	-1.31057
2969099	chr7:2969099:C:T	6.53638e-08	-1.75991e-10	-0.883241
2969395	chr7:2969395:G:C	4.56606e-08	-1.75991e-10	-1.24197
2969468	chr7:2969468:AC:A	1.03677e-08	-1.72292	-1.00159
2969579	chr7:2969579:C:T	1.99378e-07	-1.6982	1.93019
2969683	chr7:2969683:C:T	1.66033e-07	-1.73578	1.78475
2969837	chr7:2969837:C:T	4.72861e-08	-1.75991e-10	-1.20699
2969845	chr7:2969845:C:G	5.71129e-08	-1.3454	0.327224
2970515	chr7:2970515:C:T	1.09981e-07	-1.57338	1.21047
2970522	chr7:2970522:G:C	1.09389e-07	-1.58547	1.21718
2970561	chr7:2970561:G:A	1.09044e-08	-1.55903	-1.11501
2970857	chr7:2970857:C:A	2.13295e-07	-1.62683	1.92629
2971097	chr7:2971097:C:T	2.72656e-08	-1.75758	-3.49551e-10
2971396	chr7:2971396:C:G	2.2557e-07	-1.75991e-10	0.35542
2971501	chr7:2971501:C:T	2.72664e-08	-1.75755	-3.49551e-10
2971600	chr7:2971600:G:C	1.97178e-07	-1.75991e-10	0.220897
2971870	chr7:2971870:C:T	5.05836e-08	-1.75991e-10	-1.13958
2971907	chr7:2971907:C:G	1.01718e-08	-1.46212	-1.28147
2972046	chr7:2972046:G:C	3.84009e-08	-1.41513	-3.49551e-10
2972136	chr7:2972136:C:T	5.61725e-08	-1.56131	0.526526
2972657	chr7:2972657:CT:C	7.93977e-09	-1.65376	-1.33756
2973489	chr7:2973489:C:T	9.60308e-07	-1.75991e-10	1.80404
2973621	chr7:2973621:A:G	8.88906e-09	-1.53039	-1.348
2973769	chr7:2973769:T:C	8.44478e-09	-1.60005	-1.32961
2974281	chr7:2974281:G:A	5.93055e-08	-1.75991e-10	-0.980508
2974678	chr7:2974678:T:C	4.19474e-08	-1.75991e-10	-1.32679
2975130	chr7:2975130:G:A	4.59439e-08	-1.75991e-10	-1.23579
2975339	chr7:2975339:A:C	4.30998e-08	-1.75991e-10	-1.29969
2975517	chr7:2975517:C:T	6.86414e-09	-1.78573	-1.35117
2975595	chr7:2975595:C:T	5.77838e-08	-1.75991e-10	-1.0065
2975835	chr7:2975835:C:A	7.21524e-07	-1.75991e-10	1.51816
2976014	chr7:2976014:T:C	6.09322e-08	-1.75991e-10	-0.953447
2976167	chr7:2976167:C:T	1.26951e-08	-1.59695	-0.925043
2976271	chr7:2976271:C:T	1.48521e-07	-1.75991e-10	-0.0624802
2976279	chr7:2976279:A:G	4.83446e-08	-1.75991e-10	-1.18485
2976294	chr7:2976294:T:G	5.60651e-08	-1.7862	0.749504
2976349	chr7:2976349:C:T	6.22341e-08	-1.75991e-10	-0.932306
2976358	chr7:2976358:G:A	5.94987e-08	-1.75991e-10	-0.977254
2976389	chr7:2976389:C:G	2.81793e-08	-1.72462	-3.49551e-10
2976395	chr7:2976395:T:G	1.40568e-08	-1.67677	-0.743334
2976502	chr7:2976502:T:C	4.91671e-08	-1.66805	0.500064
2976548	chr7:2976548:T:C	4.21523e-08	-1.75991e-10	-1.32192
2977257	chr7:2977257:G:C	1.29266e-07	-1.75991e-10	-0.201338
2977430	chr7:2977430:C:G	4.63742e-08	-1.6691	0.442632
2977643	chr7:2977643:C:A	5.20694e-08	-1.75991e-10	-1.11063
2978017	chr7:2978017:T:C	1.91843e-08	-1.76065	-0.348469
2978220	chr7:2978220:C:T	9.59176e-09	-1.46846	-1.33385
2978292	chr7:2978292:A:G	1.16232e-08	-1.33758	-1.27263
2978313	chr7:2978313:G:A	4.25466e-08	-1.75991e-10	-1.31261
2978374	chr7:2978374:C:T	6.34633e-08	-1.75991e-10	-0.912748
2978408	chr7:2978408:G:C	1.09908e-08	-1.64022	-1.02593
2978582	chr7:2978582:C:T	4.28759e-08	-1.75991e-10	-1.3049
2978665	chr7:2978665:G:C	4.25793e-08	-1.75991e-10	-1.31184
2979170	chr7:2979170:C:G	1.12682e-08	-1.58091	-1.06032
2979472	chr7:2979472:C:T	4.09821e-08	-1.75991e-10	-1.35007
2979585	chr7:2979585:T:C	7.29334e-09	-1.75793	-1.31831
2979980	chr7:2979980:G:A	7.06214e-09	-1.75595	-1.35251
2980124	chr7:2980124:C:T	1.40884e-08	-1.66529	-0.752562
2980301	chr7:2980301:G:A	1.07005e-07	-1.75991e-10	-0.39033
2980386	chr7:2980386:T:C	5.03636e-07	-1.75991e-10	1.15865
2980741	chr7:2980741:C:T	1.25195e-08	-1.71665	-0.819274
2980889	chr7:2980889:A:C	3.73491e-08	-1.4429	-3.49551e-10
2980902	chr7:2980902:C:T	7.5757e-09	-1.69748	-1.34078
2981203	chr7:2981203:G:T	6.52776e-08	-1.75991e-10	-0.884561
2981502	chr7:2981502:C:T	1.08351e-08	-1.34728	-1.33314
2981548	chr7:2981548:C:T	9.81331e-09	-1.49472	-1.28475
2981568	chr7:2981568:A:G	1.64845e-08	-1.06147	-1.19932
2981605	chr7:2981605:G:T	1.03567e-08	-1.78773	-0.937845
2981817	chr7:2981817:C:A	1.59882e-08	-1.56814	-0.723215
2981892	chr7:2981892:T:G	4.34693e-08	-1.65509	0.363935
2981900	chr7:2981900:G:A	2.36877e-08	-1.72977	-0.168487
2981902	chr7:2981902:C:T	2.69928e-08	-1.76764	-3.49551e-10
2981937	chr7:2981937:G:A	3.11575e-08	-1.20824	-0.415916
2982034	chr7:2982034:C:T	7.66327e-08	-1.20055	0.476364
2982341	chr7:2982341:G:A	1.8663e-07	0.36403	-0.19811
2982733	chr7:2982733:A:G	3.76304e-08	-1.59424	0.158838
2982736	chr7:2982736:G:A	5.16956e-08	-1.75991e-10	-1.11784
2983178	chr7:2983178:C:T	1.6238e-07	-1.75991e-10	0.0267275
2983278	chr7:2983278:T:G	4.28455e-08	-1.22533	-0.0802827
2983328	chr7:2983328:T:C	4.78521e-08	-1.26038	0.0652873
2983388	chr7:2983388:C:T	7.11646e-09	-1.74899	-1.35181
2983603	chr7:2983603:C:T	6.94847e-08	-1.75991e-10	-0.822103
2983862	chr7:2983862:C:T	2.15896e-08	-1.68264	-0.308355
2983866	chr7:2983866:G:C	6.15188e-08	-1.75991e-10	-0.943866
2983871	chr7:2983871:C:T	4.04383e-08	-1.40105	0.0376188
2983976	chr7:2983976:G:A	1.76634e-07	-1.75991e-10	0.110869
2984006	chr7:2984006:A:G	1.86016e-08	-1.47122	-0.668743
2984083	chr7:2984083:G:A	4.1659e-08	-1.75991e-10	-1.33369
2984130	chr7:2984130:T:C	1.31339e-08	-1.69558	-0.792432
2984252	chr7:2984252:T:C	2.09245e-08	-1.70086	-0.321434
2984268	chr7:2984268:C:T	2.72551e-07	-1.75991e-10	0.544616
2984288	chr7:2984288:ACAGT:A	5.03266e-08	-1.75991e-10	-1.14468
2984340	chr7:2984340:T:C	4.1619e-08	-1.75991e-10	-1.33465
2984453	chr7:2984453:TTC:T	2.06711e-08	-1.57842	-0.456058
2984657	chr7:2984657:T:G	1.05905e-08	-1.51871	-1.18454
2984663	chr7:2984663:T:C	1.97825e-08	-1.51915	-0.559257
2984694	chr7:2984694:C:A	4.16284e-08	-1.75991e-10	-1.33443
2984708	chr7:2984708:C:T	4.49987e-08	-1.75991e-10	-1.25658
2984746	chr7:2984746:G:A	2.46398e-08	-1.6918	-0.167045
2984766	chr7:2984766:G:T	5.57777e-08	-1.24768	0.205844
2984779	chr7:2984779:T:G	4.741e-08	-1.75991e-10	-1.20438
2984850	chr7:2984850:C:T	4.72423e-08	-1.75991e-10	-1.20792
2984915	chr7:2984915:G:A	7.129e-08	-1.75991e-10	-0.796453
2985081	chr7:2985081:G:A	1.8015e-08	-1.7163	-0.455707
2985271	chr7:2985271:G:A	6.47025e-08	-0.588469	-0.304941
2985408	chr7:2985408:G:A	1.61297e-07	-0.72782	0.747858
2985425	chr7:2985425:G:A	2.03299e-07	-1.75991e-10	0.251467
2985476	chr7:2985476:G:A	2.53546e-08	-0.479537	-1.35071
2985517	chr7:2985517:C:T	5.0477e-08	-0.817548	-0.324145
2985532	chr7:2985532:G:A	4.10598e-08	-1.75991e-10	-1.34818
2985638	chr7:2985638:C:T	1.37355e-07	-1.75991e-10	-0.140642
2986036	chr7:2986036:A:G	2.91902e-08	-1.68938	-3.49551e-10
2986248	chr7:2986248:T:C	1.14409e-07	-1.75991e-10	-0.323426
2986426	chr7:2986426:G:A	7.25474e-09	-1.74552	-1.33603
2986671	chr7:2986671:G:A	4.08842e-08	-1.75991e-10	-1.35247
2986703	chr7:2986703:C:T	1.16216e-07	-1.75991e-10	-0.307756
2986769	chr7:2986769:C:T	1.25723e-08	-1.45194	-1.07978
2986796	chr7:2986796:A:G	8.12141e-08	-1.75991e-10	-0.66612
2986878	chr7:2986878:G:A	1.29065e-08	-1.15769	-1.34779
2986893	chr7:2986893:G:A	1.6124e-07	-1.75991e-10	0.0196834
2987072	chr7:2987072:A:G	4.15098e-08	-1.75991e-10	-1.33728
2987168	chr7:2987168:A:C	7.71373e-08	-1.75991e-10	-0.717623
2987338	chr7:2987338:C:T	4.16636e-08	-1.75991e-10	-1.33358
2987459	chr7:2987459:T:A	7.97412e-09	-1.64097	-1.34604
2987769	chr7:2987769:T:C	7.28145e-09	-1.73306	-1.34482
2987803	chr7:2987803:C:T	3.03752e-08	-1.53393	-0.115649
2987807	chr7:2987807:C:T	4.30094e-08	-1.75991e-10	-1.30179
2987907	chr7:2987907:C:T	4.72581e-08	-1.75991e-10	-1.20759
2988064	chr7:2988064:A:G	4.33586e-08	-1.75991e-10	-1.2937
2988369	chr7:2988369:G:A	6.90714e-08	-1.75991e-10	-0.828068
2988377	chr7:2988377:T:A	2.23723e-07	-1.75991e-10	0.347198
2988739	chr7:2988739:AC:A	1.09938e-07	-1.75991e-10	-0.363294
2988857	chr7:2988857:C:T	7.01226e-08	-1.75991e-10	-0.812964
2988889	chr7:2988889:A:C	1.024e-07	-1.75991e-10	-0.43432
2989394	chr7:2989394:C:T	6.15962e-08	-1.75991e-10	-0.942609
2989497	chr7:2989497:A:C	4.12449e-08	-1.75991e-10	-1.34368
2989782	chr7:2989782:G:C	2.04849e-08	-1.56964	-0.473876
2989854	chr7:2989854:C:T	1.17783e-07	-1.75991e-10	-0.294368
2989934	chr7:2989934:C:T	1.55202e-08	-1.18218	-1.13889
2990074	chr7:2990074:A:G	8.4858e-09	-1.6192	-1.30561
2990162	chr7:2990162:G:C	7.27621e-09	-1.74988	-1.32872
2990198	chr7:2990198:A:G	3.7315e-08	-1.44381	-3.49551e-10
2990339	chr7:2990339:G:C	4.18592e-08	-1.75991e-10	-1.3289
2990404	chr7:2990404:T:TA	8.14328e-09	-1.66476	-1.30126
2990509	chr7:2990509:A:C	1.67867e-07	-1.75991e-10	0.0599649
2990796	chr7:2990796:G:A	7.00676e-09	-1.76724	-1.34909
2990816	chr7:2990816:C:T	1.1919e-08	-1.5237	-1.06137
2990870	chr7:2990870:T:C	8.89388e-09	-1.58822	-1.28963
2990909	chr7:2990909:A:G	7.94965e-09	-1.66733	-1.32275
2990925	chr7:2990925:C:T	1.07261e-08	-1.55452	-1.13601
2991080	chr7:2991080:G:T	3.98709e-08	-1.37756	-3.49551e-10
2991538	chr7:2991538:G:A	3.82246e-07	-1.75991e-10	0.882855
2991558	chr7:2991558:T:C	8.62231e-09	-1.60408	-1.30478
2991561	chr7:2991561:G:A	6.13833e-08	-1.75991e-10	-0.946072
2991673	chr7:2991673:T:A	8.38801e-09	-1.61359	-1.32281
2991841	chr7:2991841:T:C	4.99737e-08	-1.75991e-10	-1.15171
2991883	chr7:2991883:A:G	9.0087e-08	-1.75991e-10	-0.562433
2991920	chr7:2991920:C:T	1.17435e-08	-1.50066	-1.09925
2992211	chr7:2992211:T:G	3.08254e-07	-1.75991e-10	0.667714
2992213	chr7:2992213:T:A	1.27038e-07	-1.75991e-10	-0.218721
2992237	chr7:2992237:G:A	1.86668e-08	-1.43492	-0.70155
2992292	chr7:2992292:T:G	4.49363e-08	-1.75991e-10	-1.25796
2992297	chr7:2992297:G:T	1.70334e-08	-1.55377	-0.67426
2992321	chr7:2992321:A:G	1.68204e-08	-1.55738	-0.683236
2992503	chr7:2992503:C:G	1.66615e-08	-1.57101	-0.679096
2992512	chr7:2992512:G:A	1.27339e-07	-1.75991e-10	-0.216355
2992594	chr7:2992594:T:C	4.10528e-08	-1.09707	-0.251284
2992650	chr7:2992650:C:T	1.86973e-08	-1.48439	-0.650438
2992891	chr7:2992891:T:C	4.22643e-08	-1.75991e-10	-1.31927
2993292	chr7:2993292:A:G	2.99489e-08	-0.973813	-0.689904
2993387	chr7:2993387:A:G	6.01139e-08	-1.75991e-10	-0.966968
2993557	chr7:2993557:AAG:A	5.94033e-08	-1.75991e-10	-0.978859
2993568	chr7:2993568:C:G	2.15972e-08	-1.19118	-0.799459
2993620	chr7:2993620:C:T	1.99743e-07	-0.849199	1.08302
2993668	chr7:2993668:A:C	3.08156e-08	-1.02852	-0.606673
2993669	chr7:2993669:A:G	2.91197e-08	-1.0734	-0.618394
2993775	chr7:2993775:G:A	4.57743e-08	-1.75991e-10	-1.23949
2993805	chr7:2993805:C:A	2.00793e-07	-1.75991e-10	0.239063
2993871	chr7:2993871:A:G	1.76363e-07	-1.75991e-10	0.109335
2993942	chr7:2993942:G:A	4.62524e-08	-1.75991e-10	-1.2291
2994231	chr7:2994231:C:A	2.70509e-08	-1.14278	-0.622714
2994341	chr7:2994341:A:C	4.99744e-08	-1.75991e-10	-1.1517
2994404	chr7:2994404:G:T	1.09032e-07	-1.30016	0.928597
2994449	chr7:2994449:T:C	7.24098e-09	-1.75777	-1.32568
2994564	chr7:2994564:T:C	6.93462e-08	-1.75991e-10	-0.824097
2994618	chr7:2994618:T:C	8.99064e-08	-1.75991e-10	-0.56444
2994821	chr7:2994821:T:G	1.49832e-08	-1.5915	-0.764783
2994843	chr7:2994843:G:A	4.1061e-08	-1.75991e-10	-1.34815
2994872	chr7:2994872:C:A	8.74691e-08	-1.75991e-10	-0.591924
2994903	chr7:2994903:C:T	5.13963e-08	-1.75991e-10	-1.12364
2994985	chr7:2994985:C:T	4.75823e-08	-1.75991e-10	-1.20075
2995323	chr7:2995323:T:G	1.04384e-07	-1.27837	0.863235
2995377	chr7:2995377:A:G	1.0678e-08	-1.75984	-0.935189
2995436	chr7:2995436:G:T	9.2669e-09	-1.7254	-1.11136
2995710	chr7:2995710:A:T	4.09173e-08	-1.75991e-10	-1.35166
2995724	chr7:2995724:A:G	1.05371e-07	-1.35235	0.946634
2995747	chr7:2995747:C:A	7.49467e-08	-1.75991e-10	-0.746431
2995912	chr7:2995912:A:G	1.03702e-07	-1.75991e-10	-0.421688
2995914	chr7:2995914:C:T	2.34575e-07	0.394568	-3.49551e-10
2996018	chr7:2996018:A:G	7.16376e-09	-1.74298	-1.35119
2996081	chr7:2996081:G:C	4.89394e-08	-0.00561562	-1.16701
2996239	chr7:2996239:G:A	1.24002e-08	-1.41557	-1.12993
2996349	chr7:2996349:A:C	9.82811e-09	-1.45499	-1.32297
2996381	chr7:2996381:C:T	8.38808e-09	-1.58582	-1.35057
2996446	chr7:2996446:C:T	1.0062e-08	-1.77002	-0.984415
2996679	chr7:2996679:C:G	3.04051e-08	-1.6486	-3.49551e-10
2996792	chr7:2996792:A:G	6.89809e-09	-1.78671	-1.34526
2997634	chr7:2997634:A:T	2.01355e-08	-1.74736	-0.313363
2997635	chr7:2997635:A:C	2.01776e-08	-1.74312	-0.315517
2997710	chr7:2997710:G:A	5.03976e-08	-1.75991e-10	-1.14327
2997852	chr7:2997852:T:C	4.87237e-08	-1.75991e-10	-1.17704
2999144	chr7:2999144:G:C	4.31615e-08	-1.75991e-10	-1.29826
2999164	chr7:2999164:G:A	4.1831e-08	-1.75991e-10	-1.32957
2999200	chr7:2999200:T:A	4.80931e-08	-1.75991e-10	-1.19007
2999293	chr7:2999293:T:G	3.37091e-08	-1.54544	-3.49551e-10
2999421	chr7:2999421:C:T	4.13127e-08	-1.75991e-10	-1.34204
2999490	chr7:2999490:A:C	4.356e-08	-1.75991e-10	-1.28907
2999657	chr7:2999657:G:A	1.13296e-07	-0.333206	-3.49551e-10
2999672	chr7:2999672:G:A	1.23732e-07	-1.75991e-10	-0.245089
2999949	chr7:2999949:C:A	4.15319e-08	-1.75991e-10	-1.33675
3000542	chr7:3000542:A:G	2.54607e-07	-1.75991e-10	0.47651
3000898	chr7:3000898:C:G	4.62723e-08	-1.75991e-10	-1.22867
3001109	chr7:3001109:T:C	4.92555e-08	-1.75991e-10	-1.16619
3002190	chr7:3002190:A:G	2.48865e-08	-1.01505	-0.833831
3002722	chr7:3002722:A:G	7.83915e-09	-1.72798	-1.27609
3002834	chr7:3002834:T:G	5.5044e-08	-1.75991e-10	-1.05508
3002900	chr7:3002900:G:C	2.2359e-08	-0.849579	-1.1064
3003168	chr7:3003168:G:A	3.07502e-08	-1.63731	-3.49551e-10
3003389	chr7:3003389:C:T	1.489e-08	-1.25637	-1.10616
3003409	chr7:3003409:A:G	5.07864e-08	-0.973544	-0.162036
3003424	chr7:3003424:G:A	1.59868e-08	-1.76634	-0.525104
3003545	chr7:3003545:C:T	4.10312e-08	-1.75991e-10	-1.34888
3003645	chr7:3003645:C:T	8.97214e-09	-1.62247	-1.24662
3003728	chr7:3003728:C:T	2.64522e-08	-1.78787	-3.49551e-10
3003751	chr7:3003751:A:G	5.80834e-08	-1.75991e-10	-1.00133
3003814	chr7:3003814:C:G	6.86312e-09	-1.78576	-1.35129
3004365	chr7:3004365:G:A	4.81165e-08	-1.75991e-10	-1.18958
3004687	chr7:3004687:A:G	7.65401e-09	-1.73701	-1.29097
3004895	chr7:3004895:T:C	1.5286e-08	-1.17972	-1.15655
3004947	chr7:3004947:T:C	1.44112e-08	-1.17293	-1.22227
3005020	chr7:3005020:AAT:A	4.14864e-08	-1.75991e-10	-1.33784
3005159	chr7:3005159:G:A	1.12892e-08	-1.40316	-1.2362
3005164	chr7:3005164:C:T	2.60651e-08	-1.10291	-0.699708
3005192	chr7:3005192:C:A	3.44729e-08	-1.52304	-3.49551e-10
3005430	chr7:3005430:C:T	1.87618e-08	-1.12242	-1.00897
3005679	chr7:3005679:TA:T	2.22854e-08	-0.920842	-1.03843
3005942	chr7:3005942:G:T	6.95315e-08	-1.75991e-10	-0.821429
3006209	chr7:3006209:G:A	4.29932e-08	-1.75991e-10	-1.30217
3006219	chr7:3006219:G:A	7.71562e-09	-1.67477	-1.3452
3006497	chr7:3006497:A:C	9.33151e-09	-1.77595	-1.05386
3006532	chr7:3006532:T:C	1.33674e-08	-1.78802	-0.682367
3006572	chr7:3006572:G:A	8.91214e-09	-1.66684	-1.20895
3006699	chr7:3006699:A:G	4.52277e-08	-1.75991e-10	-1.2515
3007101	chr7:3007101:A:G	1.33429e-08	-1.17725	-1.29498
3007114	chr7:3007114:G:A	6.21226e-08	-1.75991e-10	-0.934099
3007174	chr7:3007174:C:T	8.22332e-07	2.92302	-1.27408
3007233	chr7:3007233:G:A	9.57437e-07	3.07557	-1.27452
3007328	chr7:3007328:T:C	1.09253e-08	-1.57219	-1.09993
3007389	chr7:3007389:A:G	1.37474e-08	-1.7755	-0.666857
3007418	chr7:3007418:ACTT:A	4.42496e-08	-1.75991e-10	-1.27336
3007475	chr7:3007475:T:TC	5.96931e-08	-1.75991e-10	-0.973992
3007599	chr7:3007599:C:G	6.89356e-07	2.7468	-1.27425
3007863	chr7:3007863:G:A	8.74235e-09	-1.59321	-1.30182
3007904	chr7:3007904:T:C	4.53039e-08	-1.75991e-10	-1.24982
3007957	chr7:3007957:C:T	4.21166e-08	-1.75991e-10	-1.32277
3008337	chr7:3008337:C:T	7.89129e-08	-1.75991e-10	-0.694864
3008386	chr7:3008386:T:G	8.62025e-09	-1.72967	-1.17943
3008769	chr7:3008769:T:C	1.19092e-08	-1.75852	-0.827377
3008778	chr7:3008778:A:G	7.43506e-07	2.82171	-1.27355
3009271	chr7:3009271:G:A	1.3886e-08	-1.76131	-0.671018
3009560	chr7:3009560:C:T	4.08824e-08	-1.75991e-10	-1.35251
3009647	chr7:3009647:G:A	3.66039e-08	-1.46305	-3.49551e-10
3009675	chr7:3009675:T:C	1.80233e-08	-1.14744	-1.02411
3009765	chr7:3009765:T:C	9.16874e-07	3.04289	-1.28513
3009777	chr7:3009777:A:G	2.051e-08	-1.10954	-0.93275
3009818	chr7:3009818:A:G	1.84747e-08	-1.07044	-1.07637
3011047	chr7:3011047:G:T	8.26317e-07	2.94022	-1.28645
3011161	chr7:3011161:C:T	8.47814e-07	2.96642	-1.28697
3011194	chr7:3011194:G:T	8.85834e-07	3.0085	-1.28518
3011253	chr7:3011253:C:T	4.45639e-08	-1.26629	-3.49551e-10
3011281	chr7:3011281:T:G	8.66569e-07	2.99485	-1.29352
3011314	chr7:3011314:A:G	7.37066e-08	-1.75991e-10	-0.763117
3011372	chr7:3011372:T:A	8.83624e-07	3.0075	-1.28668
3011547	chr7:3011547:C:T	8.25251e-07	2.94054	-1.28806
3011559	chr7:3011559:GA:G	3.61267e-08	-1.47618	-3.49551e-10
3011723	chr7:3011723:T:G	2.72312e-08	-1.75884	-3.49551e-10
3011831	chr7:3011831:T:G	9.27052e-07	3.05549	-1.28669
3011858	chr7:3011858:A:G	9.91568e-07	3.12209	-1.28602
3012105	chr7:3012105:G:A	1.00198e-07	-1.75991e-10	-0.456059
3012232	chr7:3012232:C:T	4.37803e-08	-1.75991e-10	-1.28403
3012453	chr7:3012453:G:A	8.87511e-07	2.99613	-1.27091
3013335	chr7:3013335:C:G	7.6832e-07	2.89091	-1.30992
3013352	chr7:3013352:T:G	2.96613e-08	-1.67336	-3.49551e-10
3013478	chr7:3013478:C:T	4.11484e-08	-1.75991e-10	-1.34603
3013575	chr7:3013575:C:T	2.16615e-08	-0.731299	-1.25637
3013577	chr7:3013577:C:T	9.62046e-09	-1.47875	-1.32057
3013599	chr7:3013599:C:T	8.06132e-08	-1.75991e-10	-0.673547
3013782	chr7:3013782:G:A	6.17626e-08	-1.17307	0.23316
3013850	chr7:3013850:T:A	1.00862e-08	-1.39967	-1.35236
3013913	chr7:3013913:T:C	3.01497e-08	-1.77711	0.120076
3014344	chr7:3014344:T:G	4.2846e-07	-1.75991e-10	0.996989
3014464	chr7:3014464:T:C	2.85257e-07	-1.0023	1.59248
3014680	chr7:3014680:C:T	8.90922e-08	-1.75991e-10	-0.573537
3014681	chr7:3014681:G:A	1.60574e-07	-1.75991e-10	0.0155433
3014833	chr7:3014833:C:A	4.28749e-08	-1.75991e-10	-1.30492
3014891	chr7:3014891:C:T	7.52426e-07	2.86077	-1.30067
3015227	chr7:3015227:G:A	9.61897e-09	-1.48364	-1.31583
3015413	chr7:3015413:G:A	9.41854e-09	-1.77456	-1.04597
3015465	chr7:3015465:A:T	9.93106e-09	-1.48716	-1.28038
3015490	chr7:3015490:G:T	4.10461e-08	-1.75991e-10	-1.34851
3016839	chr7:3016839:A:T	2.44262e-07	1.75275	-1.31772
3016933	chr7:3016933:C:T	1.04734e-07	-1.75991e-10	-0.411785
3017262	chr7:3017262:A:G	9.62146e-09	-1.45535	-1.34386
3017533	chr7:3017533:G:A	6.23039e-08	-0.650543	-0.280642
3017765	chr7:3017765:C:T	1.15546e-07	-1.75991e-10	-0.31354
3018098	chr7:3018098:A:G	4.44332e-08	-1.75991e-10	-1.26922
3018145	chr7:3018145:T:A	4.45439e-08	-1.75991e-10	-1.26673
3018166	chr7:3018166:AC:A	2.97643e-08	-1.16451	-0.505384
3018195	chr7:3018195:T:C	1.64948e-08	-1.44492	-0.815237
3018202	chr7:3018202:T:A	3.4156e-08	-1.53227	-3.49551e-10
3018498	chr7:3018498:G:A	4.13904e-08	-1.75991e-10	-1.34016
3019160	chr7:3019160:G:A	4.53741e-08	-1.75991e-10	-1.24827
3019273	chr7:3019273:C:G	8.2534e-09	-1.6398	-1.31279
3019293	chr7:3019293:T:C	1.54991e-07	-1.75991e-10	-0.0198399
3019645	chr7:3019645:C:G	1.343e-08	-1.67083	-0.794892
3019743	chr7:3019743:C:T	2.08156e-07	-0.236654	0.511732
3019805	chr7:3019805:A:C	4.12336e-08	-1.75991e-10	-1.34396
3019951	chr7:3019951:C:T	1.28107e-08	-1.67294	-0.839988
3020003	chr7:3020003:C:T	1.31661e-08	-1.73074	-0.754821
3020141	chr7:3020141:T:C	4.88716e-08	-1.75991e-10	-1.17401
3020455	chr7:3020455:A:T	1.45103e-08	-1.56569	-0.822662
3020500	chr7:3020500:T:C	4.30324e-08	-1.75991e-10	-1.30126
3020642	chr7:3020642:G:A	6.03755e-06	3.64254	-3.49551e-10
3020657	chr7:3020657:A:G	1.17145e-08	-1.28274	-1.31964
3020763	chr7:3020763:G:A	9.4194e-09	-1.78809	-1.03235
3020856	chr7:3020856:C:T	2.41329e-07	1.7288	-1.30585
3020966	chr7:3020966:G:A	1.41172e-08	-1.60028	-0.815533
3021285	chr7:3021285:A:G	9.57061e-08	-1.75991e-10	-0.501927
3022295	chr7:3022295:G:T	1.14202e-08	-1.29425	-1.33358
3022434	chr7:3022434:G:A	4.10462e-08	-1.75991e-10	-1.34851
3022583	chr7:3022583:G:A	1.02354e-08	-1.73946	-0.997899
3022690	chr7:3022690:G:A	6.75535e-08	-1.1666	0.316314
3022850	chr7:3022850:G:A	4.10903e-08	-1.75991e-10	-1.34744
3023094	chr7:3023094:T:C	9.41554e-09	-1.77218	-1.04867
3023115	chr7:3023115:A:G	4.24832e-08	-1.75991e-10	-1.3141
3023192	chr7:3023192:T:G	3.36736e-07	2.06221	-1.30612
3023346	chr7:3023346:T:C	4.36134e-08	-0.598459	-0.689386
3023677	chr7:3023677:C:G	8.04007e-09	-1.78724	-1.19153
3023970	chr7:3023970:T:C	7.82358e-09	-1.67189	-1.33418
3024092	chr7:3024092:A:G	6.0632e-08	-1.75991e-10	-0.958386
3024287	chr7:3024287:G:T	8.64766e-09	-1.62696	-1.27897
3024374	chr7:3024374:T:A	8.02294e-09	-1.66319	-1.31772
3024800	chr7:3024800:G:A	1.3523e-08	-1.13161	-1.32721
3025233	chr7:3025233:G:A	8.87435e-09	-1.60831	-1.27174
3025628	chr7:3025628:A:G	2.60854e-07	1.82305	-1.32229
3026030	chr7:3026030:T:A	1.1175e-08	-1.31573	-1.3338
3026117	chr7:3026117:CAT:C	9.06463e-09	-1.52764	-1.33118
3026332	chr7:3026332:A:AG	1.05547e-08	-1.36822	-1.33842
3026333	chr7:3026333:T:A	1.04831e-08	-1.37584	-1.3376
3026416	chr7:3026416:G:A	2.82532e-07	1.90324	-1.32265
3026423	chr7:3026423:G:A	4.2704e-08	-1.75991e-10	-1.30892
3026652	chr7:3026652:A:G	1.14633e-07	0.960947	-1.28242
3026659	chr7:3026659:A:G	1.09575e-07	0.943709	-1.3103
3026701	chr7:3026701:G:T	9.74116e-08	-1.75991e-10	-0.484264
3026991	chr7:3026991:G:C	1.02556e-08	-1.46143	-1.27395
3027041	chr7:3027041:G:A	1.96017e-08	-1.16649	-0.921106
3027236	chr7:3027236:G:A	6.21018e-08	-1.75991e-10	-0.934434
3027345	chr7:3027345:A:C	7.97565e-08	-1.75991e-10	-0.684231
3027684	chr7:3027684:G:C	4.5697e-08	-1.75991e-10	-1.24118
3028073	chr7:3028073:G:T	6.07465e-08	-1.75991e-10	-0.9565
3028279	chr7:3028279:A:G	3.5629e-07	1.96174	-1.1492
3028350	chr7:3028350:G:A	5.0455e-08	-1.75991e-10	-1.14213
3029105	chr7:3029105:T:C	4.22665e-08	-1.75991e-10	-1.31922
3029570	chr7:3029570:A:G	1.44765e-06	3.56666	-1.35216
3029844	chr7:3029844:A:C	8.82179e-08	-0.583399	-3.49551e-10
3030077	chr7:3030077:G:A	5.56279e-08	-1.75991e-10	-1.04452
3030138	chr7:3030138:G:A	6.20556e-08	-1.75991e-10	-0.935179
3030348	chr7:3030348:G:A	5.11089e-08	-1.12925	-3.49551e-10
3030537	chr7:3030537:A:G	9.76389e-09	-1.60501	-1.17951
3030624	chr7:3030624:C:T	4.22756e-08	-1.75991e-10	-1.319
3030934	chr7:3030934:C:T	1.56299e-07	-1.75991e-10	-0.0114414
3030960	chr7:3030960:T:C	4.23395e-08	-1.75991e-10	-1.31749
3030965	chr7:3030965:A:T	1.08182e-08	-1.3815	-1.30048
3031005	chr7:3031005:A:G	2.6503e-08	-1.78595	-3.49551e-10
3031103	chr7:3031103:G:A	3.21861e-08	-1.59167	-3.49551e-10
3031243	chr7:3031243:T:C	9.68494e-09	-1.46876	-1.32387
3031504	chr7:3031504:T:C	1.26173e-07	-1.75991e-10	-0.225559
3031552	chr7:3031552:T:C	4.0929e-08	-1.75991e-10	-1.35137
3031561	chr7:3031561:T:C	7.62555e-08	-0.666826	-0.0622938
3032153	chr7:3032153:C:T	1.14075e-07	-0.326352	-3.49551e-10
3032424	chr7:3032424:C:T	4.31293e-08	-1.75991e-10	-1.29901
3032581	chr7:3032581:T:C	1.12462e-08	-1.66214	-0.981042
3032596	chr7:3032596:G:C	8.22082e-09	-1.76551	-1.19103
3032613	chr7:3032613:A:G	5.3507e-08	-1.75991e-10	-1.0834
3032878	chr7:3032878:T:C	3.03644e-08	-1.64994	-3.49551e-10
3033202	chr7:3033202:T:C	6.8851e-09	-1.78756	-1.34629
3033324	chr7:3033324:C:T	4.12077e-07	2.0436	-1.0856
3033463	chr7:3033463:G:A	5.03553e-08	-1.75991e-10	-1.14411
3033598	chr7:3033598:G:A	3.13279e-08	-1.6187	-3.49551e-10
3033609	chr7:3033609:G:A	4.77711e-08	-0.0738003	-1.12299
3033658	chr7:3033658:G:T	5.43478e-07	2.1496	-0.914821
3033841	chr7:3033841:C:T	7.20076e-09	-1.75218	-1.33684
3034112	chr7:3034112:G:A	4.45869e-08	-1.75991e-10	-1.26577
3034521	chr7:3034521:A:G	6.90149e-08	-1.12959	0.300701
3034565	chr7:3034565:T:C	7.51213e-09	-1.7435	-1.30319
3034959	chr7:3034959:A:G	9.00823e-09	-1.75418	-1.11089
3035502	chr7:3035502:C:T	1.07773e-08	-1.78609	-0.899679
3035552	chr7:3035552:C:T	5.46173e-08	-1.75991e-10	-1.06286
3035859	chr7:3035859:C:A	3.77185e-07	2.20524	-1.33571
3035909	chr7:3035909:C:T	3.89358e-08	-1.78461	0.383312
3036231	chr7:3036231:G:C	7.04958e-08	-1.75991e-10	-0.807657
3036419	chr7:3036419:G:A	2.64729e-07	-0.248277	0.763775
3036573	chr7:3036573:G:A	6.18928e-08	-1.75991e-10	-0.937805
3037012	chr7:3037012:G:T	4.08831e-08	-1.75991e-10	-1.35249
3037220	chr7:3037220:C:T	6.6297e-08	-0.869065	-3.49551e-10
3037636	chr7:3037636:G:T	8.82698e-09	-1.76838	-1.11702
3037644	chr7:3037644:C:T	5.42774e-08	-1.0691	-3.49551e-10
3037863	chr7:3037863:G:C	9.08385e-09	-1.53907	-1.31764
3037867	chr7:3037867:T:C	4.1202e-08	-1.75991e-10	-1.34472
3037955	chr7:3037955:C:T	5.53675e-08	-1.04922	-3.49551e-10
3038264	chr7:3038264:C:T	5.21097e-08	-1.75991e-10	-1.10986
3038353	chr7:3038353:A:C	1.26804e-08	-1.52993	-0.993223
3038355	chr7:3038355:G:T	2.31099e-08	-0.578516	-1.34443
3038401	chr7:3038401:G:A	1.63763e-08	-1.55782	-0.709554
3038437	chr7:3038437:G:A	2.75364e-08	-1.7477	-3.49551e-10
3038653	chr7:3038653:C:T	6.17949e-08	-1.75991e-10	-0.939388
3039514	chr7:3039514:G:A	5.6477e-08	0.115923	-1.1453
3039561	chr7:3039561:G:T	2.29695e-08	-0.583643	-1.3454
3039752	chr7:3039752:G:A	4.87771e-08	-1.78555	0.609602
3039926	chr7:3039926:G:T	6.49423e-08	-1.75991e-10	-0.889709
3039970	chr7:3039970:G:A	4.02414e-08	-0.0847648	-1.28355
3040259	chr7:3040259:C:T	1.0607e-08	-1.76849	-0.933203
3040276	chr7:3040276:C:T	4.16054e-08	-1.75991e-10	-1.33498
3040511	chr7:3040511:T:C	4.24988e-08	-1.75991e-10	-1.31373
3040653	chr7:3040653:A:G	4.76996e-08	-1.75991e-10	-1.19829
3040777	chr7:3040777:G:A	3.25935e-08	-1.5791	-3.49551e-10
3041104	chr7:3041104:G:C	1.38713e-07	-1.75991e-10	-0.1308
3041146	chr7:3041146:G:A	5.65163e-08	-1.75991e-10	-1.02868
3041337	chr7:3041337:C:A	4.69909e-08	-1.75991e-10	-1.21326
3041443	chr7:3041443:T:C	1.51157e-07	-1.75991e-10	-0.0448914
3041570	chr7:3041570:G:A	6.19973e-08	-1.75991e-10	-0.936118
3041721	chr7:3041721:G:A	2.65715e-08	-1.78337	-3.49551e-10
3041739	chr7:3041739:T:C	4.52594e-08	-1.75991e-10	-1.2508
3041773	chr7:3041773:C:T	1.49087e-08	-1.78492	-0.57635
3041981	chr7:3041981:C:T	4.36401e-08	-1.75991e-10	-1.28723
3042151	chr7:3042151:A:G	5.75777e-07	-1.75991e-10	1.29251
3042157	chr7:3042157:C:T	2.69947e-08	-0.881719	-0.88585
3042220	chr7:3042220:A:C	1.42369e-08	-1.19558	-1.2118
3042266	chr7:3042266:T:C	6.553e-08	-1.75991e-10	-0.880701
3042558	chr7:3042558:G:A	4.11925e-08	-1.75991e-10	-1.34495
3042621	chr7:3042621:G:C	2.79326e-08	-1.73342	-3.49551e-10
3043106	chr7:3043106:G:A	1.2005e-07	-1.75991e-10	-0.275305
3043130	chr7:3043130:C:T	2.85981e-06	-1.75991e-10	2.8953
3043145	chr7:3043145:G:C	7.97128e-09	-1.7831	-1.20426
3043366	chr7:3043366:C:A	1.27822e-08	-1.774	-0.74115
3043611	chr7:3043611:C:A	4.24303e-08	-1.75991e-10	-1.31535
3043904	chr7:3043904:G:A	5.95897e-08	-1.75991e-10	-0.975726
3044228	chr7:3044228:C:T	1.97283e-07	-1.75991e-10	0.221431
3044583	chr7:3044583:A:G	2.23209e-08	-1.693	-0.264689
3044884	chr7:3044884:T:A	7.71808e-08	-1.75991e-10	-0.717058
3044951	chr7:3044951:T:A	4.10343e-08	-1.75991e-10	-1.3488
3044963	chr7:3044963:A:G	4.10322e-08	-1.75991e-10	-1.34885
3044979	chr7:3044979:T:C	1.49395e-07	-0.0566123	-3.49551e-10
3045005	chr7:3045005:A:G	2.37622e-07	-1.75991e-10	0.407474
3045175	chr7:3045175:A:C	1.59053e-08	-1.69004	-0.606521
3045296	chr7:3045296:A:G	2.54742e-08	-1.63178	-0.19376
3045389	chr7:3045389:G:A	4.84268e-08	-1.75991e-10	-1.18316
3045415	chr7:3045415:G:A	6.16079e-08	-1.75991e-10	-0.94242
3045593	chr7:3045593:C:A	2.32938e-08	-0.89346	-1.02156
3045634	chr7:3045634:A:G	1.0058e-08	-1.48316	-1.27168
3045733	chr7:3045733:C:A	6.30059e-08	-1.75991e-10	-0.919981
3045757	chr7:3045757:T:G	4.23447e-08	-1.75991e-10	-1.31737
3045911	chr7:3045911:C:A	2.70747e-08	-1.76461	-3.49551e-10
3046074	chr7:3046074:A:G	8.80574e-08	-1.75991e-10	-0.58522
3046176	chr7:3046176:G:A	4.19873e-08	-1.75991e-10	-1.32584
3046187	chr7:3046187:C:A	5.27872e-08	-1.75991e-10	-1.09694
3046321	chr7:3046321:A:C	5.97115e-08	-1.75991e-10	-0.973685
3046438	chr7:3046438:A:G	3.18063e-08	-1.66783	0.064287
3046587	chr7:3046587:T:C	9.28292e-08	-1.75991e-10	-0.532448
3046677	chr7:3046677:A:T	4.85867e-08	-0.490002	-0.689857
3046829	chr7:3046829:G:C	2.64026e-08	-1.33188	-0.457864
3046896	chr7:3046896:G:A	4.13839e-08	-1.75991e-10	-1.34032
3047111	chr7:3047111:T:C	1.30704e-08	-1.20557	-1.28729
3047141	chr7:3047141:CTCCATCAA:C	4.34592e-08	-1.75991e-10	-1.29139
3047452	chr7:3047452:C:T	1.07955e-08	-1.58976	-1.09432
3047552	chr7:3047552:A:G	4.9852e-08	-1.75991e-10	-1.15415
3047652	chr7:3047652:T:A	4.08827e-08	-1.75991e-10	-1.3525
3048299	chr7:3048299:C:T	4.10768e-08	-1.75991e-10	-1.34777
3048449	chr7:3048449:T:G	4.16513e-08	-1.75991e-10	-1.33388
3048450	chr7:3048450:T:G	3.12509e-07	-1.75991e-10	0.681425
3048592	chr7:3048592:T:C	4.02488e-08	-0.622618	-0.74551
3048636	chr7:3048636:C:T	5.39875e-08	-1.75991e-10	-1.07446
3048776	chr7:3048776:A:G	9.08571e-09	-1.5573	-1.2992
3048874	chr7:3048874:G:C	8.00059e-08	-1.75991e-10	-0.681109
3048876	chr7:3048876:G:C	7.25576e-08	-1.75991e-10	-0.778828
3048975	chr7:3048975:G:T	6.60426e-08	-1.75991e-10	-0.872909
3049058	chr7:3049058:C:T	5.34653e-08	-1.75991e-10	-1.08418
3049378	chr7:3049378:C:T	4.10369e-08	-1.75991e-10	-1.34874
3049661	chr7:3049661:C:T	1.78396e-08	-0.829434	-1.35236
3050328	chr7:3050328:G:T	4.09456e-07	-1.75991e-10	0.95162
3050648	chr7:3050648:T:C	1.37093e-08	-1.74875	-0.696388
3051796	chr7:3051796:A:G	3.7656e-08	-1.56613	0.131414
3051896	chr7:3051896:G:A	4.28671e-08	-1.61171	0.306604
3051970	chr7:3051970:T:G	4.09751e-08	-1.57898	0.228732
3051992	chr7:3051992:G:A	3.47966e-08	-1.51369	-3.49551e-10
3052043	chr7:3052043:A:T	5.33223e-08	-1.59823	0.511379
3052059	chr7:3052059:A:T	7.01712e-08	-1.50677	0.694498
3052373	chr7:3052373:A:G	5.97144e-08	-1.58253	0.608894
3052407	chr7:3052407:A:C	4.65309e-08	-1.75991e-10	-1.22309
3052587	chr7:3052587:A:T	7.29531e-08	-1.59969	0.826295
3052635	chr7:3052635:G:C	1.46789e-07	-1.75991e-10	-0.0742148
3052647	chr7:3052647:T:C	1.05947e-07	-0.400275	-3.49551e-10
3052694	chr7:3052694:C:G	5.74741e-08	-1.75991e-10	-1.01187
3052710	chr7:3052710:C:G	4.5909e-08	-1.75991e-10	-1.23655
3052819	chr7:3052819:C:T	4.58482e-08	-1.75991e-10	-1.23787
3052921	chr7:3052921:T:G	8.61531e-09	-1.60151	-1.30815
3053299	chr7:3053299:G:C	4.54489e-08	-1.75991e-10	-1.24662
3053651	chr7:3053651:A:G	1.10631e-07	-0.357011	-3.49551e-10
3053663	chr7:3053663:C:T	4.58488e-08	-1.53183	0.29397
3053688	chr7:3053688:T:C	1.38354e-07	-0.648546	0.515154
3053690	chr7:3053690:A:G	1.11843e-07	-0.346111	-3.49551e-10
3053719	chr7:3053719:T:C	1.02242e-07	-0.435871	-3.49551e-10
3053741	chr7:3053741:T:G	3.06898e-07	-1.75991e-10	0.663306
3053866	chr7:3053866:T:A	1.11485e-08	-1.69824	-0.953666
3054133	chr7:3054133:C:G	4.62861e-08	-1.73888	0.510516
3054322	chr7:3054322:G:A	4.85501e-08	-1.75991e-10	-1.18061
3054473	chr7:3054473:T:C	3.26781e-08	-1.71294	0.136434
3054488	chr7:3054488:C:G	3.3123e-08	-1.71659	0.153614
3054832	chr7:3054832:G:A	5.41369e-08	-1.78506	0.713362
3054854	chr7:3054854:G:A	4.7223e-08	-1.75991e-10	-1.20833
3054873	chr7:3054873:G:A	2.84138e-08	-1.71634	-3.49551e-10
3054990	chr7:3054990:A:G	1.39708e-08	-1.56852	-0.857718
3055075	chr7:3055075:C:T	6.14332e-08	-1.75991e-10	-0.945259
3055082	chr7:3055082:T:C	2.82214e-08	-1.75643	0.0332985
3055216	chr7:3055216:G:A	5.48561e-08	-1.75991e-10	-1.0585
3055219	chr7:3055219:C:T	8.79895e-08	-0.585992	-3.49551e-10
3055254	chr7:3055254:A:G	1.12971e-07	-1.63904	1.30296
3055273	chr7:3055273:G:C	4.62365e-08	-1.75991e-10	-1.22944
3055346	chr7:3055346:G:A	4.24003e-08	-1.75991e-10	-1.31605
3055503	chr7:3055503:C:T	5.49179e-08	-1.75991e-10	-1.05737
3055511	chr7:3055511:C:T	5.53124e-08	-1.75991e-10	-1.05021
3055543	chr7:3055543:G:A	2.9531e-08	-1.72206	0.0442856
3055641	chr7:3055641:A:G	5.32854e-08	-1.75991e-10	-1.08755
3055674	chr7:3055674:T:C	2.03617e-07	-1.76431	2.01734
3055690	chr7:3055690:A:G	2.00322e-08	-1.62859	-0.437275
3055715	chr7:3055715:A:G	4.10078e-08	-1.75991e-10	-1.34945
3055849	chr7:3055849:C:T	4.15386e-08	-0.663464	-0.673121
3055954	chr7:3055954:T:C	4.31123e-08	-1.75991e-10	-1.2994
3056322	chr7:3056322:A:G	1.94341e-07	-1.75991e-10	0.206407
3056397	chr7:3056397:G:T	4.63965e-08	-1.22599	-3.49551e-10
3056577	chr7:3056577:G:A	8.95254e-09	-1.55185	-1.31942
3056621	chr7:3056621:G:C	1.99415e-08	-1.3761	-0.694304
3056837	chr7:3056837:G:A	6.13144e-08	-1.75991e-10	-0.947194
3057095	chr7:3057095:C:T	2.76433e-08	-1.74383	-3.49551e-10
3057276	chr7:3057276:G:A	3.91483e-07	-1.75991e-10	0.906732
3057312	chr7:3057312:G:A	4.66953e-08	-1.75991e-10	-1.21957
3057399	chr7:3057399:A:G	3.43802e-07	-1.75991e-10	0.776857
3057689	chr7:3057689:G:T	1.36908e-08	-1.6505	-0.795981
3057958	chr7:3057958:C:T	1.57961e-07	-1.75991e-10	-0.000862048
3057996	chr7:3057996:G:A	2.63228e-08	-1.47966	-0.31312
3058196	chr7:3058196:T:C	4.9511e-07	-1.75991e-10	1.14157
3058279	chr7:3058279:T:C	5.20209e-08	-1.75991e-10	-1.11156
3058512	chr7:3058512:T:C	4.07087e-07	-1.75991e-10	0.945818
3058727	chr7:3058727:T:C	8.40034e-08	-1.75991e-10	-0.632352
3058730	chr7:3058730:A:T	8.40034e-08	-1.75991e-10	-0.632352
3059117	chr7:3059117:G:C	4.08923e-08	-1.75991e-10	-1.35227
3059249	chr7:3059249:G:A	9.44689e-08	-1.75991e-10	-0.514938
3059342	chr7:3059342:C:G	1.04539e-07	-1.75991e-10	-0.413647
3059622	chr7:3059622:T:C	1.9228e-08	-1.68993	-0.41691
3059900	chr7:3059900:A:C	8.64886e-08	-1.63396	1.03076
3059957	chr7:3059957:A:G	8.1582e-08	-1.75991e-10	-0.6616
3059993	chr7:3059993:GT:G	3.9872e-08	-1.37754	-3.49551e-10
3060104	chr7:3060104:A:G	3.98004e-08	-1.37933	-3.49551e-10
3060108	chr7:3060108:G:A	1.18418e-07	-1.75991e-10	-0.288987
3060219	chr7:3060219:T:G	3.20996e-08	-0.830079	-0.764288
3060358	chr7:3060358:C:A	1.50268e-07	-1.75991e-10	-0.0507884
3060497	chr7:3060497:C:T	2.89918e-08	-1.6962	-3.49551e-10
3060510	chr7:3060510:A:G	4.11577e-08	-1.75991e-10	-1.3458
3060654	chr7:3060654:G:C	1.0916e-08	-1.42177	-1.25121
3060802	chr7:3060802:A:G	5.77977e-08	-1.75991e-10	-1.00626
3061171	chr7:3061171:T:C	7.37937e-08	-1.75991e-10	-0.761935
3061204	chr7:3061204:A:G	7.03144e-09	-1.76651	-1.3463
3061585	chr7:3061585:G:A	5.68597e-08	-1.75991e-10	-1.02262
3061645	chr7:3061645:G:A	1.96309e-08	-0.792463	-1.29364
3061736	chr7:3061736:C:T	7.14659e-09	-1.75499	-1.34158
3062264	chr7:3062264:T:G	4.81808e-08	-1.75991e-10	-1.18825
3062575	chr7:3062575:A:G	1.02385e-08	-1.78812	-0.948937
3062625	chr7:3062625:T:C	5.03163e-08	-1.75991e-10	-1.14488
3062922	chr7:3062922:A:C	5.88069e-08	-1.75991e-10	-0.988949
3065357	chr7:3065357:C:T	8.44935e-08	-1.75991e-10	-0.626535
3065416	chr7:3065416:G:C	3.09e-08	-1.63245	-3.49551e-10
3065440	chr7:3065440:G:A	1.49891e-08	-1.30251	-1.05337
3065817	chr7:3065817:T:C	4.14004e-08	-1.75991e-10	-1.33992
3065979	chr7:3065979:ATCTCAGTGACG:A	6.64104e-08	-1.75991e-10	-0.867355
3066345	chr7:3066345:T:C	5.54868e-08	-1.04706	-3.49551e-10
3066557	chr7:3066557:G:C	5.04159e-08	-1.75991e-10	-1.1429
3066792	chr7:3066792:C:T	6.50535e-08	-0.529842	-0.358157
3067046	chr7:3067046:T:G	7.495e-09	-1.78542	-1.26356
3067103	chr7:3067103:T:C	8.45371e-09	-1.78409	-1.14452
3067344	chr7:3067344:A:G	5.55624e-08	-1.75991e-10	-1.0457
3067549	chr7:3067549:T:C	7.73932e-09	-1.66611	-1.35078
3067924	chr7:3067924:G:A	5.36475e-08	-1.75991e-10	-1.08077
3068113	chr7:3068113:C:A	4.08913e-08	-1.75991e-10	-1.35229
3068591	chr7:3068591:T:C	1.07162e-07	-1.75991e-10	-0.38887
3068825	chr7:3068825:A:G	6.16519e-07	-1.75991e-10	1.36088
3069224	chr7:3069224:C:T	4.00524e-07	-1.75991e-10	0.929564
3069359	chr7:3069359:G:C	2.64653e-08	-1.78738	-3.49551e-10
3069466	chr7:3069466:T:C	3.28252e-08	-1.57201	-3.49551e-10
3069543	chr7:3069543:G:A	1.26454e-08	-1.7654	-0.760516
3069791	chr7:3069791:C:T	7.97172e-09	-1.63495	-1.35236
3069796	chr7:3069796:A:C	7.96972e-09	-1.63562	-1.35194
3070045	chr7:3070045:G:A	4.24875e-08	-1.75991e-10	-1.314
3070214	chr7:3070214:A:G	6.23481e-08	-1.75991e-10	-0.930476
3070227	chr7:3070227:T:C	2.64844e-08	-1.78665	-3.49551e-10
3070235	chr7:3070235:A:C	2.48878e-08	-0.895839	-0.952992
3070371	chr7:3070371:G:A	8.2489e-09	-1.60104	-1.35209
3070425	chr7:3070425:C:T	1.2658e-08	-1.78533	-0.739592
3070719	chr7:3070719:T:C	7.75783e-08	-0.711922	-3.49551e-10
3070812	chr7:3070812:T:C	8.74204e-09	-1.55235	-1.34271
3070834	chr7:3070834:A:G	1.4366e-08	-1.04954	-1.34881
3071051	chr7:3071051:T:C	6.78539e-08	-1.75991e-10	-0.845852
3071055	chr7:3071055:C:T	6.38225e-08	-1.75991e-10	-0.907103
3071299	chr7:3071299:A:G	1.0813e-08	-1.38121	-1.30125
3071409	chr7:3071409:G:A	8.60691e-09	-1.58114	-1.3295
3071658	chr7:3071658:C:T	6.89143e-08	-1.75991e-10	-0.830345
3071719	chr7:3071719:T:C	9.24333e-08	-0.536722	-3.49551e-10
3071857	chr7:3071857:A:G	1.72411e-08	-1.76953	-0.446382
3071902	chr7:3071902:T:G	5.33069e-08	-1.75991e-10	-1.08714
3073076	chr7:3073076:G:C	8.38012e-09	-1.69069	-1.24666
3073197	chr7:3073197:C:G	9.76594e-08	-1.75991e-10	-0.481724
3073400	chr7:3073400:G:A	7.66324e-09	-1.78479	-1.24198
3073547	chr7:3073547:A:G	2.95584e-08	-1.67684	-3.49551e-10
3073642	chr7:3073642:TC:T	7.33487e-09	-1.78779	-1.28278
3074168	chr7:3074168:C:G	1.04001e-07	-1.75991e-10	-0.418811
3074507	chr7:3074507:C:G	6.50913e-08	-1.75991e-10	-0.887418
3074682	chr7:3074682:C:G	1.24324e-08	-1.78199	-0.760914
3075364	chr7:3075364:T:G	4.43446e-08	-1.75991e-10	-1.27122
3075677	chr7:3075677:C:T	3.23394e-08	-1.58692	-3.49551e-10
3075733	chr7:3075733:A:AT	4.0898e-08	-1.75991e-10	-1.35213
3075830	chr7:3075830:G:C	4.20177e-08	-1.75991e-10	-1.32512
3075853	chr7:3075853:T:C	6.57206e-08	-1.75991e-10	-0.877797
3075886	chr7:3075886:C:G	7.14025e-09	-1.78302	-1.31444
3076060	chr7:3076060:A:G	3.33158e-07	0.745409	-3.49551e-10
3076333	chr7:3076333:A:G	7.22915e-08	-0.782503	-3.49551e-10
3076363	chr7:3076363:C:A	9.9433e-08	-0.463725	-3.49551e-10
3077235	chr7:3077235:A:G	4.5413e-08	-1.75991e-10	-1.24741
3077584	chr7:3077584:C:T	4.38428e-08	-1.75991e-10	-1.2826
3077810	chr7:3077810:C:T	3.35961e-08	-1.5488	-3.49551e-10
3078240	chr7:3078240:C:T	9.52008e-09	-1.74666	-1.06315
3078243	chr7:3078243:G:T	7.36339e-08	-0.764103	-3.49551e-10
3078247	chr7:3078247:T:C	6.14904e-08	-0.944329	-3.49551e-10
3078439	chr7:3078439:C:T	5.40791e-08	-1.75991e-10	-1.07276
3078612	chr7:3078612:T:C	9.66162e-09	-1.7444	-1.05065
3078664	chr7:3078664:C:T	1.21812e-08	-1.67212	-0.891193
3078912	chr7:3078912:T:A	1.94348e-08	-1.59724	-0.498906
3079122	chr7:3079122:G:C	7.57215e-08	-0.736147	-3.49551e-10
3079201	chr7:3079201:T:C	1.02383e-08	-1.7583	-0.978771
3079373	chr7:3079373:G:A	9.11325e-08	-1.75991e-10	-0.550895
3079548	chr7:3079548:A:G	8.08644e-09	-1.7263	-1.24672
3079860	chr7:3079860:G:T	2.74649e-08	-1.7503	-3.49551e-10
3080009	chr7:3080009:G:A	1.02576e-08	-1.75223	-0.982956
3080010	chr7:3080010:C:T	7.27917e-09	-1.77243	-1.30577
3080073	chr7:3080073:G:A	6.70275e-08	-1.75991e-10	-0.858107
3080147	chr7:3080147:T:C	7.26596e-08	-0.777424	-3.49551e-10
3080428	chr7:3080428:C:G	7.03628e-08	-0.809544	-3.49551e-10
3080685	chr7:3080685:T:C	7.29941e-09	-1.78745	-1.28797
3081278	chr7:3081278:A:G	7.23934e-09	-1.77419	-1.30949
3081620	chr7:3081620:G:A	4.96616e-08	-1.75991e-10	-1.15798
3081811	chr7:3081811:A:G	6.33858e-08	-1.75991e-10	-0.913969
3081823	chr7:3081823:T:G	7.29844e-09	-1.76103	-1.31452
3081857	chr7:3081857:T:C	4.67775e-08	-1.75991e-10	-1.21781
3081879	chr7:3081879:A:C	7.51389e-09	-1.71002	-1.33644
3081896	chr7:3081896:G:A	1.30026e-08	-1.46627	-1.03178
3082163	chr7:3082163:CATCA:C	2.23036e-08	-1.22765	-0.73081
3082195	chr7:3082195:A:C	7.69589e-09	-1.75262	-1.26991
3082819	chr7:3082819:G:A	5.18156e-08	-1.75991e-10	-1.11552
3082980	chr7:3082980:C:T	9.53717e-08	-1.75991e-10	-0.505428
3083053	chr7:3083053:G:A	1.25599e-08	-1.78684	-0.745862
3083298	chr7:3083298:A:G	1.1611e-08	-1.36002	-1.25123
3083997	chr7:3083997:G:A	7.40241e-09	-1.7762	-1.2852
3084116	chr7:3084116:G:A	5.73585e-08	-1.01389	-3.49551e-10
3084892	chr7:3084892:T:C	4.32514e-08	-1.75991e-10	-1.29618
3084940	chr7:3084940:G:A	7.32136e-09	-1.75426	-1.31815
3085032	chr7:3085032:C:T	7.37836e-09	-1.75894	-1.30572
3085288	chr7:3085288:C:T	1.35781e-07	-1.75991e-10	-0.152168
3085412	chr7:3085412:A:G	7.48964e-08	-1.75991e-10	-0.747103
3085463	chr7:3085463:C:A	7.00764e-08	-1.75991e-10	-0.813624
3085562	chr7:3085562:C:T	2.79797e-08	-1.73173	-3.49551e-10
3085586	chr7:3085586:C:T	7.14585e-09	-1.76359	-1.33308
3085688	chr7:3085688:T:C	8.40147e-08	-1.75991e-10	-0.632218
3085730	chr7:3085730:G:A	1.24607e-08	-1.78708	-0.753552
3085878	chr7:3085878:T:C	9.60222e-09	-1.77132	-1.02989
3085935	chr7:3085935:G:C	8.43344e-08	-1.75991e-10	-0.62842
3085963	chr7:3085963:C:A	4.60003e-08	-1.75991e-10	-1.23456
3086320	chr7:3086320:C:T	9.73429e-09	-1.78249	-1.00507
3086324	chr7:3086324:T:C	7.63183e-09	-1.71919	-1.31169
3086475	chr7:3086475:C:A	2.03378e-08	-1.07769	-0.973038
3086607	chr7:3086607:G:A	8.18676e-09	-1.76539	-1.1953
3086992	chr7:3086992:C:T	7.69803e-09	-1.73105	-1.2912
3087458	chr7:3087458:C:T	5.1411e-08	-1.12431	0.000947277
3087611	chr7:3087611:C:T	7.20339e-09	-1.73633	-1.35232
3087612	chr7:3087612:G:A	8.00152e-09	-1.70061	-1.28297
3088150	chr7:3088150:G:A	8.61816e-09	-1.75818	-1.15116
3088283	chr7:3088283:T:C	1.81195e-07	-1.75991e-10	0.136363
3088674	chr7:3088674:C:T	2.75913e-08	-1.74571	-3.49551e-10
3088838	chr7:3088838:C:T	6.1867e-08	-0.938222	-3.49551e-10
3088920	chr7:3088920:TTTTGAC:T	7.87448e-09	-1.74675	-1.25283
3088928	chr7:3088928:A:G	4.08895e-08	-1.75991e-10	-1.35234
3088956	chr7:3088956:T:G	8.15891e-09	-1.77623	-1.18787
3089155	chr7:3089155:T:C	6.98808e-09	-1.77904	-1.33996
3089380	chr7:3089380:G:T	5.2334e-08	-1.75991e-10	-1.10556
3089432	chr7:3089432:C:A	2.81041e-08	-1.72729	-3.49551e-10
3089524	chr7:3089524:G:A	5.88889e-08	-0.987557	-3.49551e-10
3089598	chr7:3089598:A:T	1.40443e-08	-1.0825	-1.33849
3089750	chr7:3089750:C:T	4.835e-08	-1.75991e-10	-1.18474
3090071	chr7:3090071:C:A	7.1331e-09	-1.77911	-1.31935
3090132	chr7:3090132:G:A	1.4414e-07	-1.75991e-10	-0.0924217
3090173	chr7:3090173:C:T	8.25059e-08	-1.75991e-10	-0.650339
3090203	chr7:3090203:G:A	1.7872e-07	-1.75991e-10	0.122613
3090213	chr7:3090213:G:A	7.21707e-09	-1.75122	-1.33554
3090607	chr7:3090607:G:C	9.36437e-08	-0.523712	-3.49551e-10
3090672	chr7:3090672:G:A	6.16604e-08	-0.941568	-3.49551e-10
3090727	chr7:3090727:TAC:T	1.98065e-08	-1.07132	-1.00588
3090788	chr7:3090788:C:T	5.34774e-08	-1.75991e-10	-1.08395
3090803	chr7:3090803:C:T	1.37906e-08	-1.13537	-1.30385
3090902	chr7:3090902:G:A	6.94892e-09	-1.78131	-1.34331
3091032	chr7:3091032:A:T	1.65562e-08	-1.15467	-1.10178
3091086	chr7:3091086:C:A	4.16479e-08	-1.75991e-10	-1.33396
3091114	chr7:3091114:C:T	8.87989e-08	-1.75991e-10	-0.576835
3091280	chr7:3091280:A:G	4.35865e-08	0.014214	-1.30268
3091384	chr7:3091384:A:G	1.21829e-07	-1.75991e-10	-0.260593
3091388	chr7:3091388:G:T	7.52132e-08	-1.75991e-10	-0.742882
3091982	chr7:3091982:A:G	1.43031e-08	-1.06934	-1.33339
3092158	chr7:3092158:G:A	9.99327e-09	-1.54834	-1.21296
3092264	chr7:3092264:C:T	7.4333e-08	-1.75991e-10	-0.754654
3092357	chr7:3092357:T:A	8.5926e-08	0.0579343	-0.667657
3092482	chr7:3092482:C:G	1.54357e-08	-1.13751	-1.18902
3092601	chr7:3092601:T:C	3.81386e-08	-1.42198	-3.49551e-10
3092647	chr7:3092647:T:G	7.91314e-08	-1.75991e-10	-0.6921
3092962	chr7:3092962:C:T	8.04196e-08	-0.138483	-0.537468
3093590	chr7:3093590:C:T	8.29211e-09	-1.78628	-1.16162
3093608	chr7:3093608:C:A	8.05554e-08	-1.75991e-10	-0.674264
3093717	chr7:3093717:T:C	7.47116e-09	-1.75972	-1.29244
3093749	chr7:3093749:G:C	8.52375e-09	-1.76723	-1.15313
3093813	chr7:3093813:G:C	8.53482e-08	-1.75991e-10	-0.61647
3093877	chr7:3093877:T:G	1.42719e-08	-1.28994	-1.11498
3093950	chr7:3093950:G:C	6.93673e-09	-1.78593	-1.34045
3094219	chr7:3094219:C:T	7.98979e-09	-1.63494	-1.35011
3094222	chr7:3094222:T:C	1.02494e-08	-1.73632	-0.99967
3094236	chr7:3094236:G:A	8.27484e-08	-1.75991e-10	-0.647404
3094240	chr7:3094240:G:A	4.09068e-08	-1.75991e-10	-1.35191
3094434	chr7:3094434:C:T	1.74597e-08	-0.998071	-1.20524
3094959	chr7:3094959:G:A	1.10668e-08	-1.77399	-0.885265
3095048	chr7:3095048:G:A	1.22576e-07	-0.254475	-3.49551e-10
3095184	chr7:3095184:CACGG:C	1.33844e-08	-1.12826	-1.34086
3095227	chr7:3095227:G:A	4.29821e-08	-1.75991e-10	-1.30242
3095615	chr7:3095615:C:A	2.11091e-08	-1.29402	-0.719483
3095637	chr7:3095637:T:C	4.18625e-08	-1.75991e-10	-1.32882
3095767	chr7:3095767:T:G	3.61194e-08	-1.47638	-3.49551e-10
3095824	chr7:3095824:T:G	7.51459e-08	-0.743778	-3.49551e-10
3096280	chr7:3096280:G:A	7.15161e-08	-1.75991e-10	-0.793287
3096440	chr7:3096440:T:G	3.78425e-08	-1.42978	-3.49551e-10
3096914	chr7:3096914:T:A	3.06242e-08	-1.64142	-3.49551e-10
3096926	chr7:3096926:C:T	6.68943e-08	-1.75991e-10	-0.860096
3097091	chr7:3097091:G:T	4.17398e-08	-1.75991e-10	-1.33176
3097327	chr7:3097327:G:A	8.04875e-09	-1.64051	-1.33719
3097367	chr7:3097367:C:T	1.29666e-07	-0.198247	-3.49551e-10
3097423	chr7:3097423:G:A	5.33314e-08	-1.08668	-3.49551e-10
3097484	chr7:3097484:C:G	2.03382e-07	-1.75991e-10	0.251876
3097525	chr7:3097525:CCT:C	3.51316e-08	-1.78495	0.28084
3097734	chr7:3097734:G:T	9.67539e-08	-1.75991e-10	-0.491039
3098014	chr7:3098014:C:G	3.11874e-08	-0.90879	-0.714406
3098508	chr7:3098508:C:T	3.40445e-08	-1.53554	-3.49551e-10
3098653	chr7:3098653:G:A	1.07943e-07	-1.75991e-10	-0.381602
3099022	chr7:3099022:G:A	8.36247e-09	-1.64079	-1.29866
3099065	chr7:3099065:G:T	9.29488e-09	-1.51582	-1.31792
3099204	chr7:3099204:G:C	5.57293e-08	-1.75991e-10	-1.0427
3099513	chr7:3099513:C:G	6.56537e-08	-0.878815	-3.49551e-10
3099601	chr7:3099601:C:T	6.63421e-08	-0.868384	-3.49551e-10
3099634	chr7:3099634:G:A	9.59017e-09	-1.52374	-1.27873
3099680	chr7:3099680:G:A	3.8502e-08	-0.149342	-1.26316
3099783	chr7:3099783:T:C	8.41884e-09	-1.77336	-1.15938
3099799	chr7:3099799:C:T	1.00821e-08	-1.78207	-0.970384
3099872	chr7:3099872:G:A	7.6897e-09	-1.70387	-1.31946
3100169	chr7:3100169:G:A	4.86654e-08	-1.75991e-10	-1.17824
3100192	chr7:3100192:G:A	4.98328e-08	-1.75991e-10	-1.15454
3100480	chr7:3100480:A:G	5.89987e-08	-0.985694	-3.49551e-10
3100615	chr7:3100615:G:A	3.78886e-08	-0.154453	-1.27411
3100722	chr7:3100722:T:C	9.74147e-09	-1.78452	-1.00229
3100772	chr7:3100772:C:T	4.95825e-08	-1.75991e-10	-1.15957
3100830	chr7:3100830:C:T	1.60668e-08	-1.64092	-0.645532
3100874	chr7:3100874:C:T	2.80087e-08	-1.7307	-3.49551e-10
3101142	chr7:3101142:G:C	1.15756e-08	-1.39909	-1.21521
3101492	chr7:3101492:A:G	1.36818e-07	-1.75991e-10	-0.144556
3101503	chr7:3101503:G:A	7.96154e-09	-1.70962	-1.27896
3101513	chr7:3101513:C:T	6.90349e-09	-1.78295	-1.34823
3101536	chr7:3101536:C:T	5.07233e-08	-1.75991e-10	-1.13682
3101575	chr7:3101575:G:A	1.17003e-08	-1.55649	-1.0471
3101604	chr7:3101604:G:A	4.72244e-08	-1.75991e-10	-1.2083
3102070	chr7:3102070:T:G	1.14165e-07	-0.325566	-3.49551e-10
3102353	chr7:3102353:G:A	2.73879e-08	-1.75311	-3.49551e-10
3102461	chr7:3102461:C:G	1.75205e-08	-0.852728	-1.34711
3102470	chr7:3102470:A:C	7.3064e-09	-1.78617	-1.28829
3102524	chr7:3102524:C:T	1.11074e-08	-1.3597	-1.2959
3102781	chr7:3102781:C:T	7.8385e-09	-1.78075	-1.22341
3102935	chr7:3102935:CTTGT:C	7.06631e-08	-1.75991e-10	-0.805286
3102938	chr7:3102938:G:C	1.61518e-08	-1.39736	-0.883815
3102951	chr7:3102951:G:A	4.8497e-08	-1.75991e-10	-1.18171
3103101	chr7:3103101:G:A	7.46267e-09	-1.77592	-1.27738
3103161	chr7:3103161:T:C	4.69899e-08	-1.75991e-10	-1.21328
3103420	chr7:3103420:C:A	3.87973e-08	-0.609884	-0.794974
3103685	chr7:3103685:T:C	3.28667e-08	-0.913166	-0.657582
3103759	chr7:3103759:G:C	8.2465e-09	-1.78657	-1.16685
3103763	chr7:3103763:G:T	4.28953e-08	-1.75991e-10	-1.30445
3103985	chr7:3103985:C:T	6.187e-08	-1.75991e-10	-0.938174
3104044	chr7:3104044:TG:T	4.09264e-08	-1.75991e-10	-1.35143
3104100	chr7:3104100:A:T	1.24015e-08	-1.35031	-1.19508
3104450	chr7:3104450:G:T	6.55329e-08	-1.75991e-10	-0.880657
3104548	chr7:3104548:A:G	5.46676e-08	-1.06194	-3.49551e-10
3104743	chr7:3104743:G:C	1.22235e-08	-1.46421	-1.09564
3104754	chr7:3104754:G:C	1.07179e-08	-1.45244	-1.23885
3104874	chr7:3104874:T:C	8.60254e-09	-1.74	-1.17115
3104999	chr7:3104999:G:C	6.68341e-08	-1.75991e-10	-0.860996
3105143	chr7:3105143:C:T	7.68593e-08	-0.721233	-3.49551e-10
3105151	chr7:3105151:G:A	4.13193e-08	-1.75991e-10	-1.34188
3105276	chr7:3105276:G:C	3.87127e-08	-0.350442	-1.0566
3105328	chr7:3105328:C:T	1.17306e-07	-1.75991e-10	-0.298423
3105423	chr7:3105423:T:C	4.97287e-08	-0.678281	-0.478346
3105513	chr7:3105513:C:T	5.0321e-08	-1.75991e-10	-1.14479
3105620	chr7:3105620:G:C	1.18006e-08	-1.35427	-1.24079
3105795	chr7:3105795:C:T	1.88277e-08	-1.73104	-0.396842
3105964	chr7:3105964:C:G	3.16311e-08	-0.540539	-1.06853
3106031	chr7:3106031:C:G	4.2345e-08	-1.75991e-10	-1.31736
3106286	chr7:3106286:T:C	5.72266e-08	-1.75991e-10	-1.01619
3106447	chr7:3106447:C:T	7.86056e-09	-1.68073	-1.32063
3106518	chr7:3106518:A:G	4.13509e-08	-1.75991e-10	-1.34111
3106718	chr7:3106718:G:A	3.39e-08	-0.461776	-1.07802
3106861	chr7:3106861:C:T	1.66396e-08	-1.66318	-0.588245
3107076	chr7:3107076:G:A	5.87096e-08	-1.75991e-10	-0.990605
3107311	chr7:3107311:A:T	4.68423e-08	-1.75991e-10	-1.21642
3107349	chr7:3107349:T:G	1.10312e-08	-1.6493	-1.01318
3107447	chr7:3107447:C:T	6.99181e-09	-1.77107	-1.3474
3108002	chr7:3108002:G:A	7.2759e-08	-0.776056	-3.49551e-10
3108176	chr7:3108176:C:T	5.61443e-07	-1.75991e-10	1.2673
3108458	chr7:3108458:T:C	7.4543e-09	-1.76505	-1.28937
3108698	chr7:3108698:C:T	7.97146e-08	-0.684756	-3.49551e-10
3108755	chr7:3108755:G:C	7.41975e-09	-1.78756	-1.27151
3108823	chr7:3108823:A:C	6.31072e-08	-1.75991e-10	-0.918375
3108927	chr7:3108927:C:T	7.51204e-09	-1.74325	-1.30345
3109081	chr7:3109081:G:A	7.8035e-09	-1.74928	-1.25936
3109114	chr7:3109114:T:C	2.67888e-08	-1.77523	-3.49551e-10
3109266	chr7:3109266:G:A	8.21554e-09	-1.66315	-1.29403
3109532	chr7:3109532:C:T	7.49159e-09	-1.75476	-1.29466
3109581	chr7:3109581:T:C	5.37785e-08	-1.75991e-10	-1.07833
3109624	chr7:3109624:T:C	8.14337e-09	-1.78712	-1.17888
3109909	chr7:3109909:T:A	7.44633e-09	-1.7464	-1.30909
3110249	chr7:3110249:T:C	9.95111e-09	-1.78168	-0.983847
3110265	chr7:3110265:C:G	5.25017e-08	-1.75991e-10	-1.10236
3110269	chr7:3110269:C:T	7.33958e-09	-1.74075	-1.32918
3110958	chr7:3110958:C:T	2.88974e-08	-0.436696	-1.26276
3111063	chr7:3111063:G:A	8.31813e-09	-1.74646	-1.19831
3111225	chr7:3111225:C:G	1.19592e-08	-1.76291	-0.818798
3111543	chr7:3111543:T:C	1.67041e-08	-0.940099	-1.30746
3111568	chr7:3111568:G:A	4.87614e-08	-1.17627	-3.49551e-10
3112279	chr7:3112279:A:G	1.46549e-07	-1.75991e-10	-0.0758521
3112301	chr7:3112301:A:G	8.1365e-08	-1.75991e-10	-0.664263
3112429	chr7:3112429:G:A	1.69014e-07	0.0667729	-3.49551e-10
3112482	chr7:3112482:C:T	1.63531e-08	-0.944656	-1.32414
3112546	chr7:3112546:G:C	1.29981e-08	-1.20162	-1.29678
3112746	chr7:3112746:C:G	1.63459e-08	-1.74597	-0.523264
3112752	chr7:3112752:C:T	4.49838e-08	-1.75991e-10	-1.25691
3112851	chr7:3112851:T:G	5.32383e-08	-1.08843	-3.49551e-10
3113116	chr7:3113116:T:C	1.38972e-07	-1.78775	1.65882
3113123	chr7:3113123:A:G	5.80406e-08	-1.00207	-3.49551e-10
3113328	chr7:3113328:C:T	2.48714e-08	-1.76283	-0.0866561
3113539	chr7:3113539:G:A	1.34485e-08	-1.74084	-0.723499
3113726	chr7:3113726:C:T	5.38388e-08	-1.07721	-3.49551e-10
3113930	chr7:3113930:A:G	2.55097e-08	-1.42757	-0.396578
3113987	chr7:3113987:T:C	4.35436e-08	-1.75991e-10	-1.28945
3114620	chr7:3114620:G:C	5.31681e-08	-1.08975	-3.49551e-10
3114781	chr7:3114781:T:C	6.79211e-08	-1.69033	0.845463
3115206	chr7:3115206:A:T	4.09271e-08	-1.75991e-10	-1.35142
3115341	chr7:3115341:T:A	4.18667e-08	-1.75991e-10	-1.32872
3115439	chr7:3115439:A:G	6.50528e-08	-1.75991e-10	-0.888011
3115453	chr7:3115453:T:C	1.19595e-07	-1.77178	1.49268
3115487	chr7:3115487:A:G	5.22421e-08	-1.10732	-3.49551e-10
3115667	chr7:3115667:A:G	8.85851e-08	-1.26061	0.681367
3115840	chr7:3115840:G:A	2.78783e-07	-1.75991e-10	0.567225
3115945	chr7:3115945:C:T	5.11643e-08	-1.67788	0.549711
3116034	chr7:3116034:C:G	7.15346e-08	-1.75991e-10	-0.793028
3116179	chr7:3116179:A:G	8.24851e-09	-1.78658	-1.16659
3116224	chr7:3116224:C:T	8.34142e-09	-1.78637	-1.1556
3116269	chr7:3116269:T:G	3.29899e-08	-1.56701	-3.49551e-10
3116383	chr7:3116383:C:T	1.44855e-08	-1.19688	-1.19319
3116397	chr7:3116397:T:C	7.2947e-09	-1.74986	-1.3262
3116529	chr7:3116529:A:G	9.59348e-08	0.796644	-1.29618
3116704	chr7:3116704:T:C	2.98538e-07	-1.75991e-10	0.635687
3116903	chr7:3116903:G:A	1.2694e-08	-1.32991	-1.19217
3116936	chr7:3116936:T:C	3.02961e-08	-1.65219	-3.49551e-10
3116978	chr7:3116978:G:A	4.99008e-08	-1.75991e-10	-1.15317
3117322	chr7:3117322:G:A	2.36208e-08	-1.65037	-0.25071
3117488	chr7:3117488:T:C	8.67156e-08	-1.75991e-10	-0.600575
3117542	chr7:3117542:G:C	2.96777e-08	-1.67281	-3.49551e-10
3117842	chr7:3117842:G:A	2.92375e-08	-1.77449	0.0867328
3117880	chr7:3117880:G:C	3.08245e-08	-1.20413	-0.43077
3117888	chr7:3117888:A:T	4.164e-08	-1.75991e-10	-1.33415
3118009	chr7:3118009:C:T	6.90798e-09	-1.77806	-1.35247
3118051	chr7:3118051:A:C	4.09329e-08	-1.75991e-10	-1.35127
3118341	chr7:3118341:G:A	4.16426e-08	-1.75991e-10	-1.33409
3118991	chr7:3118991:G:A	9.83253e-09	-1.54449	-1.23303
3119092	chr7:3119092:A:G	4.09413e-08	-1.75991e-10	-1.35107
3119507	chr7:3119507:G:T	2.08242e-07	-1.75991e-10	0.275493
3119576	chr7:3119576:A:G	1.31398e-07	-1.72795	1.54297
3119585	chr7:3119585:G:C	4.47249e-08	-1.75991e-10	-1.26268
3119858	chr7:3119858:T:C	8.17323e-09	-1.67767	-1.28467
3120291	chr7:3120291:C:T	2.69288e-08	-1.77001	-3.49551e-10
3120412	chr7:3120412:C:A	8.15851e-09	-1.61307	-1.35108
3120449	chr7:3120449:T:C	4.12411e-08	-1.75991e-10	-1.34377
3120612	chr7:3120612:A:G	4.09051e-08	-1.75991e-10	-1.35195
3120640	chr7:3120640:C:T	4.10594e-08	-1.75991e-10	-1.34819
3120684	chr7:3120684:A:G	1.2629e-08	-1.78809	-0.739126
3120717	chr7:3120717:C:T	4.86652e-08	-1.78417	0.605922
3120886	chr7:3120886:C:T	7.62519e-08	-1.78182	1.05265
3121026	chr7:3121026:T:C	8.52325e-09	-1.56793	-1.35248
3121105	chr7:3121105:T:G	2.91151e-08	-1.69195	-3.49551e-10
3121581	chr7:3121581:C:T	4.8831e-08	-1.76018	0.585335
3121616	chr7:3121616:C:T	4.1019e-08	-1.75991e-10	-1.34917
3121989	chr7:3121989:G:A	9.83041e-08	-1.75991e-10	-0.475143
3122001	chr7:3122001:C:T	4.10359e-08	-1.75991e-10	-1.34876
3122030	chr7:3122030:G:A	7.39937e-08	-1.75991e-10	-0.759229
3122231	chr7:3122231:T:C	4.09529e-08	-1.75991e-10	-1.35079
3122385	chr7:3122385:T:C	6.57074e-08	-0.877998	-3.49551e-10
3122434	chr7:3122434:G:C	4.1414e-08	-1.75991e-10	-1.33959
3122667	chr7:3122667:C:A	2.70703e-08	-1.76477	-3.49551e-10
3122689	chr7:3122689:G:A	1.46015e-07	-1.75991e-10	-0.0794978
3122764	chr7:3122764:G:C	4.09751e-08	-1.75991e-10	-1.35024
3122918	chr7:3122918:A:G	4.11172e-08	-1.75991e-10	-1.34678
3123196	chr7:3123196:G:T	4.23879e-08	-1.75991e-10	-1.31635
3123264	chr7:3123264:G:A	2.44016e-08	-0.885931	-0.982632
3123455	chr7:3123455:C:T	5.69328e-08	-1.02134	-3.49551e-10
3123755	chr7:3123755:A:G	5.29797e-08	-1.75991e-10	-1.0933
3124061	chr7:3124061:C:T	9.54475e-08	-1.75991e-10	-0.504633
3124217	chr7:3124217:A:G	6.30434e-08	-0.919386	-3.49551e-10
3124283	chr7:3124283:C:T	4.24175e-08	-1.75991e-10	-1.31565
3124378	chr7:3124378:G:C	1.4618e-07	-1.75991e-10	-0.0783719
3124407	chr7:3124407:C:T	2.51243e-08	-1.20138	-0.637996
3124451	chr7:3124451:C:G	2.46497e-08	-1.25344	-0.605008
3124572	chr7:3124572:T:G	7.36163e-08	-1.68999	0.925643
3124796	chr7:3124796:A:G	4.15914e-08	-1.75991e-10	-1.33532
3125286	chr7:3125286:A:G	2.818e-08	-1.69266	-0.0319379
3125291	chr7:3125291:C:A	4.2393e-08	-1.75991e-10	-1.31623
3125300	chr7:3125300:T:C	4.28597e-08	-1.75991e-10	-1.30528
3125312	chr7:3125312:TC:T	1.89526e-07	-1.75991e-10	0.181315
3125580	chr7:3125580:C:T	1.11779e-08	-1.30779	-1.34149
3125581	chr7:3125581:G:A	4.62349e-08	-1.75991e-10	-1.22947
3125656	chr7:3125656:A:G	4.18543e-08	-1.75991e-10	-1.32901
3125783	chr7:3125783:T:C	4.22343e-08	-1.75991e-10	-1.31998
3125806	chr7:3125806:A:C	4.09476e-08	-1.75991e-10	-1.35092
3125914	chr7:3125914:C:G	4.1783e-08	-1.75991e-10	-1.33072
3126217	chr7:3126217:G:A	4.22062e-08	-1.75991e-10	-1.32064
3126255	chr7:3126255:C:T	2.47464e-08	-1.03964	-0.814892
3126258	chr7:3126258:T:C	9.30549e-08	-1.62679	1.09677
3126259	chr7:3126259:G:A	9.76319e-08	-1.61143	1.12942
3126304	chr7:3126304:A:G	1.69171e-08	-1.27611	-0.958775
3126522	chr7:3126522:A:T	4.16125e-08	-1.75991e-10	-1.33481
3126534	chr7:3126534:A:G	4.29203e-08	-1.75991e-10	-1.30386
3126622	chr7:3126622:A:T	5.14649e-08	-1.75991e-10	-1.12231
3126972	chr7:3126972:A:G	1.27459e-08	-1.18188	-1.33612
3127228	chr7:3127228:T:C	2.12624e-08	-1.24919	-0.757075
3127693	chr7:3127693:A:T	7.4623e-09	-1.76219	-1.29116
3127700	chr7:3127700:G:A	4.40609e-08	-1.75991e-10	-1.27764
3127711	chr7:3127711:T:C	4.92768e-08	-1.75991e-10	-1.16576
3127942	chr7:3127942:G:A	1.02175e-07	-1.75991e-10	-0.436521
3128099	chr7:3128099:G:A	2.65721e-08	-1.78335	-3.49551e-10
3128122	chr7:3128122:T:C	4.64891e-08	-1.76814	0.544152
3128304	chr7:3128304:T:C	1.81138e-08	-1.41129	-0.755245
3128468	chr7:3128468:G:C	4.50651e-08	-1.75991e-10	-1.2551
3128635	chr7:3128635:TA:T	1.68756e-07	-1.75991e-10	0.0652457
3128719	chr7:3128719:G:A	4.50571e-08	-1.75991e-10	-1.25528
3128895	chr7:3128895:G:A	7.34551e-09	-1.78009	-1.28903
3128923	chr7:3128923:A:C	4.37742e-08	-1.75991e-10	-1.28416
3129200	chr7:3129200:G:A	4.98026e-08	-1.75991e-10	-1.15514
3129442	chr7:3129442:C:A	4.1438e-08	-1.75991e-10	-1.33901
3129499	chr7:3129499:C:T	2.59215e-08	-1.16096	-0.647176
3129542	chr7:3129542:C:T	4.24222e-08	-1.75991e-10	-1.31554
3129860	chr7:3129860:T:C	1.31779e-08	-1.49325	-0.991413
3129985	chr7:3129985:T:C	1.60751e-07	-1.75991e-10	0.0166458
3130246	chr7:3130246:T:C	4.10599e-08	-1.75991e-10	-1.34818
3130859	chr7:3130859:C:G	8.01136e-09	-1.69494	-1.28741
3130900	chr7:3130900:T:C	4.16171e-08	-1.75991e-10	-1.3347
3131045	chr7:3131045:C:A	2.09084e-07	-1.75991e-10	0.279525
3131069	chr7:3131069:TC:T	1.42304e-07	-1.75991e-10	-0.105246
3131095	chr7:3131095:T:A	2.11327e-07	-1.75991e-10	0.290199
3131342	chr7:3131342:G:C	4.10524e-08	-1.75991e-10	-1.34836
3131386	chr7:3131386:T:C	1.68096e-07	0.0671544	-0.00582665
3131419	chr7:3131419:A:C	4.09725e-08	-1.75991e-10	-1.35031
3131516	chr7:3131516:C:T	9.92899e-09	-1.45885	-1.3089
3131523	chr7:3131523:T:G	4.08914e-08	-1.75991e-10	-1.35229
3131730	chr7:3131730:A:G	2.72826e-08	-1.75696	-3.49551e-10
3131796	chr7:3131796:T:C	1.73834e-07	-1.23555	1.33044
3131934	chr7:3131934:T:C	1.04547e-08	-1.39116	-1.325
3131935	chr7:3131935:G:A	5.33797e-08	-1.75991e-10	-1.08578
3132030	chr7:3132030:T:C	1.5199e-08	-1.55753	-0.78445
3132040	chr7:3132040:A:G	9.64573e-09	-1.76457	-1.03213
3132128	chr7:3132128:A:C	5.85518e-08	-1.75991e-10	-0.993297
3132241	chr7:3132241:T:C	5.82317e-08	-1.75991e-10	-0.998779
3133015	chr7:3133015:T:C	1.13428e-08	-1.39425	-1.24038
3133081	chr7:3133081:G:T	1.08544e-08	-1.43671	-1.24192
3133237	chr7:3133237:C:T	4.34785e-08	-1.75991e-10	-1.29094
3133314	chr7:3133314:T:G	4.3937e-08	-1.75991e-10	-1.28045
3133351	chr7:3133351:A:G	1.20119e-08	-1.34636	-1.23095
3133619	chr7:3133619:T:C	4.54858e-08	-1.75991e-10	-1.24581
3133899	chr7:3133899:A:C	4.3066e-08	-1.75991e-10	-1.30048
3134178	chr7:3134178:T:G	1.44534e-07	-1.75991e-10	-0.089696
3134212	chr7:3134212:A:G	1.17381e-08	-1.33006	-1.2703
3134279	chr7:3134279:T:G	9.56032e-07	-1.75991e-10	1.79958
3134426	chr7:3134426:A:G	1.14633e-08	-1.3746	-1.24946
3134492	chr7:3134492:G:A	4.19429e-08	-1.75991e-10	-1.3269
3134575	chr7:3134575:T:C	1.00831e-08	-1.67094	-1.08141
3134614	chr7:3134614:G:A	7.74212e-07	-1.75991e-10	1.58864
3134879	chr7:3134879:A:G	4.11533e-08	-1.75991e-10	-1.34591
3134939	chr7:3134939:T:C	4.10002e-08	-1.75991e-10	-1.34963
3134979	chr7:3134979:T:C	1.33485e-08	-1.19271	-1.27909
3135097	chr7:3135097:A:G	1.96445e-08	-1.74406	-0.341354
3135209	chr7:3135209:A:G	3.99166e-08	-1.37642	-3.49551e-10
3135287	chr7:3135287:T:G	1.25268e-08	-1.27618	-1.25915
3135596	chr7:3135596:T:C	1.61058e-07	-1.75991e-10	0.0185561
3135604	chr7:3135604:A:G	4.35103e-08	-1.75991e-10	-1.29021
3135652	chr7:3135652:G:A	4.09011e-08	-1.75991e-10	-1.35205
3135832	chr7:3135832:TA:T	1.41367e-08	-1.15718	-1.25726
3135910	chr7:3135910:C:A	8.832e-07	-1.75991e-10	1.72034
3136069	chr7:3136069:T:A	5.18341e-08	-1.75991e-10	-1.11516
3136184	chr7:3136184:C:A	6.60454e-08	-1.75991e-10	-0.872867
3136411	chr7:3136411:C:T	7.32033e-08	-1.75991e-10	-0.769969
3136481	chr7:3136481:G:A	1.40382e-08	-1.18184	-1.23959
3136607	chr7:3136607:T:G	1.08071e-08	-1.3319	-1.35111
3136886	chr7:3136886:C:T	6.54292e-08	-1.75991e-10	-0.882241
3136923	chr7:3136923:A:C	6.45664e-08	-1.75991e-10	-0.895514
3137039	chr7:3137039:T:C	6.83725e-07	-1.75991e-10	1.46435
3137088	chr7:3137088:G:A	8.21414e-08	-1.75991e-10	-0.654768
3137383	chr7:3137383:C:T	3.16227e-08	-1.3508	-0.258533
3137708	chr7:3137708:G:C	2.82939e-08	-1.72056	-3.49551e-10
3137873	chr7:3137873:C:T	5.04683e-07	-1.75991e-10	1.16072
3137879	chr7:3137879:G:C	6.98299e-08	-1.75991e-10	-0.817147
3137920	chr7:3137920:C:T	6.82552e-08	-1.75991e-10	-0.839956
3137970	chr7:3137970:C:T	9.47708e-08	-1.64617	1.13443
3137980	chr7:3137980:A:G	7.24372e-08	-1.75991e-10	-0.780489
3138002	chr7:3138002:G:A	6.77191e-07	-1.75991e-10	1.45474
3138024	chr7:3138024:G:T	6.81341e-08	-1.75991e-10	-0.841731
3138097	chr7:3138097:T:C	4.72181e-08	-1.75991e-10	-1.20843
3138186	chr7:3138186:T:C	2.01358e-07	0.76513	-0.523254
3138483	chr7:3138483:G:C	1.71465e-06	2.19211	0.191643
3138645	chr7:3138645:C:A	1.06418e-07	-1.66632	1.27048
3138657	chr7:3138657:C:A	7.22148e-08	-1.75991e-10	-0.783564
3138892	chr7:3138892:T:C	4.27649e-08	-1.75991e-10	-1.30749
3138915	chr7:3138915:G:A	2.79727e-08	-1.73198	-3.49551e-10
3138927	chr7:3138927:A:G	7.42172e-09	-1.70647	-1.35233
3139111	chr7:3139111:A:G	7.0255e-08	-1.75991e-10	-0.811078
3139208	chr7:3139208:T:G	7.58587e-08	-1.75991e-10	-0.734336
3139251	chr7:3139251:C:T	3.73505e-08	-1.44286	-3.49551e-10
3139701	chr7:3139701:C:T	9.02072e-08	-0.469428	-0.091672
3140334	chr7:3140334:T:G	9.51797e-06	-0.0631551	4.16088
3140357	chr7:3140357:T:C	1.37721e-06	-0.470438	2.63504
3140523	chr7:3140523:C:A	4.96504e-08	-1.75991e-10	-1.1582
3140622	chr7:3140622:A:T	3.77197e-07	-0.762418	1.63197
3140625	chr7:3140625:A:T	5.78232e-08	-1.00582	-3.49551e-10
3140648	chr7:3140648:C:T	4.85381e-08	-1.75991e-10	-1.18086
3140796	chr7:3140796:A:G	7.5985e-07	-1.75991e-10	1.56991
3141106	chr7:3141106:C:A	5.29255e-08	-1.75991e-10	-1.09432
3141544	chr7:3141544:A:C	6.80132e-08	-1.75991e-10	-0.843508
3141552	chr7:3141552:C:T	4.59226e-08	-1.75991e-10	-1.23625
3141690	chr7:3141690:C:G	6.78864e-08	-1.75991e-10	-0.845374
3141803	chr7:3141803:C:T	7.15349e-08	-1.75991e-10	-0.793024
3141824	chr7:3141824:C:G	7.28972e-08	-1.75991e-10	-0.774159
3141830	chr7:3141830:G:A	7.15349e-08	-1.75991e-10	-0.793024
3141892	chr7:3141892:A:G	6.94199e-09	-1.78257	-1.34305
3141919	chr7:3141919:C:T	6.52045e-08	-1.75991e-10	-0.885681
3141996	chr7:3141996:A:T	5.0813e-08	-1.75991e-10	-1.13506
3142151	chr7:3142151:G:A	1.8531e-08	-1.4372	-0.70657
3142277	chr7:3142277:C:T	4.61184e-07	-0.736305	1.80689
3142282	chr7:3142282:G:C	7.24888e-08	-1.75991e-10	-0.779778
3142363	chr7:3142363:C:T	8.18886e-08	-0.501819	-0.156031
3142442	chr7:3142442:C:T	8.10592e-08	-1.75991e-10	-0.66803
3142467	chr7:3142467:C:T	4.72263e-08	-0.170669	-1.03759
3142558	chr7:3142558:G:GGA	7.65007e-08	-1.75991e-10	-0.725909
3142729	chr7:3142729:A:G	8.00731e-08	-1.75991e-10	-0.680269
3142770	chr7:3142770:G:C	5.93247e-07	-1.75991e-10	1.3224
3142795	chr7:3142795:C:T	3.08035e-07	0.667006	-3.49551e-10
3142829	chr7:3142829:T:C	4.19705e-08	-1.75991e-10	-1.32624
3143091	chr7:3143091:ATTTAT:A	2.45439e-07	-1.75991e-10	0.43984
3143235	chr7:3143235:G:A	9.76912e-08	-0.335573	-0.145825
3143290	chr7:3143290:A:G	4.00511e-07	-0.679002	1.60853
3143502	chr7:3143502:C:G	4.10196e-08	-1.75991e-10	-1.34916
3143801	chr7:3143801:G:A	9.47641e-08	-1.20145	0.689631
3144023	chr7:3144023:T:G	1.08703e-08	-1.7812	-0.89597
3144101	chr7:3144101:G:A	3.18212e-07	-1.75991e-10	0.699509
3144247	chr7:3144247:T:C	4.99902e-08	-1.15138	-3.49551e-10
3144777	chr7:3144777:C:G	7.51374e-06	0.500006	3.36127
3145470	chr7:3145470:C:G	4.44964e-08	-1.75991e-10	-1.2678
3145768	chr7:3145768:T:A	4.10938e-08	-1.75991e-10	-1.34735
3145779	chr7:3145779:TG:T	1.02132e-08	-1.59997	-1.13956
3146226	chr7:3146226:G:C	4.27429e-08	-1.75991e-10	-1.30801
3146258	chr7:3146258:A:G	1.12921e-07	-1.75991e-10	-0.336522
3146517	chr7:3146517:G:A	6.01769e-07	2.63747	-1.3008
3146734	chr7:3146734:TC:T	4.17544e-08	-1.75991e-10	-1.33141
3146859	chr7:3146859:A:G	1.05567e-07	-1.75991e-10	-0.403862
3146879	chr7:3146879:C:T	7.95902e-09	-1.7073	-1.2816
3146963	chr7:3146963:G:A	2.78288e-08	-1.73714	-3.49551e-10
3147184	chr7:3147184:G:A	1.42069e-07	-0.106898	-3.49551e-10
3147605	chr7:3147605:A:G	6.08093e-08	-1.75991e-10	-0.955467
3147696	chr7:3147696:G:A	4.08841e-08	-1.75991e-10	-1.35247
3147746	chr7:3147746:T:C	1.79906e-08	-1.77724	-0.396117
3147778	chr7:3147778:C:T	7.41389e-08	-1.75991e-10	-0.757269
3148167	chr7:3148167:C:G	1.11022e-07	-1.75991e-10	-0.35348
3148218	chr7:3148218:T:C	4.49255e-08	-1.75991e-10	-1.2582
3148307	chr7:3148307:G:A	8.69447e-09	-1.74126	-1.15926
3148522	chr7:3148522:C:T	9.05586e-09	-1.60785	-1.25195
3148577	chr7:3148577:T:TG	4.3214e-07	2.35806	-1.35252
3148662	chr7:3148662:G:A	1.44453e-08	-1.65326	-0.739578
3148677	chr7:3148677:C:T	9.51335e-09	-1.56174	-1.24877
3148783	chr7:3148783:ATCC:A	1.17746e-08	-1.47495	-1.12232
3148828	chr7:3148828:A:G	3.60492e-07	2.17635	-1.35209
3148915	chr7:3148915:T:C	9.20743e-09	-1.58518	-1.25802
3148926	chr7:3148926:A:G	2.86281e-08	-1.70882	-3.49551e-10
3149078	chr7:3149078:A:C	9.4263e-09	-1.56142	-1.25828
3149362	chr7:3149362:G:A	4.68293e-07	2.43354	-1.34765
3149386	chr7:3149386:T:A	1.04996e-07	-1.75991e-10	-0.409284
3149398	chr7:3149398:G:A	3.02211e-07	-1.75991e-10	0.647916
3149505	chr7:3149505:T:C	4.14696e-08	-1.75991e-10	-1.33825
3149595	chr7:3149595:C:T	8.6978e-09	-1.63327	-1.26687
3149707	chr7:3149707:G:A	9.43231e-09	-1.60356	-1.21551
3149845	chr7:3149845:C:T	1.8783e-08	-0.81004	-1.32022
3149996	chr7:3149996:A:G	1.51028e-08	-1.65194	-0.696393
3150475	chr7:3150475:T:A	3.92232e-07	2.24123	-1.33259
3150502	chr7:3150502:A:G	4.95352e-08	-1.75991e-10	-1.16053
3150503	chr7:3150503:A:G	9.61941e-09	-1.76683	-1.03259
3150643	chr7:3150643:C:G	1.51704e-08	-1.68603	-0.657834
3150704	chr7:3150704:C:G	4.81912e-08	-1.75991e-10	-1.18803
3151150	chr7:3151150:A:ACCAT	4.83642e-08	-1.75991e-10	-1.18445
3151365	chr7:3151365:C:T	4.16903e-08	-1.75991e-10	-1.33294
3151374	chr7:3151374:T:G	1.7255e-06	-1.75991e-10	2.39006
3151390	chr7:3151390:T:C	7.13689e-07	2.85026	-1.34302
3151570	chr7:3151570:C:T	2.93702e-08	-1.68323	-3.49551e-10
3151578	chr7:3151578:A:G	2.30148e-08	-1.28852	-0.638551
3151704	chr7:3151704:C:G	2.7635e-08	-1.74412	-3.49551e-10
3151904	chr7:3151904:T:A	1.97364e-07	-1.75991e-10	0.221838
3152021	chr7:3152021:G:A	1.1309e-07	-1.50345	1.16842
3152232	chr7:3152232:G:T	1.14844e-08	-1.47619	-1.14603
3152727	chr7:3152727:GGAAGGAAA:G	5.50614e-08	-1.05476	-3.49551e-10
3153114	chr7:3153114:G:C	8.0062e-09	-1.78635	-1.19664
3153516	chr7:3153516:G:C	4.73568e-07	2.34603	-1.24895
3153719	chr7:3153719:C:T	2.81528e-08	-1.72556	-3.49551e-10
3154003	chr7:3154003:A:C	6.06924e-08	-1.75991e-10	-0.957391
3154038	chr7:3154038:A:G	2.72219e-08	-1.50538	-0.25381
3154150	chr7:3154150:G:A	6.18267e-08	-1.56651	0.62764
3154288	chr7:3154288:T:C	2.54864e-08	-0.569282	-1.25578
3154523	chr7:3154523:A:G	6.68399e-08	-1.56865	0.707745
3154791	chr7:3154791:C:T	4.65451e-07	-1.75991e-10	1.0798
3155129	chr7:3155129:C:T	1.17359e-08	-1.44653	-1.15403
3155185	chr7:3155185:A:C	3.1586e-08	-1.61049	-3.49551e-10
3155265	chr7:3155265:G:C	4.09435e-08	-1.75991e-10	-1.35102
3155287	chr7:3155287:G:A	1.14262e-08	-1.78635	-0.840954
3155339	chr7:3155339:T:A	4.28387e-08	-1.75991e-10	-1.30577
3155537	chr7:3155537:A:T	1.47904e-07	0.807096	-0.873745
3155715	chr7:3155715:A:G	4.31457e-07	1.00396	-3.49551e-10
3155928	chr7:3155928:C:T	1.21268e-07	-1.75991e-10	-0.265209
3155995	chr7:3155995:A:T	1.15577e-08	-1.69449	-0.921366
3156094	chr7:3156094:G:A	1.16592e-08	-1.4237	-1.18342
3156157	chr7:3156157:A:T	4.87558e-08	-1.75991e-10	-1.17639
3156484	chr7:3156484:C:G	7.51604e-08	-1.30273	0.559146
3156700	chr7:3156700:T:C	1.71611e-08	-1.53247	-0.6881
3156802	chr7:3156802:G:A	1.01668e-08	-1.77861	-0.965466
3157221	chr7:3157221:T:C	2.96309e-08	-1.67439	-3.49551e-10
3157485	chr7:3157485:G:A	1.98314e-08	-1.47566	-0.600285
3158066	chr7:3158066:G:T	4.24038e-08	-1.75991e-10	-1.31597
3158234	chr7:3158234:T:C	4.16619e-08	-1.69877	0.36515
3158487	chr7:3158487:G:A	7.3089e-08	-1.75991e-10	-0.771531
3158560	chr7:3158560:C:T	7.07536e-08	-1.75991e-10	-0.804006
3158806	chr7:3158806:G:T	4.65492e-08	-1.08344	-0.139259
3159243	chr7:3159243:T:C	4.09221e-08	-1.75991e-10	-1.35154
3159364	chr7:3159364:C:A	4.78479e-08	-1.75991e-10	-1.19518
3159400	chr7:3159400:G:C	2.41543e-08	-0.886114	-0.992634
3159471	chr7:3159471:T:A	2.80741e-08	-1.72836	-3.49551e-10
3159618	chr7:3159618:G:A	4.09449e-08	-1.75991e-10	-1.35098
3159707	chr7:3159707:G:C	4.78488e-08	-1.75991e-10	-1.19516
3159714	chr7:3159714:G:A	4.08837e-08	-1.75991e-10	-1.35248
3159766	chr7:3159766:C:G	6.13321e-08	-1.75991e-10	-0.946906
3159886	chr7:3159886:T:C	4.57678e-08	-1.75991e-10	-1.23963
3159905	chr7:3159905:T:A	4.43047e-08	-1.27212	-3.49551e-10
3159907	chr7:3159907:T:C	1.60748e-08	-1.5646	-0.72135
3159910	chr7:3159910:G:A	4.80009e-08	-1.19199	-3.49551e-10
3159958	chr7:3159958:TTTA:T	3.19217e-08	-0.906427	-0.693497
3160054	chr7:3160054:G:A	3.14296e-08	-0.934927	-0.680533
3160093	chr7:3160093:C:A	3.27237e-08	-0.873222	-0.701888
3160154	chr7:3160154:A:G	1.94576e-08	-0.745608	-1.34937
3160190	chr7:3160190:C:G	3.36529e-08	-0.843923	-0.703188
3160411	chr7:3160411:T:C	1.06244e-08	-1.68304	-1.01702
3160704	chr7:3160704:A:G	9.02114e-08	0.245106	-0.80616
3160746	chr7:3160746:G:C	4.89457e-08	-1.75991e-10	-1.1725
3160758	chr7:3160758:C:T	2.99672e-08	-1.66311	-3.49551e-10
3161116	chr7:3161116:T:C	7.11736e-09	-1.77684	-1.32383
3161242	chr7:3161242:A:T	7.39383e-09	-1.77185	-1.29072
3161279	chr7:3161279:T:C	2.85147e-08	-1.71279	-3.49551e-10
3161322	chr7:3161322:C:A	4.26351e-08	-1.75991e-10	-1.31053
3161351	chr7:3161351:T:A	1.01838e-08	-1.594	-1.14841
3161434	chr7:3161434:A:T	8.19017e-08	0.16459	-0.82228
3161547	chr7:3161547:T:C	6.50619e-08	0.104063	-0.991933
3161867	chr7:3161867:G:T	9.70226e-08	0.369845	-0.858111
3161913	chr7:3161913:C:T	2.73027e-08	-0.485508	-1.27072
3161972	chr7:3161972:T:C	8.22669e-09	-1.67797	-1.27786
3162099	chr7:3162099:A:T	9.09851e-08	0.161866	-0.714379
3162409	chr7:3162409:A:G	7.91582e-08	0.158093	-0.849854
3162524	chr7:3162524:T:C	2.60503e-08	-0.491732	-1.31145
3162609	chr7:3162609:C:T	5.08656e-08	-1.75991e-10	-1.13402
3162623	chr7:3162623:T:A	5.94015e-08	-1.75991e-10	-0.978889
3162729	chr7:3162729:G:A	7.92787e-08	0.199275	-0.889514
3162785	chr7:3162785:T:C	4.62921e-08	-1.75991e-10	-1.22824
3162931	chr7:3162931:T:C	7.53714e-08	0.139084	-0.879866
3162942	chr7:3162942:G:A	7.89258e-08	0.191617	-0.886318
3163189	chr7:3163189:G:C	3.0225e-08	-0.367414	-1.28712
3163397	chr7:3163397:T:C	2.64009e-08	-0.488732	-1.30108
3163620	chr7:3163620:G:A	2.61848e-08	-0.5267	-1.27133
3163821	chr7:3163821:G:T	2.27874e-08	-0.632467	-1.30453
3163999	chr7:3163999:T:C	1.74745e-07	0.884322	-0.784202
3164023	chr7:3164023:C:T	4.10023e-08	-1.75991e-10	-1.34958
3164107	chr7:3164107:A:G	6.51554e-08	-1.75991e-10	-0.886433
3164150	chr7:3164150:A:G	9.50883e-08	0.728497	-1.2369
3164500	chr7:3164500:C:T	2.15612e-08	-1.14953	-0.842782
3164876	chr7:3164876:C:T	4.19712e-08	-1.75991e-10	-1.32623
3164888	chr7:3164888:G:A	9.2402e-08	0.692759	-1.22982
3165080	chr7:3165080:C:A	6.84777e-09	-1.78729	-1.352
3165122	chr7:3165122:G:C	4.87661e-08	-1.75991e-10	-1.17617
3165269	chr7:3165269:G:A	9.06464e-08	0.705707	-1.26195
3165343	chr7:3165343:G:A	9.01873e-08	0.668366	-1.22969
3165550	chr7:3165550:G:A	9.5447e-08	0.735919	-1.24056
3165705	chr7:3165705:GACCTTGAACT:G	5.25333e-08	-1.75991e-10	-1.10176
3165741	chr7:3165741:C:G	1.07027e-07	0.865225	-1.25536
3165854	chr7:3165854:G:A	5.76181e-08	-1.75991e-10	-1.00937
3165907	chr7:3165907:C:T	4.33996e-08	-1.75991e-10	-1.29276
3165948	chr7:3165948:C:T	1.27401e-07	0.921301	-1.13717
3166072	chr7:3166072:T:G	9.36396e-09	-1.68778	-1.13856
3166130	chr7:3166130:A:C	7.14909e-08	0.554618	-1.34826
3166521	chr7:3166521:G:A	3.8219e-08	-1.21987	-0.200004
3166797	chr7:3166797:C:T	2.56613e-08	-1.19532	-0.622906
3166821	chr7:3166821:G:C	7.13953e-09	-1.7823	-1.31526
3166942	chr7:3166942:G:C	9.41076e-09	-1.69951	-1.12184
3166968	chr7:3166968:C:A	1.68799e-07	1.21289	-1.14739
3166980	chr7:3166980:A:G	1.73192e-08	-1.34579	-0.8656
3167293	chr7:3167293:T:C	9.42013e-08	-1.75991e-10	-0.517775
3167340	chr7:3167340:C:T	9.47449e-09	-1.76086	-1.05374
3167537	chr7:3167537:G:A	7.09962e-08	-1.75991e-10	-0.800583
3168438	chr7:3168438:A:G	1.20896e-08	-1.64899	-0.92187
3168672	chr7:3168672:C:T	3.00481e-08	-1.66041	-3.49551e-10
3168683	chr7:3168683:A:G	1.59179e-08	-1.06985	-1.22592
3168777	chr7:3168777:T:A	2.26317e-08	-0.593792	-1.35007
3169027	chr7:3169027:C:T	5.98402e-08	-1.75991e-10	-0.971532
3169266	chr7:3169266:C:T	1.61416e-08	-1.15086	-1.13095
3169529	chr7:3169529:C:T	2.08273e-08	-0.676333	-1.35061
3170245	chr7:3170245:T:C	1.93983e-08	-1.03015	-1.06787
3170346	chr7:3170346:A:T	4.32272e-08	-1.75991e-10	-1.29674
3170606	chr7:3170606:T:C	1.10598e-07	0.585447	-0.94275
3170609	chr7:3170609:T:C	1.1796e-07	-0.292867	-3.49551e-10
3170671	chr7:3170671:G:A	3.75948e-08	-1.43634	-3.49551e-10
3171188	chr7:3171188:G:C	4.64279e-08	-1.75991e-10	-1.22531
3171224	chr7:3171224:A:G	6.50479e-08	-1.75991e-10	-0.888086
3171359	chr7:3171359:G:A	4.70553e-08	-1.75991e-10	-1.21189
3171383	chr7:3171383:T:A	7.44353e-09	-1.70375	-1.35211
3171686	chr7:3171686:C:A	9.20892e-08	-1.75991e-10	-0.540452
3171974	chr7:3171974:C:T	2.79775e-07	1.49939	-0.928613
3172073	chr7:3172073:C:T	2.35102e-07	1.66284	-1.26603
3172088	chr7:3172088:G:A	3.00205e-07	1.49522	-0.853962
3172130	chr7:3172130:G:A	9.06462e-08	-1.75991e-10	-0.556245
3172142	chr7:3172142:G:A	7.49507e-09	-1.73117	-1.3178
3172216	chr7:3172216:T:G	1.56595e-08	-1.78812	-0.524012
3172446	chr7:3172446:G:A	8.00354e-09	-1.72981	-1.25351
3172635	chr7:3172635:A:G	8.14784e-09	-1.74555	-1.21991
3172664	chr7:3172664:C:A	1.56552e-08	-1.27492	-1.03749
3172736	chr7:3172736:C:T	5.34477e-08	-1.75991e-10	-1.08451
3172836	chr7:3172836:A:G	3.35219e-08	-1.55101	-3.49551e-10
3172916	chr7:3172916:T:C	7.48781e-09	-1.70546	-1.34448
3172991	chr7:3172991:C:G	4.39347e-08	-1.75991e-10	-1.28051
3173759	chr7:3173759:G:A	9.53043e-08	-1.75991e-10	-0.506134
3173984	chr7:3173984:T:C	4.48392e-08	-1.75991e-10	-1.26013
3174141	chr7:3174141:C:A	1.00012e-07	-1.75991e-10	-0.457915
3174178	chr7:3174178:T:C	4.26402e-08	-1.75991e-10	-1.31041
3174218	chr7:3174218:G:A	2.53487e-07	1.80624	-1.33413
3174280	chr7:3174280:C:T	9.36581e-08	-1.75991e-10	-0.523558
3174888	chr7:3174888:T:C	2.41422e-08	-0.656672	-1.22258
3175014	chr7:3175014:G:C	7.66654e-08	-1.75991e-10	-0.723759
3175564	chr7:3175564:C:A	7.07445e-08	0.117418	-0.921552
3175659	chr7:3175659:C:T	4.92509e-08	-1.75991e-10	-1.16628
3176050	chr7:3176050:G:A	7.96494e-08	-1.75991e-10	-0.685575
3176172	chr7:3176172:G:A	2.22699e-08	-0.607536	-1.35244
3176244	chr7:3176244:AAAAAGCAAAAAC:A	2.7626e-08	-0.452893	-1.29156
3176898	chr7:3176898:G:A	3.56866e-08	-0.141929	-1.3465
3177217	chr7:3177217:A:G	1.09658e-08	-1.54049	-1.12795
3177281	chr7:3177281:G:T	8.28739e-08	-1.75991e-10	-0.645889
3177410	chr7:3177410:G:C	3.4421e-08	-1.52454	-3.49551e-10
3177728	chr7:3177728:T:C	8.39479e-09	-1.61503	-1.32057
3177843	chr7:3177843:T:A	5.18713e-08	0.01192	-1.12636
3177991	chr7:3177991:G:A	8.52828e-08	0.429144	-1.04638
3178279	chr7:3178279:G:A	8.08043e-08	-1.75991e-10	-0.671179
3178581	chr7:3178581:G:A	6.31455e-08	0.213436	-1.1312
3178643	chr7:3178643:C:T	4.15244e-08	-1.75991e-10	-1.33693
3178818	chr7:3178818:T:G	5.38713e-08	0.0672364	-1.14385
3178858	chr7:3178858:C:T	5.46088e-08	-1.50292	0.439902
3178986	chr7:3178986:T:C	5.72275e-08	-1.01618	-3.49551e-10
3179040	chr7:3179040:T:C	3.14218e-08	-1.61571	-3.49551e-10
3179267	chr7:3179267:T:C	1.0331e-08	-1.46811	-1.25995
3179396	chr7:3179396:C:T	7.47611e-08	-1.75991e-10	-0.748912
3180111	chr7:3180111:C:A	6.96297e-08	-1.75991e-10	-0.820017
3180137	chr7:3180137:A:G	6.86402e-08	-0.656334	-0.177996
3180626	chr7:3180626:T:C	1.17345e-07	0.860418	-1.15851
3180640	chr7:3180640:T:C	4.09696e-08	-1.75991e-10	-1.35038
3180654	chr7:3180654:G:C	6.86104e-08	0.253213	-1.08798
3180783	chr7:3180783:G:A	1.29617e-08	-1.2446	-1.2566
3181074	chr7:3181074:CAG:C	9.16518e-09	-1.62595	-1.22185
3181199	chr7:3181199:C:T	6.57362e-08	-0.16178	-0.715779
3181277	chr7:3181277:T:C	5.74541e-08	0.0419755	-1.0542
3181321	chr7:3181321:G:A	4.98291e-08	-1.75991e-10	-1.15461
3181357	chr7:3181357:A:G	5.4421e-08	-0.0236601	-1.0428
3181533	chr7:3181533:C:T	9.717e-08	-1.75991e-10	-0.486747
3181720	chr7:3181720:G:A	5.05357e-08	-1.75991e-10	-1.14053
3182204	chr7:3182204:G:C	4.16881e-08	-1.75991e-10	-1.33299
3182351	chr7:3182351:A:G	1.7306e-07	-1.75991e-10	0.090431
3182367	chr7:3182367:C:G	4.09193e-08	-1.75991e-10	-1.35161
3182368	chr7:3182368:T:G	1.81068e-07	-1.75991e-10	0.135663
3182380	chr7:3182380:G:A	4.14491e-08	-1.75991e-10	-1.33874
3182409	chr7:3182409:T:C	1.03149e-07	-1.75991e-10	-0.427037
3182464	chr7:3182464:G:T	7.04619e-08	-1.75991e-10	-0.808137
3182467	chr7:3182467:C:G	1.20691e-06	-1.75991e-10	2.03261
3182888	chr7:3182888:T:C	8.91162e-09	-1.60625	-1.2696
3183170	chr7:3183170:G:A	4.64106e-08	-1.75991e-10	-1.22568
3183328	chr7:3183328:G:A	2.70447e-08	-0.414871	-1.35085
3183350	chr7:3183350:G:C	4.64106e-08	-1.75991e-10	-1.22568
3183725	chr7:3183725:A:G	1.35192e-07	-1.75991e-10	-0.156515
3183844	chr7:3183844:T:A	4.35877e-08	-1.60081	0.312375
3183942	chr7:3183942:G:C	5.09298e-08	-1.75991e-10	-1.13276
3184214	chr7:3184214:T:C	1.77189e-08	-0.857947	-1.33063
3184370	chr7:3184370:T:G	3.14384e-08	-0.457628	-1.15755
3184508	chr7:3184508:A:G	5.74662e-08	-1.70487	0.692857
3184865	chr7:3184865:G:A	5.50222e-08	-1.75991e-10	-1.05547
3184868	chr7:3184868:T:G	8.22676e-08	-1.75991e-10	-0.653232
3184911	chr7:3184911:A:G	7.99197e-09	-1.78739	-1.19738
3184914	chr7:3184914:A:G	6.12456e-08	-1.75991e-10	-0.948317
3184924	chr7:3184924:T:C	1.34137e-08	-1.65965	-0.807286
3184960	chr7:3184960:T:C	6.08431e-08	-1.75991e-10	-0.95491
3184999	chr7:3184999:T:G	2.55994e-08	-0.953867	-0.866775
3185081	chr7:3185081:G:A	6.04095e-08	-1.00294	0.0408785
3185231	chr7:3185231:G:T	9.82697e-08	-1.75991e-10	-0.475493
3185413	chr7:3185413:C:G	1.00595e-07	-1.75991e-10	-0.452108
3185429	chr7:3185429:C:T	4.64166e-08	-1.75991e-10	-1.22555
3185469	chr7:3185469:G:A	8.56967e-08	-0.612395	-3.49551e-10
3185495	chr7:3185495:C:T	4.10597e-08	-1.75991e-10	-1.34818
3185846	chr7:3185846:T:C	1.00707e-07	-1.75991e-10	-0.450989
3185892	chr7:3185892:A:G	1.24894e-08	-1.39985	-1.13848
3185978	chr7:3185978:A:G	8.57414e-09	-1.7427	-1.17176
3186089	chr7:3186089:G:A	8.18695e-08	-1.75991e-10	-0.658083
3186097	chr7:3186097:A:G	4.86946e-08	-1.75991e-10	-1.17764
3186098	chr7:3186098:T:C	4.83712e-08	-1.75991e-10	-1.1843
3186424	chr7:3186424:G:A	7.53598e-08	-1.75991e-10	-0.740935
3186445	chr7:3186445:A:G	1.74022e-08	-1.66415	-0.54246
3186727	chr7:3186727:G:A	7.59427e-08	-1.75991e-10	-0.733231
3187446	chr7:3187446:G:T	8.09186e-09	-1.76376	-1.20859
3187623	chr7:3187623:C:T	2.51476e-08	-1.69077	-0.147674
3187716	chr7:3187716:C:G	2.0068e-08	-1.15144	-0.912645
3187765	chr7:3187765:G:T	4.32546e-08	-1.75991e-10	-1.29611
3187784	chr7:3187784:T:C	7.66777e-08	-1.75991e-10	-0.723598
3187876	chr7:3187876:T:C	7.0416e-08	-0.808789	-3.49551e-10
3187974	chr7:3187974:C:T	2.72944e-08	-1.6456	-0.110924
3188167	chr7:3188167:G:A	2.86799e-07	-1.00344	1.59902
3188319	chr7:3188319:C:T	6.98669e-09	-1.78782	-1.33138
3188354	chr7:3188354:G:C	1.40833e-08	-1.16925	-1.24897
3188366	chr7:3188366:G:A	4.34496e-08	-1.75991e-10	-1.29161
3188498	chr7:3188498:G:A	9.81243e-09	-1.76048	-1.01908
3188500	chr7:3188500:G:A	4.15463e-08	-1.75991e-10	-1.3364
3188535	chr7:3188535:G:A	7.96033e-08	-0.759914	0.0737604
3188639	chr7:3188639:A:T	9.65281e-09	-1.77687	-1.01909
3188656	chr7:3188656:T:C	1.72099e-07	-0.615078	0.699938
3188746	chr7:3188746:G:GC	1.11402e-08	-1.76413	-0.888519
3188941	chr7:3188941:A:G	1.47811e-07	-0.621208	0.553931
3189006	chr7:3189006:T:A	7.69809e-08	-0.655833	-0.0638193
3189195	chr7:3189195:G:A	4.96002e-08	-1.64433	0.485118
3189277	chr7:3189277:T:C	2.30702e-08	-1.68076	-0.243911
3189319	chr7:3189319:T:C	1.43926e-08	-1.22425	-1.17225
3189323	chr7:3189323:C:T	5.71622e-08	-1.01732	-3.49551e-10
3189412	chr7:3189412:G:A	4.66914e-07	-0.822372	1.90531
3189477	chr7:3189477:T:C	1.40267e-08	-1.23958	-1.18267
3189530	chr7:3189530:G:A	6.12292e-08	-1.75991e-10	-0.948585
3189578	chr7:3189578:C:T	9.48328e-09	-1.75995	-1.05373
3189643	chr7:3189643:C:T	4.44061e-07	-0.984674	2.01743
3189678	chr7:3189678:T:C	1.29149e-07	-1.75991e-10	-0.202241
3189975	chr7:3189975:C:T	5.91066e-07	-0.598927	1.91764
3190094	chr7:3190094:C:T	2.94365e-08	-1.68097	-3.49551e-10
3190164	chr7:3190164:G:A	4.67235e-07	-0.960787	2.04441
3190218	chr7:3190218:C:T	2.03302e-07	-1.67663	1.92812
3190379	chr7:3190379:C:A	6.20612e-08	-1.75991e-10	-0.935088
3190495	chr7:3190495:A:G	2.20649e-08	-0.728304	-1.24092
3190660	chr7:3190660:G:A	8.15742e-09	-1.78248	-1.1818
3190716	chr7:3190716:A:C	2.20452e-08	-0.721931	-1.24818
3190746	chr7:3190746:G:T	2.16163e-07	-1.53619	1.84901
3190774	chr7:3190774:C:T	1.34554e-08	-1.78811	-0.675722
3190962	chr7:3190962:C:T	3.165e-07	-0.779839	1.47395
3191539	chr7:3191539:C:T	2.6724e-06	-1.75991e-10	2.82752
3191812	chr7:3191812:G:A	7.26299e-08	-1.12798	0.350146
3191898	chr7:3191898:G:C	6.49923e-08	-1.64493	0.755992
3192082	chr7:3192082:T:C	4.12245e-08	-1.75991e-10	-1.34418
3192131	chr7:3192131:G:A	4.11598e-08	-1.75991e-10	-1.34575
3192225	chr7:3192225:C:T	9.98764e-08	-1.75991e-10	-0.459276
3192335	chr7:3192335:C:G	1.70476e-07	-1.75991e-10	0.0753858
3192433	chr7:3192433:T:G	6.7974e-08	-1.75991e-10	-0.844084
3192474	chr7:3192474:G:A	7.0313e-08	-1.20484	0.394585
3192545	chr7:3192545:A:G	8.53674e-09	-1.59214	-1.32669
3192551	chr7:3192551:T:C	1.46368e-08	-1.07015	-1.30952
3192584	chr7:3192584:T:C	2.53793e-07	-0.895853	1.36916
3192746	chr7:3192746:T:C	1.38985e-07	-1.02949	0.90065
3192769	chr7:3192769:A:G	1.73526e-08	-1.78301	-0.426458
3192882	chr7:3192882:G:A	1.26589e-08	-1.72005	-0.804801
3193143	chr7:3193143:T:C	1.98641e-08	-1.77877	-0.295528
3193175	chr7:3193175:C:T	2.00032e-07	-0.918637	1.15391
3193227	chr7:3193227:G:C	7.6107e-09	-1.7881	-1.24556
3193275	chr7:3193275:A:G	1.21799e-08	-1.78616	-0.777269
3193295	chr7:3193295:C:T	7.44464e-09	-1.78735	-1.26837
3193338	chr7:3193338:C:A	2.06415e-08	-1.78124	-0.254667
3193370	chr7:3193370:T:G	1.49651e-07	-0.986717	0.931815
3193671	chr7:3193671:A:G	4.10531e-08	-1.75991e-10	-1.34834
3193743	chr7:3193743:A:C	5.16974e-08	-1.75991e-10	-1.1178
3193938	chr7:3193938:C:T	5.05216e-08	-1.75991e-10	-1.14081
3194052	chr7:3194052:G:A	1.39146e-08	-1.78706	-0.643209
3194055	chr7:3194055:G:A	7.4381e-09	-1.76348	-1.29312
3194126	chr7:3194126:A:G	1.19669e-08	-1.78389	-0.797181
3194398	chr7:3194398:A:G	1.9779e-08	-0.832128	-1.24646
3194509	chr7:3194509:G:T	2.28208e-07	-1.0046	1.37164
3194519	chr7:3194519:C:T	5.93139e-08	-1.45815	0.47778
3194616	chr7:3194616:A:G	3.41505e-08	-0.922613	-0.609819
3194984	chr7:3194984:C:T	2.50751e-07	-0.936691	1.39794
3195106	chr7:3195106:T:C	5.56677e-08	-1.45575	0.411941
3195369	chr7:3195369:C:T	6.2053e-08	-1.75991e-10	-0.935221
3195602	chr7:3195602:G:A	4.4851e-08	-1.05699	-0.202876
3195636	chr7:3195636:G:A	7.00174e-08	-1.75991e-10	-0.814466
3195647	chr7:3195647:C:G	2.22603e-08	-0.608074	-1.35233
3195735	chr7:3195735:G:A	3.2825e-08	-1.57202	-3.49551e-10
3195870	chr7:3195870:G:C	2.75538e-08	-0.494864	-1.2522
3195911	chr7:3195911:G:C	4.88778e-08	-1.17389	-3.49551e-10
3196264	chr7:3196264:T:A	1.22786e-08	-1.2083	-1.34704
3196302	chr7:3196302:G:A	3.09123e-08	-1.73868	0.106622
3196444	chr7:3196444:A:G	3.14957e-08	-0.880329	-0.733029
3196814	chr7:3196814:A:T	1.87712e-08	-0.89644	-1.23444
3197086	chr7:3197086:C:T	9.99471e-08	-1.75991e-10	-0.458569
3197293	chr7:3197293:G:T	9.74569e-09	-1.75264	-1.03374
3197390	chr7:3197390:T:G	9.0978e-08	-1.75991e-10	-0.552592
3197434	chr7:3197434:G:A	2.72842e-07	-1.02702	1.5727
3197573	chr7:3197573:G:C	5.80296e-08	-1.39984	0.397579
3197606	chr7:3197606:G:A	8.94569e-08	-1.75991e-10	-0.569453
3197810	chr7:3197810:C:T	4.8578e-08	-1.75991e-10	-1.18004
3197891	chr7:3197891:CA:C	1.10333e-07	-1.25943	0.899725
3198745	chr7:3198745:C:T	4.09852e-08	-1.75991e-10	-1.35
3198806	chr7:3198806:G:A	6.78606e-08	-1.75991e-10	-0.845754
3198966	chr7:3198966:T:C	5.7314e-08	-1.75991e-10	-1.01466
3199164	chr7:3199164:T:C	1.68689e-08	-1.77369	-0.464052
3199262	chr7:3199262:C:T	1.45851e-08	-1.1324	-1.25081
3199270	chr7:3199270:T:C	1.3451e-08	-1.46842	-0.995738
3199275	chr7:3199275:C:G	9.63654e-09	-1.55556	-1.24209
3199346	chr7:3199346:C:T	1.14684e-07	-1.17952	0.858496
3199473	chr7:3199473:C:T	2.11282e-08	-0.871621	-1.14098
3199548	chr7:3199548:G:C	9.36081e-09	-1.76185	-1.06483
3199550	chr7:3199550:G:A	8.39545e-09	-1.76135	-1.17417
3199594	chr7:3199594:G:C	4.88654e-08	-1.35469	0.180555
3199774	chr7:3199774:G:A	2.43372e-08	-0.819407	-1.0518
3199788	chr7:3199788:TA:T	5.52049e-08	-1.75991e-10	-1.05216
3199863	chr7:3199863:T:C	9.85251e-09	-1.75011	-1.02538
3199985	chr7:3199985:C:T	1.26346e-08	-1.6698	-0.856967
3199990	chr7:3199990:C:T	5.29539e-08	-1.32863	0.234843
3200243	chr7:3200243:T:G	6.37431e-08	-1.75991e-10	-0.908348
3200267	chr7:3200267:G:A	3.44964e-08	-1.52236	-3.49551e-10
3200469	chr7:3200469:A:G	4.22253e-08	-1.33725	0.0170579
3200501	chr7:3200501:A:G	2.0556e-08	-1.745	-0.295052
3200671	chr7:3200671:G:A	3.83723e-08	-1.78754	0.37167
3200711	chr7:3200711:AG:A	8.73122e-08	-1.75991e-10	-0.593719
3200791	chr7:3200791:G:A	4.68126e-08	-1.75991e-10	-1.21706
3200836	chr7:3200836:G:A	2.08608e-08	-1.78337	-0.241972
3201545	chr7:3201545:C:T	2.93811e-07	-0.754875	1.3746
3201987	chr7:3201987:T:C	1.75739e-08	-0.849019	-1.34778
3202640	chr7:3202640:G:C	6.69877e-08	-1.75991e-10	-0.858701
3202726	chr7:3202726:C:T	1.8264e-08	-1.72288	-0.435391
3202739	chr7:3202739:A:G	1.17394e-08	-1.34614	-1.25412
3203241	chr7:3203241:G:A	1.04428e-08	-1.37726	-1.34004
3203545	chr7:3203545:G:A	1.23212e-08	-1.78772	-0.764162
3203669	chr7:3203669:A:G	7.26089e-08	-1.75991e-10	-0.778121
3203751	chr7:3203751:T:C	3.08105e-08	-1.28087	-0.35448
3203890	chr7:3203890:A:G	4.12253e-08	-1.75991e-10	-1.34416
3204101	chr7:3204101:C:T	2.07261e-08	-1.03999	-0.991826
3204231	chr7:3204231:C:T	8.27174e-09	-1.78589	-1.16447
3204304	chr7:3204304:G:A	5.71212e-08	-1.75991e-10	-1.01803
3204376	chr7:3204376:C:A	1.91208e-08	-1.05634	-1.05609
3204625	chr7:3204625:G:A	1.52782e-08	-1.03082	-1.30596
3204637	chr7:3204637:C:T	5.38546e-08	-1.75991e-10	-1.07692
3204653	chr7:3204653:A:G	4.33173e-08	-1.75991e-10	-1.29466
3205024	chr7:3205024:T:C	7.99234e-09	-1.74381	-1.24091
3205238	chr7:3205238:T:C	5.31183e-08	-1.23412	0.143431
3205378	chr7:3205378:C:A	4.41666e-08	-1.75991e-10	-1.27524
3205491	chr7:3205491:T:C	2.94196e-08	-1.68155	-3.49551e-10
3205952	chr7:3205952:A:G	1.65152e-08	-0.938327	-1.3206
3205983	chr7:3205983:C:T	2.14552e-08	-1.76731	-0.229937
3206077	chr7:3206077:A:G	1.82941e-08	-0.85902	-1.29761
3206083	chr7:3206083:C:A	5.24948e-08	-1.75991e-10	-1.1025
3206174	chr7:3206174:C:G	7.88749e-08	-1.75991e-10	-0.695346
3206207	chr7:3206207:T:C	2.79352e-08	-1.73332	-3.49551e-10
3206279	chr7:3206279:T:G	6.29631e-08	-1.75991e-10	-0.92066
3206471	chr7:3206471:C:G	6.07558e-08	-1.75991e-10	-0.956347
3206485	chr7:3206485:T:A	8.45579e-08	-1.75991e-10	-0.625773
3206507	chr7:3206507:T:C	3.28597e-08	-1.42563	-0.145326
3206706	chr7:3206706:A:G	2.99027e-08	-1.50038	-0.164878
3206711	chr7:3206711:G:C	1.69536e-08	-0.881051	-1.35168
3206725	chr7:3206725:G:A	9.88491e-08	-0.144734	-0.324881
3207093	chr7:3207093:A:G	2.98752e-08	-1.75407	0.08789
3207274	chr7:3207274:A:G	3.15004e-08	-1.64961	0.0364042
3207407	chr7:3207407:G:A	2.70301e-08	-1.76626	-3.49551e-10
3207422	chr7:3207422:A:C	1.09544e-08	-1.68896	-0.980515
3207468	chr7:3207468:T:G	1.17341e-07	-1.75991e-10	-0.298124
3207778	chr7:3207778:C:T	8.82321e-08	-1.75991e-10	-0.583238
3207794	chr7:3207794:A:C	7.10188e-09	-1.77761	-1.32524
3208126	chr7:3208126:T:C	4.31747e-08	-1.75991e-10	-1.29796
3208130	chr7:3208130:A:T	7.67655e-09	-1.77463	-1.25041
3208167	chr7:3208167:G:C	1.58006e-08	-1.77236	-0.5308
3208266	chr7:3208266:C:T	7.12902e-09	-1.78593	-1.31311
3208343	chr7:3208343:G:A	2.72337e-08	-1.75875	-3.49551e-10
3208396	chr7:3208396:T:A	4.58509e-08	-1.75991e-10	-1.23782
3208490	chr7:3208490:G:A	4.69234e-08	-1.37511	0.160413
3208670	chr7:3208670:G:A	3.04568e-07	-1.75991e-10	0.655685
3208838	chr7:3208838:T:C	9.78986e-08	-1.75991e-10	-0.479277
3208851	chr7:3208851:T:G	7.95697e-09	-1.77433	-1.21483
3208990	chr7:3208990:C:T	1.08879e-08	-1.78691	-0.888639
3209042	chr7:3209042:T:C	7.76609e-08	-1.48585	0.774996
3209171	chr7:3209171:T:C	4.1074e-08	-1.75991e-10	-1.34783
3209188	chr7:3209188:G:A	1.7249e-07	-1.75991e-10	0.0871296
3209499	chr7:3209499:T:C	1.29312e-07	-1.75991e-10	-0.200982
3209508	chr7:3209508:C:T	1.38037e-08	-1.41964	-1.01863
3209735	chr7:3209735:C:T	2.82027e-07	-1.75991e-10	0.578794
3209739	chr7:3209739:T:C	1.34401e-07	1.02842	-1.1908
3209891	chr7:3209891:C:A	9.44814e-08	0.109628	-0.624435
3209894	chr7:3209894:C:G	4.15988e-08	-1.75991e-10	-1.33514
3210007	chr7:3210007:T:C	1.41561e-08	-1.32435	-1.08872
3210155	chr7:3210155:C:G	5.3125e-08	-1.75991e-10	-1.09056
3210400	chr7:3210400:C:T	4.18801e-08	-1.75991e-10	-1.3284
3210773	chr7:3210773:T:G	1.13308e-08	-1.29892	-1.33676
3211061	chr7:3211061:G:A	1.33486e-07	-1.75991e-10	-0.169213
3211471	chr7:3211471:G:A	5.10262e-08	-1.75991e-10	-1.13087
3211676	chr7:3211676:G:A	2.98859e-08	-1.66582	-3.49551e-10
3211705	chr7:3211705:G:C	4.37913e-07	1.87345	-0.854635
3211722	chr7:3211722:C:T	1.29874e-07	-1.75991e-10	-0.196645
3211926	chr7:3211926:G:A	4.78977e-07	1.99847	-0.890032
3212232	chr7:3212232:A:G	4.0901e-08	-1.75991e-10	-1.35206
3212351	chr7:3212351:G:T	6.27886e-08	-0.720943	-0.202492
3212428	chr7:3212428:G:A	4.38705e-08	-1.75991e-10	-1.28197
3212923	chr7:3212923:A:G	1.47588e-08	-1.01948	-1.35189
3212978	chr7:3212978:C:T	4.12873e-08	-0.636152	-0.706504
3213148	chr7:3213148:C:T	1.34565e-07	-1.75991e-10	-0.161163
3213234	chr7:3213234:A:C	4.27624e-08	-1.75991e-10	-1.30755
3213314	chr7:3213314:G:A	5.72651e-08	-0.720905	-0.294613
3213317	chr7:3213317:C:T	1.46268e-07	-1.75991e-10	-0.0777716
3213557	chr7:3213557:C:T	2.92693e-08	-1.68667	-3.49551e-10
3213621	chr7:3213621:C:T	1.73348e-08	-1.54916	-0.661331
3213685	chr7:3213685:G:A	4.4454e-08	-1.75991e-10	-1.26875
3213785	chr7:3213785:A:G	7.61461e-09	-1.69184	-1.3413
3213859	chr7:3213859:C:T	3.77061e-08	-1.43339	-3.49551e-10
3214012	chr7:3214012:T:A	1.66475e-07	1.20546	-1.15382
3214055	chr7:3214055:A:C	4.30111e-08	-1.75991e-10	-1.30175
3214218	chr7:3214218:C:T	1.46476e-08	-1.32344	-1.0555
3214225	chr7:3214225:C:G	3.76615e-08	-1.43457	-3.49551e-10
3214405	chr7:3214405:G:C	2.95325e-08	-1.67772	-3.49551e-10
3214626	chr7:3214626:C:T	1.35902e-07	0.786503	-0.937777
3214735	chr7:3214735:T:C	3.45093e-07	1.74392	-0.963315
3215144	chr7:3215144:T:C	4.00277e-08	-1.37364	-3.49551e-10
3215193	chr7:3215193:C:T	4.09828e-08	-1.75991e-10	-1.35006
3215216	chr7:3215216:G:A	4.08823e-08	-1.75991e-10	-1.35251
3215337	chr7:3215337:A:T	1.34077e-07	-1.75991e-10	-0.164796
3215367	chr7:3215367:A:G	7.09371e-08	0.3905	-1.19192
3215710	chr7:3215710:C:T	4.11685e-08	-1.75991e-10	-1.34554
3215934	chr7:3215934:A:G	4.11677e-08	-1.75991e-10	-1.34556
3215994	chr7:3215994:T:C	5.23059e-08	0.121674	-1.22777
3216152	chr7:3216152:A:G	4.09863e-08	-1.75991e-10	-1.34997
3216207	chr7:3216207:A:G	4.09832e-08	-1.75991e-10	-1.35005
3216737	chr7:3216737:C:T	4.10403e-08	-1.75991e-10	-1.34865
3216778	chr7:3216778:T:C	4.662e-07	1.76327	-0.681869
3216956	chr7:3216956:A:G	2.96861e-08	-1.67253	-3.49551e-10
3217062	chr7:3217062:C:G	4.68761e-07	1.88629	-0.799409
3217154	chr7:3217154:A:C	2.84325e-08	-1.71568	-3.49551e-10
3217341	chr7:3217341:A:G	1.25133e-08	-1.435	-1.10142
3217886	chr7:3217886:C:T	1.90468e-08	-1.58223	-0.534079
3217922	chr7:3217922:A:G	8.75665e-09	-1.65741	-1.23599
3217964	chr7:3217964:C:G	1.30636e-07	-1.75991e-10	-0.190791
3217990	chr7:3217990:C:A	3.84033e-07	1.69773	-0.810209
3218048	chr7:3218048:C:T	9.32099e-09	-1.50731	-1.32363
3218062	chr7:3218062:G:A	1.40578e-08	-1.4257	-0.994337
3218104	chr7:3218104:C:T	1.68127e-08	-1.40919	-0.831886
3218252	chr7:3218252:G:C	1.20383e-07	-1.75991e-10	-0.272534
3218300	chr7:3218300:A:T	1.6564e-07	-1.75991e-10	0.04661
3218354	chr7:3218354:A:G	6.06214e-08	-0.630279	-0.328283
3218844	chr7:3218844:T:C	1.35359e-07	-1.75991e-10	-0.15528
3218856	chr7:3218856:T:A	1.45877e-08	-1.09577	-1.28726
3218874	chr7:3218874:T:G	1.01937e-08	-1.67219	-1.06925
3218921	chr7:3218921:A:G	1.71242e-08	-1.56841	-0.654302
3219007	chr7:3219007:G:A	1.66666e-08	-1.61151	-0.63829
3219248	chr7:3219248:C:T	4.80364e-08	-1.75991e-10	-1.19125
3219456	chr7:3219456:A:G	1.63698e-08	-1.59261	-0.675161
3219548	chr7:3219548:A:C	4.27924e-08	-1.75991e-10	-1.30685
3219663	chr7:3219663:A:G	5.34287e-08	-1.08486	-3.49551e-10
3219941	chr7:3219941:G:C	4.31763e-08	-1.75991e-10	-1.29792
3219978	chr7:3219978:AAATT:A	8.3557e-08	0.468443	-1.10612
3220882	chr7:3220882:A:G	1.14686e-07	-1.75991e-10	-0.321014
3220964	chr7:3220964:C:G	9.68349e-09	-1.68711	-1.10568
3220976	chr7:3220976:T:G	4.19516e-08	-1.75991e-10	-1.32669
3221216	chr7:3221216:A:G	1.11334e-07	-1.75991e-10	-0.350675
3221802	chr7:3221802:T:A	6.29965e-08	-1.75991e-10	-0.920129
3221811	chr7:3221811:G:A	3.60447e-07	1.54757	-0.723431
3222017	chr7:3222017:A:G	4.36312e-08	-1.75991e-10	-1.28744
3222127	chr7:3222127:T:G	2.55578e-07	1.82822	-1.3479
3222136	chr7:3222136:C:A	1.40186e-07	0.998875	-1.11911
3222325	chr7:3222325:C:T	2.15364e-07	1.64719	-1.33807
3222368	chr7:3222368:T:A	2.20086e-07	1.66745	-1.33664
3222407	chr7:3222407:C:T	2.01693e-07	1.59331	-1.34977
3222446	chr7:3222446:G:A	1.67135e-07	1.40619	-1.3506
3222470	chr7:3222470:A:T	1.42193e-07	-1.75991e-10	-0.106021
3222482	chr7:3222482:A:G	1.37733e-08	-1.38549	-1.05499
3222532	chr7:3222532:G:A	2.90747e-08	-1.69334	-3.49551e-10
3222649	chr7:3222649:T:G	2.88646e-08	-1.70059	-3.49551e-10
3222744	chr7:3222744:G:C	4.24273e-07	-1.75991e-10	0.987168
3223197	chr7:3223197:T:C	1.18922e-07	-1.75991e-10	-0.284744
3223229	chr7:3223229:A:C	2.6694e-07	1.5139	-0.990085
3223627	chr7:3223627:C:T	4.09526e-08	-1.75991e-10	-1.35079
3223675	chr7:3223675:C:T	4.8524e-08	-1.18115	-3.49551e-10
3223906	chr7:3223906:AGG:A	4.09424e-08	-1.75991e-10	-1.35104
3224215	chr7:3224215:ATAT:A	1.20471e-08	-1.22483	-1.34956
3224330	chr7:3224330:A:G	4.20459e-08	-1.75991e-10	-1.32445
3225123	chr7:3225123:T:A	1.19002e-07	-1.75991e-10	-0.284066
3225246	chr7:3225246:G:T	2.61716e-07	1.44923	-0.945183
3225555	chr7:3225555:T:A	1.12297e-07	-0.342058	-3.49551e-10
3226264	chr7:3226264:C:T	4.08989e-08	-1.75991e-10	-1.35211
3226674	chr7:3226674:G:C	6.69161e-08	0.374878	-1.23465
3227089	chr7:3227089:C:T	8.76112e-08	0.639957	-1.23026
3227128	chr7:3227128:G:A	3.70358e-08	-1.45132	-3.49551e-10
3227845	chr7:3227845:T:C	6.78528e-08	-1.75991e-10	-0.845868
3228042	chr7:3228042:T:A	1.27228e-07	-1.75991e-10	-0.217225
3228612	chr7:3228612:C:G	1.27685e-07	-1.75991e-10	-0.213646
3229705	chr7:3229705:A:C	4.76537e-08	-1.75991e-10	-1.19925
3229724	chr7:3229724:T:A	4.70996e-07	-1.75991e-10	1.09164
3229898	chr7:3229898:A:C	1.70444e-08	-1.53685	-0.690539
3230927	chr7:3230927:G:C	5.35297e-08	-0.251233	-0.83174
3231005	chr7:3231005:G:A	5.12109e-08	-1.75991e-10	-1.12726
3231138	chr7:3231138:CTGG:C	3.15731e-08	-1.6109	-3.49551e-10
3231146	chr7:3231146:A:ATTACAG	3.09198e-08	-1.63181	-3.49551e-10
3231195	chr7:3231195:T:C	6.1838e-08	-0.938692	-3.49551e-10
3231263	chr7:3231263:G:A	2.93064e-08	-0.621473	-1.06393
3231343	chr7:3231343:C:T	3.02808e-08	-1.6527	-3.49551e-10
3231682	chr7:3231682:C:T	1.40923e-08	-1.074	-1.34358
3231710	chr7:3231710:TG:T	2.53964e-08	-1.22932	-0.59928
3231735	chr7:3231735:G:GTC	3.01857e-07	1.68223	-1.03548
3231890	chr7:3231890:G:C	4.79862e-08	-1.75991e-10	-1.1923
3232366	chr7:3232366:T:C	4.21971e-08	-0.541981	-0.778878
3232424	chr7:3232424:G:A	3.69137e-08	-0.884666	-0.569962
3232491	chr7:3232491:G:T	4.09315e-08	-1.75991e-10	-1.35131
3232894	chr7:3232894:G:A	7.07586e-09	-1.78395	-1.32257
3233265	chr7:3233265:G:C	1.33731e-08	-1.15955	-1.31041
3233808	chr7:3233808:C:T	5.3326e-08	-1.75991e-10	-1.08679
3233812	chr7:3233812:G:A	3.29213e-08	-1.56909	-3.49551e-10
3234533	chr7:3234533:C:T	1.07223e-07	-0.388294	-3.49551e-10
3234534	chr7:3234534:A:G	7.82106e-09	-1.66875	-1.33764
3234960	chr7:3234960:G:A	3.56194e-08	-1.49032	-3.49551e-10
3235570	chr7:3235570:G:A	9.32243e-08	-0.0845849	-0.443616
3235891	chr7:3235891:T:C	8.64237e-09	-1.68654	-1.21999
3236014	chr7:3236014:C:T	4.88485e-08	-1.75991e-10	-1.17449
3236152	chr7:3236152:G:A	2.64456e-08	-1.78812	-3.49551e-10
3236548	chr7:3236548:A:C	7.08302e-09	-1.76488	-1.34063
3236636	chr7:3236636:T:C	9.34137e-09	-1.75557	-1.07318
3236649	chr7:3236649:C:A	1.07402e-07	-0.38663	-3.49551e-10
3236882	chr7:3236882:G:A	2.6784e-08	-1.7754	-3.49551e-10
3237387	chr7:3237387:A:G	3.74853e-08	-1.43926	-3.49551e-10
3237576	chr7:3237576:A:G	8.17263e-09	-1.78613	-1.17628
3237578	chr7:3237578:ATG:A	8.35635e-09	-1.78486	-1.15533
3237585	chr7:3237585:TACATG:T	8.34946e-09	-1.78379	-1.15722
3238010	chr7:3238010:G:C	1.12048e-08	-1.72443	-0.922431
3238077	chr7:3238077:C:T	1.0331e-07	-1.75991e-10	-0.425472
3238093	chr7:3238093:T:C	9.19828e-08	-1.75991e-10	-0.541607
3238325	chr7:3238325:T:C	1.05377e-08	-1.51107	-1.19719
3238333	chr7:3238333:A:G	7.64764e-09	-1.78724	-1.24157
3238545	chr7:3238545:T:C	7.94634e-09	-1.7824	-1.2081
3238601	chr7:3238601:G:T	1.08264e-07	-0.378638	-3.49551e-10
3238647	chr7:3238647:C:G	8.26438e-09	-1.78443	-1.16683
3239127	chr7:3239127:A:G	7.93801e-09	-1.76673	-1.22481
3239725	chr7:3239725:C:A	1.28198e-07	-0.209633	-3.49551e-10
3239823	chr7:3239823:T:C	1.16818e-08	-1.6997	-0.905476
3239830	chr7:3239830:G:A	6.0839e-08	-1.75991e-10	-0.954978
3239850	chr7:3239850:G:A	7.941e-09	-1.68091	-1.31026
3239878	chr7:3239878:G:A	1.24229e-08	-1.54792	-0.995754
3239896	chr7:3239896:T:C	1.07368e-07	-0.386951	-3.49551e-10
3239933	chr7:3239933:C:T	8.54262e-09	-1.73007	-1.18807
3240669	chr7:3240669:A:G	7.00674e-09	-1.77058	-1.34575
3240728	chr7:3240728:A:G	9.16805e-09	-1.74439	-1.10309
3240943	chr7:3240943:C:T	7.37176e-08	-0.762967	-3.49551e-10
3241017	chr7:3241017:A:G	7.29917e-08	-0.371131	-0.401732
3241334	chr7:3241334:A:C	2.64456e-08	-1.78812	-3.49551e-10
3241382	chr7:3241382:G:A	4.81613e-08	-1.75991e-10	-1.18865
3241848	chr7:3241848:G:A	8.2616e-09	-1.60144	-1.35015
3241866	chr7:3241866:T:C	2.34572e-08	-0.789079	-1.11895
3241917	chr7:3241917:A:G	6.10577e-08	-0.95139	-3.49551e-10
3242045	chr7:3242045:G:A	7.57007e-09	-1.68658	-1.35243
3242194	chr7:3242194:T:C	6.94476e-09	-1.78273	-1.34249
3242201	chr7:3242201:G:T	9.03873e-09	-1.53228	-1.32942
3242256	chr7:3242256:G:A	2.74463e-08	-1.75098	-3.49551e-10
3242312	chr7:3242312:C:G	6.92402e-09	-1.7757	-1.35251
3242440	chr7:3242440:A:C	4.28566e-08	-1.75991e-10	-1.30535
3242657	chr7:3242657:C:T	5.14496e-08	-1.75991e-10	-1.12261
3242690	chr7:3242690:C:T	7.62874e-08	-1.75991e-10	-0.728701
3242752	chr7:3242752:C:T	1.05245e-08	-1.74217	-0.967333
3242828	chr7:3242828:G:A	8.04513e-09	-1.78764	-1.1905
3242847	chr7:3242847:C:A	9.96034e-08	-1.75991e-10	-0.462013
3242894	chr7:3242894:G:A	1.0508e-07	-1.75991e-10	-0.40849
3243200	chr7:3243200:T:C	8.06664e-09	-1.62945	-1.34602
3243451	chr7:3243451:T:C	6.17768e-08	-1.75991e-10	-0.939681
3243685	chr7:3243685:C:G	4.70516e-08	-1.75991e-10	-1.21196
3243809	chr7:3243809:G:T	2.78344e-08	-1.73694	-3.49551e-10
3243932	chr7:3243932:T:C	9.98714e-08	-1.75991e-10	-0.459326
3244000	chr7:3244000:A:G	8.6049e-09	-1.672	-1.23888
3244049	chr7:3244049:A:G	5.55594e-08	-1.04576	-3.49551e-10
3244506	chr7:3244506:T:C	1.19636e-08	-1.23395	-1.34739
3244651	chr7:3244651:T:C	5.01438e-07	-1.75991e-10	1.15427
3244891	chr7:3244891:A:G	1.26363e-08	-1.25943	-1.2672
3244920	chr7:3244920:A:G	9.99519e-09	-1.51768	-1.24343
3245084	chr7:3245084:A:G	4.67648e-08	-1.75991e-10	-1.21808
3245410	chr7:3245410:C:A	8.80714e-09	-1.57058	-1.31707
3245630	chr7:3245630:A:G	1.00803e-08	-1.4403	-1.31232
3245653	chr7:3245653:C:T	5.16416e-08	-1.75991e-10	-1.11888
3245672	chr7:3245672:C:T	6.07706e-08	-1.75991e-10	-0.956103
3245801	chr7:3245801:G:A	1.00304e-08	-1.452	-1.30559
3245812	chr7:3245812:G:A	1.1228e-08	-1.57961	-1.06519
3246466	chr7:3246466:C:T	7.87163e-09	-1.66662	-1.33333
3247385	chr7:3247385:T:C	9.92896e-08	-1.75991e-10	-0.465169
3247509	chr7:3247509:T:C	9.58421e-09	-1.49087	-1.31222
3247568	chr7:3247568:C:T	1.21262e-08	-1.29161	-1.27623
3247618	chr7:3247618:G:A	9.66907e-08	-1.75991e-10	-0.491692
3247636	chr7:3247636:G:A	4.10655e-08	-1.75991e-10	-1.34804
3247927	chr7:3247927:G:C	4.97295e-08	-1.75991e-10	-1.15661
3247991	chr7:3247991:G:A	8.53076e-08	-1.75991e-10	-0.616946
3248254	chr7:3248254:T:C	1.07649e-08	-1.75655	-0.930373
3248431	chr7:3248431:AC:A	6.79198e-08	-1.75991e-10	-0.844882
3248839	chr7:3248839:A:G	9.81245e-09	-1.44044	-1.33912
3248950	chr7:3248950:A:G	1.04847e-08	-1.36228	-1.35101
3248998	chr7:3248998:G:T	7.83008e-09	-1.69321	-1.31203
3249285	chr7:3249285:C:T	7.51113e-09	-1.74393	-1.30289
3249375	chr7:3249375:A:C	4.08943e-08	-1.75991e-10	-1.35222
3249811	chr7:3249811:A:C	4.61395e-08	-1.75991e-10	-1.23154
3250253	chr7:3250253:T:A	8.94087e-09	-1.75018	-1.12239
3250393	chr7:3250393:T:G	5.11451e-08	-1.75991e-10	-1.12854
3250547	chr7:3250547:T:C	9.11226e-09	-1.74648	-1.10711
3250618	chr7:3250618:T:C	1.91086e-08	-1.14129	-0.971786
3250642	chr7:3250642:G:A	7.38326e-09	-1.74786	-1.31614
3250975	chr7:3250975:G:A	4.10259e-08	-1.75991e-10	-1.34901
3251362	chr7:3251362:C:A	9.10962e-08	-1.75991e-10	-0.551293
3251547	chr7:3251547:A:C	4.70081e-08	-1.75991e-10	-1.21289
3251548	chr7:3251548:G:C	4.78452e-08	-1.75991e-10	-1.19524
3251557	chr7:3251557:A:G	7.11626e-09	-1.76415	-1.33667
3251562	chr7:3251562:C:T	1.12515e-08	-1.34513	-1.29758
3251964	chr7:3251964:G:A	8.38832e-09	-1.70467	-1.2317
3252117	chr7:3252117:C:T	1.09431e-07	-1.75991e-10	-0.367917
3252144	chr7:3252144:T:G	4.8867e-08	-1.17411	-3.49551e-10
3252238	chr7:3252238:C:G	4.85354e-08	-1.75991e-10	-1.18092
3252383	chr7:3252383:A:G	2.73229e-08	-1.75548	-3.49551e-10
3252519	chr7:3252519:G:A	6.90848e-09	-1.78105	-1.34941
3252530	chr7:3252530:G:A	1.61539e-07	-1.75991e-10	0.021536
3252615	chr7:3252615:G:T	4.47148e-08	-1.2629	-3.49551e-10
3252704	chr7:3252704:A:T	5.40439e-08	-1.75991e-10	-1.07341
3252833	chr7:3252833:A:C	2.93071e-08	-1.68538	-3.49551e-10
3252878	chr7:3252878:C:T	8.67399e-09	-1.70398	-1.1989
3253353	chr7:3253353:T:C	2.20529e-08	-0.837924	-1.13184
3253480	chr7:3253480:T:C	9.24245e-08	-1.75991e-10	-0.536817
3253917	chr7:3253917:T:G	5.32321e-08	-1.75991e-10	-1.08855
3254037	chr7:3254037:C:T	4.08938e-08	-1.75991e-10	-1.35223
3254542	chr7:3254542:C:T	6.13347e-08	-1.75991e-10	-0.946864
3254666	chr7:3254666:G:A	1.83921e-08	-0.810451	-1.34084
3254874	chr7:3254874:T:G	1.32732e-07	-1.75991e-10	-0.174878
3255011	chr7:3255011:T:A	4.48922e-08	-1.75991e-10	-1.25894
3255046	chr7:3255046:C:T	3.47299e-08	-0.627957	-0.887652
3255144	chr7:3255144:C:T	4.48197e-08	-1.75991e-10	-1.26056
3255317	chr7:3255317:A:G	4.48551e-08	-1.75991e-10	-1.25977
3255597	chr7:3255597:A:C	1.44518e-06	0.253724	1.95906
3255615	chr7:3255615:A:G	4.23539e-08	-1.75991e-10	-1.31715
3255629	chr7:3255629:C:T	6.38094e-08	-1.75991e-10	-0.907309
3255752	chr7:3255752:A:T	7.09803e-09	-1.78432	-1.31907
3255827	chr7:3255827:T:A	4.97179e-08	-1.75991e-10	-1.15684
3255883	chr7:3255883:T:C	4.42923e-08	-1.16766	-0.104736
3255964	chr7:3255964:A:T	8.88525e-08	-1.14519	0.568962
3255992	chr7:3255992:T:A	4.55331e-08	-1.75991e-10	-1.24477
3256169	chr7:3256169:G:A	7.1146e-09	-1.762	-1.33906
3256428	chr7:3256428:C:G	6.846e-09	-1.78722	-1.35233
3256500	chr7:3256500:T:A	7.20997e-09	-1.74259	-1.34515
3256558	chr7:3256558:A:C	4.75555e-08	-1.75991e-10	-1.20131
3256566	chr7:3256566:G:A	7.03027e-09	-1.78785	-1.32514
3256624	chr7:3256624:G:A	4.2041e-08	-1.75991e-10	-1.32456
3256637	chr7:3256637:G:T	4.49033e-08	-1.75991e-10	-1.2587
3257407	chr7:3257407:A:G	7.43392e-09	-1.73516	-1.322
3257727	chr7:3257727:G:A	5.14807e-08	-1.75991e-10	-1.122
3257890	chr7:3257890:A:G	1.07829e-07	-1.75991e-10	-0.382661
3258529	chr7:3258529:C:T	4.48438e-08	-1.75991e-10	-1.26002
3258598	chr7:3258598:A:C	4.75229e-08	-1.75991e-10	-1.202
3258776	chr7:3258776:C:T	6.65864e-08	-1.75991e-10	-0.864709
3258884	chr7:3258884:A:C	3.09045e-08	-1.6618	0.0294946
3258937	chr7:3258937:T:C	5.48308e-08	-1.75991e-10	-1.05896
3258949	chr7:3258949:G:A	4.48303e-08	-1.75991e-10	-1.26032
3259035	chr7:3259035:T:G	5.30122e-08	-1.26107	0.168383
3259131	chr7:3259131:C:T	4.48303e-08	-1.75991e-10	-1.26032
3259144	chr7:3259144:C:A	5.09617e-08	-1.75991e-10	-1.13214
3259300	chr7:3259300:C:A	4.18508e-08	-1.75991e-10	-1.3291
3259389	chr7:3259389:A:T	4.06933e-08	-1.24795	-0.109195
3259588	chr7:3259588:A:C	1.01037e-07	-1.75991e-10	-0.44772
3259716	chr7:3259716:A:G	9.79947e-09	-1.78121	-0.999676
3259727	chr7:3259727:T:C	6.8936e-09	-1.78476	-1.34786
3259744	chr7:3259744:T:A	4.48555e-08	-1.75991e-10	-1.25976
3259768	chr7:3259768:G:A	4.48278e-08	-1.75991e-10	-1.26038
3259970	chr7:3259970:T:A	4.48573e-08	-1.75991e-10	-1.25972
3260447	chr7:3260447:C:T	1.21259e-07	-1.75991e-10	-0.265277
3260921	chr7:3260921:C:T	4.33678e-08	-1.75991e-10	-1.29349
3261478	chr7:3261478:G:A	5.6253e-08	-1.75991e-10	-1.03335
3261772	chr7:3261772:G:A	1.61201e-07	-1.75991e-10	0.0194453
3261813	chr7:3261813:C:T	3.23974e-07	-1.75991e-10	0.717455
3262012	chr7:3262012:T:C	3.52542e-06	0.309119	2.79543
3262060	chr7:3262060:C:G	3.78938e-06	0.413525	2.76322
3262179	chr7:3262179:A:T	1.26357e-08	-1.18205	-1.34464
3262495	chr7:3262495:A:G	3.96441e-08	-1.24027	-0.142996
3262541	chr7:3262541:G:C	1.16368e-07	-1.75991e-10	-0.306449
3262741	chr7:3262741:C:T	6.4953e-08	-1.75991e-10	-0.889546
3263067	chr7:3263067:T:C	8.40124e-09	-1.78684	-1.14799
3263084	chr7:3263084:T:C	7.33762e-09	-1.78402	-1.28618
3263411	chr7:3263411:CAG:C	3.8047e-08	-1.40999	-0.0143997
3263431	chr7:3263431:C:T	3.62462e-08	-1.26667	-0.206199
3263537	chr7:3263537:C:T	4.7182e-08	-1.75991e-10	-1.2092
3263744	chr7:3263744:AT:A	5.41725e-08	-1.75991e-10	-1.07103
3263745	chr7:3263745:T:C	1.63432e-08	-1.34898	-0.920416
3263995	chr7:3263995:G:A	3.6726e-08	-1.27935	-0.180372
3264103	chr7:3264103:A:G	1.72209e-08	-1.33058	-0.886508
3264193	chr7:3264193:C:T	5.77974e-08	-1.75991e-10	-1.00626
3264515	chr7:3264515:C:T	5.49694e-08	-1.75991e-10	-1.05643
3264731	chr7:3264731:T:C	4.18303e-08	-1.35239	0.0228023
3265056	chr7:3265056:C:G	4.34445e-08	-1.75991e-10	-1.29172
3265222	chr7:3265222:T:C	3.1473e-08	-1.67254	0.0584567
3265337	chr7:3265337:A:G	3.22316e-08	-1.59026	-3.49551e-10
3265372	chr7:3265372:T:C	2.49229e-08	-1.31455	-0.532869
3265457	chr7:3265457:G:A	3.02342e-08	-1.67495	0.0207093
3265480	chr7:3265480:T:C	1.08771e-07	-1.75991e-10	-0.373962
3265735	chr7:3265735:C:G	2.53115e-08	-1.28727	-0.544683
3265841	chr7:3265841:G:A	4.54647e-08	-1.75991e-10	-1.24627
3266407	chr7:3266407:G:T	6.48577e-08	-1.75991e-10	-0.891014
3266463	chr7:3266463:GGGT:G	5.79395e-08	-1.75991e-10	-1.00381
3266483	chr7:3266483:G:C	3.54883e-08	-0.163012	-1.33099
3266485	chr7:3266485:G:T	6.55817e-08	-0.879912	-3.49551e-10
3266625	chr7:3266625:T:C	4.10819e-08	-1.75991e-10	-1.34764
3267076	chr7:3267076:C:G	2.07198e-08	-1.74485	-0.287273
3267419	chr7:3267419:T:C	1.75473e-08	-1.47821	-0.7201
3267763	chr7:3267763:C:A	4.20922e-08	-1.75991e-10	-1.32335
3267793	chr7:3267793:T:C	5.43514e-08	-1.75991e-10	-1.06774
3268229	chr7:3268229:T:C	1.82849e-08	-0.822276	-1.33486
3268290	chr7:3268290:A:G	1.9682e-08	-1.40678	-0.676724
3268563	chr7:3268563:C:T	7.41546e-09	-1.77129	-1.28836
3268666	chr7:3268666:T:C	7.61021e-08	-1.75991e-10	-0.731133
3268719	chr7:3268719:C:T	9.32573e-09	-1.78474	-1.04569
3268731	chr7:3268731:A:G	1.47881e-08	-1.54383	-0.825562
3269078	chr7:3269078:C:T	4.42688e-08	-1.75991e-10	-1.27293
3269723	chr7:3269723:A:G	4.22242e-08	-1.75991e-10	-1.32022
3270030	chr7:3270030:T:C	4.546e-08	-1.75991e-10	-1.24638
3270606	chr7:3270606:A:G	4.57599e-08	-1.75991e-10	-1.2398
3270864	chr7:3270864:G:T	4.36847e-08	-1.75991e-10	-1.28621
3271373	chr7:3271373:G:C	2.71045e-08	-1.76351	-3.49551e-10
3271564	chr7:3271564:T:C	1.39128e-08	-1.08721	-1.34319
3271855	chr7:3271855:A:G	1.55862e-08	-1.46032	-0.856502
3271896	chr7:3271896:T:A	1.56292e-08	-1.46057	-0.853496
3272413	chr7:3272413:G:C	7.67952e-08	-1.75991e-10	-0.722067
3273050	chr7:3273050:C:T	4.50581e-08	-1.75991e-10	-1.25526
3273284	chr7:3273284:G:T	2.81239e-08	-1.72659	-3.49551e-10
3273431	chr7:3273431:G:T	8.03878e-08	-1.75991e-10	-0.676347
3273593	chr7:3273593:C:A	9.44645e-09	-1.64052	-1.17705
3273694	chr7:3273694:A:G	2.4908e-08	-0.661585	-1.18643
3273709	chr7:3273709:G:A	3.75419e-08	-1.43775	-3.49551e-10
3274538	chr7:3274538:C:T	5.37358e-08	-1.75991e-10	-1.07913
3274552	chr7:3274552:C:T	8.35516e-09	-1.58785	-1.35248
```
