## Supplementary material for "Characterization of shared and ancestry-specific signals driving complex traits using multi-ancestry fine-mapping": susiex_nc3.cs80.cs

```
CS_ID	SNP	BP	REF_ALLELE	ALT_ALLELE	REF_FRQ	BETA	SE	-LOG10P	CS_PIP	OVRL_PIP
1	chr7:2774637:A:G	2774637	G,G	A,A	1,1	-inf,-inf	inf,inf	8.4211,0.0136461	0.137418	0.137418
1	chr7:2775506:G:A	2775506	A,A	G,G	1,1	-inf,-inf	inf,inf	8.15189,0.210908	0.0823976	0.0823976
1	chr7:2775001:C:T	2775001	T,T	C,C	1,1	-inf,-inf	inf,inf	7.89561,0.351295	0.0613165	0.0613165
1	chr7:2730858:CAATT:C	2730858	C,C	CAATT,CAATT	1,1	inf,inf	inf,inf	7.92793,0.560803	0.0594968	0.0594968
1	chr7:2727301:C:T	2727301	T,T	C,C	1,1	inf,inf	inf,inf	7.88304,0.613667	0.0579164	0.0579164
1	chr7:2729263:C:T	2729263	T,T	C,C	1,1	inf,inf	inf,inf	7.81123,0.660462	0.0529101	0.0529101
1	chr7:2781637:C:T	2781637	T,T	C,C	1,1	-inf,-inf	inf,inf	7.73097,0.502618	0.0516264	0.0516264
1	chr7:2750070:G:A	2750070	A,A	G,G	1,1	-inf,-inf	inf,inf	7.72287,0.463568	0.0474253	0.0474253
1	chr7:2728992:C:T	2728992	T,T	C,C	1,1	inf,inf	inf,inf	7.79713,0.572944	0.045643	0.045643
1	chr7:2827662:A:G	2827662	G,G	A,A	1,1	-inf,-inf	inf,inf	7.64582,0.46683	0.0407136	0.0407136
1	chr7:2727243:A:G	2727243	G,G	A,A	1,1	inf,inf	inf,inf	7.66755,0.61743	0.0367333	0.0367333
1	chr7:2742859:C:T	2742859	T,T	C,C	1,1	-inf,-inf	inf,inf	7.52119,0.575716	0.0345792	0.0345792
1	chr7:2785073:G:A	2785073	A,A	G,G	1,1	-inf,-inf	inf,inf	7.64046,0.319587	0.0337436	0.0337436
1	chr7:2725937:ACT:A	2725937	A,A	ACT,ACT	1,1	inf,inf	inf,inf	7.51218,0.540856	0.0238253	0.0238253
1	chr7:2727971:C:T	2727971	T,T	C,C	1,1	inf,inf	inf,inf	7.35849,0.678294	0.0205034	0.0205034
1	chr7:2721519:A:G	2721519	G,G	A,A	1,1	inf,inf	inf,inf	7.37336,0.553932	0.0180232	0.0180232
```
