## Supplementary material for "Characterization of shared and ancestry-specific signals driving complex traits using multi-ancestry fine-mapping": susiex_nc3.cs80.snp

```
BP	SNP	PIP(CS1)	LogBF(CS1,Pop1)	LogBF(CS1,Pop2)
2274952	chr7:2274952:C:G	2.64527e-07	0.504629	-3.49551e-10
2274992	chr7:2274992:TC:T	9.91702e-09	-1.52393	-1.25513
2275017	chr7:2275017:G:A	2.81399e-08	-0.690788	-1.04534
2275373	chr7:2275373:G:C	8.62873e-09	-1.74515	-1.17306
2275421	chr7:2275421:C:T	7.50875e-09	-1.78702	-1.27022
2275470	chr7:2275470:C:T	2.50171e-08	-0.733735	-1.12002
2275689	chr7:2275689:G:A	4.39838e-08	0.0284455	-1.31794
2275765	chr7:2275765:G:A	1.65182e-08	-1.2994	-0.969457
2275954	chr7:2275954:C:T	4.66192e-08	-1.2313	-3.49551e-10
2276163	chr7:2276163:G:C	4.90171e-08	-0.743613	-0.437533
2276204	chr7:2276204:G:A	4.34929e-08	-1.75991e-10	-1.30072
2276267	chr7:2276267:G:A	4.49689e-08	-1.75991e-10	-1.26734
2276315	chr7:2276315:C:T	5.53582e-08	-0.602472	-0.457018
2276886	chr7:2276886:AGT:A	5.65047e-08	-0.59466	-0.444331
2276942	chr7:2276942:C:G	5.67456e-08	-1.75991e-10	-1.03474
2277794	chr7:2277794:A:G	3.33714e-08	-0.321173	-1.24444
2278055	chr7:2278055:T:C	4.1921e-08	-1.75991e-10	-1.33753
2278599	chr7:2278599:C:T	4.16935e-08	-1.75991e-10	-1.34297
2279494	chr7:2279494:G:A	3.25667e-08	-0.241169	-1.34886
2279612	chr7:2279612:G:A	4.32908e-08	-1.75991e-10	-1.30537
2279697	chr7:2279697:G:A	4.5405e-08	-1.75991e-10	-1.25769
2279951	chr7:2279951:C:T	4.19156e-08	-1.75991e-10	-1.33766
2280116	chr7:2280116:A:G	4.6509e-08	-1.75991e-10	-1.23367
2280220	chr7:2280220:G:A	4.26925e-08	-1.75991e-10	-1.31929
2280723	chr7:2280723:C:T	4.33028e-08	-1.75991e-10	-1.3051
2281547	chr7:2281547:A:G	5.2823e-08	0.127455	-1.23382
2281612	chr7:2281612:A:G	1.08882e-08	-1.35269	-1.33294
2281838	chr7:2281838:T:C	4.15847e-08	-1.75991e-10	-1.34558
2281925	chr7:2281925:C:A	4.50856e-08	-1.75991e-10	-1.26475
2282413	chr7:2282413:C:T	4.38445e-08	-1.75991e-10	-1.29267
2282441	chr7:2282441:A:T	2.91438e-07	0.601512	-3.49551e-10
2282469	chr7:2282469:A:G	5.06494e-08	-1.14839	-3.49551e-10
2282495	chr7:2282495:T:G	4.29476e-08	-1.75991e-10	-1.31333
2282521	chr7:2282521:A:G	5.87087e-08	-1.75991e-10	-1.00073
2282703	chr7:2282703:G:A	3.20465e-08	-0.256637	-1.34949
2282768	chr7:2282768:G:A	2.99772e-08	-0.333231	-1.33965
2282978	chr7:2282978:G:A	5.89443e-08	-1.75991e-10	-0.996721
2282982	chr7:2282982:G:A	1.19584e-08	-1.25714	-1.33474
2282992	chr7:2282992:A:G	3.1457e-08	-0.339071	-1.28562
2282993	chr7:2282993:A:C	3.13503e-08	-0.337223	-1.29087
2283028	chr7:2283028:G:A	5.62782e-08	0.307867	-1.35087
2283037	chr7:2283037:T:C	3.30444e-08	-0.235506	-1.33996
2283088	chr7:2283088:T:G	4.38481e-08	-1.29258	-3.49551e-10
2283104	chr7:2283104:A:G	4.37202e-08	-1.2955	-3.49551e-10
2283106	chr7:2283106:A:G	4.36503e-08	-1.29711	-3.49551e-10
2283157	chr7:2283157:G:A	5.18778e-08	-1.75991e-10	-1.12442
2283254	chr7:2283254:G:A	4.41278e-08	-1.28622	-3.49551e-10
2283308	chr7:2283308:T:C	1.38736e-08	-1.78692	-0.656412
2283339	chr7:2283339:A:C	6.00273e-08	-1.75991e-10	-0.978514
2283384	chr7:2283384:C:G	8.96255e-09	-1.77057	-1.10969
2283411	chr7:2283411:C:T	2.93465e-08	-1.69414	-3.49551e-10
2283602	chr7:2283602:G:A	4.41342e-08	-1.75991e-10	-1.28608
2283638	chr7:2283638:G:A	1.67861e-07	0.0498238	-3.49551e-10
2283758	chr7:2283758:G:A	4.0443e-08	-1.37342	-3.49551e-10
2283814	chr7:2283814:G:T	4.86774e-08	-1.75991e-10	-1.1881
2283853	chr7:2283853:T:C	5.87612e-08	-0.671047	-0.328786
2283951	chr7:2283951:A:G	4.19182e-08	-1.75991e-10	-1.33759
2284044	chr7:2284044:C:T	4.13651e-08	-1.75991e-10	-1.35088
2284121	chr7:2284121:G:T	2.15149e-08	-0.846105	-1.15846
2284344	chr7:2284344:C:T	4.72347e-08	-1.75991e-10	-1.21819
2284345	chr7:2284345:G:A	4.56397e-08	-1.75991e-10	-1.25254
2284607	chr7:2284607:C:T	4.2707e-08	-1.31895	-3.49551e-10
2284637	chr7:2284637:C:G	4.41679e-08	-1.75991e-10	-1.28532
2284647	chr7:2284647:G:A	5.83766e-08	-1.75991e-10	-1.0064
2284709	chr7:2284709:C:T	4.27577e-08	-1.75991e-10	-1.31776
2284746	chr7:2284746:G:A	2.83125e-08	-0.889988	-0.840023
2284953	chr7:2284953:T:C	5.29902e-08	-1.75991e-10	-1.10321
2285001	chr7:2285001:A:G	6.98217e-08	-1.75991e-10	-0.827369
2285023	chr7:2285023:T:C	6.7881e-08	-1.75991e-10	-0.855558
2285030	chr7:2285030:A:G	7.90557e-09	-1.66995	-1.33579
2285113	chr7:2285113:G:A	2.18304e-07	0.0542891	0.258283
2285144	chr7:2285144:A:G	4.24794e-08	-1.75991e-10	-1.32429
2285147	chr7:2285147:A:G	4.36964e-08	-1.75991e-10	-1.29605
2285148	chr7:2285148:G:C	2.13976e-07	0.600701	-0.308152
2285415	chr7:2285415:C:A	4.59294e-08	-1.75991e-10	-1.24621
2285514	chr7:2285514:C:T	1.27523e-08	-1.20304	-1.32456
2285597	chr7:2285597:T:C	4.74834e-08	-1.75991e-10	-1.21293
2286478	chr7:2286478:T:C	5.52325e-08	-1.75991e-10	-1.06176
2286524	chr7:2286524:T:A	9.79466e-08	0.266814	-0.755706
2286528	chr7:2286528:T:A	1.02297e-07	0.28952	-0.734952
2286567	chr7:2286567:G:A	4.13265e-08	-1.75991e-10	-1.35181
2286580	chr7:2286580:C:T	5.55771e-08	-1.75991e-10	-1.05554
2286651	chr7:2286651:C:T	1.07365e-07	0.00353757	-0.400615
2286680	chr7:2286680:G:A	4.15844e-08	-1.75991e-10	-1.34559
2287181	chr7:2287181:C:T	1.12437e-07	0.2359	-0.586826
2287246	chr7:2287246:ACT:A	1.14214e-07	0.270445	-0.605689
2287500	chr7:2287500:A:G	5.49166e-08	-1.75991e-10	-1.0675
2287787	chr7:2287787:A:C	5.45963e-08	-1.75991e-10	-1.07335
2287923	chr7:2287923:G:A	2.68088e-08	-1.78459	-3.49551e-10
2288084	chr7:2288084:C:T	4.30294e-08	-1.75991e-10	-1.31143
2288660	chr7:2288660:A:G	8.04571e-08	-0.68559	-3.49551e-10
2288989	chr7:2288989:A:G	4.49287e-08	-1.75991e-10	-1.26824
2289079	chr7:2289079:G:A	4.28784e-08	-1.75991e-10	-1.31495
2289251	chr7:2289251:G:A	4.13296e-08	-1.75991e-10	-1.35174
2289254	chr7:2289254:G:A	4.13992e-08	-1.75991e-10	-1.35005
2289276	chr7:2289276:G:A	4.42637e-08	-1.75991e-10	-1.28315
2289560	chr7:2289560:T:C	4.42835e-08	-1.75991e-10	-1.2827
2289699	chr7:2289699:C:T	5.23084e-08	-1.75991e-10	-1.11616
2289754	chr7:2289754:G:A	8.07831e-08	-1.75991e-10	-0.681547
2289964	chr7:2289964:G:A	9.5063e-09	-1.61091	-1.21045
2290834	chr7:2290834:C:T	1.15314e-07	-1.75991e-10	-0.325656
2290861	chr7:2290861:A:G	7.22999e-08	0.115106	-0.907598
2292092	chr7:2292092:T:C	4.1297e-08	-1.75991e-10	-1.35253
2292443	chr7:2292443:G:C	6.81654e-08	-1.75991e-10	-0.851378
2292480	chr7:2292480:C:T	4.18161e-08	-1.75991e-10	-1.34003
2293333	chr7:2293333:G:T	9.75354e-08	0.123999	-0.617098
2293422	chr7:2293422:A:G	5.45764e-08	-0.0784313	-0.995282
2293469	chr7:2293469:C:A	6.29954e-08	-1.75991e-10	-0.930253
2293604	chr7:2293604:G:A	5.01529e-08	-1.75991e-10	-1.15824
2293998	chr7:2293998:T:C	4.25844e-08	-1.75991e-10	-1.32183
2294309	chr7:2294309:C:T	4.61822e-08	-1.75991e-10	-1.24072
2294515	chr7:2294515:T:C	4.60955e-08	-1.75991e-10	-1.2426
2294518	chr7:2294518:G:A	6.1596e-08	-1.75991e-10	-0.952717
2294600	chr7:2294600:G:A	4.25889e-08	-1.75991e-10	-1.32172
2294693	chr7:2294693:G:A	5.00627e-08	-1.75991e-10	-1.16004
2294729	chr7:2294729:G:A	8.19255e-09	-1.6275	-1.34259
2294751	chr7:2294751:G:A	5.03898e-08	-1.15353	-3.49551e-10
2294766	chr7:2294766:G:A	9.12007e-09	-1.5282	-1.33463
2294851	chr7:2294851:T:C	4.14475e-08	-1.75991e-10	-1.34889
2295131	chr7:2295131:G:A	4.86075e-08	-1.75991e-10	-1.18954
2295353	chr7:2295353:G:A	1.04894e-08	-1.39317	-1.32977
2295378	chr7:2295378:G:A	1.34995e-07	-1.75991e-10	-0.168075
2296241	chr7:2296241:A:G	9.971e-09	-1.46115	-1.31248
2296671	chr7:2296671:C:T	7.08009e-08	-1.75991e-10	-0.813443
2296903	chr7:2296903:C:A	4.5167e-08	-1.75991e-10	-1.26295
2297196	chr7:2297196:A:G	2.04408e-07	0.246804	-3.49551e-10
2297437	chr7:2297437:C:G	4.91843e-08	-1.75991e-10	-1.17774
2297647	chr7:2297647:G:A	2.64527e-08	-0.526161	-1.2718
2297839	chr7:2297839:G:A	1.00593e-07	-0.462232	-3.49551e-10
2297968	chr7:2297968:C:T	6.86015e-08	-1.75991e-10	-0.845
2298023	chr7:2298023:T:C	6.50675e-08	-1.75991e-10	-0.897889
2298087	chr7:2298087:C:G	5.89695e-08	-1.75991e-10	-0.996294
2298130	chr7:2298130:A:G	5.9216e-08	-1.75991e-10	-0.992123
2298172	chr7:2298172:G:A	1.04007e-08	-1.40758	-1.32386
2298319	chr7:2298319:A:G	9.22791e-09	-1.62256	-1.22852
2299309	chr7:2299309:G:A	4.78726e-08	-1.75991e-10	-1.20477
2299391	chr7:2299391:G:A	4.90387e-08	-1.75991e-10	-1.1807
2299872	chr7:2299872:T:C	4.29556e-08	-1.31315	-3.49551e-10
2299973	chr7:2299973:A:C	4.27909e-08	-1.75991e-10	-1.31699
2300424	chr7:2300424:T:C	6.72845e-08	-1.75991e-10	-0.864384
2300482	chr7:2300482:A:G	5.62535e-08	0.174685	-1.21813
2300663	chr7:2300663:A:C	2.74552e-08	-1.76076	-3.49551e-10
2300813	chr7:2300813:T:C	4.9195e-08	-1.75991e-10	-1.17752
2301419	chr7:2301419:G:T	4.77445e-08	-1.20745	-3.49551e-10
2301420	chr7:2301420:C:T	1.19318e-07	0.277667	-0.569186
2301516	chr7:2301516:G:A	5.00265e-08	-1.75991e-10	-1.16076
2301644	chr7:2301644:A:C	4.16266e-08	-1.75991e-10	-1.34458
2302147	chr7:2302147:T:G	1.26202e-08	-1.1866	-1.35142
2302240	chr7:2302240:T:C	4.64089e-08	-1.23582	-3.49551e-10
2302347	chr7:2302347:A:G	6.01503e-08	-0.976468	-3.49551e-10
2302391	chr7:2302391:A:C	8.24468e-08	-1.75991e-10	-0.661161
2302431	chr7:2302431:T:C	7.52352e-08	0.0365639	-0.789259
2302434	chr7:2302434:T:C	7.22499e-08	-0.0120952	-0.781088
2302461	chr7:2302461:C:G	1.18783e-08	-1.24932	-1.34928
2302462	chr7:2302462:C:T	1.18879e-08	-1.24919	-1.3486
2302541	chr7:2302541:G:A	6.11656e-08	-1.75991e-10	-0.959729
2302579	chr7:2302579:G:A	2.71813e-08	-1.77078	-3.49551e-10
2302751	chr7:2302751:A:G	4.57391e-08	-0.194268	-1.05609
2302910	chr7:2302910:C:T	4.16204e-08	-1.75991e-10	-1.34472
2302927	chr7:2302927:G:A	5.59028e-08	-1.75991e-10	-1.0497
2303309	chr7:2303309:C:T	4.72289e-08	-1.75991e-10	-1.21831
2303656	chr7:2303656:A:C	8.92214e-08	-0.582193	-3.49551e-10
2303664	chr7:2303664:T:C	7.96819e-08	-0.695271	-3.49551e-10
2303727	chr7:2303727:A:G	4.56042e-08	-0.313895	-0.939419
2303978	chr7:2303978:A:T	1.8968e-08	-1.26121	-0.869346
2304129	chr7:2304129:T:C	7.35442e-09	-1.75626	-1.32176
2304311	chr7:2304311:A:G	2.53793e-08	-1.20108	-0.638299
2304488	chr7:2304488:G:A	1.23499e-07	-1.75991e-10	-0.257078
2304568	chr7:2304568:C:T	2.69842e-08	-0.645402	-1.13266
2304888	chr7:2304888:C:G	5.27492e-08	-1.75991e-10	-1.10777
2304966	chr7:2304966:G:C	5.64171e-08	-1.75991e-10	-1.04054
2305048	chr7:2305048:G:A	2.61291e-08	-0.703671	-1.1066
2305213	chr7:2305213:C:T	4.28866e-08	-1.75991e-10	-1.31475
2305456	chr7:2305456:T:C	7.03508e-08	0.175825	-0.995646
2305565	chr7:2305565:T:C	4.66955e-08	-1.75991e-10	-1.22967
2306139	chr7:2306139:T:G	4.43021e-08	-1.75991e-10	-1.28228
2306480	chr7:2306480:C:T	7.04856e-08	0.36782	-1.18573
2306493	chr7:2306493:T:C	5.71132e-08	-1.75991e-10	-1.02828
2306584	chr7:2306584:C:T	2.78432e-08	-1.74672	-3.49551e-10
2306708	chr7:2306708:G:A	6.75618e-08	-1.75991e-10	-0.860272
2306739	chr7:2306739:T:G	4.13172e-08	-1.75991e-10	-1.35204
2306745	chr7:2306745:A:G	5.02727e-08	-1.75991e-10	-1.15585
2307384	chr7:2307384:G:A	4.1546e-08	-1.75991e-10	-1.34651
2307644	chr7:2307644:A:T	4.93175e-08	-1.75991e-10	-1.17504
2307798	chr7:2307798:G:A	2.04602e-08	-1.63601	-0.418822
2308118	chr7:2308118:C:T	1.16603e-08	-1.30089	-1.31623
2308219	chr7:2308219:G:C	9.90295e-09	-1.43224	-1.34824
2308229	chr7:2308229:T:C	5.57603e-08	-1.75991e-10	-1.05225
2308230	chr7:2308230:A:G	4.13765e-08	-1.75991e-10	-1.3506
2308681	chr7:2308681:A:AG	4.83613e-08	-1.75991e-10	-1.19462
2308912	chr7:2308912:C:T	9.51587e-09	-1.63837	-1.18198
2308978	chr7:2308978:G:A	5.85429e-08	-1.75991e-10	-1.00356
2309131	chr7:2309131:C:T	4.14008e-08	-1.75991e-10	-1.35001
2309255	chr7:2309255:A:C	1.56628e-08	-1.282	-1.04003
2309280	chr7:2309280:G:C	9.63101e-09	-1.74066	-1.06766
2309599	chr7:2309599:C:T	4.14267e-08	-1.75991e-10	-1.34939
2309697	chr7:2309697:C:G	4.25221e-08	-1.75991e-10	-1.32329
2309973	chr7:2309973:G:A	2.01945e-08	-1.17703	-0.890869
2310151	chr7:2310151:G:A	8.68084e-08	-1.75991e-10	-0.609611
2310549	chr7:2310549:T:C	1.48287e-08	-1.31366	-1.06309
2310733	chr7:2310733:T:C	1.01203e-08	-1.40854	-1.35023
2310816	chr7:2310816:G:A	9.48638e-09	-1.4814	-1.34205
2310880	chr7:2310880:T:C	9.2507e-09	-1.64622	-1.2024
2311068	chr7:2311068:T:A	4.19387e-08	-1.75991e-10	-1.33711
2311115	chr7:2311115:T:G	4.84789e-08	-1.75991e-10	-1.19219
2311324	chr7:2311324:C:T	1.39315e-08	-1.64959	-0.789573
2311854	chr7:2311854:A:G	1.30455e-08	-1.3976	-1.10728
2312346	chr7:2312346:T:C	1.33312e-08	-1.40158	-1.08162
2312418	chr7:2312418:C:A	4.13833e-08	-1.75991e-10	-1.35044
2313058	chr7:2313058:T:C	9.44046e-09	-1.50551	-1.3228
2313090	chr7:2313090:A:G	7.07184e-08	-1.75991e-10	-0.814608
2313792	chr7:2313792:A:C	4.35625e-08	-1.75991e-10	-1.29912
2313975	chr7:2313975:G:T	4.14205e-08	-1.75991e-10	-1.34954
2314008	chr7:2314008:A:C	4.94557e-08	-1.75991e-10	-1.17224
2314220	chr7:2314220:G:A	4.56851e-08	-1.75991e-10	-1.25154
2314451	chr7:2314451:C:G	6.34771e-08	-1.75991e-10	-0.922636
2314591	chr7:2314591:G:T	4.27358e-08	-1.75991e-10	-1.31828
2314707	chr7:2314707:A:G	8.48674e-09	-1.65888	-1.27592
2314717	chr7:2314717:C:G	1.43475e-08	-1.25982	-1.14991
2314937	chr7:2314937:C:G	4.517e-08	-1.75991e-10	-1.26288
2315813	chr7:2315813:C:T	5.77623e-08	-1.75991e-10	-1.01698
2316196	chr7:2316196:C:A	1.29526e-07	-1.75991e-10	-0.209429
2317073	chr7:2317073:G:T	4.21421e-08	-1.75991e-10	-1.33227
2317649	chr7:2317649:T:C	1.34904e-08	-1.43617	-1.03516
2317852	chr7:2317852:G:C	4.64747e-08	-1.75991e-10	-1.23441
2318588	chr7:2318588:C:T	4.13748e-08	-1.75991e-10	-1.35064
2319168	chr7:2319168:G:A	4.79484e-08	-1.75991e-10	-1.20319
2319293	chr7:2319293:G:T	4.24099e-08	-1.75991e-10	-1.32593
2319398	chr7:2319398:G:A	2.76165e-08	-1.7549	-3.49551e-10
2319902	chr7:2319902:C:A	5.77987e-08	-1.75991e-10	-1.01635
2319963	chr7:2319963:G:C	4.4067e-08	-1.75991e-10	-1.2876
2320283	chr7:2320283:A:G	2.66685e-08	-1.27092	-0.518914
2320475	chr7:2320475:G:C	1.19503e-08	-1.44734	-1.14522
2320826	chr7:2320826:G:T	4.46331e-08	-1.75991e-10	-1.27484
2320933	chr7:2320933:T:C	4.60832e-08	-1.75991e-10	-1.24287
2321201	chr7:2321201:C:T	5.18347e-08	-1.75991e-10	-1.12525
2321376	chr7:2321376:C:A	1.28733e-08	-1.62153	-0.89663
2321422	chr7:2321422:A:G	5.43688e-08	-1.75991e-10	-1.07752
2321455	chr7:2321455:C:T	2.79189e-08	-1.74401	-3.49551e-10
2321618	chr7:2321618:A:G	1.1872e-08	-1.49551	-1.10363
2321649	chr7:2321649:T:C	1.31887e-08	-1.3943	-1.09966
2321650	chr7:2321650:G:A	3.99815e-08	-1.3849	-3.49551e-10
2321693	chr7:2321693:T:C	9.84968e-09	-1.59555	-1.19033
2321827	chr7:2321827:A:G	1.04145e-08	-1.39358	-1.33653
2321895	chr7:2321895:C:T	1.19236e-08	-1.44566	-1.14914
2322280	chr7:2322280:T:C	4.68961e-08	-1.75991e-10	-1.22538
2322687	chr7:2322687:C:T	5.04602e-08	-1.75991e-10	-1.15213
2322832	chr7:2322832:C:A	4.24417e-08	-1.75991e-10	-1.32518
2322833	chr7:2322833:A:G	4.2948e-08	-1.75991e-10	-1.31332
2322838	chr7:2322838:G:T	4.41676e-08	-1.75991e-10	-1.28532
2323336	chr7:2323336:A:G	4.13369e-08	-1.75991e-10	-1.35156
2323639	chr7:2323639:T:G	9.53629e-09	-1.74007	-1.07814
2323777	chr7:2323777:G:C	2.72469e-08	-1.76838	-3.49551e-10
2323803	chr7:2323803:T:C	4.00027e-08	-1.38437	-3.49551e-10
2323830	chr7:2323830:G:A	4.42018e-08	-1.28455	-3.49551e-10
2323865	chr7:2323865:G:A	4.78941e-08	-1.75991e-10	-1.20432
2324023	chr7:2324023:G:C	4.54937e-08	-1.75991e-10	-1.25574
2324225	chr7:2324225:A:G	1.12964e-08	-1.29655	-1.35228
2324330	chr7:2324330:G:A	4.96403e-08	-1.75991e-10	-1.16851
2324717	chr7:2324717:T:C	4.13139e-08	-1.75991e-10	-1.35212
2324788	chr7:2324788:A:G	4.37719e-08	-1.75991e-10	-1.29432
2324907	chr7:2324907:GAGATCCTCCTTCCTCAGCCTGCTGCGTAGCTGGGACTGCAGGCATTGGCCATGTAGCCAGGCATGGTGGCACACGCCTGT:G	4.15985e-08	-1.75991e-10	-1.34525
2325645	chr7:2325645:T:C	4.63398e-08	-1.75991e-10	-1.23731
2325706	chr7:2325706:G:A	4.2327e-08	-1.75991e-10	-1.32789
2325822	chr7:2325822:ACT:A	4.27168e-08	-1.75991e-10	-1.31872
2326029	chr7:2326029:G:C	7.05136e-08	-1.75991e-10	-0.817509
2326698	chr7:2326698:T:G	4.17112e-08	-1.75991e-10	-1.34254
2327179	chr7:2327179:T:C	4.27603e-08	-1.75991e-10	-1.3177
2327278	chr7:2327278:T:C	4.15183e-08	-1.75991e-10	-1.34718
2327557	chr7:2327557:G:A	4.1302e-08	-1.75991e-10	-1.3524
2327684	chr7:2327684:G:A	4.80612e-08	-1.75991e-10	-1.20084
2327746	chr7:2327746:G:C	4.33582e-08	-1.75991e-10	-1.30382
2327802	chr7:2327802:A:G	4.12992e-08	-1.75991e-10	-1.35247
2327825	chr7:2327825:G:C	1.03856e-08	-1.53394	-1.19895
2328179	chr7:2328179:G:A	4.28659e-08	-1.75991e-10	-1.31524
2328238	chr7:2328238:G:A	1.23019e-08	-1.65465	-0.90891
2328447	chr7:2328447:C:T	1.15551e-07	-0.323605	-3.49551e-10
2328923	chr7:2328923:A:C	4.21407e-08	-1.75991e-10	-1.3323
2329034	chr7:2329034:C:T	4.12974e-08	-1.75991e-10	-1.35251
2329121	chr7:2329121:A:C	1.17437e-08	-1.6225	-0.987496
2329861	chr7:2329861:T:C	1.23147e-08	-1.60727	-0.955251
2330777	chr7:2330777:A:G	1.80627e-08	-1.25927	-0.920193
2330851	chr7:2330851:A:G	4.25164e-08	-1.75991e-10	-1.32342
2330989	chr7:2330989:A:C	5.07999e-08	-1.75991e-10	-1.14542
2331471	chr7:2331471:T:C	1.76705e-08	-1.45595	-0.745462
2331694	chr7:2331694:C:G	1.96731e-08	-1.42187	-0.672189
2332098	chr7:2332098:T:C	4.23722e-08	-1.75991e-10	-1.32682
2332134	chr7:2332134:G:A	4.33653e-08	-1.75991e-10	-1.30365
2332308	chr7:2332308:T:C	1.25686e-08	-1.30962	-1.23249
2332493	chr7:2332493:G:A	1.26077e-08	-1.61147	-0.927534
2332697	chr7:2332697:C:T	4.47217e-08	-1.75991e-10	-1.27286
2333241	chr7:2333241:C:G	1.52051e-08	-1.58965	-0.762031
2333397	chr7:2333397:T:A	1.95074e-07	-1.75991e-10	0.200063
2333520	chr7:2333520:C:G	4.48599e-08	-1.26977	-3.49551e-10
2333767	chr7:2333767:T:C	5.80897e-08	-1.75991e-10	-1.01133
2334126	chr7:2334126:T:C	1.6534e-07	-1.75991e-10	0.0346877
2334385	chr7:2334385:G:A	4.45211e-08	-1.75991e-10	-1.27735
2334390	chr7:2334390:G:A	4.1519e-08	-1.75991e-10	-1.34716
2334979	chr7:2334979:T:C	4.13079e-08	-1.75991e-10	-1.35226
2335068	chr7:2335068:C:T	1.60342e-07	-1.75991e-10	0.00399693
2335466	chr7:2335466:T:C	4.21143e-08	-1.75991e-10	-1.33293
2335540	chr7:2335540:C:T	6.13774e-08	-1.75991e-10	-0.956272
2335542	chr7:2335542:C:T	4.30773e-08	-1.75991e-10	-1.31032
2335578	chr7:2335578:G:A	9.32265e-08	-1.75991e-10	-0.538283
2335744	chr7:2335744:G:A	4.13703e-08	-1.75991e-10	-1.35075
2335976	chr7:2335976:G:A	6.00024e-08	-1.75991e-10	-0.97893
2336232	chr7:2336232:T:C	4.58863e-08	-1.75991e-10	-1.24715
2336467	chr7:2336467:G:C	4.1378e-08	-1.75991e-10	-1.35056
2336555	chr7:2336555:A:C	4.13111e-08	-1.75991e-10	-1.35218
2336569	chr7:2336569:A:G	2.00833e-08	-1.43645	-0.636974
2336639	chr7:2336639:C:T	4.13264e-08	-1.75991e-10	-1.35181
2336657	chr7:2336657:G:A	4.3003e-08	-1.75991e-10	-1.31204
2336734	chr7:2336734:C:G	2.0708e-08	-1.53974	-0.503055
2337106	chr7:2337106:A:G	4.86332e-08	-1.75991e-10	-1.18901
2337314	chr7:2337314:G:T	4.2186e-08	-1.75991e-10	-1.33122
2337655	chr7:2337655:G:A	4.5442e-08	-1.75991e-10	-1.25688
2338319	chr7:2338319:G:A	2.23377e-08	-1.35827	-0.608768
2338324	chr7:2338324:C:T	2.41108e-08	-1.32736	-0.56329
2339151	chr7:2339151:A:G	1.42037e-08	-1.60516	-0.81465
2339606	chr7:2339606:A:G	4.18327e-08	-1.75991e-10	-1.33964
2339640	chr7:2339640:C:T	4.44586e-08	-1.75991e-10	-1.27875
2340036	chr7:2340036:A:C	5.75882e-08	-1.75991e-10	-1.02
2340242	chr7:2340242:T:A	9.38179e-09	-1.78624	-1.0483
2340356	chr7:2340356:C:G	1.51714e-08	-1.43629	-0.917606
2340446	chr7:2340446:T:C	6.16257e-08	-1.75991e-10	-0.952236
2341188	chr7:2341188:A:G	1.61126e-08	-1.49102	-0.802687
2341236	chr7:2341236:C:T	1.91016e-07	-1.75991e-10	0.179045
2341282	chr7:2341282:T:C	4.14678e-08	-1.75991e-10	-1.3484
2341843	chr7:2341843:C:T	1.01723e-08	-1.74579	-1.00786
2342110	chr7:2342110:C:T	1.02322e-08	-1.74079	-1.00698
2342532	chr7:2342532:G:A	4.8281e-08	-1.75991e-10	-1.19628
2342897	chr7:2342897:G:A	4.13468e-08	-1.75991e-10	-1.35132
2343023	chr7:2343023:G:A	4.1332e-08	-1.75991e-10	-1.35168
2343436	chr7:2343436:G:A	5.77804e-08	-1.75991e-10	-1.01666
2343540	chr7:2343540:T:C	1.57744e-08	-1.62627	-0.688656
2343801	chr7:2343801:T:C	1.69359e-08	-1.51023	-0.733647
2344825	chr7:2344825:T:C	1.53593e-08	-1.56474	-0.776857
2345011	chr7:2345011:G:A	1.50287e-07	-1.75991e-10	-0.0607693
2345885	chr7:2345885:G:A	6.76453e-08	-1.75991e-10	-0.859037
2345911	chr7:2345911:G:A	4.85245e-08	-1.75991e-10	-1.19124
2346004	chr7:2346004:C:T	8.29159e-09	-1.60782	-1.35025
2346097	chr7:2346097:A:G	7.5116e-08	-0.754281	-3.49551e-10
2346108	chr7:2346108:A:G	3.08591e-07	-1.75991e-10	0.658701
2346187	chr7:2346187:T:C	4.13743e-08	-1.75991e-10	-1.35065
2346332	chr7:2346332:GC:G	6.07998e-08	-1.75991e-10	-0.965728
2346423	chr7:2346423:C:T	4.39637e-08	-1.75991e-10	-1.28995
2346610	chr7:2346610:G:C	4.22721e-08	-1.75991e-10	-1.32919
2346784	chr7:2346784:G:A	7.43461e-09	-1.73182	-1.33535
2346886	chr7:2346886:C:T	2.83853e-08	-1.72744	-3.49551e-10
2347023	chr7:2347023:A:G	4.34215e-08	-1.75991e-10	-1.30236
2347035	chr7:2347035:C:A	4.44044e-08	-1.75991e-10	-1.27998
2347460	chr7:2347460:G:A	8.88947e-08	-0.585861	-3.49551e-10
2347573	chr7:2347573:G:A	3.63119e-07	-1.75991e-10	0.821416
2348156	chr7:2348156:G:C	5.07283e-08	-1.75991e-10	-1.14683
2348281	chr7:2348281:CAGGA:C	4.13172e-08	-1.75991e-10	-1.35204
2348297	chr7:2348297:G:A	4.13897e-08	-1.75991e-10	-1.35028
2348526	chr7:2348526:A:G	1.07941e-07	0.225097	-0.616828
2349051	chr7:2349051:TA:T	5.23368e-08	-1.75991e-10	-1.11561
2349054	chr7:2349054:A:G	5.19424e-08	-1.75991e-10	-1.12318
2349183	chr7:2349183:G:A	4.92104e-08	-1.75991e-10	-1.17721
2349292	chr7:2349292:GC:G	5.20791e-08	-1.75991e-10	-1.12055
2349375	chr7:2349375:G:A	4.14042e-08	-1.75991e-10	-1.34993
2349638	chr7:2349638:T:C	4.80691e-08	-1.75991e-10	-1.20067
2349683	chr7:2349683:C:T	4.15202e-08	-1.75991e-10	-1.34713
2349715	chr7:2349715:C:T	4.58527e-08	-1.75991e-10	-1.24788
2349758	chr7:2349758:G:A	8.39209e-08	-1.75991e-10	-0.643439
2350344	chr7:2350344:C:T	5.66482e-08	-1.75991e-10	-1.03645
2350500	chr7:2350500:G:T	1.21224e-08	-1.28101	-1.29725
2350923	chr7:2350923:C:T	4.1349e-08	-1.75991e-10	-1.35127
2351555	chr7:2351555:A:G	5.02925e-08	-1.75991e-10	-1.15546
2351627	chr7:2351627:G:T	1.58111e-08	-1.16679	-1.14581
2351650	chr7:2351650:A:G	4.16834e-08	-1.75991e-10	-1.34321
2351659	chr7:2351659:G:A	4.14095e-08	-1.75991e-10	-1.3498
2351724	chr7:2351724:G:A	4.6337e-08	-1.75991e-10	-1.23737
2352019	chr7:2352019:C:T	1.94977e-07	-1.75991e-10	0.199567
2352206	chr7:2352206:C:A	4.21969e-08	-1.75991e-10	-1.33097
2352598	chr7:2352598:C:T	9.72234e-09	-1.68725	-1.11164
2352648	chr7:2352648:C:T	4.49214e-08	-1.75991e-10	-1.2684
2352659	chr7:2352659:C:T	6.31919e-08	-1.75991e-10	-0.927138
2352867	chr7:2352867:T:C	1.7528e-07	-1.75991e-10	0.0930677
2353113	chr7:2353113:G:A	3.17313e-08	-1.61601	-3.49551e-10
2353150	chr7:2353150:A:G	4.17685e-08	-1.75991e-10	-1.34117
2353225	chr7:2353225:T:C	4.45276e-07	1.02538	-3.49551e-10
2353381	chr7:2353381:A:G	1.47529e-08	-1.03435	-1.34753
2353800	chr7:2353800:T:G	4.1677e-08	-1.75991e-10	-1.34336
2353898	chr7:2353898:C:T	4.1403e-08	-1.75991e-10	-1.34996
2353996	chr7:2353996:T:C	4.28677e-08	-1.75991e-10	-1.3152
2353997	chr7:2353997:C:A	9.88643e-09	-1.43038	-1.35177
2354138	chr7:2354138:C:G	6.67711e-08	-1.75991e-10	-0.872045
2354458	chr7:2354458:T:A	5.53404e-08	-1.75991e-10	-1.05981
2354661	chr7:2354661:C:T	1.06067e-08	-1.41326	-1.29857
2354993	chr7:2354993:G:A	7.14625e-08	-1.75991e-10	-0.804141
2355299	chr7:2355299:G:C	4.73175e-08	-1.75991e-10	-1.21643
2355356	chr7:2355356:C:T	6.1391e-08	0.302617	-1.25867
2355874	chr7:2355874:T:C	1.24141e-08	-1.2956	-1.25888
2355900	chr7:2355900:C:T	5.63565e-08	-1.75991e-10	-1.04162
2355979	chr7:2355979:CTA:C	4.50718e-08	-1.75991e-10	-1.26506
2356249	chr7:2356249:C:T	2.70183e-07	0.525787	-3.49551e-10
2356351	chr7:2356351:G:A	4.14931e-08	-1.75991e-10	-1.34779
2356565	chr7:2356565:T:A	1.32082e-07	-1.75991e-10	-0.189892
2356850	chr7:2356850:A:T	4.8177e-08	-1.75991e-10	-1.19843
2357443	chr7:2357443:G:C	1.25722e-07	-1.75991e-10	-0.239245
2357991	chr7:2357991:A:G	7.38904e-08	-1.75991e-10	-0.770731
2358272	chr7:2358272:T:C	1.3878e-08	-1.16618	-1.27683
2359045	chr7:2359045:C:A	3.59586e-08	-1.49095	-3.49551e-10
2359373	chr7:2359373:G:T	8.04586e-08	-0.088259	-0.597313
2359462	chr7:2359462:C:T	4.46748e-08	-1.75991e-10	-1.27391
2359526	chr7:2359526:C:G	1.22252e-08	-1.22919	-1.34062
2359544	chr7:2359544:C:T	1.25618e-08	-1.20139	-1.34127
2359635	chr7:2359635:A:C	2.08359e-08	-1.77571	-0.260928
2359859	chr7:2359859:G:A	4.34905e-08	-1.75991e-10	-1.30077
2360011	chr7:2360011:C:T	1.24981e-07	-1.75991e-10	-0.245152
2360340	chr7:2360340:A:G	4.41032e-08	-1.75991e-10	-1.28678
2360671	chr7:2360671:T:C	1.40324e-08	-1.15314	-1.27881
2360759	chr7:2360759:C:T	4.79304e-08	-1.75991e-10	-1.20356
2361031	chr7:2361031:C:T	4.65893e-08	-1.75991e-10	-1.23194
2361102	chr7:2361102:T:G	9.4703e-08	-1.75991e-10	-0.522569
2361617	chr7:2361617:C:T	5.20858e-08	0.11223	-1.23265
2362434	chr7:2362434:C:T	1.36132e-07	-1.75991e-10	-0.159689
2362537	chr7:2362537:A:G	4.15841e-08	-1.75991e-10	-1.3456
2363041	chr7:2363041:G:A	4.24643e-08	-1.75991e-10	-1.32465
2363198	chr7:2363198:A:G	1.19568e-07	-1.75991e-10	-0.289429
2363493	chr7:2363493:G:A	4.18234e-08	-1.75991e-10	-1.33986
2363605	chr7:2363605:G:T	4.88457e-08	-1.75991e-10	-1.18465
2363620	chr7:2363620:T:C	2.8476e-07	0.578331	-3.49551e-10
2364058	chr7:2364058:G:T	4.19574e-08	-1.75991e-10	-1.33666
2364071	chr7:2364071:C:T	6.57703e-08	-1.75991e-10	-0.887146
2364367	chr7:2364367:T:C	6.49506e-08	-1.75991e-10	-0.899688
2364500	chr7:2364500:T:C	4.28783e-08	-1.75991e-10	-1.31495
2364820	chr7:2364820:G:T	1.09477e-08	-1.37129	-1.30889
2365022	chr7:2365022:G:A	1.27827e-08	-1.2201	-1.30513
2365385	chr7:2365385:C:T	4.14281e-08	-1.75991e-10	-1.34935
2365492	chr7:2365492:G:A	6.43507e-08	0.442886	-1.35185
2365625	chr7:2365625:G:A	9.17195e-09	-1.50463	-1.35253
2365914	chr7:2365914:G:C	1.31527e-07	-1.75991e-10	-0.194106
2366021	chr7:2366021:G:A	5.56899e-08	-1.75991e-10	-1.05352
2366048	chr7:2366048:A:G	2.99985e-07	0.630419	-3.49551e-10
2366250	chr7:2366250:C:A	9.59492e-09	-1.45954	-1.35254
2366945	chr7:2366945:T:A	5.88695e-08	-1.75991e-10	-0.997991
2367083	chr7:2367083:A:G	5.15207e-08	-1.75991e-10	-1.13133
2367200	chr7:2367200:G:A	4.77813e-08	-1.75991e-10	-1.20668
2367255	chr7:2367255:G:T	4.16211e-08	-1.75991e-10	-1.34471
2367290	chr7:2367290:G:C	4.41164e-08	0.0111634	-1.29765
2367635	chr7:2367635:A:G	2.67668e-08	-1.78615	-3.49551e-10
2368054	chr7:2368054:G:C	4.309e-08	-1.75991e-10	-1.31002
2368415	chr7:2368415:G:T	4.14287e-08	-1.75991e-10	-1.34934
2368844	chr7:2368844:C:T	5.11875e-08	-1.75991e-10	-1.13782
2368989	chr7:2368989:T:C	4.95039e-08	-1.75991e-10	-1.17126
2369379	chr7:2369379:C:T	1.02502e-07	-1.75991e-10	-0.443433
2369468	chr7:2369468:G:A	4.1901e-08	-1.75991e-10	-1.33801
2370198	chr7:2370198:T:A	4.13496e-08	-1.75991e-10	-1.35125
2370242	chr7:2370242:C:T	4.49961e-08	-1.75991e-10	-1.26674
2370516	chr7:2370516:A:G	1.71631e-08	-0.896935	-1.33361
2370661	chr7:2370661:C:T	2.85335e-08	-1.72223	-3.49551e-10
2370802	chr7:2370802:A:G	5.38009e-08	-1.75991e-10	-1.08802
2370890	chr7:2370890:C:T	4.88065e-08	-1.75991e-10	-1.18545
2370920	chr7:2370920:A:G	6.10493e-08	-1.75991e-10	-0.961633
2370935	chr7:2370935:T:C	9.9546e-08	0.759045	-1.23174
2371326	chr7:2371326:A:G	1.11472e-07	-1.75991e-10	-0.359541
2371527	chr7:2371527:C:G	4.38256e-08	-1.75991e-10	-1.2931
2372009	chr7:2372009:C:T	1.60304e-08	-0.956499	-1.34233
2372050	chr7:2372050:A:T	1.60111e-08	-0.956524	-1.34351
2372133	chr7:2372133:G:A	1.56725e-08	-0.978034	-1.34337
2372397	chr7:2372397:G:A	1.60489e-08	-1.00298	-1.2947
2372450	chr7:2372450:G:A	4.19341e-08	-1.75991e-10	-1.33722
2372740	chr7:2372740:G:A	4.72556e-08	-1.75991e-10	-1.21774
2372827	chr7:2372827:T:C	4.93738e-08	-1.75991e-10	-1.17389
2372858	chr7:2372858:C:T	1.76567e-08	-0.88023	-1.32197
2373003	chr7:2373003:A:G	1.57062e-07	1.23289	-1.24956
2373012	chr7:2373012:G:A	5.8968e-08	-1.75991e-10	-0.996319
2373623	chr7:2373623:T:C	1.71465e-08	-0.966628	-1.26489
2373687	chr7:2373687:G:T	1.13046e-07	-1.75991e-10	-0.345521
2373694	chr7:2373694:G:T	1.41005e-08	-1.11252	-1.31458
2373729	chr7:2373729:A:G	1.31988e-07	-1.75991e-10	-0.190603
2373769	chr7:2373769:C:T	6.70418e-07	1.43459	-3.49551e-10
2373920	chr7:2373920:A:G	4.2136e-08	-1.75991e-10	-1.33241
2374192	chr7:2374192:T:A	1.24341e-07	-1.75991e-10	-0.250285
2374313	chr7:2374313:C:T	1.52521e-08	-1.02709	-1.3215
2374507	chr7:2374507:A:G	1.58108e-07	1.25026	-1.26029
2374637	chr7:2374637:C:T	4.54935e-08	-1.75991e-10	-1.25575
2374730	chr7:2374730:A:G	1.62472e-07	1.27162	-1.25442
2374915	chr7:2374915:C:A	1.61271e-08	-0.942013	-1.3508
2374919	chr7:2374919:G:A	4.26645e-08	-1.75991e-10	-1.31995
2374932	chr7:2374932:G:A	1.62914e-08	-0.932579	-1.3501
2374952	chr7:2374952:T:C	1.62672e-08	-0.931947	-1.35222
2375122	chr7:2375122:C:T	1.65475e-08	-0.922862	-1.34422
2375190	chr7:2375190:A:G	1.6362e-07	1.29467	-1.27043
2375443	chr7:2375443:C:T	4.18273e-08	-1.75991e-10	-1.33977
2375632	chr7:2375632:CCT:C	1.308e-07	-1.75991e-10	-0.199649
2375789	chr7:2375789:T:C	1.13325e-07	-1.75991e-10	-0.343056
2375960	chr7:2375960:A:G	5.27641e-08	-1.75991e-10	-1.10748
2376032	chr7:2376032:C:T	2.72192e-08	-1.76939	-3.49551e-10
2376136	chr7:2376136:T:C	1.68361e-08	-0.899855	-1.34993
2376162	chr7:2376162:T:C	4.42599e-07	2.34057	-1.32122
2376199	chr7:2376199:T:C	4.51947e-08	-1.75991e-10	-1.26233
2376313	chr7:2376313:A:G	1.92623e-08	-0.782271	-1.33289
2376751	chr7:2376751:C:A	3.42266e-08	-1.54031	-3.49551e-10
2376811	chr7:2376811:G:T	4.13525e-08	-1.75991e-10	-1.35118
2377176	chr7:2377176:A:T	4.71682e-08	-1.75991e-10	-1.21959
2377187	chr7:2377187:A:G	1.2596e-08	-1.18752	-1.35242
2377409	chr7:2377409:G:C	5.80686e-08	-1.75991e-10	-1.01169
2377477	chr7:2377477:A:G	4.24984e-08	-1.32385	-3.49551e-10
2379284	chr7:2379284:G:A	5.37951e-08	-1.75991e-10	-1.08813
2379372	chr7:2379372:T:C	4.12988e-08	-1.75991e-10	-1.35248
2379535	chr7:2379535:T:C	1.7283e-07	-1.75991e-10	0.0789914
2379699	chr7:2379699:C:T	4.12973e-08	-1.75991e-10	-1.35252
2379718	chr7:2379718:G:A	6.01668e-08	-1.75991e-10	-0.976194
2379760	chr7:2379760:A:G	4.56622e-08	-1.75991e-10	-1.25204
2379967	chr7:2379967:C:T	4.13525e-08	-1.75991e-10	-1.35118
2380541	chr7:2380541:G:T	2.957e-08	-1.68655	-3.49551e-10
2380963	chr7:2380963:C:T	4.97304e-08	-1.75991e-10	-1.1667
2381040	chr7:2381040:C:T	4.49324e-08	-1.75991e-10	-1.26816
2381382	chr7:2381382:C:T	5.01692e-08	-1.75991e-10	-1.15791
2381634	chr7:2381634:C:T	4.63849e-08	-1.75991e-10	-1.23634
2381657	chr7:2381657:G:A	1.34493e-07	1.16013	-1.33193
2381702	chr7:2381702:T:C	4.57778e-08	-1.75991e-10	-1.24951
2381818	chr7:2381818:G:A	1.0421e-08	-1.381	-1.34849
2382024	chr7:2382024:G:C	1.48474e-08	-1.04669	-1.3288
2382342	chr7:2382342:G:GCAGT	5.57311e-08	-1.75991e-10	-1.05278
2382514	chr7:2382514:TTTTTTTTTTTTTC:T	2.3137e-08	-0.581055	-1.35083
2382706	chr7:2382706:G:A	5.02905e-08	-1.75991e-10	-1.1555
2383198	chr7:2383198:AAAAG:A	2.26082e-07	-1.75991e-10	0.347582
2383224	chr7:2383224:C:T	5.84638e-08	-1.75991e-10	-1.00491
2383269	chr7:2383269:G:T	3.13287e-08	-1.62878	-3.49551e-10
2383353	chr7:2383353:C:T	1.33407e-07	-0.179913	-3.49551e-10
2383513	chr7:2383513:G:A	4.96965e-08	-1.75991e-10	-1.16738
2383521	chr7:2383521:C:G	6.31227e-08	-1.75991e-10	-0.928234
2383596	chr7:2383596:C:T	4.98854e-08	-1.75991e-10	-1.16359
2383832	chr7:2383832:C:T	6.761e-08	-1.75991e-10	-0.859559
2384073	chr7:2384073:C:G	6.4485e-08	-1.75991e-10	-0.906882
2384124	chr7:2384124:C:T	4.44932e-08	-1.75991e-10	-1.27798
2384168	chr7:2384168:C:T	2.3053e-08	-0.616733	-1.31878
2384204	chr7:2384204:C:G	4.38193e-08	-1.75991e-10	-1.29324
2384230	chr7:2384230:T:A	3.0986e-08	-1.63978	-3.49551e-10
2384316	chr7:2384316:C:T	2.25042e-08	-0.609936	-1.34968
2384401	chr7:2384401:G:A	4.47826e-08	-1.75991e-10	-1.27149
2384607	chr7:2384607:C:T	4.48812e-08	-1.75991e-10	-1.2693
2384631	chr7:2384631:A:G	1.72183e-07	0.901982	-0.826739
2385032	chr7:2385032:G:C	4.2719e-08	-1.75991e-10	-1.31867
2385035	chr7:2385035:C:T	3.50376e-07	-1.75991e-10	0.785693
2385174	chr7:2385174:C:T	4.47735e-08	-1.75991e-10	-1.2717
2385512	chr7:2385512:C:T	6.63422e-08	-0.878488	-3.49551e-10
2385513	chr7:2385513:G:A	4.13468e-08	-1.75991e-10	-1.35132
2386062	chr7:2386062:C:T	4.57503e-08	-1.75991e-10	-1.25012
2386106	chr7:2386106:C:T	1.01004e-08	-1.47642	-1.28431
2386161	chr7:2386161:C:T	4.19318e-08	-1.75991e-10	-1.33727
2386408	chr7:2386408:G:A	4.28405e-08	-1.75991e-10	-1.31583
2386461	chr7:2386461:G:A	2.68786e-08	-1.78198	-3.49551e-10
2386534	chr7:2386534:G:C	5.90301e-08	-1.75991e-10	-0.995267
2387095	chr7:2387095:G:C	4.97111e-08	-1.16709	-3.49551e-10
2387312	chr7:2387312:C:T	4.16049e-08	-1.75991e-10	-1.3451
2387851	chr7:2387851:T:C	4.18838e-08	-1.75991e-10	-1.33842
2387893	chr7:2387893:G:A	9.26716e-08	0.80471	-1.34896
2387964	chr7:2387964:C:G	1.57187e-08	-0.985755	-1.33271
2388002	chr7:2388002:G:A	2.67834e-08	-1.78553	-3.49551e-10
2388093	chr7:2388093:A:G	4.52669e-08	-1.75991e-10	-1.26074
2388225	chr7:2388225:T:G	4.1297e-08	-1.75991e-10	-1.35252
2388319	chr7:2388319:A:G	1.89426e-07	0.170685	-3.49551e-10
2388636	chr7:2388636:G:A	2.66921e-07	0.844818	-0.331178
2389615	chr7:2389615:G:A	1.32244e-07	-0.188664	-3.49551e-10
2389669	chr7:2389669:C:T	1.32556e-06	2.99952	-0.883244
2389744	chr7:2389744:G:A	1.11185e-06	1.73565	0.204813
2389786	chr7:2389786:A:G	4.4084e-08	-1.75991e-10	-1.28722
2389949	chr7:2389949:C:T	1.01296e-07	-0.455264	-3.49551e-10
2390071	chr7:2390071:G:A	4.20679e-08	-1.75991e-10	-1.33403
2390179	chr7:2390179:T:C	4.1366e-08	-1.75991e-10	-1.35086
2390231	chr7:2390231:A:C	4.20976e-08	-1.75991e-10	-1.33332
2390241	chr7:2390241:G:C	4.18099e-08	-1.75991e-10	-1.34018
2390334	chr7:2390334:G:A	4.16666e-08	-1.75991e-10	-1.34361
2390596	chr7:2390596:A:G	1.20663e-06	1.84545	0.176823
2390635	chr7:2390635:G:A	4.43737e-08	-1.75991e-10	-1.28067
2390757	chr7:2390757:C:A	4.21125e-08	-1.75991e-10	-1.33297
2390989	chr7:2390989:T:C	4.44329e-08	-1.75991e-10	-1.27934
2391105	chr7:2391105:TC:T	2.53113e-08	-1.75955	-0.0825146
2391273	chr7:2391273:C:G	5.26142e-08	-1.75991e-10	-1.11033
2391436	chr7:2391436:G:A	4.15554e-08	-1.75991e-10	-1.34629
2391696	chr7:2391696:T:C	1.25835e-06	2.08092	-0.0166742
2391707	chr7:2391707:G:A	2.72288e-07	-1.75991e-10	0.533546
2391708	chr7:2391708:G:A	6.40267e-08	-1.75991e-10	-0.914015
2392030	chr7:2392030:C:G	5.53656e-08	-1.75991e-10	-1.05936
2392051	chr7:2392051:A:G	4.99155e-08	-1.75991e-10	-1.16298
2392233	chr7:2392233:C:T	5.30039e-08	-1.75991e-10	-1.10295
2392292	chr7:2392292:T:G	4.13772e-08	-1.75991e-10	-1.35058
2392448	chr7:2392448:C:T	1.15895e-07	-1.75991e-10	-0.320627
2392508	chr7:2392508:G:A	7.06631e-07	2.69119	-1.204
2392532	chr7:2392532:A:G	4.80964e-07	2.06571	-0.963229
2393034	chr7:2393034:G:T	8.92045e-08	-1.75991e-10	-0.582383
2393053	chr7:2393053:G:C	5.25674e-08	-1.75991e-10	-1.11122
2393162	chr7:2393162:G:C	4.58497e-07	2.30368	-1.24904
2393275	chr7:2393275:G:A	5.20365e-07	2.40435	-1.22313
2393276	chr7:2393276:C:A	5.04381e-07	2.38052	-1.23051
2393296	chr7:2393296:T:G	6.10822e-07	2.52618	-1.18469
2393305	chr7:2393305:C:T	1.11355e-08	-1.78664	-0.876543
2393474	chr7:2393474:G:A	9.33875e-08	-1.75991e-10	-0.536557
2393704	chr7:2393704:G:A	8.78227e-08	-1.75991e-10	-0.597994
2393860	chr7:2393860:G:A	4.21609e-08	-1.75991e-10	-1.33182
2394094	chr7:2394094:C:A	2.36319e-08	-1.71089	-0.199829
2394154	chr7:2394154:T:TC	9.74133e-08	-1.75991e-10	-0.494351
2394386	chr7:2394386:G:A	4.21941e-08	-1.75991e-10	-1.33103
2394657	chr7:2394657:G:A	9.33875e-08	-1.75991e-10	-0.536557
2394848	chr7:2394848:C:T	1.06124e-07	-1.75991e-10	-0.408709
2394887	chr7:2394887:G:A	6.17712e-07	2.53231	-1.1796
2394935	chr7:2394935:T:A	4.17664e-08	-1.75991e-10	-1.34122
2395164	chr7:2395164:C:A	4.94803e-08	-1.75991e-10	-1.17174
2395359	chr7:2395359:G:A	3.197e-08	-1.60852	-3.49551e-10
2395599	chr7:2395599:G:T	5.86968e-08	-1.75991e-10	-1.00093
2395696	chr7:2395696:TGATA:T	4.41718e-08	-1.75991e-10	-1.28523
2395800	chr7:2395800:TGATA:T	5.33302e-08	-1.75991e-10	-1.09681
2395812	chr7:2395812:G:A	4.18283e-08	-1.75991e-10	-1.33974
2395816	chr7:2395816:GGATA:G	5.09434e-08	-1.75991e-10	-1.1426
2395910	chr7:2395910:C:G	2.90371e-08	-1.70474	-3.49551e-10
2395933	chr7:2395933:A:T	5.08874e-08	-1.75991e-10	-1.1437
2395971	chr7:2395971:C:T	5.08945e-08	-1.75991e-10	-1.14356
2396000	chr7:2396000:T:C	4.72128e-08	-1.75991e-10	-1.21865
2396095	chr7:2396095:G:A	4.56094e-08	-1.75991e-10	-1.2532
2396274	chr7:2396274:G:A	4.18718e-08	-1.75991e-10	-1.3387
2396533	chr7:2396533:G:A	5.09062e-08	-1.75991e-10	-1.14333
2396551	chr7:2396551:G:A	1.09372e-08	-1.56262	-1.11853
2396699	chr7:2396699:G:A	3.12701e-08	-1.63065	-3.49551e-10
2396822	chr7:2396822:A:C	5.343e-08	-1.75991e-10	-1.09494
2396908	chr7:2396908:T:C	4.18916e-08	-1.75991e-10	-1.33823
2397583	chr7:2397583:C:G	4.1925e-08	-1.75991e-10	-1.33743
2397889	chr7:2397889:T:A	4.33595e-08	-1.75991e-10	-1.30379
2398363	chr7:2398363:C:T	1.00147e-08	-1.57153	-1.19773
2398655	chr7:2398655:G:C	4.12994e-08	-1.75991e-10	-1.35247
2398720	chr7:2398720:C:T	6.51878e-08	-1.75991e-10	-0.896041
2398732	chr7:2398732:A:C	4.67656e-08	-1.75991e-10	-1.22817
2398783	chr7:2398783:G:A	4.17515e-08	-1.75991e-10	-1.34158
2399277	chr7:2399277:T:C	7.90808e-07	2.62203	-1.02229
2399342	chr7:2399342:C:T	7.82895e-07	2.55984	-0.970152
2399675	chr7:2399675:T:C	4.22456e-08	-1.75991e-10	-1.32981
2399832	chr7:2399832:G:A	1.04584e-06	2.06095	-0.18169
2399952	chr7:2399952:C:A	9.01572e-08	0.341559	-0.913318
2399990	chr7:2399990:T:C	1.55368e-07	-1.75991e-10	-0.0275207
2400056	chr7:2400056:G:A	4.14738e-08	-1.75991e-10	-1.34825
2400261	chr7:2400261:A:T	1.00757e-06	2.06499	-0.223015
2400685	chr7:2400685:T:A	6.04855e-08	-0.970911	-3.49551e-10
2400807	chr7:2400807:C:T	4.13295e-08	-1.75991e-10	-1.35174
2401163	chr7:2401163:C:T	4.3886e-08	-1.29172	-3.49551e-10
2401277	chr7:2401277:G:A	9.46585e-07	2.13763	-0.358082
2401440	chr7:2401440:A:G	1.15044e-06	3.00164	-1.02706
2401702	chr7:2401702:C:T	4.76454e-08	0.141848	-1.35138
2401777	chr7:2401777:C:T	4.12986e-08	-1.75991e-10	-1.35249
2401830	chr7:2401830:A:G	8.16664e-09	-1.77937	-1.19389
2401906	chr7:2401906:A:C	4.14493e-08	-1.75991e-10	-1.34884
2402417	chr7:2402417:TA:T	4.14239e-08	-1.75991e-10	-1.34946
2402611	chr7:2402611:A:G	1.18056e-08	-1.39368	-1.21106
2403876	chr7:2403876:C:T	8.38169e-08	-1.75991e-10	-0.644679
2404194	chr7:2404194:G:T	2.21193e-08	-1.75846	-0.218402
2404349	chr7:2404349:C:G	4.16058e-08	-1.75991e-10	-1.34507
2404462	chr7:2404462:C:T	6.16262e-08	-1.75991e-10	-0.952228
2405313	chr7:2405313:T:G	1.03915e-08	-1.49767	-1.23466
2405685	chr7:2405685:A:G	1.43716e-08	-1.15339	-1.25468
2405861	chr7:2405861:T:G	4.25753e-08	-1.75991e-10	-1.32204
2406742	chr7:2406742:G:A	4.13721e-08	-1.75991e-10	-1.35071
2406772	chr7:2406772:G:A	1.77432e-07	-1.75991e-10	0.105272
2406794	chr7:2406794:A:C	4.13937e-08	-1.75991e-10	-1.35019
2406943	chr7:2406943:C:T	8.05149e-08	-1.75991e-10	-0.684873
2407199	chr7:2407199:G:C	5.27515e-08	0.235644	-1.34337
2407484	chr7:2407484:A:G	4.14049e-08	-1.75991e-10	-1.34992
2407675	chr7:2407675:G:T	4.13919e-08	-1.75991e-10	-1.35023
2407867	chr7:2407867:G:A	6.77427e-08	-1.75991e-10	-0.857598
2408293	chr7:2408293:C:T	4.15706e-08	-1.75991e-10	-1.34592
2408547	chr7:2408547:G:T	2.13011e-07	0.288031	-3.49551e-10
2408630	chr7:2408630:C:T	4.12965e-08	-1.75991e-10	-1.35254
2408989	chr7:2408989:T:C	6.09278e-08	-0.963626	-3.49551e-10
2409354	chr7:2409354:C:T	1.09113e-08	-1.51796	-1.16556
2409522	chr7:2409522:G:A	2.38397e-08	-0.570447	-1.33151
2409571	chr7:2409571:C:T	1.60518e-07	-1.75991e-10	0.00509374
2409628	chr7:2409628:A:G	1.99254e-08	-0.779964	-1.30136
2409955	chr7:2409955:T:C	2.47275e-08	-0.534063	-1.33134
2410345	chr7:2410345:T:C	3.91352e-07	1.42844	-0.532146
2410815	chr7:2410815:G:A	5.16055e-08	-1.75991e-10	-1.12969
2411062	chr7:2411062:T:A	1.79213e-07	0.115259	-3.49551e-10
2411159	chr7:2411159:T:A	2.66561e-08	-0.439497	-1.3508
2411798	chr7:2411798:C:G	4.44329e-08	-1.75991e-10	-1.27933
2411826	chr7:2411826:C:T	3.26274e-08	-0.238836	-1.34932
2412042	chr7:2412042:CTG:C	5.22627e-08	-1.75991e-10	-1.11703
2413026	chr7:2413026:T:G	8.63974e-09	-1.68906	-1.22788
2413144	chr7:2413144:G:A	4.31787e-08	-1.75991e-10	-1.30797
2413245	chr7:2413245:G:A	6.48016e-08	-1.75991e-10	-0.901984
2414064	chr7:2414064:T:C	7.98881e-09	-1.68416	-1.31111
2414125	chr7:2414125:C:T	4.13119e-08	-1.75991e-10	-1.35217
2414369	chr7:2414369:C:T	4.58959e-08	-1.75991e-10	-1.24694
2414804	chr7:2414804:C:T	4.59671e-08	-1.75991e-10	-1.24539
2415000	chr7:2415000:T:C	7.7188e-09	-1.69211	-1.33754
2415314	chr7:2415314:G:A	7.34513e-09	-1.75963	-1.31965
2415652	chr7:2415652:G:A	7.71053e-09	-1.72214	-1.30859
2415705	chr7:2415705:C:T	8.81359e-08	-0.0761323	-0.518302
2416120	chr7:2416120:C:T	2.81305e-08	-1.73646	-3.49551e-10
2416266	chr7:2416266:C:G	4.12962e-08	-1.75991e-10	-1.35254
2416433	chr7:2416433:G:A	7.565e-09	-1.75598	-1.29381
2416619	chr7:2416619:C:T	4.2193e-08	-1.75991e-10	-1.33106
2417036	chr7:2417036:A:G	7.69341e-08	-1.75991e-10	-0.730366
2417164	chr7:2417164:A:G	1.91521e-07	0.884704	-0.70302
2417556	chr7:2417556:A:G	5.25821e-08	-1.75991e-10	-1.11094
2417811	chr7:2417811:C:G	5.5346e-08	-1.75991e-10	-1.05971
2417858	chr7:2417858:G:A	4.29882e-08	-1.75991e-10	-1.31239
2418020	chr7:2418020:G:A	4.75502e-08	-1.75991e-10	-1.21153
2418468	chr7:2418468:C:T	7.53311e-09	-1.71018	-1.34383
2418764	chr7:2418764:T:C	7.67951e-09	-1.69846	-1.3363
2419783	chr7:2419783:A:G	5.39079e-08	-1.75991e-10	-1.08604
2420066	chr7:2420066:C:T	4.37418e-08	-1.75991e-10	-1.29501
2420134	chr7:2420134:C:T	1.89127e-08	-1.77253	-0.360953
2420260	chr7:2420260:G:A	5.40515e-08	-1.75991e-10	-1.08338
2420268	chr7:2420268:G:A	4.36657e-08	-1.75991e-10	-1.29675
2420990	chr7:2420990:G:T	7.20463e-09	-1.77456	-1.32403
2420997	chr7:2420997:G:A	3.07299e-08	-1.64808	-3.49551e-10
2421355	chr7:2421355:C:G	5.6139e-08	-1.75991e-10	-1.04548
2421600	chr7:2421600:C:T	6.03308e-08	-1.75991e-10	-0.973472
2421861	chr7:2421861:T:G	4.73717e-08	-1.75991e-10	-1.21529
2422093	chr7:2422093:G:A	4.83149e-08	-1.75991e-10	-1.19557
2422127	chr7:2422127:C:T	2.67901e-08	-1.78528	-3.49551e-10
2422311	chr7:2422311:C:T	5.98359e-08	-1.75991e-10	-0.981709
2422497	chr7:2422497:G:A	6.31045e-08	-1.75991e-10	-0.928523
2422611	chr7:2422611:C:T	4.28944e-08	-1.75991e-10	-1.31457
2422629	chr7:2422629:G:A	4.70489e-08	-1.75991e-10	-1.22213
2422723	chr7:2422723:A:T	4.77882e-08	-1.75991e-10	-1.20654
2422843	chr7:2422843:TGC:T	5.17192e-08	-1.75991e-10	-1.12748
2422848	chr7:2422848:T:G	4.96293e-08	-1.75991e-10	-1.16873
2422850	chr7:2422850:T:TAAGAA	5.19547e-08	-1.75991e-10	-1.12294
2422851	chr7:2422851:T:A	5.11648e-08	-1.75991e-10	-1.13826
2423345	chr7:2423345:G:A	4.1513e-08	-1.75991e-10	-1.34731
2423369	chr7:2423369:G:A	4.60453e-08	-1.75991e-10	-1.24369
2424759	chr7:2424759:T:G	2.28346e-08	-0.611299	-1.33374
2424978	chr7:2424978:G:A	4.52734e-08	-1.26059	-3.49551e-10
2425153	chr7:2425153:C:T	4.37889e-08	-1.75991e-10	-1.29394
2425304	chr7:2425304:G:A	4.26377e-08	-1.75991e-10	-1.32058
2425538	chr7:2425538:T:C	4.98713e-08	-1.75991e-10	-1.16387
2425568	chr7:2425568:A:AAACAAC	3.47849e-08	-1.52413	-3.49551e-10
2425569	chr7:2425569:G:A	3.50552e-08	-1.51639	-3.49551e-10
2426349	chr7:2426349:G:A	4.33457e-08	-1.75991e-10	-1.30411
2426562	chr7:2426562:C:A	4.85769e-08	-1.75991e-10	-1.19017
2426711	chr7:2426711:T:G	1.49298e-07	0.555762	-0.623133
2426738	chr7:2426738:TC:T	4.67479e-08	-1.75991e-10	-1.22855
2427268	chr7:2427268:G:T	1.10273e-07	-1.75991e-10	-0.370359
2427583	chr7:2427583:CT:C	5.19089e-08	-1.75991e-10	-1.12382
2427778	chr7:2427778:C:T	5.72737e-08	-1.75991e-10	-1.02547
2427979	chr7:2427979:G:C	4.54432e-08	-1.75991e-10	-1.25685
2428231	chr7:2428231:A:G	4.13593e-08	-1.75991e-10	-1.35102
2428339	chr7:2428339:C:T	2.54817e-08	-1.61421	-0.221145
2428343	chr7:2428343:C:T	3.32308e-08	-1.56984	-3.49551e-10
2428403	chr7:2428403:C:T	4.67063e-08	-1.75991e-10	-1.22943
2428460	chr7:2428460:C:T	4.16604e-08	-1.75991e-10	-1.34376
2428765	chr7:2428765:A:G	4.59744e-08	-1.75991e-10	-1.24523
2428846	chr7:2428846:G:A	7.0507e-08	-1.75991e-10	-0.817602
2429019	chr7:2429019:T:C	4.48227e-08	-1.75991e-10	-1.2706
2429641	chr7:2429641:T:A	4.47426e-08	-1.75991e-10	-1.27239
2429917	chr7:2429917:G:A	2.92464e-08	-1.69756	-3.49551e-10
2430277	chr7:2430277:A:G	2.11652e-07	-1.75991e-10	0.281629
2430517	chr7:2430517:C:T	3.32075e-08	-1.57054	-3.49551e-10
2430897	chr7:2430897:A:G	1.09858e-08	-1.32623	-1.35048
2431469	chr7:2431469:G:A	4.73205e-08	-1.75991e-10	-1.21637
2431684	chr7:2431684:G:C	6.96327e-08	-1.75991e-10	-0.83008
2431865	chr7:2431865:G:C	2.78553e-08	-1.74629	-3.49551e-10
2431916	chr7:2431916:C:T	1.06555e-07	-1.75991e-10	-0.404657
2432016	chr7:2432016:A:G	8.55669e-08	-1.75991e-10	-0.624016
2432817	chr7:2432817:C:T	5.88983e-08	-1.75991e-10	-0.997503
2432882	chr7:2432882:C:T	2.6909e-08	-1.78085	-3.49551e-10
2433095	chr7:2433095:G:A	5.5874e-08	-1.75991e-10	-1.05021
2433924	chr7:2433924:A:C	4.2965e-08	-1.75991e-10	-1.31293
2434749	chr7:2434749:A:G	5.56486e-08	-1.75991e-10	-1.05426
2434796	chr7:2434796:T:C	4.40593e-08	-1.75991e-10	-1.28778
2434801	chr7:2434801:A:G	4.80323e-08	-1.75991e-10	-1.20144
2435744	chr7:2435744:G:T	4.48158e-08	-1.75991e-10	-1.27075
2436001	chr7:2436001:A:T	4.45652e-08	-1.75991e-10	-1.27636
2436010	chr7:2436010:C:T	1.17442e-07	-0.307369	-3.49551e-10
2436121	chr7:2436121:G:A	1.85198e-07	1.3309	-1.18279
2436388	chr7:2436388:A:T	9.61815e-09	-1.59142	-1.21824
2436401	chr7:2436401:A:G	1.09214e-07	-1.75991e-10	-0.380009
2436459	chr7:2436459:T:C	2.20584e-07	-1.75991e-10	0.322963
2436962	chr7:2436962:C:T	5.77755e-08	-1.75991e-10	-1.01675
2437011	chr7:2437011:C:T	1.77919e-07	0.108014	-3.49551e-10
2437756	chr7:2437756:T:A	1.06264e-08	-1.41471	-1.29526
2438162	chr7:2438162:C:T	4.84499e-08	-1.75991e-10	-1.19278
2438307	chr7:2438307:C:T	6.72238e-08	-1.75991e-10	-0.865287
2438385	chr7:2438385:C:T	1.24753e-08	-1.49594	-1.05363
2438586	chr7:2438586:C:G	4.34661e-08	-1.75991e-10	-1.30133
2438638	chr7:2438638:G:A	9.65716e-09	-1.70118	-1.10444
2438725	chr7:2438725:C:T	6.79977e-08	-1.75991e-10	-0.853841
2438876	chr7:2438876:C:T	4.53224e-08	-1.75991e-10	-1.25951
2439146	chr7:2439146:T:G	4.71094e-08	-1.75991e-10	-1.22084
2439394	chr7:2439394:T:C	1.72716e-08	-1.34699	-0.877264
2439572	chr7:2439572:C:T	4.26999e-08	-1.75991e-10	-1.31912
2439774	chr7:2439774:G:A	4.34794e-08	-1.30103	-3.49551e-10
2440436	chr7:2440436:C:T	4.3451e-08	-1.75991e-10	-1.30168
2441094	chr7:2441094:C:T	2.02625e-08	-0.779707	-1.28483
2441191	chr7:2441191:T:C	4.82338e-08	-1.75991e-10	-1.19725
2441210	chr7:2441210:C:T	4.28734e-08	-1.75991e-10	-1.31506
2441457	chr7:2441457:T:C	2.39744e-07	-1.75991e-10	0.406256
2441515	chr7:2441515:G:GA	4.89967e-08	-1.75991e-10	-1.18156
2441927	chr7:2441927:A:T	4.13517e-08	-1.75991e-10	-1.3512
2442524	chr7:2442524:T:C	6.57367e-08	-1.75991e-10	-0.887658
2442655	chr7:2442655:G:A	5.13577e-08	-1.1345	-3.49551e-10
2442793	chr7:2442793:C:T	6.10669e-08	-1.75991e-10	-0.961344
2443151	chr7:2443151:G:T	4.75031e-08	-1.75991e-10	-1.21252
2443500	chr7:2443500:C:A	9.75539e-08	-1.6008	1.10789
2443807	chr7:2443807:C:T	4.76445e-08	-1.52589	0.316339
2443912	chr7:2443912:G:T	9.98567e-08	-1.75991e-10	-0.469578
2444549	chr7:2444549:A:T	4.95975e-08	-1.75991e-10	-1.16937
2444663	chr7:2444663:A:G	4.18784e-08	-1.57831	0.239766
2444919	chr7:2444919:T:A	6.53042e-08	-1.60821	0.71395
2444923	chr7:2444923:C:T	5.57873e-08	-1.75991e-10	-1.05177
2445196	chr7:2445196:A:G	4.46662e-08	-1.75991e-10	-1.2741
2445281	chr7:2445281:C:T	1.13272e-07	-1.75991e-10	-0.34352
2445588	chr7:2445588:A:T	2.01025e-08	-1.69927	-0.373197
2445628	chr7:2445628:T:C	8.38729e-08	-1.75991e-10	-0.644012
2446298	chr7:2446298:T:C	2.97672e-08	-1.35406	-0.325844
2446369	chr7:2446369:C:T	9.97102e-09	-1.67201	-1.10162
2446552	chr7:2446552:T:C	9.24314e-09	-1.64576	-1.20367
2446957	chr7:2446957:A:G	3.24414e-08	-1.59388	-3.49551e-10
2447175	chr7:2447175:G:A	1.27684e-08	-1.47443	-1.05191
2447228	chr7:2447228:T:C	3.18283e-08	-1.54302	-0.0699349
2447453	chr7:2447453:C:A	4.27161e-08	-1.75991e-10	-1.31874
2447828	chr7:2447828:A:C	2.9702e-08	-1.71202	0.0299215
2447900	chr7:2447900:C:G	2.0127e-08	-1.7842	-0.287056
2448073	chr7:2448073:G:T	2.97855e-08	-1.68342	0.0041315
2448415	chr7:2448415:C:T	7.13954e-08	-1.75991e-10	-0.805081
2448630	chr7:2448630:G:A	5.54264e-08	-1.75991e-10	-1.05826
2448660	chr7:2448660:G:A	2.97301e-08	-1.70918	0.0280287
2448981	chr7:2448981:ATC:A	5.53604e-08	-1.75991e-10	-1.05945
2449432	chr7:2449432:C:T	3.48873e-08	-1.78126	0.260065
2449676	chr7:2449676:C:G	8.50477e-09	-1.74797	-1.18472
2449747	chr7:2449747:A:G	8.22667e-09	-1.76374	-1.20219
2450024	chr7:2450024:C:T	4.86634e-08	-1.75991e-10	-1.18839
2450082	chr7:2450082:C:T	1.06263e-07	-1.75991e-10	-0.4074
2450191	chr7:2450191:A:G	2.74264e-08	-1.72679	-0.0350215
2450413	chr7:2450413:G:A	1.10056e-08	-1.42172	-1.25319
2450503	chr7:2450503:T:A	2.74668e-08	-1.72262	-0.037716
2450601	chr7:2450601:C:G	7.46382e-08	-1.75991e-10	-0.760662
2450894	chr7:2450894:G:A	2.68451e-08	-1.78323	-3.49551e-10
2450976	chr7:2450976:T:G	2.697e-08	-1.72177	-0.0568163
2451079	chr7:2451079:C:T	5.36366e-08	-1.75991e-10	-1.09108
2451236	chr7:2451236:A:G	4.10464e-08	-1.19672	-0.161892
2451242	chr7:2451242:G:A	4.73513e-08	-1.75991e-10	-1.21572
2451603	chr7:2451603:C:T	6.02712e-08	-1.75991e-10	-0.97446
2451819	chr7:2451819:G:A	3.06143e-08	-1.69754	0.0456923
2452283	chr7:2452283:C:T	1.17293e-08	-1.72327	-0.887951
2452429	chr7:2452429:G:A	2.7277e-08	-1.67315	-0.0941172
2452857	chr7:2452857:A:G	7.22025e-09	-1.74534	-1.35109
2453216	chr7:2453216:T:C	3.30995e-08	-1.5738	-3.49551e-10
2453432	chr7:2453432:C:T	3.13707e-08	-1.69065	0.0632137
2453984	chr7:2453984:C:T	1.93117e-08	-1.73813	-0.374475
2454347	chr7:2454347:T:C	4.40114e-08	-1.75991e-10	-1.28887
2454364	chr7:2454364:T:C	4.16972e-08	-1.75991e-10	-1.34288
2454599	chr7:2454599:C:T	8.07091e-08	-0.682464	-3.49551e-10
2454608	chr7:2454608:G:C	5.61945e-08	-0.899521	-0.144975
2454737	chr7:2454737:T:C	1.95798e-08	-1.39467	-0.704142
2455074	chr7:2455074:A:G	1.12571e-07	-1.75991e-10	-0.349729
2455162	chr7:2455162:A:G	1.03125e-08	-1.38902	-1.35095
2455346	chr7:2455346:A:AC	1.60528e-07	-1.75991e-10	0.00515386
2455373	chr7:2455373:C:T	8.35959e-09	-1.77888	-1.17102
2455751	chr7:2455751:A:G	1.82624e-07	-1.75991e-10	0.134114
2455755	chr7:2455755:A:G	7.60239e-09	-1.69396	-1.35089
2456060	chr7:2456060:T:A	7.09662e-08	-1.75991e-10	-0.81111
2456857	chr7:2456857:A:G	4.21473e-08	-1.75991e-10	-1.33214
2457222	chr7:2457222:G:A	4.85144e-08	-1.75991e-10	-1.19145
2457283	chr7:2457283:C:T	2.87501e-08	-0.725148	-0.989524
2457307	chr7:2457307:C:T	6.83981e-08	-1.75991e-10	-0.84797
2457415	chr7:2457415:T:C	7.87835e-09	-1.69131	-1.31789
2457912	chr7:2457912:C:T	4.42412e-08	-1.75991e-10	-1.28366
2457991	chr7:2457991:A:G	3.14482e-08	-1.62497	-3.49551e-10
2458295	chr7:2458295:C:T	2.50172e-08	-0.72613	-1.12762
2458509	chr7:2458509:G:T	4.97929e-08	-1.75991e-10	-1.16544
2458594	chr7:2458594:C:T	1.86292e-06	2.45659	-3.49551e-10
2458832	chr7:2458832:G:A	1.55283e-08	-1.33963	-0.991021
2459523	chr7:2459523:C:T	4.14777e-08	-1.75991e-10	-1.34816
2459556	chr7:2459556:G:A	4.33e-08	-1.30516	-3.49551e-10
2459942	chr7:2459942:T:C	5.81902e-08	-1.0096	-3.49551e-10
2460135	chr7:2460135:A:G	9.49658e-09	-1.47259	-1.3498
2460231	chr7:2460231:A:G	8.19566e-09	-1.75478	-1.21493
2460382	chr7:2460382:C:A	3.06962e-08	-1.64917	-3.49551e-10
2460450	chr7:2460450:C:T	1.21238e-07	-1.75991e-10	-0.275555
2460907	chr7:2460907:G:A	7.24441e-09	-1.76873	-1.32436
2461099	chr7:2461099:G:A	7.81287e-09	-1.75535	-1.26219
2461238	chr7:2461238:G:A	3.35465e-07	-1.75991e-10	0.742203
2461301	chr7:2461301:G:A	8.52989e-09	-1.78797	-1.14177
2461553	chr7:2461553:T:C	3.53123e-07	-1.75991e-10	0.793502
2461661	chr7:2461661:A:G	8.59863e-09	-1.62788	-1.29384
2461763	chr7:2461763:AC:A	4.2556e-08	-1.75991e-10	-1.32249
2461765	chr7:2461765:G:A	6.96077e-08	-0.830439	-3.49551e-10
2461817	chr7:2461817:T:C	7.74323e-09	-1.73021	-1.29629
2462317	chr7:2462317:A:G	7.55754e-09	-1.72041	-1.33036
2462519	chr7:2462519:A:G	4.13014e-08	-1.75991e-10	-1.35242
2462786	chr7:2462786:T:C	7.49152e-09	-1.7783	-1.28124
2462942	chr7:2462942:A:G	7.25908e-09	-1.74854	-1.34252
2463073	chr7:2463073:G:T	1.15258e-08	-1.76162	-0.867105
2463078	chr7:2463078:A:G	6.1919e-08	-1.75991e-10	-0.947488
2463305	chr7:2463305:G:C	7.62678e-09	-1.76913	-1.27252
2463475	chr7:2463475:G:A	3.14542e-08	-1.62478	-3.49551e-10
2463560	chr7:2463560:G:C	3.60621e-07	-1.75991e-10	0.814513
2463573	chr7:2463573:C:T	5.32263e-08	-1.09876	-3.49551e-10
2464084	chr7:2464084:C:T	2.98819e-08	-1.67606	-3.49551e-10
2464363	chr7:2464363:T:C	1.25633e-08	-1.58348	-0.959057
2464386	chr7:2464386:A:G	3.34701e-08	-0.8813	-0.681362
2464650	chr7:2464650:C:T	4.1332e-08	-1.75991e-10	-1.35168
2464761	chr7:2464761:G:A	7.40192e-08	-0.76899	-3.49551e-10
2464888	chr7:2464888:A:C	5.59994e-08	-1.04797	-3.49551e-10
2465135	chr7:2465135:C:A	7.39022e-09	-1.77573	-1.29743
2465295	chr7:2465295:A:G	4.2041e-08	-1.75991e-10	-1.33467
2465321	chr7:2465321:T:C	2.49912e-08	-1.1819	-0.672888
2465625	chr7:2465625:CTAATA:C	4.55554e-08	-1.75991e-10	-1.25439
2465736	chr7:2465736:G:A	6.64365e-08	-1.75991e-10	-0.877068
2466292	chr7:2466292:C:T	1.87028e-08	-0.90184	-1.2428
2466542	chr7:2466542:C:G	4.19287e-08	-1.75991e-10	-1.33734
2466646	chr7:2466646:A:G	7.56182e-09	-1.77548	-1.27472
2466933	chr7:2466933:T:C	5.73421e-08	-1.75991e-10	-1.02428
2466960	chr7:2466960:G:A	9.58068e-09	-1.57764	-1.23592
2467007	chr7:2467007:C:G	7.22048e-07	-1.75991e-10	1.50878
2467448	chr7:2467448:G:A	7.35098e-09	-1.77927	-1.29921
2467611	chr7:2467611:A:G	8.9889e-09	-1.78379	-1.09354
2467834	chr7:2467834:G:A	8.66666e-07	1.69134	-3.49551e-10
2468253	chr7:2468253:G:C	4.33759e-08	-1.75991e-10	-1.30341
2468437	chr7:2468437:T:C	9.71119e-09	-1.60672	-1.19331
2468542	chr7:2468542:T:C	9.34373e-09	-1.63901	-1.19959
2468706	chr7:2468706:A:G	7.69872e-09	-1.70026	-1.332
2468766	chr7:2468766:T:C	8.63845e-08	-1.75991e-10	-0.614506
2468779	chr7:2468779:G:A	2.70004e-08	-1.77746	-3.49551e-10
2468780	chr7:2468780:A:G	9.58887e-09	-1.61774	-1.19498
2468804	chr7:2468804:G:A	7.67666e-09	-1.78803	-1.2471
2469268	chr7:2469268:C:T	4.90908e-08	-1.75991e-10	-1.17964
2469301	chr7:2469301:C:T	3.72372e-08	-1.45601	-3.49551e-10
2469508	chr7:2469508:C:T	8.09759e-09	-1.67401	-1.30774
2469619	chr7:2469619:G:A	4.14259e-08	-1.75991e-10	-1.34941
2469912	chr7:2469912:G:A	6.03151e-08	-1.75991e-10	-0.973732
2470007	chr7:2470007:G:C	7.77143e-09	-1.77478	-1.24808
2470135	chr7:2470135:C:A	1.80352e-08	-1.7794	-0.401585
2470157	chr7:2470157:G:A	7.35411e-08	-1.75991e-10	-0.77547
2470410	chr7:2470410:C:T	4.13211e-08	-1.75991e-10	-1.35194
2470426	chr7:2470426:G:A	4.17758e-08	-1.75991e-10	-1.341
2470498	chr7:2470498:T:C	2.25019e-07	-1.75991e-10	0.342872
2471121	chr7:2471121:T:G	4.28826e-08	-1.75991e-10	-1.31485
2471135	chr7:2471135:T:C	2.82656e-07	-1.75991e-10	0.570915
2471268	chr7:2471268:T:C	8.42417e-08	-0.639624	-3.49551e-10
2471312	chr7:2471312:G:T	6.27846e-08	-1.75991e-10	-0.933605
2471646	chr7:2471646:C:T	5.38558e-08	-1.75991e-10	-1.08701
2471739	chr7:2471739:C:G	4.29745e-08	-1.75991e-10	-1.31271
2472208	chr7:2472208:A:G	4.15251e-08	-1.75991e-10	-1.34702
2472217	chr7:2472217:G:T	9.88454e-09	-1.68228	-1.10007
2472660	chr7:2472660:T:C	4.34857e-08	-1.75991e-10	-1.30088
2472765	chr7:2472765:A:G	8.474e-09	-1.67266	-1.26365
2472786	chr7:2472786:T:C	2.75967e-08	-1.75562	-3.49551e-10
2472910	chr7:2472910:G:A	7.99857e-09	-1.70959	-1.28446
2473242	chr7:2473242:G:C	4.16702e-08	-1.75991e-10	-1.34353
2473243	chr7:2473243:A:G	4.36221e-08	-1.75991e-10	-1.29775
2473367	chr7:2473367:T:C	7.59762e-09	-1.77387	-1.27161
2473807	chr7:2473807:G:A	8.69219e-09	-1.72361	-1.18728
2473875	chr7:2473875:G:A	4.47062e-08	-1.75991e-10	-1.2732
2473952	chr7:2473952:C:T	2.71419e-08	-1.77223	-3.49551e-10
2474542	chr7:2474542:T:C	8.02118e-09	-1.72101	-1.27022
2474574	chr7:2474574:G:A	8.17368e-09	-1.69851	-1.27389
2474804	chr7:2474804:G:A	9.82823e-09	-1.7799	-1.00816
2475064	chr7:2475064:G:A	3.85824e-08	-1.42052	-3.49551e-10
2475153	chr7:2475153:C:T	4.69792e-08	-1.22361	-3.49551e-10
2475231	chr7:2475231:T:C	6.62764e-08	-1.75991e-10	-0.879481
2475382	chr7:2475382:G:A	6.04679e-08	-1.75991e-10	-0.971201
2475582	chr7:2475582:G:A	4.75435e-08	-1.75991e-10	-1.21167
2475694	chr7:2475694:G:A	7.32608e-09	-1.76288	-1.31899
2475979	chr7:2475979:G:A	1.57617e-06	2.28944	-3.49551e-10
2477479	chr7:2477479:C:A	1.22197e-06	2.03491	-3.49551e-10
2477946	chr7:2477946:A:G	4.64205e-08	-1.75991e-10	-1.23557
2478095	chr7:2478095:G:C	9.73122e-09	-1.76577	-1.03221
2478152	chr7:2478152:C:T	2.75732e-08	-1.75647	-3.49551e-10
2478470	chr7:2478470:T:C	9.43154e-09	-1.63376	-1.19549
2478752	chr7:2478752:A:G	4.35821e-08	-1.75991e-10	-1.29867
2478768	chr7:2478768:G:C	4.72743e-08	-1.75991e-10	-1.21735
2478844	chr7:2478844:A:G	9.78078e-09	-1.70307	-1.08983
2478867	chr7:2478867:C:T	1.72918e-07	0.0795031	-3.49551e-10
2478924	chr7:2478924:T:C	9.13673e-09	-1.71123	-1.14978
2479055	chr7:2479055:G:C	1.25366e-08	-1.67472	-0.869942
2479268	chr7:2479268:T:C	7.17993e-09	-1.78766	-1.31437
2479273	chr7:2479273:T:C	1.80214e-08	-1.63252	-0.549239
2479351	chr7:2479351:C:G	9.74018e-09	-1.64244	-1.15461
2479352	chr7:2479352:A:G	8.26061e-09	-1.78637	-1.17544
2479369	chr7:2479369:A:G	1.67844e-08	-1.65728	-0.595581
2479373	chr7:2479373:G:A	9.48266e-09	-1.77513	-1.04872
2479441	chr7:2479441:A:C	1.5097e-08	-1.71631	-0.642516
2479462	chr7:2479462:A:G	8.04494e-09	-1.64989	-1.33838
2479597	chr7:2479597:T:C	1.00844e-08	-1.61964	-1.14269
2479807	chr7:2479807:T:C	4.16166e-07	-1.75991e-10	0.957769
2479920	chr7:2479920:C:T	4.89079e-08	-1.75991e-10	-1.18338
2479999	chr7:2479999:G:C	9.43354e-09	-1.68487	-1.14417
2480175	chr7:2480175:G:A	1.23153e-08	-1.55852	-1.00396
2480185	chr7:2480185:C:T	6.10766e-08	-1.75991e-10	-0.961186
2480464	chr7:2480464:T:C	7.36675e-09	-1.72409	-1.35224
2481095	chr7:2481095:G:A	2.68028e-08	-1.78481	-3.49551e-10
2481232	chr7:2481232:G:T	1.29213e-08	-1.78758	-0.72686
2481290	chr7:2481290:A:T	1.19555e-07	-1.69231	1.40277
2481332	chr7:2481332:G:C	2.89836e-08	-1.70658	-3.49551e-10
2481456	chr7:2481456:A:G	7.63111e-09	-1.72285	-1.31823
2481680	chr7:2481680:G:T	4.13155e-07	-1.75991e-10	0.950508
2481740	chr7:2481740:A:G	7.63229e-09	-1.70957	-1.33135
2481755	chr7:2481755:C:T	3.0458e-08	-1.69378	0.0368158
2482170	chr7:2482170:C:G	2.58942e-07	-1.75991e-10	0.483289
2482224	chr7:2482224:C:T	7.25754e-09	-1.73873	-1.35254
2483148	chr7:2483148:A:G	1.08352e-08	-1.60307	-1.08744
2483415	chr7:2483415:C:T	4.51536e-08	-1.75991e-10	-1.26325
2483674	chr7:2483674:G:A	2.58038e-08	-1.69245	-0.130343
2483965	chr7:2483965:C:T	9.62798e-09	-1.76376	-1.04488
2484217	chr7:2484217:A:G	2.25516e-08	-1.72008	-0.237429
2484400	chr7:2484400:A:G	1.63828e-08	-1.05819	-1.2189
2484499	chr7:2484499:G:C	1.03879e-08	-1.57755	-1.15512
2484528	chr7:2484528:G:A	1.76208e-08	-0.955178	-1.24906
2484605	chr7:2484605:A:G	4.24195e-08	-1.75991e-10	-1.32571
2484725	chr7:2484725:A:G	1.36533e-08	-1.59405	-0.865288
2485196	chr7:2485196:T:G	4.41415e-08	-1.75991e-10	-1.28592
2485305	chr7:2485305:A:G	1.12417e-08	-1.73482	-0.918858
2485482	chr7:2485482:G:A	9.8021e-09	-1.70258	-1.08814
2485593	chr7:2485593:C:T	1.32475e-08	-1.13856	-1.35095
2485654	chr7:2485654:G:A	6.14025e-08	-1.75991e-10	-0.955865
2485762	chr7:2485762:G:A	8.40302e-09	-1.78574	-1.15898
2485769	chr7:2485769:C:T	5.85458e-08	-1.75991e-10	-1.00351
2486133	chr7:2486133:C:T	8.82386e-09	-1.77183	-1.12403
2486473	chr7:2486473:A:G	9.84648e-09	-1.66584	-1.12036
2486501	chr7:2486501:T:A	9.13566e-09	-1.56098	-1.30014
2486740	chr7:2486740:AG:A	1.59731e-08	-1.67845	-0.623956
2486881	chr7:2486881:T:C	9.05616e-08	-1.75991e-10	-0.567284
2487186	chr7:2487186:C:T	5.46795e-08	-1.75991e-10	-1.07183
2487210	chr7:2487210:A:G	6.59449e-08	-1.75991e-10	-0.884495
2487433	chr7:2487433:A:G	4.73588e-08	-1.75991e-10	-1.21556
2487632	chr7:2487632:C:T	4.14584e-08	-1.75991e-10	-1.34863
2487736	chr7:2487736:G:GAC	3.78301e-08	-0.894015	-0.546193
2488072	chr7:2488072:G:A	2.6722e-08	-1.78783	-3.49551e-10
2488200	chr7:2488200:G:A	4.45401e-08	-1.75991e-10	-1.27692
2488299	chr7:2488299:A:C	2.73743e-08	-1.76371	-3.49551e-10
2488337	chr7:2488337:A:C	4.16255e-08	-1.75991e-10	-1.3446
2488346	chr7:2488346:A:G	5.53845e-08	-1.75991e-10	-1.05901
2488426	chr7:2488426:A:C	9.32693e-09	-1.66346	-1.17695
2488492	chr7:2488492:G:T	9.63137e-09	-1.64168	-1.16661
2488632	chr7:2488632:G:A	6.44611e-08	-1.75991e-10	-0.907253
2489595	chr7:2489595:T:C	4.96265e-08	-1.75991e-10	-1.16879
2489693	chr7:2489693:G:A	2.74497e-08	-0.453666	-1.3073
2489989	chr7:2489989:C:T	9.00685e-09	-1.57072	-1.30461
2490100	chr7:2490100:C:T	5.60514e-07	-1.75991e-10	1.25554
2490441	chr7:2490441:A:T	1.30395e-08	-1.18589	-1.31944
2490723	chr7:2490723:A:G	1.05698e-08	-1.69191	-1.02341
2490797	chr7:2490797:A:G	1.32081e-08	-1.52002	-0.972465
2491065	chr7:2491065:C:A	7.74063e-09	-1.67797	-1.34886
2491560	chr7:2491560:C:T	3.46209e-08	-1.52886	-3.49551e-10
2493524	chr7:2493524:G:A	5.04924e-08	-1.75991e-10	-1.15149
2493530	chr7:2493530:G:C	5.42908e-08	-1.75991e-10	-1.07896
2493535	chr7:2493535:T:G	5.42908e-08	-1.75991e-10	-1.07896
2494143	chr7:2494143:A:G	4.90654e-08	-1.18016	-3.49551e-10
2494156	chr7:2494156:T:C	1.51424e-08	-1.37177	-0.98405
2494482	chr7:2494482:G:C	4.30133e-08	-1.75991e-10	-1.3118
2494622	chr7:2494622:C:T	5.83578e-08	-1.75991e-10	-1.00672
2494758	chr7:2494758:A:C	9.04426e-09	-1.53461	-1.33658
2495049	chr7:2495049:G:C	9.55966e-09	-1.51475	-1.30102
2495085	chr7:2495085:C:T	7.33803e-08	-1.75991e-10	-0.77766
2495109	chr7:2495109:G:T	3.00368e-08	-1.67089	-3.49551e-10
2495157	chr7:2495157:C:A	7.55734e-09	-1.69949	-1.3513
2495229	chr7:2495229:A:G	1.52308e-08	-1.11586	-1.23414
2495380	chr7:2495380:A:C	3.52104e-08	-1.788	0.276031
2495501	chr7:2495501:G:A	9.12524e-09	-1.54017	-1.3221
2495770	chr7:2495770:G:A	1.85472e-07	-1.75991e-10	0.149588
2495845	chr7:2495845:T:C	1.20062e-08	-1.24549	-1.3424
2496743	chr7:2496743:A:G	7.87456e-09	-1.66493	-1.34475
2496821	chr7:2496821:G:A	1.03246e-08	-1.75052	-0.988265
2496879	chr7:2496879:C:T	1.08449e-07	-1.75991e-10	-0.387032
2496910	chr7:2496910:G:A	5.24241e-08	-1.11395	-3.49551e-10
2497081	chr7:2497081:A:G	3.21534e-08	-1.6028	-3.49551e-10
2497684	chr7:2497684:C:T	7.48621e-09	-1.71126	-1.34899
2497747	chr7:2497747:G:T	2.873e-08	-0.610939	-1.10443
2498191	chr7:2498191:G:A	6.50716e-08	-1.75991e-10	-0.897826
2498451	chr7:2498451:G:A	8.29473e-09	-1.64947	-1.30822
2498622	chr7:2498622:G:C	9.01162e-09	-1.61746	-1.25734
2498714	chr7:2498714:C:T	4.19927e-08	-1.75991e-10	-1.33582
2498726	chr7:2498726:C:T	6.49029e-08	-1.75991e-10	-0.900421
2498887	chr7:2498887:G:A	7.27267e-09	-1.74885	-1.34034
2498969	chr7:2498969:G:A	7.22687e-09	-1.78012	-1.31539
2499279	chr7:2499279:T:G	8.91132e-09	-1.74698	-1.13901
2499507	chr7:2499507:G:A	7.89116e-08	-1.75991e-10	-0.704986
2499710	chr7:2499710:C:CT	3.00965e-08	-0.342005	-1.3269
2499755	chr7:2499755:A:G	6.03668e-07	-1.75991e-10	1.32971
2500042	chr7:2500042:A:G	7.82843e-09	-1.77599	-1.23956
2500771	chr7:2500771:C:T	6.41617e-08	-1.75991e-10	-0.911908
2500891	chr7:2500891:C:T	4.67275e-08	-1.75991e-10	-1.22898
2501201	chr7:2501201:C:A	6.46155e-08	-0.90486	-3.49551e-10
2501331	chr7:2501331:T:C	7.3607e-09	-1.78802	-1.28914
2501765	chr7:2501765:A:G	1.57395e-08	-1.74913	-0.568016
2501781	chr7:2501781:C:G	5.89826e-08	-1.75991e-10	-0.996073
2502354	chr7:2502354:T:C	1.29197e-08	-1.76659	-0.747974
2502606	chr7:2502606:A:G	9.34284e-09	-1.48755	-1.35116
2502662	chr7:2502662:C:T	2.04143e-08	-0.711099	-1.34598
2502710	chr7:2502710:A:G	2.14228e-08	-1.6788	-0.330055
2502844	chr7:2502844:C:T	2.67167e-08	-1.78803	-3.49551e-10
2502863	chr7:2502863:G:A	1.62708e-08	-1.69553	-0.588415
2503132	chr7:2503132:C:A	1.86477e-08	-1.66648	-0.481106
2503160	chr7:2503160:C:T	2.64336e-08	-1.66599	-0.132688
2503183	chr7:2503183:T:G	1.54828e-08	-1.30263	-1.03095
2503296	chr7:2503296:C:G	6.13502e-08	-1.75991e-10	-0.956716
2503473	chr7:2503473:C:T	2.38241e-08	-1.64443	-0.258184
2503750	chr7:2503750:G:A	9.03401e-09	-1.52195	-1.35037
2503755	chr7:2503755:C:T	9.63589e-09	-1.54732	-1.2605
2504150	chr7:2504150:C:T	1.04478e-08	-1.49524	-1.23168
2504572	chr7:2504572:C:G	1.18561e-08	-1.42645	-1.17401
2504782	chr7:2504782:G:A	3.84007e-08	-1.42524	-3.49551e-10
2504888	chr7:2504888:A:G	7.31616e-08	-0.780643	-3.49551e-10
2505346	chr7:2505346:G:A	5.83834e-08	-1.75991e-10	-1.00628
2505357	chr7:2505357:T:C	2.14527e-08	-1.767	-0.240465
2505456	chr7:2505456:G:A	1.89095e-08	-1.76968	-0.363972
2505743	chr7:2505743:T:G	2.13279e-08	-1.77344	-0.239864
2505853	chr7:2505853:C:G	1.05422e-08	-1.51886	-1.19906
2505890	chr7:2505890:G:A	1.09852e-07	-1.75991e-10	-0.374179
2506145	chr7:2506145:T:A	2.13952e-08	-1.77614	-0.234003
2506254	chr7:2506254:C:T	2.24765e-08	-1.7877	-0.173144
2506657	chr7:2506657:G:A	4.41755e-08	-1.75991e-10	-1.28515
2506909	chr7:2506909:G:A	5.92983e-08	-1.75991e-10	-0.990734
2506997	chr7:2506997:G:C	4.22333e-08	-1.75991e-10	-1.33011
2507424	chr7:2507424:T:C	7.47047e-09	-1.77219	-1.29017
2507434	chr7:2507434:C:T	2.91991e-08	-1.19336	-0.505813
2507484	chr7:2507484:G:A	2.12046e-08	-0.837879	-1.18122
2507551	chr7:2507551:T:A	1.55942e-08	-1.73613	-0.590282
2507603	chr7:2507603:G:A	4.1313e-08	-1.75991e-10	-1.35214
2507877	chr7:2507877:T:C	7.82611e-09	-1.68718	-1.32867
2508117	chr7:2508117:C:T	9.62132e-09	-1.5938	-1.21553
2508541	chr7:2508541:G:A	1.14411e-07	-1.75991e-10	-0.333513
2509298	chr7:2509298:G:C	2.80477e-08	-0.503674	-1.23573
2509689	chr7:2509689:G:T	5.84688e-08	-1.75991e-10	-1.00482
2509930	chr7:2509930:G:C	1.93531e-08	-1.15811	-0.95235
2510017	chr7:2510017:C:A	2.70495e-08	-1.77565	-3.49551e-10
2510420	chr7:2510420:G:C	2.4065e-08	-0.86114	-1.03142
2510539	chr7:2510539:G:A	2.22848e-08	-1.00462	-0.964787
2510832	chr7:2510832:C:T	4.29426e-08	-1.75991e-10	-1.31345
2510844	chr7:2510844:C:G	3.96845e-08	-0.478079	-0.914275
2510869	chr7:2510869:G:A	1.02702e-08	-1.39699	-1.34708
2511189	chr7:2511189:T:A	1.13774e-08	-1.4749	-1.16678
2511205	chr7:2511205:G:A	8.73395e-09	-1.63204	-1.27406
2511296	chr7:2511296:A:G	2.79632e-08	-1.74243	-3.49551e-10
2511707	chr7:2511707:C:T	5.90384e-08	-1.75991e-10	-0.995127
2511816	chr7:2511816:C:T	3.74743e-08	-1.44966	-3.49551e-10
2512030	chr7:2512030:G:A	4.25597e-08	-1.75991e-10	-1.32241
2512044	chr7:2512044:G:A	1.03156e-08	-1.73052	-1.00914
2512091	chr7:2512091:G:A	1.33099e-08	-1.49558	-0.989226
2512784	chr7:2512784:C:A	9.92386e-09	-1.69678	-1.0816
2513139	chr7:2513139:CCTA:C	4.14728e-08	-1.75991e-10	-1.34828
2513396	chr7:2513396:T:C	1.47767e-08	-1.03611	-1.34416
2513549	chr7:2513549:G:A	1.02674e-08	-1.46074	-1.28359
2513589	chr7:2513589:A:G	8.74414e-09	-1.55367	-1.35126
2513772	chr7:2513772:T:C	4.22326e-08	-1.75991e-10	-1.33012
2514385	chr7:2514385:A:T	9.75408e-09	-1.55464	-1.24099
2514403	chr7:2514403:C:T	3.11637e-08	-0.448048	-1.18601
2514458	chr7:2514458:C:G	9.80951e-09	-1.54653	-1.24344
2514655	chr7:2514655:C:T	2.67787e-08	-1.78571	-3.49551e-10
2515547	chr7:2515547:C:T	3.55322e-08	-1.50288	-3.49551e-10
2516523	chr7:2516523:A:C	1.8557e-08	-0.830928	-1.32154
2516764	chr7:2516764:G:A	9.91558e-09	-1.47538	-1.30382
2516980	chr7:2516980:C:T	8.35821e-07	-1.75991e-10	1.6551
2517005	chr7:2517005:C:T	9.94313e-09	-1.4966	-1.27983
2517041	chr7:2517041:CT:C	9.9968e-09	-1.54537	-1.22568
2517199	chr7:2517199:G:A	3.84081e-08	-1.42504	-3.49551e-10
2517579	chr7:2517579:G:C	5.04587e-08	-1.75991e-10	-1.15216
2517632	chr7:2517632:T:C	9.24611e-09	-1.76336	-1.08576
2517721	chr7:2517721:A:G	7.21276e-08	-1.75991e-10	-0.794877
2517743	chr7:2517743:T:C	8.4595e-09	-1.58611	-1.35192
2517964	chr7:2517964:G:A	2.82286e-08	-1.73298	-3.49551e-10
2518254	chr7:2518254:T:C	6.56444e-08	-1.75991e-10	-0.889062
2519103	chr7:2519103:C:A	8.94396e-09	-1.74077	-1.14157
2519267	chr7:2519267:G:A	8.36422e-09	-1.75428	-1.19507
2519485	chr7:2519485:G:A	5.39696e-08	-1.75991e-10	-1.08489
2519788	chr7:2519788:C:G	1.90419e-07	-1.75991e-10	0.175913
2520574	chr7:2520574:C:G	9.02148e-09	-1.52268	-1.35103
2520899	chr7:2520899:C:G	9.58912e-08	-0.5101	-3.49551e-10
2521143	chr7:2521143:G:A	1.10026e-08	-1.62144	-1.05375
2521968	chr7:2521968:A:G	6.72689e-08	-1.75991e-10	-0.864616
2522260	chr7:2522260:A:G	5.18038e-08	-1.75991e-10	-1.12585
2522837	chr7:2522837:C:T	4.6427e-08	-1.75991e-10	-1.23543
2522915	chr7:2522915:C:G	1.43567e-08	-1.19871	-1.21039
2522936	chr7:2522936:T:C	4.51492e-08	-1.75991e-10	-1.26334
2522978	chr7:2522978:A:C	9.77043e-09	-1.44173	-1.35222
2523240	chr7:2523240:A:T	7.37709e-09	-1.72284	-1.3521
2523791	chr7:2523791:C:T	4.31487e-08	-1.75991e-10	-1.30866
2523798	chr7:2523798:C:G	7.09581e-08	-1.75991e-10	-0.811225
2523974	chr7:2523974:C:T	7.88364e-08	-1.75991e-10	-0.705939
2524038	chr7:2524038:G:A	1.61557e-08	-1.33362	-0.957424
2524404	chr7:2524404:G:A	1.23122e-08	-1.32438	-1.23834
2524542	chr7:2524542:C:T	6.551e-07	-1.75991e-10	1.41147
2524746	chr7:2524746:G:A	4.47564e-08	-1.75991e-10	-1.27208
2525215	chr7:2525215:A:G	1.14211e-08	-1.78431	-0.853537
2525649	chr7:2525649:C:T	7.74506e-09	-1.75121	-1.27505
2525945	chr7:2525945:G:A	2.73228e-08	-1.76559	-3.49551e-10
2526034	chr7:2526034:A:C	3.01335e-08	-0.647872	-1.01981
2526394	chr7:2526394:G:A	7.38396e-09	-1.73004	-1.34397
2526642	chr7:2526642:C:T	4.76492e-08	-1.75991e-10	-1.20945
2526850	chr7:2526850:C:T	1.00825e-08	-1.75774	-1.00477
2527409	chr7:2527409:G:A	4.24554e-08	-1.75991e-10	-1.32486
2527419	chr7:2527419:G:A	4.46343e-07	-1.75991e-10	1.02777
2527618	chr7:2527618:G:GGGGTACCTGTGCCCTGAAGTCC	8.5282e-08	-1.75991e-10	-0.627351
2527747	chr7:2527747:G:A	6.80772e-08	-1.75991e-10	-0.852673
2527893	chr7:2527893:C:G	2.74646e-08	-0.707616	-1.0528
2528770	chr7:2528770:C:T	1.17306e-07	-0.308525	-3.49551e-10
2528798	chr7:2528798:C:T	6.37732e-08	-1.75991e-10	-0.917981
2528869	chr7:2528869:T:C	7.72618e-08	-1.75991e-10	-0.726115
2529035	chr7:2529035:G:A	5.48874e-08	-1.75991e-10	-1.06803
2529136	chr7:2529136:T:C	2.07311e-08	-0.828274	-1.21341
2529260	chr7:2529260:C:T	1.16524e-07	-1.75991e-10	-0.315214
2529497	chr7:2529497:C:T	6.34678e-08	-1.75991e-10	-0.922782
2529668	chr7:2529668:G:C	2.54856e-07	-1.60565	2.07303
2529879	chr7:2529879:C:T	5.07796e-08	-1.75991e-10	-1.14582
2530051	chr7:2530051:C:T	4.25883e-08	-1.75991e-10	-1.32173
2530128	chr7:2530128:A:C	7.3402e-08	-1.75991e-10	-0.777363
2530300	chr7:2530300:TC:T	2.69119e-08	-1.78074	-3.49551e-10
2530770	chr7:2530770:C:T	1.32058e-08	-1.22281	-1.26985
2531470	chr7:2531470:C:T	8.39372e-08	-1.75991e-10	-0.643246
2531654	chr7:2531654:ACT:A	1.40651e-07	-1.75991e-10	-0.127033
2531702	chr7:2531702:C:T	2.76389e-08	-1.75409	-3.49551e-10
2531771	chr7:2531771:T:C	6.933e-09	-1.78803	-1.349
2531796	chr7:2531796:G:A	8.93163e-08	-1.75991e-10	-0.58113
2532212	chr7:2532212:C:T	9.40204e-09	-1.7585	-1.07389
2532382	chr7:2532382:C:T	2.29679e-08	-1.73131	-0.207906
2533159	chr7:2533159:C:T	5.25565e-08	-1.11143	-3.49551e-10
2533384	chr7:2533384:T:A	2.75576e-08	-1.75704	-3.49551e-10
2533650	chr7:2533650:T:C	1.29974e-08	-1.74052	-0.768049
2534604	chr7:2534604:G:A	1.18721e-07	-1.75991e-10	-0.296539
2534704	chr7:2534704:C:T	4.22656e-08	-1.75991e-10	-1.32934
2534931	chr7:2534931:G:A	6.67111e-08	-0.44066	-0.432282
2534972	chr7:2534972:C:T	4.17898e-08	-1.75991e-10	-1.34066
2537336	chr7:2537336:C:G	4.37869e-08	-1.75991e-10	-1.29398
2537657	chr7:2537657:G:C	5.26453e-08	-1.75991e-10	-1.10974
2538055	chr7:2538055:G:A	4.70156e-08	-1.75991e-10	-1.22283
2538057	chr7:2538057:C:G	9.29992e-08	0.804886	-1.34561
2538147	chr7:2538147:T:C	1.81241e-07	-0.0137366	0.140252
2538326	chr7:2538326:G:A	4.19261e-08	-1.75991e-10	-1.33741
2538547	chr7:2538547:C:T	8.67836e-09	-1.71449	-1.19799
2538604	chr7:2538604:C:T	7.04803e-08	0.521776	-1.33976
2538612	chr7:2538612:C:T	1.34785e-08	-1.23111	-1.24111
2538668	chr7:2538668:C:T	4.13126e-08	-1.75991e-10	-1.35215
2538737	chr7:2538737:G:A	1.60805e-08	-1.7539	-0.541813
2538800	chr7:2538800:G:T	1.91382e-07	-0.119426	0.30038
2539100	chr7:2539100:C:T	5.01918e-08	-1.75991e-10	-1.15746
2539223	chr7:2539223:C:T	3.12099e-08	-1.63258	-3.49551e-10
2539260	chr7:2539260:C:T	4.50951e-08	-1.75991e-10	-1.26454
2540057	chr7:2540057:C:G	2.74235e-08	-1.66132	-0.100597
2540059	chr7:2540059:A:G	5.06547e-08	-1.75991e-10	-1.14828
2540436	chr7:2540436:T:C	1.52537e-07	-0.182896	0.136988
2540481	chr7:2540481:T:C	9.90114e-08	-1.75991e-10	-0.478079
2540641	chr7:2540641:A:G	2.59411e-07	-0.185267	0.670364
2540657	chr7:2540657:T:G	9.76219e-08	-1.75991e-10	-0.492213
2540935	chr7:2540935:C:T	8.56259e-08	-1.75991e-10	-0.623326
2541280	chr7:2541280:C:T	9.03907e-08	0.779207	-1.34838
2541413	chr7:2541413:G:A	4.20744e-08	-1.75991e-10	-1.33387
2541556	chr7:2541556:C:T	4.76268e-08	-1.75991e-10	-1.20992
2541945	chr7:2541945:A:G	1.29353e-08	-1.21649	-1.29686
2541960	chr7:2541960:G:A	8.76236e-08	0.746664	-1.34693
2542028	chr7:2542028:G:A	4.47691e-08	-1.75991e-10	-1.2718
2542050	chr7:2542050:T:C	1.17652e-07	-1.75991e-10	-0.305586
2542142	chr7:2542142:C:T	6.36334e-08	-1.75991e-10	-0.920176
2542225	chr7:2542225:C:T	4.35434e-08	-1.75991e-10	-1.29956
2542360	chr7:2542360:T:C	1.55712e-07	-0.170596	0.145292
2542447	chr7:2542447:G:A	4.65663e-08	-1.23244	-3.49551e-10
2542599	chr7:2542599:A:G	1.59343e-07	-0.136831	0.134575
2542950	chr7:2542950:G:A	9.4503e-08	0.82132	-1.346
2543273	chr7:2543273:C:T	3.10303e-08	-1.63835	-3.49551e-10
2543465	chr7:2543465:C:T	5.85666e-08	-1.75991e-10	-1.00315
2543579	chr7:2543579:G:A	9.61114e-08	-1.75991e-10	-0.507807
2543694	chr7:2543694:C:T	2.76244e-08	-0.497616	-1.257
2544066	chr7:2544066:A:G	8.28304e-08	-1.75991e-10	-0.656519
2544162	chr7:2544162:C:A	1.16576e-07	-1.75991e-10	-0.314774
2544364	chr7:2544364:G:A	1.14229e-07	-1.75991e-10	-0.33511
2544500	chr7:2544500:C:G	8.27955e-08	0.693804	-1.35075
2544569	chr7:2544569:C:T	2.9864e-08	-1.67666	-3.49551e-10
2544889	chr7:2544889:T:C	9.55016e-08	0.834577	-1.34875
2545989	chr7:2545989:C:T	8.67409e-08	-1.75991e-10	-0.610389
2546153	chr7:2546153:A:G	2.67218e-08	-1.78784	-3.49551e-10
2546296	chr7:2546296:C:T	8.7103e-08	0.745279	-1.3515
2546410	chr7:2546410:C:T	5.42989e-08	-1.75991e-10	-1.07881
2546461	chr7:2546461:T:A	1.2911e-08	-1.74589	-0.769341
2546471	chr7:2546471:C:T	7.08849e-08	-1.75991e-10	-0.812257
2546521	chr7:2546521:G:C	8.72506e-08	-1.75991e-10	-0.60453
2546669	chr7:2546669:A:G	8.46586e-08	-1.75991e-10	-0.634687
2546782	chr7:2546782:A:T	1.58775e-07	-1.65452	1.64869
2547139	chr7:2547139:C:T	4.9042e-08	-1.75991e-10	-1.18064
2547183	chr7:2547183:T:G	3.14536e-08	-1.6248	-3.49551e-10
2547185	chr7:2547185:C:T	9.57431e-08	-1.75991e-10	-0.511646
2547488	chr7:2547488:T:C	1.24414e-07	-0.323722	0.0740221
2547516	chr7:2547516:C:T	1.21591e-08	-1.75518	-0.820063
2547698	chr7:2547698:C:T	4.74891e-08	-1.75991e-10	-1.21282
2547942	chr7:2547942:G:C	4.0336e-08	-1.37607	-3.49551e-10
2547979	chr7:2547979:A:G	5.92118e-07	-0.433981	1.74437
2548005	chr7:2548005:A:C	4.55562e-08	-1.69291	0.438539
2548273	chr7:2548273:T:C	2.82906e-08	-1.73078	-3.49551e-10
2548647	chr7:2548647:C:T	1.42449e-07	-1.72524	1.61091
2548689	chr7:2548689:G:A	2.65641e-08	-1.74654	-0.0472165
2548917	chr7:2548917:A:C	1.16493e-07	-1.72446	1.40898
2548947	chr7:2548947:G:A	8.25207e-08	-1.75991e-10	-0.660265
2548995	chr7:2548995:T:C	1.15173e-07	-0.37841	0.0515272
2549187	chr7:2549187:A:G	4.60375e-08	-1.24386	-3.49551e-10
2549346	chr7:2549346:G:A	4.99359e-08	-1.75991e-10	-1.16257
2549394	chr7:2549394:C:T	4.25425e-08	-1.75991e-10	-1.32281
2549979	chr7:2549979:G:A	2.38354e-08	-0.616736	-1.28541
2550103	chr7:2550103:C:T	9.02262e-08	-1.13811	0.567112
2550720	chr7:2550720:G:A	4.32681e-08	-1.75991e-10	-1.3059
2550749	chr7:2550749:C:T	1.47244e-07	-0.137648	0.056428
2550785	chr7:2550785:T:C	1.0916e-07	-1.75991e-10	-0.380499
2550931	chr7:2550931:C:T	8.2129e-08	-1.75991e-10	-0.665023
2551122	chr7:2551122:C:T	6.21469e-08	-1.75991e-10	-0.943813
2551531	chr7:2551531:A:G	9.25773e-07	-0.27378	2.03109
2551921	chr7:2551921:T:C	4.56755e-08	-1.75991e-10	-1.25175
2552521	chr7:2552521:A:G	5.07199e-08	-1.75991e-10	-1.147
2552579	chr7:2552579:T:C	6.59497e-08	-1.75991e-10	-0.884423
2552840	chr7:2552840:G:A	2.67748e-08	-1.78585	-3.49551e-10
2552972	chr7:2552972:C:T	5.57594e-07	-1.67776	2.92807
2553034	chr7:2553034:G:A	5.99791e-08	-1.75991e-10	-0.979318
2553045	chr7:2553045:A:C	1.52272e-08	-1.77839	-0.57184
2553311	chr7:2553311:A:G	2.41778e-08	-0.602413	-1.28547
2553352	chr7:2553352:G:A	1.85549e-07	-1.72252	1.87252
2553482	chr7:2553482:G:C	5.8221e-08	-1.00907	-3.49551e-10
2554033	chr7:2554033:C:T	2.96168e-08	-1.68497	-3.49551e-10
2554070	chr7:2554070:G:A	6.18008e-08	-1.75991e-10	-0.949399
2554657	chr7:2554657:C:T	5.21072e-08	-1.12001	-3.49551e-10
2554704	chr7:2554704:C:T	8.77694e-08	0.750017	-1.34862
2554715	chr7:2554715:A:C	4.92859e-08	-1.75991e-10	-1.17568
2554806	chr7:2554806:T:G	8.73076e-09	-1.7582	-1.14826
2555314	chr7:2555314:G:A	4.94854e-08	-1.17164	-3.49551e-10
2555362	chr7:2555362:C:T	5.79094e-08	-1.75991e-10	-1.01444
2555593	chr7:2555593:G:A	5.47449e-08	0.266495	-1.33713
2555772	chr7:2555772:G:A	2.78898e-08	-1.52504	-0.220013
2555792	chr7:2555792:T:C	6.23597e-08	-1.75991e-10	-0.940395
2555810	chr7:2555810:G:C	2.6879e-08	-1.78197	-3.49551e-10
2555845	chr7:2555845:C:G	5.87234e-08	-1.75991e-10	-1.00048
2555864	chr7:2555864:G:C	1.49181e-08	-1.31542	-1.05532
2556019	chr7:2556019:C:T	5.9926e-08	-1.75991e-10	-0.980205
2556528	chr7:2556528:C:T	7.42089e-08	-1.67047	0.904042
2556653	chr7:2556653:G:A	9.19677e-09	-1.77442	-1.08004
2556656	chr7:2556656:G:A	5.70429e-08	-1.75991e-10	-1.02951
2556945	chr7:2556945:T:C	6.35453e-08	0.43094	-1.3525
2557068	chr7:2557068:G:C	2.68726e-08	-1.78221	-3.49551e-10
2557587	chr7:2557587:C:T	6.90071e-08	-1.70705	0.867943
2557694	chr7:2557694:A:G	3.12417e-08	-1.467	-0.164561
2557796	chr7:2557796:G:A	4.74668e-08	0.107981	-1.32127
2557846	chr7:2557846:G:A	5.34434e-08	0.25773	-1.35242
2558569	chr7:2558569:A:G	4.43522e-08	-1.75991e-10	-1.28115
2558729	chr7:2558729:T:C	5.26566e-08	-1.78787	0.678342
2558756	chr7:2558756:T:A	4.15594e-08	-1.75991e-10	-1.34619
2558792	chr7:2558792:T:C	4.47782e-08	0.0808402	-1.35243
2559059	chr7:2559059:CGGGGT:C	4.15634e-08	-1.75991e-10	-1.34609
2559123	chr7:2559123:T:C	4.52172e-08	-0.738441	-0.523396
2559176	chr7:2559176:G:T	4.1487e-08	-1.75991e-10	-1.34794
2559488	chr7:2559488:A:C	6.59462e-08	-1.75991e-10	-0.884476
2559692	chr7:2559692:A:G	1.56311e-08	-1.74933	-0.574724
2560231	chr7:2560231:A:G	4.14221e-08	-1.75991e-10	-1.3495
2560442	chr7:2560442:A:G	4.29794e-08	-1.63884	0.326245
2560547	chr7:2560547:G:A	2.84356e-08	-1.72567	-3.49551e-10
2560649	chr7:2560649:T:C	4.13048e-08	-1.75991e-10	-1.35234
2561220	chr7:2561220:A:G	4.25942e-08	-1.75991e-10	-1.3216
2561385	chr7:2561385:T:C	1.30158e-08	-1.27595	-1.2312
2561575	chr7:2561575:C:G	4.43421e-08	-1.75991e-10	-1.28138
2561716	chr7:2561716:C:T	4.16248e-08	-1.75991e-10	-1.34462
2561726	chr7:2561726:A:G	1.33943e-08	-1.68953	-0.788957
2561797	chr7:2561797:G:T	2.84367e-08	-1.72563	-3.49551e-10
2561878	chr7:2561878:A:C	4.59874e-08	-1.24495	-3.49551e-10
2561952	chr7:2561952:A:C	4.96047e-08	-1.75991e-10	-1.16923
2561974	chr7:2561974:C:A	4.31963e-08	-1.75991e-10	-1.30756
2562133	chr7:2562133:A:G	1.9178e-07	-1.75991e-10	0.183037
2562148	chr7:2562148:CAT:C	5.50124e-08	-1.75991e-10	-1.06576
2562235	chr7:2562235:T:G	4.23787e-08	-1.75991e-10	-1.32667
2562558	chr7:2562558:T:C	8.33907e-08	-1.75991e-10	-0.649777
2562605	chr7:2562605:T:C	7.16408e-08	-1.75991e-10	-0.80165
2562786	chr7:2562786:A:G	4.88809e-08	-1.75991e-10	-1.18393
2562814	chr7:2562814:A:G	1.09195e-08	-1.77232	-0.910449
2562958	chr7:2562958:C:T	4.17946e-08	-1.75991e-10	-1.34055
2563042	chr7:2563042:C:T	9.11679e-08	-0.451263	-0.109349
2563201	chr7:2563201:C:T	7.77778e-09	-1.6695	-1.35254
2563475	chr7:2563475:C:T	1.03222e-07	-0.436429	-3.49551e-10
2563562	chr7:2563562:T:A	4.13734e-08	-1.75991e-10	-1.35068
2563575	chr7:2563575:T:G	4.32505e-08	-1.75991e-10	-1.30631
2563967	chr7:2563967:T:G	3.16556e-07	0.684187	-3.49551e-10
2564039	chr7:2564039:C:T	4.14971e-08	-1.75991e-10	-1.34769
2564134	chr7:2564134:G:C	1.47739e-08	-1.12743	-1.25302
2564260	chr7:2564260:G:T	3.60266e-08	-1.61772	0.128666
2564399	chr7:2564399:AG:A	4.15539e-08	-1.75991e-10	-1.34632
2564523	chr7:2564523:G:A	5.80212e-08	-1.75991e-10	-1.01251
2564686	chr7:2564686:T:C	4.17039e-08	-1.75991e-10	-1.34272
2564844	chr7:2564844:C:T	6.61152e-08	0.445797	-1.32771
2564880	chr7:2564880:G:A	4.16526e-08	-1.75991e-10	-1.34395
2565182	chr7:2565182:C:T	6.21471e-08	0.385985	-1.3298
2565332	chr7:2565332:C:T	4.15624e-08	-1.75991e-10	-1.34612
2565345	chr7:2565345:G:A	1.24255e-07	-1.75991e-10	-0.25098
2565363	chr7:2565363:A:G	4.47241e-08	-1.2728	-3.49551e-10
2565378	chr7:2565378:C:G	7.9641e-09	-1.65802	-1.34035
2565430	chr7:2565430:G:A	8.42087e-08	-1.24733	0.607317
2565735	chr7:2565735:C:T	2.677e-08	-1.78603	-3.49551e-10
2565781	chr7:2565781:A:T	4.28387e-08	-1.75991e-10	-1.31587
2565790	chr7:2565790:A:G	5.7243e-08	0.302242	-1.32825
2566159	chr7:2566159:A:C	7.89866e-08	-1.75991e-10	-0.704037
2566393	chr7:2566393:A:G	2.67398e-08	-1.78716	-3.49551e-10
2566460	chr7:2566460:T:G	1.09101e-08	-1.39544	-1.28819
2566892	chr7:2566892:G:T	5.1131e-08	-1.75991e-10	-1.13892
2567045	chr7:2567045:C:G	5.50236e-08	-1.75991e-10	-1.06555
2567300	chr7:2567300:G:A	1.67115e-08	-1.43604	-0.821177
2567303	chr7:2567303:G:A	6.17722e-08	-0.335305	-0.614556
2567556	chr7:2567556:C:T	4.58544e-08	-1.75991e-10	-1.24784
2567618	chr7:2567618:A:G	1.17613e-08	-1.75832	-0.850181
2567625	chr7:2567625:C:T	1.03527e-07	-1.75991e-10	-0.433479
2567703	chr7:2567703:G:C	5.92236e-08	-1.75991e-10	-0.991994
2567705	chr7:2567705:G:A	7.73911e-09	-1.67784	-1.34919
2567767	chr7:2567767:G:A	4.1321e-08	-1.75991e-10	-1.35194
2567772	chr7:2567772:C:T	9.15494e-07	-1.75991e-10	1.74615
2567834	chr7:2567834:C:T	8.19957e-09	-1.6236	-1.34563
2568261	chr7:2568261:A:T	2.04972e-07	-0.379807	0.629366
2568469	chr7:2568469:T:C	4.44759e-07	1.02422	-3.49551e-10
2568535	chr7:2568535:T:C	1.44578e-07	-1.77884	1.67934
2568543	chr7:2568543:A:T	1.1897e-08	-1.77579	-0.821234
2568551	chr7:2568551:C:T	5.70202e-08	-1.75991e-10	-1.02991
2568626	chr7:2568626:G:A	1.03669e-08	-1.78665	-0.948042
2568638	chr7:2568638:G:A	7.58347e-07	-1.75991e-10	1.55783
2569050	chr7:2569050:C:T	3.11549e-07	-1.75991e-10	0.668242
2569206	chr7:2569206:G:A	2.64661e-07	1.85323	-1.34809
2569213	chr7:2569213:T:C	1.05825e-07	-0.950271	0.538741
2569255	chr7:2569255:C:T	8.18397e-08	-1.75991e-10	-0.668552
2569313	chr7:2569313:C:G	5.69684e-08	-1.75991e-10	-1.03082
2569675	chr7:2569675:A:G	1.10325e-07	-0.838552	0.46867
2569695	chr7:2569695:C:T	1.03651e-07	-1.75991e-10	-0.432288
2569788	chr7:2569788:A:G	4.13379e-08	-1.75991e-10	-1.35153
2569868	chr7:2569868:G:A	7.87376e-07	-1.75991e-10	1.59539
2570131	chr7:2570131:C:T	1.94231e-08	-1.28438	-0.822472
2570170	chr7:2570170:T:C	4.68466e-08	-1.75991e-10	-1.22644
2570302	chr7:2570302:C:T	7.20699e-08	-0.795678	-3.49551e-10
2570588	chr7:2570588:TAAAC:T	2.6717e-08	-1.78801	-3.49551e-10
2570806	chr7:2570806:CATTT:C	4.13972e-08	-1.75991e-10	-1.3501
2571284	chr7:2571284:A:G	4.12963e-08	-1.75991e-10	-1.35254
2571358	chr7:2571358:A:G	4.14e-08	-1.75991e-10	-1.35003
2571607	chr7:2571607:G:A	1.32995e-07	-0.183004	-3.49551e-10
2571778	chr7:2571778:G:A	3.5793e-08	-0.851573	-0.643989
2571800	chr7:2571800:G:A	3.96422e-08	-0.816251	-0.577168
2571875	chr7:2571875:A:G	3.40676e-08	-0.824322	-0.720644
2572020	chr7:2572020:G:T	4.82072e-08	-0.746671	-0.451135
2572120	chr7:2572120:T:C	2.94705e-07	-1.75991e-10	0.612661
2572256	chr7:2572256:C:T	1.97372e-07	-1.75991e-10	0.211777
2572274	chr7:2572274:G:C	4.30724e-08	-1.75991e-10	-1.31043
2572528	chr7:2572528:C:T	4.26753e-08	-1.75991e-10	-1.31969
2572531	chr7:2572531:C:T	6.39322e-08	-1.75991e-10	-0.915492
2572589	chr7:2572589:G:A	6.69636e-08	-1.75991e-10	-0.869165
2572661	chr7:2572661:C:A	6.93615e-07	2.17064	-0.702035
2572701	chr7:2572701:T:C	4.28011e-08	-0.723609	-0.593142
2572732	chr7:2572732:C:T	1.12278e-07	-1.75991e-10	-0.352334
2572740	chr7:2572740:C:T	6.75437e-08	-1.75991e-10	-0.86054
2572821	chr7:2572821:G:A	8.22141e-08	-1.75991e-10	-0.663988
2573173	chr7:2573173:T:C	4.34546e-08	-0.756799	-0.544798
2573428	chr7:2573428:T:C	4.41155e-08	-0.746867	-0.539636
2573499	chr7:2573499:G:A	1.43264e-08	-1.13741	-1.2738
2573695	chr7:2573695:G:A	4.13404e-08	-1.75991e-10	-1.35147
2573790	chr7:2573790:T:G	2.23541e-08	-0.695669	-1.27063
2573907	chr7:2573907:G:T	9.75403e-08	-1.75991e-10	-0.493049
2573910	chr7:2573910:G:A	4.7729e-08	-0.769708	-0.438067
2573930	chr7:2573930:A:G	2.02987e-07	-1.75991e-10	0.239826
2573936	chr7:2573936:G:A	2.10853e-07	-1.75991e-10	0.277846
2573939	chr7:2573939:T:G	2.71232e-08	-0.572837	-1.20009
2574051	chr7:2574051:T:C	1.03751e-07	-1.75991e-10	-0.431318
2574120	chr7:2574120:G:A	9.39219e-08	-1.75991e-10	-0.53085
2574148	chr7:2574148:G:A	6.76418e-08	-1.75991e-10	-0.859088
2574203	chr7:2574203:T:G	4.13928e-08	-1.75991e-10	-1.35021
2574213	chr7:2574213:C:G	1.3712e-08	-1.70995	-0.745096
2574219	chr7:2574219:C:G	4.13861e-08	-1.75991e-10	-1.35037
2574535	chr7:2574535:C:T	2.81523e-08	-1.31368	-0.422004
2574780	chr7:2574780:C:T	1.86183e-08	-1.41886	-0.730313
2575234	chr7:2575234:A:G	1.91588e-08	-1.74218	-0.378373
2575250	chr7:2575250:A:G	7.23554e-09	-1.74308	-1.35123
2575555	chr7:2575555:T:G	7.69662e-09	-1.68082	-1.35171
2575723	chr7:2575723:G:A	2.67841e-08	-1.78551	-3.49551e-10
2575769	chr7:2575769:A:T	7.38306e-09	-1.72718	-1.34695
2575802	chr7:2575802:CA:C	1.32434e-07	-1.75991e-10	-0.187228
2575857	chr7:2575857:C:T	1.42717e-08	-1.41477	-1.00026
2576143	chr7:2576143:C:T	6.68428e-08	-0.254224	-0.616747
2576239	chr7:2576239:T:C	7.29838e-09	-1.73411	-1.35155
2577112	chr7:2577112:C:T	8.02912e-08	-1.75991e-10	-0.687654
2577861	chr7:2577861:G:C	4.17187e-08	-1.75991e-10	-1.34237
2578436	chr7:2578436:C:CA	8.30313e-09	-1.60657	-1.35012
2578731	chr7:2578731:A:G	6.39309e-08	-1.75991e-10	-0.915512
2578760	chr7:2578760:C:T	4.68498e-08	-1.75991e-10	-1.22637
2578767	chr7:2578767:C:T	9.80527e-08	-1.75991e-10	-0.487809
2579006	chr7:2579006:T:C	7.44519e-09	-1.74731	-1.31844
2579097	chr7:2579097:A:G	4.70291e-08	-1.22255	-3.49551e-10
2579122	chr7:2579122:C:T	6.39648e-08	-1.75991e-10	-0.914982
2579274	chr7:2579274:G:C	2.16325e-08	-0.948045	-1.05107
2579291	chr7:2579291:G:A	2.4181e-07	-1.75991e-10	0.414839
2579457	chr7:2579457:C:G	4.23144e-07	-1.75991e-10	0.974397
2579479	chr7:2579479:A:G	9.73986e-08	-1.75991e-10	-0.494503
2579633	chr7:2579633:T:C	5.29812e-08	-1.10338	-3.49551e-10
2579782	chr7:2579782:T:C	5.17085e-08	-0.775124	-0.352569
2579850	chr7:2579850:T:C	1.60505e-08	-1.63751	-0.66007
2580093	chr7:2580093:T:C	4.30648e-08	-1.75991e-10	-1.31061
2580137	chr7:2580137:G:A	4.78922e-08	-1.75991e-10	-1.20436
2580286	chr7:2580286:G:A	4.14155e-08	-1.75991e-10	-1.34966
2580306	chr7:2580306:AAAG:A	1.00049e-07	-1.75991e-10	-0.467653
2580330	chr7:2580330:C:T	6.43334e-08	-1.75991e-10	-0.909236
2580411	chr7:2580411:A:C	8.29249e-08	-1.75991e-10	-0.655379
2580435	chr7:2580435:C:T	9.99018e-08	-1.75991e-10	-0.469127
2580522	chr7:2580522:G:C	8.26388e-08	-1.75991e-10	-0.658836
2580709	chr7:2580709:A:G	1.94214e-08	-1.03797	-1.06897
2580902	chr7:2580902:T:G	4.14181e-08	-1.75991e-10	-1.3496
2581034	chr7:2581034:G:A	1.0168e-07	-1.75991e-10	-0.45148
2581445	chr7:2581445:A:G	5.45425e-08	-1.75991e-10	-1.07433
2581732	chr7:2581732:T:C	1.32575e-08	-1.70828	-0.780477
2581819	chr7:2581819:C:T	4.79323e-08	-1.75991e-10	-1.20353
2581865	chr7:2581865:G:A	4.62087e-07	-1.75991e-10	1.06244
2581891	chr7:2581891:T:A	8.18084e-09	-1.70781	-1.26371
2581933	chr7:2581933:T:C	7.51633e-09	-1.78634	-1.2699
2581977	chr7:2581977:G:A	2.70748e-08	-1.77471	-3.49551e-10
2582008	chr7:2582008:G:A	4.42812e-08	-1.75991e-10	-1.28275
2582088	chr7:2582088:C:T	4.86117e-08	-1.75991e-10	-1.18945
2582097	chr7:2582097:T:C	2.69511e-08	-1.77929	-3.49551e-10
2582108	chr7:2582108:C:A	6.31322e-08	-1.75991e-10	-0.928084
2582289	chr7:2582289:C:G	3.29026e-07	-1.75991e-10	0.722823
2582356	chr7:2582356:C:T	4.14356e-08	-1.75991e-10	-1.34917
2582366	chr7:2582366:C:T	3.33829e-07	1.81665	-1.07934
2582467	chr7:2582467:C:T	3.0317e-07	1.77959	-1.13861
2582499	chr7:2582499:G:A	1.8719e-08	-0.851325	-1.29245
2582546	chr7:2582546:C:T	4.15213e-08	-1.75991e-10	-1.34711
2582691	chr7:2582691:G:A	6.3564e-06	-1.75991e-10	3.6839
2582835	chr7:2582835:A:G	4.83583e-08	-1.75991e-10	-1.19468
2582938	chr7:2582938:T:C	2.10658e-08	-1.0106	-1.01506
2582975	chr7:2582975:G:T	1.3371e-08	-1.72913	-0.751095
2583015	chr7:2583015:T:C	1.57465e-08	-1.54808	-0.768616
2583054	chr7:2583054:C:A	9.57985e-08	-1.75991e-10	-0.511067
2583099	chr7:2583099:T:G	2.69262e-08	-1.78021	-3.49551e-10
2583150	chr7:2583150:C:G	2.05604e-07	-1.75991e-10	0.252637
2583290	chr7:2583290:G:A	5.1495e-08	-1.75991e-10	-1.13183
2583321	chr7:2583321:C:T	4.32994e-07	-1.75991e-10	0.997409
2583401	chr7:2583401:A:T	4.15001e-08	-1.75991e-10	-1.34762
2583405	chr7:2583405:T:C	1.41554e-08	-1.39807	-1.02515
2583491	chr7:2583491:A:T	5.43301e-08	-1.75991e-10	-1.07824
2583525	chr7:2583525:T:C	2.04452e-07	-1.75991e-10	0.247017
2583717	chr7:2583717:G:A	9.40693e-09	-1.47942	-1.35245
2583719	chr7:2583719:G:A	7.04401e-08	-1.75991e-10	-0.818552
2584094	chr7:2584094:C:T	4.62313e-08	-1.75991e-10	-1.23966
2584167	chr7:2584167:G:T	1.54145e-08	-1.45764	-0.88037
2584277	chr7:2584277:C:T	4.139e-08	-1.75991e-10	-1.35028
2584330	chr7:2584330:G:A	1.65566e-07	-1.75991e-10	0.0360557
2584373	chr7:2584373:C:T	4.40827e-08	-1.75991e-10	-1.28725
2584385	chr7:2584385:C:G	6.49652e-08	-1.75991e-10	-0.899463
2584430	chr7:2584430:G:C	4.13471e-08	-1.75991e-10	-1.35131
2584778	chr7:2584778:T:C	4.15863e-08	-1.75991e-10	-1.34554
2584794	chr7:2584794:C:T	1.96348e-08	-1.02898	-1.06703
2585019	chr7:2585019:C:T	8.0673e-08	-1.75991e-10	-0.68291
2585091	chr7:2585091:G:A	5.49539e-08	-1.75991e-10	-1.06682
2585185	chr7:2585185:A:G	2.67168e-08	-1.78802	-3.49551e-10
2585228	chr7:2585228:G:A	4.06744e-08	-0.324572	-1.04314
2585383	chr7:2585383:CAT:C	5.20239e-08	-1.75991e-10	-1.12161
2585477	chr7:2585477:G:A	7.74107e-08	-1.75991e-10	-0.724189
2585774	chr7:2585774:C:G	1.31132e-08	-1.71038	-0.789314
2585796	chr7:2585796:A:G	4.48625e-07	-1.75991e-10	1.03287
2586023	chr7:2586023:GC:G	2.11988e-08	-0.954948	-1.06442
2586204	chr7:2586204:C:T	3.11027e-07	1.82235	-1.15578
2586262	chr7:2586262:C:T	5.49176e-08	-1.75991e-10	-1.06748
2586332	chr7:2586332:C:T	8.52248e-08	-1.75991e-10	-0.628022
2586586	chr7:2586586:G:T	4.73507e-08	-1.75991e-10	-1.21573
2586805	chr7:2586805:G:A	5.27958e-08	-1.75991e-10	-1.10688
2586927	chr7:2586927:G:A	9.8903e-08	-1.75991e-10	-0.479175
2586976	chr7:2586976:T:C	8.53674e-09	-1.74356	-1.18537
2587062	chr7:2587062:G:A	1.66947e-07	-1.75991e-10	0.0443619
2587068	chr7:2587068:C:G	4.27875e-08	-1.75991e-10	-1.31707
2587237	chr7:2587237:C:T	4.99243e-08	-1.75991e-10	-1.16281
2587240	chr7:2587240:G:A	4.13534e-08	-1.75991e-10	-1.35116
2587277	chr7:2587277:C:T	2.61417e-07	1.6394	-1.1466
2587660	chr7:2587660:C:T	1.98541e-08	-0.843283	-1.24162
2587676	chr7:2587676:T:A	1.55142e-08	-1.71571	-0.61585
2587937	chr7:2587937:G:A	2.09801e-07	-1.75991e-10	0.272845
2587939	chr7:2587939:GC:G	4.17823e-08	-1.75991e-10	-1.34084
2587944	chr7:2587944:CAG:C	1.67908e-08	-1.46977	-0.782708
2587980	chr7:2587980:T:C	4.13439e-08	-1.75991e-10	-1.35139
2588103	chr7:2588103:C:T	4.19067e-08	-1.75991e-10	-1.33787
2588105	chr7:2588105:C:T	6.171e-08	-1.75991e-10	-0.950868
2588283	chr7:2588283:C:T	3.1426e-08	-0.401817	-1.22386
2588345	chr7:2588345:T:C	4.37222e-08	-1.75991e-10	-1.29546
2588446	chr7:2588446:C:T	2.27651e-07	-1.75991e-10	0.354498
2588449	chr7:2588449:G:C	6.84843e-08	-0.756257	-0.0904532
2588515	chr7:2588515:G:A	4.73859e-08	-1.75991e-10	-1.21499
2588601	chr7:2588601:C:A	2.9364e-08	-1.69354	-3.49551e-10
2588960	chr7:2588960:T:C	1.4275e-08	-1.48686	-0.927949
2589079	chr7:2589079:G:A	1.37181e-08	-1.47408	-0.980517
2589386	chr7:2589386:A:C	9.03351e-09	-1.52001	-1.35237
2589409	chr7:2589409:A:G	2.69391e-07	-1.75991e-10	0.522849
2589461	chr7:2589461:G:T	2.18057e-07	-1.75991e-10	0.31144
2589724	chr7:2589724:G:A	2.4983e-07	-1.75991e-10	0.447467
2589753	chr7:2589753:G:A	6.8127e-08	-1.75991e-10	-0.851941
2589973	chr7:2589973:T:C	2.3386e-07	-1.75991e-10	0.381407
2590026	chr7:2590026:G:A	5.4173e-08	-1.75991e-10	-1.08113
2590037	chr7:2590037:G:A	3.80248e-07	-1.75991e-10	0.86751
2590095	chr7:2590095:G:A	8.20246e-09	-1.61728	-1.3516
2590297	chr7:2590297:C:A	8.55873e-09	-1.57389	-1.35247
2590362	chr7:2590362:A:G	1.87193e-08	-1.17139	-0.972365
2590418	chr7:2590418:A:G	1.78651e-08	-1.02753	-1.16294
2590895	chr7:2590895:G:T	2.34733e-07	-1.75991e-10	0.385136
2591033	chr7:2591033:G:A	7.41179e-08	-1.75991e-10	-0.767657
2591267	chr7:2591267:G:A	1.12384e-08	-1.74795	-0.906027
2591306	chr7:2591306:G:A	7.98344e-08	-1.75991e-10	-0.69336
2591328	chr7:2591328:C:G	2.50799e-07	-1.75991e-10	0.451337
2591338	chr7:2591338:T:C	7.48734e-09	-1.74329	-1.31681
2591371	chr7:2591371:G:A	4.13282e-08	-1.75991e-10	-1.35177
2591393	chr7:2591393:T:C	2.46881e-07	-1.75991e-10	0.43559
2591569	chr7:2591569:C:T	4.51082e-08	-1.75991e-10	-1.26425
2592277	chr7:2592277:G:A	4.31592e-08	-1.75991e-10	-1.30842
2592296	chr7:2592296:A:G	1.38182e-08	-1.7454	-0.701927
2592401	chr7:2592401:CAA:C	1.49135e-08	-1.31697	-1.05408
2592481	chr7:2592481:G:A	1.12095e-06	-1.75991e-10	1.94861
2592644	chr7:2592644:C:T	4.13001e-08	-1.75991e-10	-1.35245
2592752	chr7:2592752:C:G	4.283e-08	-1.75991e-10	-1.31608
2593189	chr7:2593189:G:A	3.33897e-08	-1.56507	-3.49551e-10
2593223	chr7:2593223:G:A	8.80385e-09	-1.57615	-1.32198
2593681	chr7:2593681:C:T	4.27044e-08	-1.75991e-10	-1.31901
2593947	chr7:2593947:T:C	4.16771e-08	-1.75991e-10	-1.34336
2593994	chr7:2593994:G:C	3.71316e-08	-0.150793	-1.30805
2593995	chr7:2593995:C:T	3.91459e-08	-0.122572	-1.28345
2594203	chr7:2594203:T:C	6.97769e-08	-1.75991e-10	-0.828011
2594417	chr7:2594417:A:G	5.21079e-08	-1.75991e-10	-1.12
2594450	chr7:2594450:A:G	4.19584e-08	-1.75991e-10	-1.33664
2594697	chr7:2594697:G:A	3.29376e-08	-1.5787	-3.49551e-10
2594727	chr7:2594727:G:A	1.08303e-07	-1.75991e-10	-0.38838
2594750	chr7:2594750:A:G	7.53837e-08	-1.75991e-10	-0.750723
2594799	chr7:2594799:C:G	6.78307e-08	-1.75991e-10	-0.8563
2594901	chr7:2594901:A:G	4.59264e-08	-1.75991e-10	-1.24627
2595149	chr7:2595149:T:G	1.08834e-08	-1.40344	-1.28264
2595219	chr7:2595219:G:A	5.8675e-08	-1.75991e-10	-1.0013
2595263	chr7:2595263:C:T	3.84259e-08	-1.42458	-3.49551e-10
2595329	chr7:2595329:A:G	1.52961e-07	-1.75991e-10	-0.043132
2595433	chr7:2595433:C:T	1.5392e-08	-1.26295	-1.07652
2595442	chr7:2595442:G:A	4.60237e-08	-1.75991e-10	-1.24416
2595815	chr7:2595815:T:C	4.13121e-08	-1.75991e-10	-1.35216
2595859	chr7:2595859:A:G	1.12717e-07	-1.75991e-10	-0.348435
2596886	chr7:2596886:A:G	2.09414e-07	-1.75991e-10	0.270998
2597055	chr7:2597055:C:T	7.0948e-09	-1.76232	-1.35163
2597145	chr7:2597145:G:A	4.74165e-08	-1.75991e-10	-1.21435
2597430	chr7:2597430:A:G	9.2579e-09	-1.6351	-1.21273
2597538	chr7:2597538:C:T	6.55413e-08	-1.75991e-10	-0.890634
2597626	chr7:2597626:A:G	4.33376e-08	-1.30429	-3.49551e-10
2597628	chr7:2597628:G:GGAT	4.13831e-08	-1.75991e-10	-1.35044
2597717	chr7:2597717:G:A	4.85047e-08	-1.75991e-10	-1.19165
2597944	chr7:2597944:A:G	5.21173e-08	-1.75991e-10	-1.11982
2597949	chr7:2597949:T:C	5.20693e-08	-1.75991e-10	-1.12074
2598665	chr7:2598665:C:G	4.37621e-08	-1.75991e-10	-1.29455
2598713	chr7:2598713:C:G	1.76737e-08	-1.29061	-0.910626
2598743	chr7:2598743:T:G	3.0504e-08	-0.313626	-1.34183
2598990	chr7:2598990:C:T	4.86214e-08	-1.18925	-3.49551e-10
2599004	chr7:2599004:C:G	9.23625e-08	-1.75991e-10	-0.547593
2599064	chr7:2599064:A:G	1.82697e-08	-0.900384	-1.26769
2599607	chr7:2599607:C:T	4.67543e-08	-1.75991e-10	-1.22841
2599618	chr7:2599618:T:C	9.73449e-09	-1.74	-1.05763
2599789	chr7:2599789:TTTTTC:T	7.70016e-08	-0.729488	-3.49551e-10
2599953	chr7:2599953:A:C	1.2233e-08	-1.76495	-0.804223
2600159	chr7:2600159:C:T	6.40332e-08	-1.75991e-10	-0.913913
2600318	chr7:2600318:G:A	2.75334e-08	-1.75791	-3.49551e-10
2600360	chr7:2600360:C:T	9.87034e-09	-1.72461	-1.05917
2600390	chr7:2600390:A:G	4.92653e-08	-1.75991e-10	-1.17609
2600507	chr7:2600507:C:T	1.83733e-08	-1.14193	-1.02048
2600899	chr7:2600899:C:T	8.95516e-09	-1.78803	-1.09306
2600961	chr7:2600961:G:T	9.7937e-09	-1.72582	-1.06576
2601263	chr7:2601263:T:C	7.30018e-09	-1.77792	-1.3075
2601310	chr7:2601310:G:A	8.62896e-08	-1.75991e-10	-0.615606
2601351	chr7:2601351:G:C	8.83108e-09	-1.74668	-1.14836
2601496	chr7:2601496:C:T	6.68004e-08	-1.75991e-10	-0.871605
2601652	chr7:2601652:C:T	6.57184e-08	-1.75991e-10	-0.887935
2601726	chr7:2601726:T:C	4.12979e-08	-1.75991e-10	-1.3525
2601738	chr7:2601738:C:T	1.00102e-08	-1.75848	-1.01122
2601841	chr7:2601841:C:T	7.059e-09	-1.77063	-1.34838
2601868	chr7:2601868:AC:A	4.13083e-08	-1.75991e-10	-1.35225
2601991	chr7:2601991:T:G	1.73396e-08	-1.07209	-1.14823
2602023	chr7:2602023:G:A	9.13865e-08	-1.75991e-10	-0.558216
2602149	chr7:2602149:G:T	2.025e-07	-1.75991e-10	0.237426
2602416	chr7:2602416:C:T	8.15585e-09	-1.73737	-1.23721
2602481	chr7:2602481:T:C	4.37911e-08	0.0565283	-1.35041
2602508	chr7:2602508:A:G	1.00766e-08	-1.78662	-0.976481
2602521	chr7:2602521:C:T	2.1316e-07	-1.75991e-10	0.28873
2602555	chr7:2602555:G:A	1.27991e-08	-1.17459	-1.34935
2602589	chr7:2602589:C:G	2.73324e-08	-1.76524	-3.49551e-10
2602837	chr7:2602837:A:G	9.73925e-09	-1.78433	-1.01282
2602914	chr7:2602914:C:T	1.29204e-08	-1.26716	-1.24735
2603082	chr7:2603082:C:T	4.45048e-08	-1.75991e-10	-1.27772
2603450	chr7:2603450:T:C	1.36816e-08	-1.18128	-1.27598
2603466	chr7:2603466:A:G	8.14975e-09	-1.68844	-1.28688
2603493	chr7:2603493:A:G	8.96147e-09	-1.78412	-1.09626
2603512	chr7:2603512:T:C	1.15451e-07	-1.75991e-10	-0.32447
2603707	chr7:2603707:G:A	8.50509e-09	-1.75797	-1.17468
2603811	chr7:2603811:G:A	7.03603e-08	-1.75991e-10	-0.819685
2603973	chr7:2603973:T:C	1.04016e-08	-1.62717	-1.10418
2604274	chr7:2604274:G:A	2.68758e-08	-1.78209	-3.49551e-10
2604546	chr7:2604546:C:T	4.39428e-08	-1.75991e-10	-1.29042
2604693	chr7:2604693:A:G	1.05255e-08	-1.75435	-0.965171
2604756	chr7:2604756:C:T	4.18857e-08	-1.75991e-10	-1.33837
2604885	chr7:2604885:C:T	2.76568e-08	-1.52734	-0.226102
2604955	chr7:2604955:C:T	7.06714e-08	-1.75991e-10	-0.815274
2604973	chr7:2604973:G:T	1.16855e-08	-1.67647	-0.938494
2605016	chr7:2605016:C:A	2.95378e-08	-1.68764	-3.49551e-10
2605045	chr7:2605045:G:A	7.15114e-09	-1.75357	-1.35247
2605394	chr7:2605394:G:A	4.18046e-08	-1.75991e-10	-1.34031
2605498	chr7:2605498:C:T	2.36108e-08	-1.63683	-0.274778
2605567	chr7:2605567:T:C	9.87805e-09	-1.75124	-1.03176
2605740	chr7:2605740:C:T	1.68557e-08	-1.20685	-1.04177
2605892	chr7:2605892:G:A	1.43716e-08	-1.06352	-1.34454
2606313	chr7:2606313:C:T	1.53711e-08	-1.20105	-1.13978
2606371	chr7:2606371:C:T	9.74363e-09	-1.67153	-1.12518
2606589	chr7:2606589:A:G	2.97735e-08	-1.17918	-0.500512
2606612	chr7:2606612:T:C	2.68653e-08	-1.58481	-0.197669
2606938	chr7:2606938:C:T	4.36587e-08	-1.75991e-10	-1.29691
2607089	chr7:2607089:A:G	2.73229e-08	-1.60753	-0.158064
2607373	chr7:2607373:G:A	8.71966e-09	-1.7013	-1.20643
2607551	chr7:2607551:T:C	4.25871e-08	-1.75991e-10	-1.32176
2607691	chr7:2607691:TC:T	1.4114e-08	-1.1878	-1.23834
2607862	chr7:2607862:G:C	4.25901e-08	-1.75991e-10	-1.32169
2607866	chr7:2607866:G:A	2.55616e-08	-0.940035	-0.89219
2607877	chr7:2607877:T:C	1.84828e-08	-1.16279	-0.993689
2607971	chr7:2607971:C:T	1.00682e-07	-1.75991e-10	-0.461345
2608166	chr7:2608166:G:A	9.24358e-09	-1.69881	-1.15058
2608218	chr7:2608218:C:T	5.53303e-08	-1.75991e-10	-1.05999
2608219	chr7:2608219:G:A	1.0157e-07	-1.75991e-10	-0.452562
2608225	chr7:2608225:G:A	4.69871e-08	-1.75991e-10	-1.22344
2608329	chr7:2608329:C:G	7.46119e-09	-1.74178	-1.32182
2608473	chr7:2608473:C:A	2.12523e-08	-1.21799	-0.798855
2608852	chr7:2608852:GTT:G	8.97726e-09	-1.70944	-1.16918
2608964	chr7:2608964:C:T	9.79365e-09	-1.76014	-1.03144
2609042	chr7:2609042:C:T	8.00405e-09	-1.77424	-1.21913
2609103	chr7:2609103:C:T	4.27097e-08	-1.75991e-10	-1.31889
2609252	chr7:2609252:C:T	6.95704e-09	-1.78197	-1.35159
2609276	chr7:2609276:T:C	8.80588e-09	-1.74272	-1.15517
2609399	chr7:2609399:G:A	1.08579e-07	-1.75991e-10	-0.385835
2609819	chr7:2609819:T:A	4.19448e-08	-1.75991e-10	-1.33696
2610039	chr7:2610039:T:C	7.02727e-09	-1.7838	-1.33971
2610111	chr7:2610111:C:T	4.36543e-08	-1.75991e-10	-1.29701
2610442	chr7:2610442:G:T	1.48701e-08	-1.10298	-1.27098
2610589	chr7:2610589:G:C	7.27972e-09	-1.78398	-1.30424
2610739	chr7:2610739:C:T	4.20011e-08	-1.75991e-10	-1.33562
2610746	chr7:2610746:C:T	4.13139e-08	-1.75991e-10	-1.35211
2611004	chr7:2611004:C:T	5.6424e-08	-1.75991e-10	-1.04042
2611030	chr7:2611030:C:T	1.09526e-07	-1.75991e-10	-0.377156
2611281	chr7:2611281:T:G	1.07755e-07	-0.393452	-3.49551e-10
2611292	chr7:2611292:G:A	1.74945e-08	-1.1073	-1.10413
2611534	chr7:2611534:T:G	7.38198e-09	-1.77405	-1.30022
2611614	chr7:2611614:CCTG:C	3.38142e-07	-1.75991e-10	0.750152
2611639	chr7:2611639:G:A	4.61481e-08	-1.75991e-10	-1.24146
2611641	chr7:2611641:G:A	5.15217e-08	-1.75991e-10	-1.13131
2611787	chr7:2611787:G:C	7.24909e-09	-1.78599	-1.30645
2611910	chr7:2611910:G:T	7.47123e-08	-1.75991e-10	-0.759669
2611929	chr7:2611929:G:A	7.77522e-09	-1.75957	-1.2628
2612005	chr7:2612005:A:G	1.24059e-08	-1.78802	-0.767123
2612090	chr7:2612090:T:C	4.37168e-08	-1.75991e-10	-1.29558
2612287	chr7:2612287:C:T	2.43329e-08	-0.551094	-1.33039
2612433	chr7:2612433:G:A	2.6831e-08	-1.78376	-3.49551e-10
2612766	chr7:2612766:G:C	4.13792e-08	-1.75991e-10	-1.35054
2612979	chr7:2612979:C:T	6.1358e-08	-1.75991e-10	-0.956589
2612996	chr7:2612996:G:A	1.10181e-08	-1.77664	-0.89714
2613243	chr7:2613243:C:T	1.72116e-08	-1.03368	-1.19405
2613517	chr7:2613517:C:T	4.7733e-08	-1.75991e-10	-1.20769
2613870	chr7:2613870:C:G	8.72835e-09	-1.78331	-1.12342
2613937	chr7:2613937:C:T	8.9831e-09	-1.78802	-1.08995
2613948	chr7:2613948:A:G	8.84468e-09	-1.78713	-1.10637
2614416	chr7:2614416:C:T	4.68179e-08	-1.75991e-10	-1.22705
2614712	chr7:2614712:AGTT:A	4.6261e-08	-1.75991e-10	-1.23902
2614851	chr7:2614851:C:T	5.16392e-08	-1.75991e-10	-1.12903
2614859	chr7:2614859:T:C	6.71109e-08	-1.75991e-10	-0.866968
2614896	chr7:2614896:C:T	4.61181e-08	-1.24211	-3.49551e-10
2615305	chr7:2615305:G:A	9.92219e-08	-1.75991e-10	-0.475956
2615412	chr7:2615412:C:T	8.97357e-09	-1.77858	-1.10045
2615735	chr7:2615735:C:T	6.19811e-08	-1.75991e-10	-0.946485
2615758	chr7:2615758:G:A	6.00243e-08	-1.75991e-10	-0.978566
2616116	chr7:2616116:A:G	1.92956e-08	-0.993485	-1.11995
2616603	chr7:2616603:G:A	4.13798e-08	-1.75991e-10	-1.35052
2616717	chr7:2616717:C:T	2.74337e-08	-1.76154	-3.49551e-10
2616770	chr7:2616770:C:T	4.37348e-08	-1.75991e-10	-1.29517
2616782	chr7:2616782:TG:T	4.1669e-08	-1.75991e-10	-1.34356
2617021	chr7:2617021:G:A	4.67623e-08	-1.75991e-10	-1.22824
2617107	chr7:2617107:C:G	5.54609e-08	-1.75991e-10	-1.05764
2617193	chr7:2617193:A:T	3.42749e-07	2.09013	-1.32645
2617480	chr7:2617480:C:T	6.25354e-08	-1.75991e-10	-0.937582
2618001	chr7:2618001:T:G	4.04069e-08	-1.37431	-3.49551e-10
2618301	chr7:2618301:A:G	7.92188e-08	-1.75991e-10	-0.7011
2618317	chr7:2618317:C:T	3.29108e-07	2.057	-1.33393
2618318	chr7:2618318:CCA:C	4.4663e-08	-1.75991e-10	-1.27417
2618351	chr7:2618351:AACAT:A	4.91531e-07	2.42959	-1.30538
2618408	chr7:2618408:C:T	9.89718e-09	-1.75769	-1.02337
2618456	chr7:2618456:T:A	4.46489e-08	-1.75991e-10	-1.27448
2618659	chr7:2618659:C:T	5.39683e-07	2.26728	-1.04962
2618744	chr7:2618744:G:T	3.79609e-07	2.21651	-1.35069
2619567	chr7:2619567:C:T	2.19272e-07	-1.75991e-10	0.316998
2619684	chr7:2619684:C:T	2.7627e-08	-1.75452	-3.49551e-10
2619873	chr7:2619873:T:C	5.19283e-07	2.31428	-1.13514
2619924	chr7:2619924:A:G	5.02188e-07	2.30528	-1.15962
2620075	chr7:2620075:G:A	9.89261e-08	-1.75991e-10	-0.478941
2620137	chr7:2620137:T:G	5.45371e-07	2.33398	-1.10583
2620317	chr7:2620317:T:C	1.78626e-08	-0.8578	-1.3328
2620465	chr7:2620465:G:A	4.7654e-08	-1.75991e-10	-1.20935
2620562	chr7:2620562:C:T	6.06112e-08	-1.75991e-10	-0.968834
2620877	chr7:2620877:G:C	5.72974e-08	-1.75991e-10	-1.02506
2621256	chr7:2621256:T:C	8.13757e-07	2.51228	-0.883934
2621259	chr7:2621259:A:G	1.13637e-07	-1.75991e-10	-0.340309
2621267	chr7:2621267:A:G	6.00552e-08	-1.75991e-10	-0.978051
2621762	chr7:2621762:T:C	6.80364e-08	-1.75991e-10	-0.853271
2621812	chr7:2621812:C:T	1.06562e-07	-1.75991e-10	-0.404586
2622010	chr7:2622010:G:A	4.66482e-08	-1.75991e-10	-1.23068
2622159	chr7:2622159:G:T	7.05962e-08	-1.75991e-10	-0.816338
2622547	chr7:2622547:CCCCAGCTGCTCCTGCCCCAGCTGCTCCTGT:C	6.0289e-08	-1.75991e-10	-0.974165
2622874	chr7:2622874:G:A	5.01661e-08	-1.75991e-10	-1.15798
2623184	chr7:2623184:G:A	7.66662e-09	-1.68755	-1.34888
2623253	chr7:2623253:C:A	2.35447e-08	-1.65564	-0.258774
2623409	chr7:2623409:G:A	1.77451e-07	-1.75991e-10	0.105382
2623442	chr7:2623442:T:C	2.55008e-08	-0.619708	-1.2149
2623458	chr7:2623458:C:T	8.50477e-09	-1.62106	-1.31162
2623520	chr7:2623520:G:T	1.7246e-07	0.0768505	-3.49551e-10
2623545	chr7:2623545:T:C	8.24665e-09	-1.70762	-1.25589
2623635	chr7:2623635:A:G	8.45726e-09	-1.67588	-1.26241
2623744	chr7:2623744:G:A	5.51454e-08	-1.75991e-10	-1.06334
2623904	chr7:2623904:C:T	9.53254e-09	-1.4685	-1.3501
2624009	chr7:2624009:C:T	3.60217e-06	2.9805	0.135478
2624211	chr7:2624211:C:T	1.55415e-08	-1.2015	-1.1283
2624272	chr7:2624272:C:T	2.04306e-07	-1.75991e-10	0.246304
2624353	chr7:2624353:T:A	4.49803e-08	-1.75991e-10	-1.26709
2624495	chr7:2624495:C:T	1.62485e-08	-1.64547	-0.639845
2624580	chr7:2624580:C:T	3.41303e-08	-0.19136	-1.35177
2624848	chr7:2624848:C:T	4.39571e-08	-1.75991e-10	-1.2901
2624961	chr7:2624961:G:A	7.37123e-08	-1.75991e-10	-0.773145
2624967	chr7:2624967:C:T	5.64538e-08	-1.75991e-10	-1.03989
2625073	chr7:2625073:G:A	5.53503e-08	-1.75991e-10	-1.05963
2625554	chr7:2625554:G:C	8.09129e-09	-1.72664	-1.25588
2625567	chr7:2625567:C:T	7.33505e-09	-1.73204	-1.34861
2625868	chr7:2625868:G:A	4.22499e-08	-1.75991e-10	-1.32971
2626631	chr7:2626631:G:A	1.02418e-07	-1.75991e-10	-0.444249
2626651	chr7:2626651:G:T	7.74595e-09	-1.70547	-1.32067
2626770	chr7:2626770:C:T	7.54043e-08	-0.750451	-3.49551e-10
2626844	chr7:2626844:C:T	1.48485e-08	-1.0266	-1.34882
2627924	chr7:2627924:C:T	7.58547e-08	-1.75991e-10	-0.744495
2627994	chr7:2627994:C:T	4.97589e-08	-1.75991e-10	-1.16612
2628251	chr7:2628251:T:G	1.00273e-07	0.871773	-1.33719
2628389	chr7:2628389:C:A	4.4986e-08	-1.75991e-10	-1.26696
2628411	chr7:2628411:G:A	1.5572e-08	-1.16025	-1.16759
2628771	chr7:2628771:T:G	8.78518e-08	-1.75991e-10	-0.597663
2628813	chr7:2628813:G:C	1.9154e-08	-1.76469	-0.356114
2628847	chr7:2628847:C:T	1.25686e-08	-1.44555	-1.09656
2628916	chr7:2628916:G:A	6.09133e-08	0.255809	-1.21967
2629023	chr7:2629023:G:A	1.52427e-08	-1.57128	-0.777936
2629053	chr7:2629053:C:T	4.13764e-08	-1.75991e-10	-1.3506
2629057	chr7:2629057:G:A	4.368e-08	-1.75991e-10	-1.29642
2629191	chr7:2629191:G:C	1.60316e-08	-1.56092	-0.73784
2629225	chr7:2629225:T:C	4.79415e-08	-1.75991e-10	-1.20333
2629356	chr7:2629356:C:T	2.85698e-08	-1.72096	-3.49551e-10
2629502	chr7:2629502:G:A	7.10885e-08	-1.75991e-10	-0.809389
2629671	chr7:2629671:C:A	5.21323e-08	0.0768717	-1.1964
2629778	chr7:2629778:T:G	1.59874e-08	-0.996017	-1.3055
2629911	chr7:2629911:G:A	3.21339e-08	-1.3847	-0.218699
2630150	chr7:2630150:A:C	9.21202e-08	-1.75991e-10	-0.55022
2630584	chr7:2630584:C:T	4.24298e-08	-1.75991e-10	-1.32546
2630833	chr7:2630833:A:C	1.04899e-07	-1.75991e-10	-0.420316
2630994	chr7:2630994:C:T	2.50121e-08	-1.49872	-0.355237
2631004	chr7:2631004:C:T	6.41474e-08	-1.75991e-10	-0.912131
2631025	chr7:2631025:T:A	2.81727e-08	-1.47774	-0.257225
2631094	chr7:2631094:A:G	4.17495e-08	-1.75991e-10	-1.34163
2631362	chr7:2631362:T:G	5.62247e-08	0.12884	-1.1728
2631589	chr7:2631589:G:A	2.11034e-08	-1.61335	-0.410536
2631626	chr7:2631626:C:T	7.07748e-08	-1.75991e-10	-0.813812
2632061	chr7:2632061:C:A	1.09443e-07	-1.75991e-10	-0.377912
2632431	chr7:2632431:C:T	1.64973e-08	-1.31818	-0.951937
2632832	chr7:2632832:C:T	3.24226e-08	-1.59446	-3.49551e-10
2633191	chr7:2633191:G:A	7.23539e-08	-0.791744	-3.49551e-10
2633213	chr7:2633213:C:T	1.67162e-08	-0.976673	-1.28027
2633432	chr7:2633432:C:A	2.49007e-08	-1.72226	-0.13616
2633654	chr7:2633654:C:T	2.31394e-08	-1.68759	-0.24419
2634224	chr7:2634224:G:A	4.46945e-08	-1.75991e-10	-1.27346
2634406	chr7:2634406:C:T	1.24347e-08	-1.35027	-1.20255
2635689	chr7:2635689:G:A	4.13584e-08	-1.75991e-10	-1.35104
2635693	chr7:2635693:G:A	1.25025e-07	-1.75991e-10	-0.244801
2635759	chr7:2635759:C:A	6.56512e-08	-1.75991e-10	-0.888958
2635990	chr7:2635990:G:A	4.1323e-08	-1.75991e-10	-1.3519
2636028	chr7:2636028:T:G	2.98049e-08	-1.60676	-0.0718808
2636122	chr7:2636122:T:C	2.33833e-08	-1.57971	-0.341587
2636191	chr7:2636191:G:T	4.44092e-08	-1.75991e-10	-1.27987
2636198	chr7:2636198:G:A	9.94987e-09	-1.66573	-1.11003
2636319	chr7:2636319:G:T	4.76762e-08	-1.75991e-10	-1.20888
2636570	chr7:2636570:T:C	2.19324e-08	-1.63776	-0.347595
2637086	chr7:2637086:A:G	5.83582e-08	-1.75991e-10	-1.00672
2637107	chr7:2637107:C:T	7.95525e-08	-1.75991e-10	-0.696898
2637120	chr7:2637120:C:G	8.32572e-09	-1.66049	-1.29347
2638023	chr7:2638023:T:C	1.26746e-08	-1.21767	-1.31605
2638058	chr7:2638058:T:C	9.425e-09	-1.70825	-1.1217
2638156	chr7:2638156:C:T	1.01857e-08	-1.67832	-1.07401
2638513	chr7:2638513:G:A	1.13424e-08	-1.34152	-1.30325
2638535	chr7:2638535:G:T	8.06962e-09	-1.72291	-1.2623
2638540	chr7:2638540:T:C	9.6883e-09	-1.6957	-1.10669
2638773	chr7:2638773:G:T	1.406e-07	-1.75991e-10	-0.127393
2638790	chr7:2638790:C:T	5.82187e-08	-1.75991e-10	-1.00911
2639238	chr7:2639238:C:T	9.01326e-09	-1.72603	-1.14859
2639397	chr7:2639397:A:G	9.20914e-09	-1.7258	-1.12732
2639662	chr7:2639662:C:T	5.02151e-08	-1.75991e-10	-1.157
2639728	chr7:2639728:T:G	8.25832e-08	-1.75991e-10	-0.659509
2639815	chr7:2639815:C:T	2.71671e-08	-0.742149	-1.02916
2639975	chr7:2639975:C:A	8.53529e-08	-1.75991e-10	-0.62652
2640097	chr7:2640097:C:T	8.63651e-08	-1.75991e-10	-0.614731
2640136	chr7:2640136:G:A	9.69553e-09	-1.52938	-1.27227
2640150	chr7:2640150:C:T	4.80713e-08	-1.75991e-10	-1.20063
2640173	chr7:2640173:G:A	4.79634e-08	0.14054	-1.34342
2640223	chr7:2640223:A:G	6.24259e-08	-1.75991e-10	-0.939335
2640279	chr7:2640279:A:T	6.65156e-08	-1.75991e-10	-0.875877
2640396	chr7:2640396:G:A	4.53642e-08	-1.75991e-10	-1.25859
2640455	chr7:2640455:C:T	7.12858e-08	-1.75991e-10	-0.806617
2640688	chr7:2640688:G:A	4.3423e-08	-1.75991e-10	-1.30232
2641001	chr7:2641001:G:A	5.21026e-08	-1.75991e-10	-1.1201
2641525	chr7:2641525:C:T	1.39521e-06	-1.75991e-10	2.16749
2642044	chr7:2642044:C:G	8.68209e-09	-1.60751	-1.30454
2642073	chr7:2642073:G:T	4.13276e-08	-1.75991e-10	-1.35178
2642076	chr7:2642076:G:A	4.5649e-08	-1.75991e-10	-1.25233
2642307	chr7:2642307:C:T	7.97244e-09	-1.77598	-1.22134
2642753	chr7:2642753:T:C	5.42414e-08	-1.75991e-10	-1.07987
2643357	chr7:2643357:A:C	6.26828e-08	-1.75991e-10	-0.935227
2643551	chr7:2643551:C:T	5.57171e-08	-1.75991e-10	-1.05303
2643816	chr7:2643816:G:C	1.46516e-08	-1.72703	-0.661737
2644253	chr7:2644253:C:T	5.32205e-08	-1.75991e-10	-1.09887
2644436	chr7:2644436:C:G	3.08861e-08	-1.22096	-0.422046
2644810	chr7:2644810:G:A	4.14023e-08	-1.75991e-10	-1.34998
2645247	chr7:2645247:G:A	8.5809e-08	-1.75991e-10	-0.62119
2645283	chr7:2645283:T:G	2.77319e-08	-1.75073	-3.49551e-10
2645358	chr7:2645358:C:T	8.52979e-09	-1.78317	-1.14658
2645549	chr7:2645549:C:T	6.92687e-08	-1.75991e-10	-0.835322
2645735	chr7:2645735:G:C	4.62559e-08	-1.75991e-10	-1.23912
2646382	chr7:2646382:T:C	5.58781e-08	-1.75991e-10	-1.05014
2646425	chr7:2646425:T:C	1.08943e-08	-1.38826	-1.29681
2646743	chr7:2646743:G:A	2.05657e-06	-1.75991e-10	2.55548
2646768	chr7:2646768:C:G	4.14477e-08	-1.75991e-10	-1.34888
2647127	chr7:2647127:G:C	1.09923e-08	-1.32524	-1.35088
2647284	chr7:2647284:A:G	5.08407e-08	-1.75991e-10	-1.14462
2647594	chr7:2647594:G:T	3.74187e-08	-1.45114	-3.49551e-10
2647700	chr7:2647700:A:G	1.01329e-08	-1.59143	-1.1661
2648505	chr7:2648505:G:GC	5.23061e-08	-1.75991e-10	-1.1162
2648556	chr7:2648556:C:T	1.03243e-08	-1.78549	-0.953332
2648588	chr7:2648588:G:C	5.98418e-08	-1.75991e-10	-0.98161
2649235	chr7:2649235:G:A	1.0095e-08	-1.40873	-1.35254
2649377	chr7:2649377:T:C	1.12387e-08	-1.3431	-1.31085
2649708	chr7:2649708:C:T	2.97319e-08	-1.6811	-3.49551e-10
2649943	chr7:2649943:G:A	6.59203e-08	-1.75991e-10	-0.884868
2650687	chr7:2650687:T:A	1.34858e-08	-1.43507	-1.03661
2650894	chr7:2650894:G:T	4.2145e-08	-1.75991e-10	-1.3322
2651045	chr7:2651045:G:A	8.71072e-08	-1.75991e-10	-0.606175
2651069	chr7:2651069:C:T	4.19408e-08	-1.75991e-10	-1.33705
2651380	chr7:2651380:G:A	5.00741e-08	-1.75991e-10	-1.15981
2651527	chr7:2651527:C:T	4.13294e-08	-1.75991e-10	-1.35174
2651564	chr7:2651564:C:T	4.21098e-08	-1.75991e-10	-1.33303
2651567	chr7:2651567:C:A	9.95947e-09	-1.42285	-1.35194
2651654	chr7:2651654:C:T	1.05685e-08	-1.45306	-1.26238
2652063	chr7:2652063:A:G	7.87957e-08	-1.75991e-10	-0.706456
2652102	chr7:2652102:A:G	7.16132e-09	-1.78105	-1.32357
2652566	chr7:2652566:G:A	3.98263e-08	-0.327798	-1.06099
2652596	chr7:2652596:C:T	5.5946e-08	-1.75991e-10	-1.04893
2652743	chr7:2652743:T:C	6.07468e-08	-1.75991e-10	-0.9666
2653005	chr7:2653005:A:G	1.09796e-07	-1.75991e-10	-0.374689
2653172	chr7:2653172:C:T	1.61953e-08	-0.974354	-1.31424
2653612	chr7:2653612:C:T	1.14873e-08	-1.69044	-0.941631
2653819	chr7:2653819:C:T	4.45379e-08	-1.75991e-10	-1.27697
2653820	chr7:2653820:G:A	4.22233e-08	-1.75991e-10	-1.33034
2653946	chr7:2653946:C:T	4.56122e-08	-1.75991e-10	-1.25314
2654202	chr7:2654202:C:A	1.26956e-07	-1.75991e-10	-0.229474
2654288	chr7:2654288:A:G	2.25624e-08	-0.605303	-1.35173
2654415	chr7:2654415:T:C	9.88081e-08	-0.480135	-3.49551e-10
2654456	chr7:2654456:A:T	5.20524e-08	-0.356336	-0.764728
2654620	chr7:2654620:G:A	2.22921e-07	-1.75991e-10	0.333503
2654709	chr7:2654709:C:G	3.36464e-08	-0.22082	-1.33659
2654818	chr7:2654818:T:C	7.59229e-09	-1.7784	-1.26778
2655261	chr7:2655261:T:G	4.9341e-08	-1.75991e-10	-1.17456
2655591	chr7:2655591:T:G	3.01738e-08	-1.02439	-0.641949
2655762	chr7:2655762:C:T	1.04243e-07	-1.75991e-10	-0.426595
2655983	chr7:2655983:G:A	7.01856e-09	-1.77624	-1.34852
2656130	chr7:2656130:G:A	1.9856e-07	-1.75991e-10	0.217776
2656347	chr7:2656347:C:T	4.41382e-08	-1.75991e-10	-1.28599
2656744	chr7:2656744:C:G	5.09993e-08	-1.1415	-3.49551e-10
2657021	chr7:2657021:G:A	3.86975e-08	-0.464301	-0.953238
2658232	chr7:2658232:G:A	4.94976e-08	-1.75991e-10	-1.17139
2658247	chr7:2658247:G:T	7.40187e-09	-1.73008	-1.3415
2658421	chr7:2658421:G:A	8.31945e-08	-1.75991e-10	-0.652133
2658714	chr7:2658714:G:A	2.68987e-08	-1.78124	-3.49551e-10
2658825	chr7:2658825:A:C	1.90593e-08	-1.24716	-0.878606
2659208	chr7:2659208:C:T	1.5464e-07	-1.75991e-10	-0.0322163
2660355	chr7:2660355:A:G	8.78451e-09	-1.72679	-1.17354
2660743	chr7:2660743:G:T	7.08832e-08	-1.75991e-10	-0.812281
2660952	chr7:2660952:C:T	7.97961e-08	-1.75991e-10	-0.69384
2661132	chr7:2661132:G:T	5.51122e-08	-1.75991e-10	-1.06394
2661230	chr7:2661230:C:T	4.20465e-08	-1.75991e-10	-1.33454
2661258	chr7:2661258:G:A	8.7393e-08	-1.75991e-10	-0.602899
2661367	chr7:2661367:C:T	4.23478e-08	-1.75991e-10	-1.3274
2661392	chr7:2661392:G:A	4.25067e-08	-1.75991e-10	-1.32365
2661566	chr7:2661566:C:A	2.72581e-07	-1.75991e-10	0.534622
2661703	chr7:2661703:G:A	4.23235e-08	-1.75991e-10	-1.32797
2662029	chr7:2662029:C:T	4.50151e-08	-1.75991e-10	-1.26632
2662155	chr7:2662155:C:T	2.4788e-08	-1.03191	-0.831042
2662192	chr7:2662192:G:A	1.12482e-08	-1.71205	-0.94106
2662497	chr7:2662497:C:T	8.23832e-08	-1.75991e-10	-0.661933
2662559	chr7:2662559:G:A	7.16113e-08	-1.06241	0.260348
2662648	chr7:2662648:C:T	9.74005e-09	-1.77474	-1.02233
2662659	chr7:2662659:G:A	4.33083e-08	-1.75991e-10	-1.30497
2662682	chr7:2662682:C:T	8.4288e-09	-1.75836	-1.1833
2663114	chr7:2663114:C:T	4.83941e-08	-1.75991e-10	-1.19394
2663241	chr7:2663241:T:C	9.12517e-09	-1.78057	-1.0817
2663328	chr7:2663328:G:A	4.3799e-08	-1.75991e-10	-1.2937
2663535	chr7:2663535:C:T	4.4438e-08	-1.75991e-10	-1.27922
2663570	chr7:2663570:C:T	4.59967e-08	-1.75991e-10	-1.24474
2663910	chr7:2663910:G:A	6.48528e-08	-1.75991e-10	-0.901194
2664018	chr7:2664018:T:C	7.77729e-08	-1.77115	1.05162
2664319	chr7:2664319:T:G	4.30728e-08	-1.75991e-10	-1.31042
2664345	chr7:2664345:G:A	1.11227e-08	-1.68588	-0.978439
2664874	chr7:2664874:T:C	6.94015e-08	-1.75991e-10	-0.833406
2665117	chr7:2665117:C:T	4.79693e-08	-1.75991e-10	-1.20275
2665499	chr7:2665499:G:A	3.4165e-08	-1.54211	-3.49551e-10
2665538	chr7:2665538:T:G	1.2512e-08	-1.496	-1.05063
2665544	chr7:2665544:C:A	4.35427e-08	-1.75991e-10	-1.29957
2665901	chr7:2665901:C:T	4.99074e-08	-1.3348	0.17165
2665972	chr7:2665972:A:G	4.24921e-08	-1.75991e-10	-1.324
2666245	chr7:2666245:C:T	1.24268e-08	-1.71415	-0.839305
2666451	chr7:2666451:C:A	5.98814e-08	-0.980948	-3.49551e-10
2666844	chr7:2666844:T:C	1.13814e-08	-1.78448	-0.856854
2667120	chr7:2667120:C:T	4.82065e-08	-1.75991e-10	-1.19782
2667536	chr7:2667536:G:A	6.2466e-08	-1.75991e-10	-0.938693
2667935	chr7:2667935:T:A	7.59701e-09	-1.78504	-1.26052
2668075	chr7:2668075:T:C	1.72656e-08	-1.75092	-0.473677
2668188	chr7:2668188:A:C	8.3682e-09	-1.74363	-1.20524
2669284	chr7:2669284:A:G	1.35147e-08	-1.58657	-0.882968
2669463	chr7:2669463:G:A	1.96964e-08	-1.08994	-1.00294
2669482	chr7:2669482:A:T	4.14293e-08	-1.75991e-10	-1.34933
2669560	chr7:2669560:ACT:A	4.42031e-08	-1.75991e-10	-1.28452
2669580	chr7:2669580:A:G	1.37533e-08	-1.4588	-0.993236
2669677	chr7:2669677:C:T	1.94485e-08	-1.10342	-1.00213
2670125	chr7:2670125:C:G	7.70935e-08	-1.75991e-10	-0.728295
2670136	chr7:2670136:A:G	6.94121e-09	-1.78508	-1.35076
2670144	chr7:2670144:A:G	1.86998e-06	-1.75991e-10	2.46037
2670154	chr7:2670154:C:T	1.87244e-08	-0.916259	-1.22723
2670361	chr7:2670361:G:A	3.0333e-08	-0.804708	-0.85637
2670492	chr7:2670492:C:T	4.4135e-07	-1.75991e-10	1.01652
2670806	chr7:2670806:A:G	1.26566e-08	-1.22155	-1.31358
2670854	chr7:2670854:C:T	5.19223e-08	-1.75991e-10	-1.12357
2670860	chr7:2670860:G:A	1.07855e-08	-1.66745	-1.02767
2670961	chr7:2670961:T:A	1.88192e-08	-1.10237	-1.03606
2671512	chr7:2671512:C:T	4.99814e-08	-1.75991e-10	-1.16166
2671795	chr7:2671795:T:C	6.83705e-08	-1.75991e-10	-0.848373
2672064	chr7:2672064:T:G	1.11138e-07	-1.75991e-10	-0.362544
2672318	chr7:2672318:T:C	2.07909e-07	0.263784	-3.49551e-10
2672841	chr7:2672841:G:A	4.21277e-08	-1.75991e-10	-1.33261
2673003	chr7:2673003:C:G	4.12972e-08	-1.75991e-10	-1.35252
2673061	chr7:2673061:C:T	4.26338e-08	-1.75991e-10	-1.32067
2673067	chr7:2673067:C:T	3.33971e-08	-0.542105	-1.02274
2673199	chr7:2673199:T:C	2.83367e-08	-0.376702	-1.35246
2673234	chr7:2673234:A:G	9.69496e-08	-1.75991e-10	-0.499123
2673332	chr7:2673332:G:A	4.54969e-08	-0.563312	-0.692358
2673669	chr7:2673669:A:G	3.4848e-08	-0.540238	-0.98208
2674049	chr7:2674049:T:A	3.54348e-08	-0.687621	-0.818
2674578	chr7:2674578:C:T	4.49653e-08	-1.75991e-10	-1.26742
2674723	chr7:2674723:T:C	3.77448e-08	-0.691451	-0.751017
2674832	chr7:2674832:G:A	1.83511e-06	-1.75991e-10	2.44154
2674933	chr7:2674933:G:C	7.61597e-07	-1.36617	2.92827
2674965	chr7:2674965:T:C	2.08952e-08	-1.15182	-0.881973
2675082	chr7:2675082:G:C	5.45246e-08	-1.07466	-3.49551e-10
2675100	chr7:2675100:C:T	2.32918e-08	-1.13296	-0.792255
2675103	chr7:2675103:C:T	1.6429e-08	-0.926373	-1.34789
2675215	chr7:2675215:C:T	1.46227e-08	-1.05936	-1.33138
2675321	chr7:2675321:A:G	6.98025e-08	-1.75991e-10	-0.827645
2675331	chr7:2675331:C:G	8.83844e-08	-1.26669	0.675068
2675349	chr7:2675349:GC:G	1.42668e-08	-1.08941	-1.32597
2675441	chr7:2675441:A:G	2.83423e-08	-1.06034	-0.668623
2675450	chr7:2675450:G:A	2.33064e-08	-1.13572	-0.788864
2675482	chr7:2675482:CAGTCAT:C	2.03597e-08	-0.75511	-1.30465
2675526	chr7:2675526:G:A	1.51162e-08	-1.03134	-1.3262
2675575	chr7:2675575:T:A	7.30507e-08	-1.75991e-10	-0.78216
2675589	chr7:2675589:C:A	1.62861e-08	-0.950294	-1.33271
2675648	chr7:2675648:C:T	1.65681e-08	-0.940186	-1.32565
2675739	chr7:2675739:C:A	1.55339e-08	-0.999459	-1.33083
2675793	chr7:2675793:G:T	1.56977e-08	-0.989067	-1.33073
2676049	chr7:2676049:G:C	4.17618e-08	-1.75991e-10	-1.34133
2676245	chr7:2676245:C:T	3.88924e-06	-1.75991e-10	3.19266
2676649	chr7:2676649:T:C	1.17894e-08	-1.43833	-1.16779
2676919	chr7:2676919:GCT:G	2.72358e-08	-1.76878	-3.49551e-10
2677279	chr7:2677279:T:C	4.13217e-08	-1.75991e-10	-1.35193
2677862	chr7:2677862:G:A	4.17759e-08	-1.75991e-10	-1.341
2678097	chr7:2678097:T:A	1.65504e-08	-0.917366	-1.34954
2679457	chr7:2679457:G:A	9.18645e-08	-1.75991e-10	-0.553
2679697	chr7:2679697:G:A	4.60555e-08	-1.75991e-10	-1.24347
2680323	chr7:2680323:C:T	1.48697e-08	-1.35643	-1.01756
2680352	chr7:2680352:G:T	5.96335e-08	-0.985097	-3.49551e-10
2680455	chr7:2680455:C:T	4.81066e-07	-1.75991e-10	1.10269
2680653	chr7:2680653:T:C	1.02268e-06	-1.75991e-10	1.85686
2680729	chr7:2680729:G:C	2.73374e-08	-1.76506	-3.49551e-10
2681068	chr7:2681068:G:A	4.25281e-08	-1.75991e-10	-1.32315
2681253	chr7:2681253:C:A	4.13678e-08	-1.75991e-10	-1.35081
2681365	chr7:2681365:G:A	2.39551e-07	-1.75991e-10	0.405451
2681412	chr7:2681412:C:T	4.59213e-08	-1.75991e-10	-1.24639
2681553	chr7:2681553:G:T	1.3988e-07	-1.75991e-10	-0.132529
2681582	chr7:2681582:T:C	5.37024e-08	-1.75991e-10	-1.08986
2682090	chr7:2682090:G:A	2.72114e-07	-1.75991e-10	0.532908
2682136	chr7:2682136:C:T	7.14851e-08	-1.75991e-10	-0.803825
2682468	chr7:2682468:G:A	8.76663e-09	-1.56801	-1.33435
2682494	chr7:2682494:C:T	2.1738e-07	-1.75991e-10	0.308333
2682545	chr7:2682545:C:G	3.84528e-07	-1.75991e-10	0.878703
2682890	chr7:2682890:C:A	5.00508e-08	-1.75991e-10	-1.16028
2683185	chr7:2683185:G:A	2.42401e-07	0.417277	-3.49551e-10
2683326	chr7:2683326:G:A	4.5875e-08	-1.75991e-10	-1.24739
2683355	chr7:2683355:T:C	4.13007e-08	-1.75991e-10	-1.35244
2683440	chr7:2683440:T:C	7.93299e-08	-1.75991e-10	-0.6997
2683621	chr7:2683621:A:G	1.1218e-05	-1.75991e-10	4.25196
2683628	chr7:2683628:C:T	3.04904e-06	-1.75991e-10	2.94927
2683667	chr7:2683667:T:A	6.15651e-08	-1.75991e-10	-0.953219
2683680	chr7:2683680:C:T	1.49708e-06	-1.75991e-10	2.23795
2684262	chr7:2684262:T:C	1.38548e-07	-1.75991e-10	-0.142095
2684684	chr7:2684684:T:C	4.92788e-08	-1.75991e-10	-1.17582
2684865	chr7:2684865:A:G	1.00011e-08	-1.4191	-1.35152
2684955	chr7:2684955:C:T	4.13133e-08	-1.75991e-10	-1.35213
2684994	chr7:2684994:T:C	2.1047e-07	-1.75991e-10	0.276028
2685018	chr7:2685018:C:T	4.18248e-08	-1.75991e-10	-1.33983
2685158	chr7:2685158:G:A	1.32949e-07	-0.183351	-3.49551e-10
2686798	chr7:2686798:T:TCCG	4.624e-08	-1.75991e-10	-1.23947
2686826	chr7:2686826:T:G	2.17759e-08	-1.72315	-0.269361
2687066	chr7:2687066:C:T	5.8795e-08	-1.75991e-10	-0.999258
2687280	chr7:2687280:T:A	3.9327e-07	-1.75991e-10	0.901182
2687321	chr7:2687321:C:T	5.63983e-08	-1.75991e-10	-1.04088
2687582	chr7:2687582:T:G	4.23191e-08	-1.75991e-10	-1.32808
2687585	chr7:2687585:C:G	2.43271e-08	-0.633334	-1.24839
2687948	chr7:2687948:G:A	1.82003e-08	-1.78718	-0.3847
2688011	chr7:2688011:C:A	4.13123e-08	-1.75991e-10	-1.35216
2688578	chr7:2688578:C:T	3.32042e-08	-1.57064	-3.49551e-10
2688591	chr7:2688591:A:T	1.10276e-07	-0.37033	-3.49551e-10
2688766	chr7:2688766:T:C	4.43196e-08	-1.75991e-10	-1.28189
2688772	chr7:2688772:A:T	1.07275e-08	-1.78005	-0.920454
2689214	chr7:2689214:C:T	6.12482e-08	-1.75991e-10	-0.958381
2689453	chr7:2689453:A:G	5.95158e-08	-1.75991e-10	-0.987073
2690149	chr7:2690149:G:C	1.40924e-08	-1.0752	-1.35248
2690210	chr7:2690210:A:T	8.72362e-08	-1.75991e-10	-0.604695
2690294	chr7:2690294:C:T	4.13192e-08	-1.75991e-10	-1.35199
2690379	chr7:2690379:C:G	4.28668e-08	-1.75991e-10	-1.31522
2690515	chr7:2690515:C:G	2.24874e-06	-1.75991e-10	2.64481
2691011	chr7:2691011:T:C	3.85643e-08	-1.72418	0.30319
2691019	chr7:2691019:T:C	7.4527e-09	-1.78801	-1.27673
2691902	chr7:2691902:G:A	2.67992e-08	-1.78494	-3.49551e-10
2692024	chr7:2692024:G:T	6.52572e-08	-1.75991e-10	-0.894978
2692124	chr7:2692124:G:A	5.25781e-08	-1.75991e-10	-1.11101
2692509	chr7:2692509:T:C	6.1398e-08	-0.955937	-3.49551e-10
2692773	chr7:2692773:A:G	4.77743e-08	-1.75991e-10	-1.20683
2692780	chr7:2692780:C:T	7.55144e-09	-1.75502	-1.29655
2692966	chr7:2692966:C:T	3.37711e-08	-1.55371	-3.49551e-10
2693241	chr7:2693241:A:G	5.80463e-08	-1.75991e-10	-1.01207
2693460	chr7:2693460:G:A	4.36593e-08	-1.2969	-3.49551e-10
2693657	chr7:2693657:T:G	1.97961e-08	-1.62161	-0.466216
2693667	chr7:2693667:A:T	4.13739e-08	-1.75991e-10	-1.35066
2693857	chr7:2693857:C:G	1.46053e-07	-0.089342	-3.49551e-10
2693962	chr7:2693962:G:A	1.51761e-08	-1.00111	-1.35249
2694042	chr7:2694042:A:G	1.67394e-08	-1.6632	-0.592351
2694205	chr7:2694205:C:A	1.01225e-08	-1.77355	-0.984999
2694330	chr7:2694330:T:A	4.81641e-08	-1.75991e-10	-1.1987
2694353	chr7:2694353:A:G	5.35467e-08	-1.75991e-10	-1.09276
2694519	chr7:2694519:C:T	1.25082e-08	-1.69121	-0.855722
2694592	chr7:2694592:A:G	6.1546e-08	-1.75991e-10	-0.95353
2694703	chr7:2694703:C:T	2.58098e-06	-1.75991e-10	2.78261
2695079	chr7:2695079:G:A	1.04127e-08	-1.78067	-0.949621
2695324	chr7:2695324:A:C	2.68563e-08	-0.43724	-1.34557
2695714	chr7:2695714:T:TA	7.70647e-08	-1.75991e-10	-0.728669
2695808	chr7:2695808:C:T	1.44245e-07	-1.75991e-10	-0.1018
2695840	chr7:2695840:G:A	6.69296e-08	-1.75991e-10	-0.869673
2695917	chr7:2695917:G:A	3.13611e-08	-1.62774	-3.49551e-10
2696158	chr7:2696158:G:A	1.05589e-07	-1.75991e-10	-0.41376
2696184	chr7:2696184:C:T	4.27274e-08	-1.75991e-10	-1.31847
2696417	chr7:2696417:T:C	1.84213e-08	-1.69392	-0.465888
2696509	chr7:2696509:G:A	5.46475e-08	-1.75991e-10	-1.07241
2696887	chr7:2696887:A:AACAC	4.21942e-08	-1.75991e-10	-1.33103
2696987	chr7:2696987:C:G	4.99895e-08	-1.75991e-10	-1.1615
2697072	chr7:2697072:G:A	4.57178e-08	-1.75991e-10	-1.25083
2697078	chr7:2697078:G:C	4.20769e-08	-1.75991e-10	-1.33382
2697163	chr7:2697163:C:T	1.26019e-08	-1.32149	-1.21798
2697167	chr7:2697167:A:G	4.30101e-08	-1.75991e-10	-1.31188
2697349	chr7:2697349:G:A	7.49789e-09	-1.72233	-1.33636
2697382	chr7:2697382:C:T	3.73358e-08	-1.63067	0.177308
2697584	chr7:2697584:C:T	6.3353e-08	-1.75991e-10	-0.924592
2697944	chr7:2697944:T:C	4.17055e-08	-1.75991e-10	-1.34268
2698105	chr7:2698105:G:A	5.50828e-08	-1.75991e-10	-1.06448
2698429	chr7:2698429:T:C	4.65389e-08	-1.23303	-3.49551e-10
2698446	chr7:2698446:C:G	3.3387e-08	-1.56515	-3.49551e-10
2698573	chr7:2698573:T:A	7.13269e-08	-1.75991e-10	-0.806041
2698594	chr7:2698594:T:C	1.03454e-08	-1.56608	-1.17069
2698614	chr7:2698614:A:G	4.98888e-07	-1.75991e-10	1.13907
2698704	chr7:2698704:A:G	5.80152e-08	-1.75991e-10	-1.01261
2698817	chr7:2698817:A:C	1.11345e-08	-1.31205	-1.35121
2698925	chr7:2698925:C:T	4.3778e-08	-1.5274	0.233218
2699214	chr7:2699214:T:C	1.54751e-06	-1.75991e-10	2.27109
2699242	chr7:2699242:G:A	2.7774e-07	-1.75991e-10	0.55337
2699251	chr7:2699251:G:A	1.87767e-07	-1.75991e-10	0.161888
2699383	chr7:2699383:T:C	1.69888e-08	-1.0653	-1.17546
2699395	chr7:2699395:C:A	7.16511e-09	-1.78099	-1.3231
2699703	chr7:2699703:C:T	4.24595e-08	-1.75991e-10	-1.32476
2699780	chr7:2699780:G:T	1.31309e-07	-1.75991e-10	-0.195758
2699867	chr7:2699867:G:C	5.04331e-08	-1.15267	-3.49551e-10
2700117	chr7:2700117:C:A	4.59638e-08	-1.75991e-10	-1.24546
2700124	chr7:2700124:C:A	2.71479e-08	-1.77202	-3.49551e-10
2700870	chr7:2700870:C:T	4.56927e-08	-1.75991e-10	-1.25138
2701197	chr7:2701197:T:C	2.96773e-07	-1.75991e-10	0.619652
2701262	chr7:2701262:T:C	4.46485e-07	-1.75991e-10	1.02809
2701396	chr7:2701396:G:A	1.00591e-08	-1.74181	-1.02302
2701441	chr7:2701441:T:C	3.09241e-07	-1.75991e-10	0.660806
2701542	chr7:2701542:G:A	3.04406e-07	-1.75991e-10	0.645047
2701580	chr7:2701580:G:A	3.18636e-07	-1.75991e-10	0.690734
2701746	chr7:2701746:T:TG	2.98621e-07	-1.75991e-10	0.625859
2701865	chr7:2701865:C:T	2.54726e-07	-1.75991e-10	0.466876
2701897	chr7:2701897:T:C	3.50013e-07	-1.75991e-10	0.784655
2701958	chr7:2701958:A:G	2.94084e-07	-1.75991e-10	0.610551
2701965	chr7:2701965:C:T	4.23241e-08	-1.75991e-10	-1.32796
2701970	chr7:2701970:G:C	8.68874e-09	-1.71268	-1.1986
2701982	chr7:2701982:A:G	3.01668e-07	-1.75991e-10	0.636013
2702010	chr7:2702010:A:G	3.11371e-07	-1.75991e-10	0.66767
2702018	chr7:2702018:A:G	3.11443e-07	-1.75991e-10	0.667903
2702046	chr7:2702046:T:C	5.12464e-08	-1.75991e-10	-1.13667
2702074	chr7:2702074:T:C	8.96085e-07	-1.75991e-10	1.72472
2702164	chr7:2702164:T:C	3.11088e-07	-1.75991e-10	0.666762
2702248	chr7:2702248:A:G	1.40521e-07	-0.127956	-3.49551e-10
2702260	chr7:2702260:T:C	3.5029e-08	-1.51714	-3.49551e-10
2702608	chr7:2702608:A:C	4.40089e-08	-1.75991e-10	-1.28892
2702624	chr7:2702624:TG:T	2.26485e-07	-1.75991e-10	0.349363
2702653	chr7:2702653:T:C	3.55181e-07	-1.75991e-10	0.799313
2702975	chr7:2702975:G:A	1.84475e-07	-1.75991e-10	0.1442
2703038	chr7:2703038:A:G	7.79566e-08	-1.75991e-10	-0.717163
2703081	chr7:2703081:C:T	8.41973e-08	-1.75991e-10	-0.640152
2703138	chr7:2703138:G:A	8.48829e-08	-0.632041	-3.49551e-10
2703420	chr7:2703420:C:T	7.8958e-09	-1.7117	-1.29528
2703554	chr7:2703554:G:A	4.2331e-08	-1.75991e-10	-1.3278
2703649	chr7:2703649:G:A	3.90009e-07	2.23841	-1.34555
2703912	chr7:2703912:A:G	2.28412e-06	2.76764	-0.107223
2704020	chr7:2704020:C:T	6.81021e-08	0.250171	-1.10248
2704243	chr7:2704243:A:C	1.29366e-08	-1.21799	-1.29527
2704339	chr7:2704339:C:CA	4.42966e-08	-1.75991e-10	-1.28241
2704505	chr7:2704505:T:C	6.91185e-08	-0.837492	-3.49551e-10
2704516	chr7:2704516:C:A	4.33502e-07	1.44437	-0.445792
2704818	chr7:2704818:G:A	1.36227e-08	-1.17089	-1.29069
2704978	chr7:2704978:C:G	5.49784e-08	-1.75991e-10	-1.06637
2704988	chr7:2704988:G:A	1.10454e-07	-0.119	-0.249713
2705049	chr7:2705049:C:G	8.2325e-08	-0.260144	-0.402496
2705082	chr7:2705082:T:C	7.17041e-07	1.97766	-0.475845
2705238	chr7:2705238:C:A	4.39685e-08	-1.75991e-10	-1.28984
2705490	chr7:2705490:G:A	1.42372e-08	-1.15173	-1.26573
2705700	chr7:2705700:G:A	6.66836e-08	-1.75991e-10	-0.873355
2705760	chr7:2705760:C:T	1.42862e-08	-1.40498	-1.00904
2705951	chr7:2705951:G:A	1.00573e-07	-1.75991e-10	-0.462431
2706051	chr7:2706051:C:T	1.49272e-07	-1.75991e-10	-0.0675467
2706388	chr7:2706388:G:A	7.02315e-09	-1.78463	-1.33947
2706444	chr7:2706444:A:G	1.0527e-08	-1.36821	-1.35116
2706763	chr7:2706763:G:A	2.81812e-08	-1.73466	-3.49551e-10
2706897	chr7:2706897:A:G	2.69506e-08	-1.77931	-3.49551e-10
2707085	chr7:2707085:T:C	3.73032e-08	-0.612413	-0.841822
2707145	chr7:2707145:T:C	7.49123e-08	-1.75991e-10	-0.756997
2707371	chr7:2707371:G:A	4.56544e-08	-1.75991e-10	-1.25221
2707576	chr7:2707576:C:T	4.13557e-08	-1.75991e-10	-1.3511
2708122	chr7:2708122:C:G	4.1729e-08	-1.75991e-10	-1.34212
2708146	chr7:2708146:A:T	2.54597e-07	1.73111	-1.26474
2708218	chr7:2708218:T:C	3.52232e-07	1.95546	-1.16449
2708234	chr7:2708234:T:G	4.64531e-08	-1.75991e-10	-1.23487
2708377	chr7:2708377:C:G	2.69305e-08	-1.78006	-3.49551e-10
2708736	chr7:2708736:G:C	9.66865e-08	-1.75991e-10	-0.501841
2708853	chr7:2708853:A:G	6.08719e-08	0.345575	-1.31012
2709365	chr7:2709365:G:A	1.51127e-07	-0.0551964	-3.49551e-10
2709479	chr7:2709479:A:T	8.87199e-09	-1.65131	-1.23911
2709834	chr7:2709834:G:A	4.35315e-08	-1.75991e-10	-1.29983
2709838	chr7:2709838:C:T	4.22946e-08	-1.75991e-10	-1.32865
2709931	chr7:2709931:G:A	1.07694e-08	-1.71937	-0.977228
2710059	chr7:2710059:C:T	4.13821e-08	-1.75991e-10	-1.35047
2710117	chr7:2710117:C:T	7.24829e-08	-1.75991e-10	-0.789963
2710205	chr7:2710205:GC:G	1.37096e-07	1.19213	-1.34476
2710315	chr7:2710315:A:G	1.34693e-07	-1.75991e-10	-0.170314
2710413	chr7:2710413:C:A	2.46324e-07	1.7093	-1.27597
2710432	chr7:2710432:C:T	1.99726e-07	-1.75991e-10	0.223631
2710437	chr7:2710437:C:T	4.47898e-08	-1.75991e-10	-1.27133
2710449	chr7:2710449:A:T	8.16591e-09	-1.66556	-1.30778
2710518	chr7:2710518:G:A	7.61109e-08	-1.75991e-10	-0.741123
2710559	chr7:2710559:T:C	2.6235e-08	-0.5696	-1.23662
2710600	chr7:2710600:T:C	3.80368e-08	-0.167146	-1.26762
2711284	chr7:2711284:T:C	2.49341e-08	-0.520761	-1.33632
2711621	chr7:2711621:A:G	5.70842e-08	-1.75991e-10	-1.02879
2711773	chr7:2711773:G:A	1.6944e-07	-1.75991e-10	0.0591851
2711783	chr7:2711783:C:T	1.31844e-08	-1.15159	-1.34269
2711791	chr7:2711791:C:T	9.49227e-09	-1.78462	-1.03822
2711881	chr7:2711881:T:TA	1.36444e-07	-1.75991e-10	-0.157402
2712148	chr7:2712148:A:G	8.97146e-08	-1.75991e-10	-0.57668
2712215	chr7:2712215:G:A	6.62752e-08	-1.75991e-10	-0.879499
2712315	chr7:2712315:G:A	4.20074e-08	-1.75991e-10	-1.33547
2712419	chr7:2712419:C:T	9.11362e-08	-1.75991e-10	-0.56096
2712425	chr7:2712425:C:T	5.81608e-08	-0.702752	-0.307352
2712476	chr7:2712476:G:A	3.37942e-08	-1.55303	-3.49551e-10
2712546	chr7:2712546:G:A	1.02864e-07	-1.75991e-10	-0.43991
2712853	chr7:2712853:G:A	7.62049e-05	7.36954	-1.20168
2713076	chr7:2713076:A:G	5.41127e-08	-1.75991e-10	-1.08225
2713248	chr7:2713248:A:G	4.4561e-08	-1.75991e-10	-1.27645
2713290	chr7:2713290:G:A	4.47822e-08	-1.75991e-10	-1.2715
2713387	chr7:2713387:C:T	5.29215e-08	0.239741	-1.34425
2713557	chr7:2713557:G:A	4.95891e-08	-1.75991e-10	-1.16954
2713615	chr7:2713615:T:C	9.63123e-08	-1.75991e-10	-0.505718
2713715	chr7:2713715:C:T	4.16377e-08	-1.75991e-10	-1.34431
2713786	chr7:2713786:C:G	2.68518e-08	-1.78298	-3.49551e-10
2713864	chr7:2713864:C:T	8.44972e-08	0.650569	-1.28717
2713967	chr7:2713967:T:C	9.66774e-08	-0.10591	-0.396025
2714033	chr7:2714033:T:G	3.62464e-08	-0.145625	-1.33735
2714037	chr7:2714037:C:T	4.65567e-08	-1.23264	-3.49551e-10
2714052	chr7:2714052:G:C	1.54976e-07	-1.75991e-10	-0.0300419
2714091	chr7:2714091:C:T	7.16617e-05	7.03587	-0.929469
2714194	chr7:2714194:G:A	3.08096e-08	-1.64549	-3.49551e-10
2714451	chr7:2714451:G:A	9.05212e-05	7.31271	-0.972684
2714844	chr7:2714844:C:T	5.43019e-08	-1.75991e-10	-1.07876
2715097	chr7:2715097:G:A	2.69734e-08	-1.77846	-3.49551e-10
2715119	chr7:2715119:C:T	8.8483e-05	7.27395	-0.9567
2715298	chr7:2715298:T:C	7.04289e-09	-1.77135	-1.34995
2715480	chr7:2715480:G:A	0.00010275	7.44469	-0.977948
2715629	chr7:2715629:A:C	2.71009e-08	-1.77375	-3.49551e-10
2715738	chr7:2715738:G:T	8.52572e-05	7.2494	-0.969283
2715918	chr7:2715918:TCA:T	9.43614e-05	7.34649	-0.96492
2716006	chr7:2716006:G:A	4.69738e-08	-1.75991e-10	-1.22372
2716007	chr7:2716007:C:G	2.7611e-08	-1.7551	-3.49551e-10
2716026	chr7:2716026:C:T	4.13845e-08	-1.75991e-10	-1.35041
2716046	chr7:2716046:G:C	2.03443e-07	-1.75991e-10	0.242071
2716329	chr7:2716329:G:T	7.36609e-08	-0.773842	-3.49551e-10
2716635	chr7:2716635:T:G	4.65981e-07	-1.75991e-10	1.07083
2716912	chr7:2716912:G:A	4.65504e-08	-1.75991e-10	-1.23278
2717071	chr7:2717071:G:A	7.29587e-05	7.31083	-1.1865
2717198	chr7:2717198:T:C	7.73299e-06	5.18069	-1.30076
2717251	chr7:2717251:G:A	2.35315e-05	6.24232	-1.24954
2717310	chr7:2717310:CA:C	4.59817e-08	-1.75991e-10	-1.24507
2717678	chr7:2717678:G:T	1.19011e-07	-1.75991e-10	-0.294095
2717771	chr7:2717771:G:A	1.86072e-07	-1.75991e-10	0.152818
2717900	chr7:2717900:G:A	7.68753e-06	4.91837	-1.04433
2717904	chr7:2717904:A:G	2.85757e-08	-1.72076	-3.49551e-10
2718065	chr7:2718065:G:C	4.99619e-08	-1.75991e-10	-1.16205
2718067	chr7:2718067:G:C	5.06186e-08	-1.75991e-10	-1.149
2718233	chr7:2718233:A:C	0.000110245	7.7749	-1.23775
2718511	chr7:2718511:G:A	6.59864e-08	0.261336	-1.1452
2718524	chr7:2718524:G:A	1.24542e-08	-1.71741	-0.833846
2718675	chr7:2718675:A:G	0.000273957	8.79107	-1.34365
2718707	chr7:2718707:T:C	7.85594e-05	7.52112	-1.32283
2718759	chr7:2718759:G:A	3.45283e-08	-1.53154	-3.49551e-10
2718914	chr7:2718914:C:T	4.30292e-08	-1.75991e-10	-1.31143
2719301	chr7:2719301:T:G	0.000193084	8.41162	-1.31406
2719372	chr7:2719372:C:T	4.9345e-08	-1.75991e-10	-1.17448
2719839	chr7:2719839:T:C	9.48701e-05	7.73536	-1.34841
2719854	chr7:2719854:T:C	2.90398e-07	-1.75991e-10	0.597939
2719951	chr7:2719951:G:C	7.54735e-09	-1.76251	-1.28961
2720120	chr7:2720120:A:T	4.93454e-08	-1.75991e-10	-1.17447
2720161	chr7:2720161:C:T	0.000139492	7.98692	-1.21448
2720206	chr7:2720206:C:T	7.73712e-08	-1.75991e-10	-0.7247
2720374	chr7:2720374:G:C	0.00432677	11.2175	-1.01052
2720490	chr7:2720490:G:A	0.00011601	7.82501	-1.23689
2720501	chr7:2720501:T:C	5.01267e-08	-1.75991e-10	-1.15876
2720625	chr7:2720625:G:C	8.09971e-09	-1.78515	-1.19634
2720691	chr7:2720691:G:A	8.25815e-08	0.386595	-1.04612
2720704	chr7:2720704:A:T	1.84781e-05	5.97386	-1.22283
2720817	chr7:2720817:G:A	3.36002e-08	-1.55878	-3.49551e-10
2720975	chr7:2720975:A:G	0.000210189	8.53498	-1.35253
2721310	chr7:2721310:T:A	5.30264e-08	-1.75991e-10	-1.10252
2721519	chr7:2721519:A:G	0.0180232	12.5234	-0.889575
2721577	chr7:2721577:G:A	4.51054e-08	-1.75991e-10	-1.26431
2721866	chr7:2721866:A:G	4.32974e-08	-1.75991e-10	-1.30522
2721958	chr7:2721958:G:A	5.04579e-08	-1.75991e-10	-1.15218
2722091	chr7:2722091:C:T	5.21035e-08	-1.75991e-10	-1.12008
2722373	chr7:2722373:T:C	5.31161e-08	-1.75991e-10	-1.10083
2722421	chr7:2722421:C:T	5.65525e-08	-1.75991e-10	-1.03815
2722492	chr7:2722492:C:T	0.000183406	8.29887	-1.25273
2722605	chr7:2722605:A:G	5.35201e-08	-1.75991e-10	-1.09326
2722752	chr7:2722752:C:T	0.000135727	8.0338	-1.28871
2722764	chr7:2722764:A:G	1.2152e-07	-1.75991e-10	-0.273237
2723266	chr7:2723266:C:G	4.25108e-08	-1.75991e-10	-1.32356
2723503	chr7:2723503:G:A	3.93174e-08	-1.40165	-3.49551e-10
2723633	chr7:2723633:C:T	4.34241e-08	-1.75991e-10	-1.3023
2723806	chr7:2723806:G:A	4.18972e-08	-0.606521	-0.731574
2723900	chr7:2723900:A:T	4.08139e-08	-0.585344	-0.778948
2724252	chr7:2724252:G:A	1.37524e-07	-1.75991e-10	-0.149518
2724425	chr7:2724425:T:A	2.6666e-07	-1.75991e-10	0.51266
2724496	chr7:2724496:G:A	0.000176666	8.36086	-1.35216
2724672	chr7:2724672:A:G	4.42361e-08	-1.75991e-10	-1.28377
2724820	chr7:2724820:C:T	2.711e-08	-1.77341	-3.49551e-10
2724912	chr7:2724912:C:T	4.37376e-08	-1.75991e-10	-1.29511
2724982	chr7:2724982:C:CA	0.000118647	7.95408	-1.34349
2725821	chr7:2725821:C:T	1.44167e-07	1.14151	-1.24386
2725937	chr7:2725937:ACT:A	0.0238253	12.853	-0.940032
2726089	chr7:2726089:C:T	0.0172823	12.5442	-0.952316
2726152	chr7:2726152:T:C	3.16807e-08	-0.713348	-0.904258
2726561	chr7:2726561:C:T	3.90525e-07	1.97882	-1.08464
2726762	chr7:2726762:G:T	5.44606e-08	-0.266708	-0.809129
2726821	chr7:2726821:C:T	1.22268e-07	-0.267099	-3.49551e-10
2726894	chr7:2726894:G:A	2.87474e-08	-1.71477	-3.49551e-10
2727243	chr7:2727243:A:G	0.0367333	13.184	-0.838155
2727301	chr7:2727301:C:T	0.0579164	13.6445	-0.843269
2727315	chr7:2727315:T:C	6.24171e-08	-1.75991e-10	-0.939475
2727328	chr7:2727328:C:A	3.44842e-08	-1.53281	-3.49551e-10
2727344	chr7:2727344:T:C	8.44003e-08	-1.75991e-10	-0.637744
2727443	chr7:2727443:G:A	7.49445e-09	-1.78009	-1.27906
2727501	chr7:2727501:A:T	2.36255e-06	3.83335	-1.13917
2727687	chr7:2727687:G:A	2.72324e-08	-1.76891	-3.49551e-10
2727815	chr7:2727815:T:C	4.18269e-08	-1.75991e-10	-1.33977
2727971	chr7:2727971:C:T	0.0205034	12.5189	-0.756148
2728058	chr7:2728058:T:C	5.31268e-08	-1.75991e-10	-1.10063
2728071	chr7:2728071:A:G	4.57302e-08	-1.75991e-10	-1.25056
2728305	chr7:2728305:T:C	4.64429e-08	-0.637366	-0.597723
2728314	chr7:2728314:T:C	4.50964e-08	-1.75991e-10	-1.26451
2728410	chr7:2728410:A:G	4.67879e-08	-1.75991e-10	-1.22769
2728992	chr7:2728992:C:T	0.045643	13.4608	-0.897777
2729057	chr7:2729057:A:G	4.5099e-08	-1.75991e-10	-1.26445
2729138	chr7:2729138:C:T	4.38304e-08	-1.75991e-10	-1.29299
2729230	chr7:2729230:T:C	2.16398e-08	-0.993012	-1.00577
2729263	chr7:2729263:C:T	0.0529101	13.4902	-0.77936
2729301	chr7:2729301:G:T	0.0170429	12.8253	-1.24733
2729555	chr7:2729555:G:A	4.13595e-08	-1.75991e-10	-1.35101
2730858	chr7:2730858:CAATT:C	0.0594968	13.7421	-0.913954
2731349	chr7:2731349:G:A	4.17776e-08	-1.75991e-10	-1.34095
2731870	chr7:2731870:C:A	7.42639e-08	0.0087512	-0.774441
2732008	chr7:2732008:G:A	4.91586e-08	0.0915507	-1.26981
2732211	chr7:2732211:G:A	1.09717e-07	-1.75991e-10	-0.375407
2732496	chr7:2732496:C:T	5.09102e-08	-1.75991e-10	-1.14325
2732656	chr7:2732656:T:C	3.29308e-06	4.36689	-1.34063
2732797	chr7:2732797:A:C	9.1638e-05	7.70254	-1.35026
2732879	chr7:2732879:T:C	1.50837e-07	-1.75991e-10	-0.0571154
2733156	chr7:2733156:T:C	1.06147e-06	3.23918	-1.34508
2733589	chr7:2733589:T:A	5.11404e-08	-1.75991e-10	-1.13874
2733971	chr7:2733971:A:G	7.18574e-06	5.02742	-1.22089
2734491	chr7:2734491:G:A	3.38406e-07	0.583992	0.16694
2734560	chr7:2734560:G:A	4.18241e-08	-1.75991e-10	-1.33984
2734749	chr7:2734749:G:A	1.19537e-07	0.461577	-0.751263
2734840	chr7:2734840:C:T	1.03622e-08	-1.67162	-1.06353
2734847	chr7:2734847:C:T	4.15332e-08	-1.75991e-10	-1.34682
2734977	chr7:2734977:G:C	4.50518e-08	-1.75991e-10	-1.2655
2735145	chr7:2735145:C:T	5.37655e-08	-1.08868	-3.49551e-10
2735384	chr7:2735384:A:T	4.23852e-08	-1.75991e-10	-1.32652
2735454	chr7:2735454:GAC:G	2.35472e-08	-0.608424	-1.30588
2735468	chr7:2735468:G:A	1.07279e-07	-0.0196546	-0.378224
2735544	chr7:2735544:C:T	1.91216e-07	0.595878	-0.41579
2735745	chr7:2735745:G:C	2.73765e-08	-1.76363	-3.49551e-10
2735973	chr7:2735973:G:A	4.86401e-08	0.0254741	-1.21434
2736045	chr7:2736045:C:T	4.29261e-08	-1.31384	-3.49551e-10
2736084	chr7:2736084:G:A	1.11062e-08	-1.59467	-1.07113
2736131	chr7:2736131:A:G	1.41556e-06	3.38597	-1.204
2736160	chr7:2736160:T:C	1.39726e-06	3.37218	-1.20323
2736245	chr7:2736245:C:T	1.33187e-07	0.472462	-0.654018
2736432	chr7:2736432:CAG:C	1.04798e-07	0.405104	-0.82638
2736498	chr7:2736498:A:G	1.49774e-06	3.573	-1.3346
2736739	chr7:2736739:C:A	2.71122e-08	-1.77333	-3.49551e-10
2736940	chr7:2736940:G:A	5.02316e-08	-1.75991e-10	-1.15667
2737434	chr7:2737434:G:A	5.70199e-08	-1.75991e-10	-1.02991
2737508	chr7:2737508:C:T	1.2368e-07	-1.75991e-10	-0.255617
2737580	chr7:2737580:C:T	9.7351e-09	-1.69689	-1.10068
2737581	chr7:2737581:G:A	5.5683e-08	-1.75991e-10	-1.05364
2737681	chr7:2737681:T:C	2.69323e-07	-1.75991e-10	0.522595
2738191	chr7:2738191:A:G	1.37378e-05	5.79391	-1.33932
2738321	chr7:2738321:G:A	4.13482e-08	-1.75991e-10	-1.35128
2738423	chr7:2738423:C:A	5.12289e-08	-1.75991e-10	-1.13701
2738486	chr7:2738486:G:A	5.98188e-08	-1.75991e-10	-0.981995
2738706	chr7:2738706:T:C	5.20952e-08	-1.75991e-10	-1.12024
2738856	chr7:2738856:C:G	5.17425e-08	-1.75991e-10	-1.12704
2738862	chr7:2738862:G:A	1.09545e-07	0.55216	-0.929137
2739065	chr7:2739065:C:T	4.24175e-08	-1.75991e-10	-1.32575
2739068	chr7:2739068:A:G	9.92916e-09	-1.65631	-1.12153
2739271	chr7:2739271:A:G	5.20228e-07	2.33732	-1.15637
2739495	chr7:2739495:AT:A	1.60079e-06	3.62648	-1.32155
2739800	chr7:2739800:G:A	1.30236e-07	0.741612	-0.945577
2740026	chr7:2740026:C:T	4.13093e-08	-1.75991e-10	-1.35223
2740158	chr7:2740158:A:G	1.20216e-06	3.20881	-1.19026
2740371	chr7:2740371:G:A	7.94879e-08	-1.75991e-10	-0.69771
2740588	chr7:2740588:T:C	7.25311e-08	-1.75991e-10	-0.7893
2740758	chr7:2740758:T:C	9.20075e-09	-1.68625	-1.16778
2740767	chr7:2740767:C:T	6.00509e-08	-1.75991e-10	-0.978123
2740816	chr7:2740816:G:A	3.15987e-08	-1.6202	-3.49551e-10
2740996	chr7:2740996:G:C	4.19748e-08	-1.75991e-10	-1.33624
2741024	chr7:2741024:G:A	4.56193e-08	-1.75991e-10	-1.25298
2741038	chr7:2741038:C:A	1.16639e-07	0.551075	-0.865308
2741229	chr7:2741229:C:A	7.32149e-09	-1.78725	-1.29525
2741290	chr7:2741290:G:C	4.60761e-08	-1.75991e-10	-1.24302
2741426	chr7:2741426:C:T	4.32201e-08	-1.75991e-10	-1.30701
2742134	chr7:2742134:G:A	3.54943e-08	-1.50394	-3.49551e-10
2742178	chr7:2742178:T:C	9.77768e-08	-1.75991e-10	-0.490627
2742258	chr7:2742258:T:C	1.65704e-05	5.97341	-1.33135
2742479	chr7:2742479:C:A	4.14897e-08	-1.75991e-10	-1.34787
2742518	chr7:2742518:T:C	2.41511e-07	1.75766	-1.34406
2742608	chr7:2742608:G:A	5.65553e-08	-1.75991e-10	-1.0381
2742859	chr7:2742859:C:T	0.0345792	13.1373	-0.851846
2743402	chr7:2743402:CA:C	8.60214e-08	-1.75991e-10	-0.618719
2743550	chr7:2743550:T:A	5.58254e-08	-1.75991e-10	-1.05108
2743573	chr7:2743573:A:T	7.8242e-08	-1.75991e-10	-0.713508
2743609	chr7:2743609:G:A	4.25256e-08	-1.75991e-10	-1.32321
2743644	chr7:2743644:C:G	8.29463e-08	-1.75991e-10	-0.655121
2743672	chr7:2743672:T:C	7.06322e-05	7.44351	-1.35159
2743704	chr7:2743704:C:T	7.56342e-05	7.48208	-1.32174
2743705	chr7:2743705:G:A	5.12405e-08	-1.75991e-10	-1.13679
2743710	chr7:2743710:G:A	9.32398e-09	-1.76597	-1.07475
2743720	chr7:2743720:G:A	2.67165e-08	-1.78803	-3.49551e-10
2743726	chr7:2743726:C:T	1.00634e-08	-1.78357	-0.980846
2743794	chr7:2743794:A:G	1.30191e-05	4.34053	0.0603336
2743877	chr7:2743877:G:A	5.28022e-08	-1.75991e-10	-1.10676
2743964	chr7:2743964:G:T	1.65904e-07	-1.75991e-10	0.0380966
2744112	chr7:2744112:A:G	9.08581e-09	-1.76092	-1.10568
2744210	chr7:2744210:G:A	8.25853e-08	-1.75991e-10	-0.659483
2744329	chr7:2744329:G:A	5.99663e-08	-1.75991e-10	-0.979531
2744331	chr7:2744331:A:G	1.72445e-07	-1.75991e-10	0.0767649
2744349	chr7:2744349:T:C	5.43744e-08	-1.75991e-10	-1.07742
2744369	chr7:2744369:G:A	1.02928e-08	-1.77706	-0.964806
2744386	chr7:2744386:G:A	4.16869e-08	-1.75991e-10	-1.34313
2744549	chr7:2744549:A:T	7.51981e-09	-1.77273	-1.28304
2744626	chr7:2744626:A:G	9.66421e-08	0.269428	-0.771728
2744631	chr7:2744631:C:T	4.13007e-08	-1.75991e-10	-1.35243
2744889	chr7:2744889:C:T	7.30577e-08	-1.75991e-10	-0.782065
2744898	chr7:2744898:G:C	6.93121e-08	-1.75991e-10	-0.834695
2745111	chr7:2745111:G:T	3.26814e-07	-1.75991e-10	0.716077
2745210	chr7:2745210:A:G	5.02135e-08	-1.75991e-10	-1.15703
2745233	chr7:2745233:T:C	1.00272e-08	-1.7349	-1.03311
2745491	chr7:2745491:G:C	4.98351e-08	-1.75991e-10	-1.1646
2745494	chr7:2745494:T:A	4.98582e-08	-1.75991e-10	-1.16413
2745678	chr7:2745678:T:C	6.53357e-08	-1.75991e-10	-0.893776
2745764	chr7:2745764:T:A	5.36731e-08	-1.75991e-10	-1.0904
2745957	chr7:2745957:CAAG:C	5.45686e-08	-1.75991e-10	-1.07386
2745963	chr7:2745963:G:A	1.13705e-08	-1.78039	-0.861906
2746000	chr7:2746000:G:C	5.35926e-08	-1.75991e-10	-1.0919
2746153	chr7:2746153:C:T	2.76837e-07	-1.75991e-10	0.550115
2746264	chr7:2746264:T:C	4.53049e-08	-1.75991e-10	-1.2599
2746444	chr7:2746444:G:T	4.17713e-08	-1.75991e-10	-1.34111
2746482	chr7:2746482:C:T	1.19587e-08	-1.73653	-0.855322
2746640	chr7:2746640:C:T	4.13727e-08	-1.75991e-10	-1.35069
2746641	chr7:2746641:C:T	1.06406e-08	-1.77627	-0.93237
2746836	chr7:2746836:TATC:T	4.14504e-08	-1.75991e-10	-1.34882
2747253	chr7:2747253:T:C	5.33297e-08	-1.75991e-10	-1.09682
2747321	chr7:2747321:C:T	5.39435e-08	-1.75991e-10	-1.08538
2747428	chr7:2747428:C:T	7.79603e-09	-1.78439	-1.23531
2747657	chr7:2747657:G:T	2.24002e-07	-1.75991e-10	0.338341
2747662	chr7:2747662:C:T	1.03879e-08	-1.72175	-1.01092
2748570	chr7:2748570:T:C	5.01151e-08	-1.75991e-10	-1.15899
2748742	chr7:2748742:A:C	8.9352e-09	-1.78631	-1.09701
2748987	chr7:2748987:T:C	4.27788e-08	-1.75991e-10	-1.31727
2748988	chr7:2748988:G:A	4.1379e-08	-1.75991e-10	-1.35054
2749103	chr7:2749103:C:T	7.60676e-08	-1.75991e-10	-0.741692
2749163	chr7:2749163:A:G	1.28261e-07	0.826052	-1.0453
2749180	chr7:2749180:T:TA	4.0147e-07	1.96461	-1.04279
2749191	chr7:2749191:G:T	5.02977e-08	-1.75991e-10	-1.15535
2749221	chr7:2749221:T:C	4.84145e-08	-1.75991e-10	-1.19351
2749224	chr7:2749224:C:T	1.56489e-07	-1.75991e-10	-0.0203314
2749278	chr7:2749278:T:C	8.08064e-05	7.57821	-1.35171
2749386	chr7:2749386:T:C	2.96291e-06	3.98757	-1.06696
2749627	chr7:2749627:G:A	7.00201e-08	-1.75991e-10	-0.824533
2749629	chr7:2749629:T:G	5.93028e-08	-1.75991e-10	-0.990658
2749639	chr7:2749639:T:G	6.36392e-06	4.78252	-1.09743
2749884	chr7:2749884:A:T	1.73427e-07	-1.75991e-10	0.0824419
2750070	chr7:2750070:G:A	0.0474253	13.5772	-0.97581
2750089	chr7:2750089:A:G	8.44025e-08	-1.75991e-10	-0.637718
2750126	chr7:2750126:G:C	3.61161e-08	-1.48658	-3.49551e-10
2750246	chr7:2750246:A:C	2.72115e-05	6.49006	-1.35198
2750647	chr7:2750647:C:T	7.38631e-08	-1.75991e-10	-0.771101
2750674	chr7:2750674:G:C	1.09822e-07	-1.75991e-10	-0.374454
2751051	chr7:2751051:T:C	3.30069e-05	6.67125	-1.34009
2751315	chr7:2751315:C:T	2.3416e-07	-1.75991e-10	0.382689
2751509	chr7:2751509:G:A	1.07924e-08	-1.66124	-1.03323
2751782	chr7:2751782:TA:T	6.04186e-08	-1.75991e-10	-0.972017
2751861	chr7:2751861:AAAC:A	4.90979e-08	-1.75991e-10	-1.1795
2751933	chr7:2751933:A:C	3.59039e-08	-1.49247	-3.49551e-10
2751964	chr7:2751964:A:T	8.19333e-08	-1.75991e-10	-0.667409
2752234	chr7:2752234:T:A	5.06044e-08	-1.75991e-10	-1.14928
2752414	chr7:2752414:C:T	4.75592e-08	-1.75991e-10	-1.21134
2752503	chr7:2752503:A:C	1.62122e-07	-1.75991e-10	0.0150366
2752629	chr7:2752629:A:C	1.04527e-06	-1.75991e-10	1.87871
2752657	chr7:2752657:A:G	1.11094e-08	-1.69674	-0.968776
2752874	chr7:2752874:G:A	1.62185e-07	-1.75991e-10	0.015421
2752890	chr7:2752890:G:A	5.19677e-08	0.229766	-1.35246
2752956	chr7:2752956:C:G	4.89337e-08	-1.75991e-10	-1.18285
2753151	chr7:2753151:C:T	4.14821e-08	-1.75991e-10	-1.34805
2753166	chr7:2753166:A:T	4.74176e-08	-1.75991e-10	-1.21432
2753501	chr7:2753501:T:C	8.00734e-08	-1.75991e-10	-0.69037
2753552	chr7:2753552:G:A	5.13712e-08	-1.75991e-10	-1.13424
2753804	chr7:2753804:T:C	8.59691e-09	-1.78799	-1.13392
2754075	chr7:2754075:T:C	9.7643e-09	-1.78425	-1.01034
2754446	chr7:2754446:T:A	9.6866e-09	-1.76799	-1.03458
2754476	chr7:2754476:C:T	2.88004e-08	-1.71293	-3.49551e-10
2754508	chr7:2754508:C:G	5.58902e-08	-1.75991e-10	-1.04993
2755244	chr7:2755244:A:G	4.77075e-08	-1.20822	-3.49551e-10
2755275	chr7:2755275:A:G	8.90845e-09	-1.75902	-1.1273
2755283	chr7:2755283:G:A	2.13591e-07	-1.75991e-10	0.290749
2755430	chr7:2755430:C:T	8.52701e-08	-1.75991e-10	-0.627491
2755636	chr7:2755636:C:G	1.58883e-07	-1.75991e-10	-0.00514329
2755843	chr7:2755843:A:C	4.18584e-08	-1.75991e-10	-1.33902
2755910	chr7:2755910:T:G	1.21817e-07	0.55983	-0.830626
2755932	chr7:2755932:T:C	8.64985e-08	-1.75991e-10	-0.613188
2756259	chr7:2756259:A:G	4.79559e-08	-1.75991e-10	-1.20303
2756309	chr7:2756309:T:C	7.84908e-09	-1.73213	-1.28079
2756323	chr7:2756323:A:G	2.61527e-05	6.35208	-1.25368
2756428	chr7:2756428:T:C	7.82194e-09	-1.78175	-1.23463
2756877	chr7:2756877:T:TG	4.7941e-08	-1.75991e-10	-1.20334
2757633	chr7:2757633:T:C	9.47822e-05	7.73109	-1.34507
2758240	chr7:2758240:T:C	9.01007e-09	-1.7789	-1.09608
2758647	chr7:2758647:C:A	3.63285e-08	-1.48071	-3.49551e-10
2758660	chr7:2758660:C:A	2.20374e-05	6.27538	-1.3482
2759071	chr7:2759071:C:T	4.67131e-08	-1.75991e-10	-1.22929
2759097	chr7:2759097:A:G	6.25359e-05	7.2915	-1.32132
2759173	chr7:2759173:AAATAAATAAATAAAT:A	6.36049e-08	-1.75991e-10	-0.920624
2759284	chr7:2759284:A:G	1.19772e-07	-1.75991e-10	-0.287724
2759361	chr7:2759361:T:C	9.94279e-09	-1.68321	-1.09326
2759424	chr7:2759424:G:C	1.95609e-07	-1.75991e-10	0.202805
2759430	chr7:2759430:G:T	5.14862e-08	-1.75991e-10	-1.132
2759531	chr7:2759531:G:C	4.53116e-08	-1.75991e-10	-1.25975
2759908	chr7:2759908:G:A	8.22579e-08	-1.75991e-10	-0.663455
2760052	chr7:2760052:G:T	8.77888e-09	-1.67289	-1.22807
2760277	chr7:2760277:C:T	8.632e-08	0.445776	-1.06103
2760435	chr7:2760435:C:T	9.5624e-09	-1.7677	-1.04778
2760492	chr7:2760492:A:G	7.53363e-09	-1.74114	-1.3128
2760769	chr7:2760769:G:A	5.14862e-08	-1.75991e-10	-1.132
2761007	chr7:2761007:A:C	7.71554e-09	-1.68345	-1.34663
2761158	chr7:2761158:G:A	1.26924e-07	-1.75991e-10	-0.229729
2761241	chr7:2761241:T:C	1.08906e-08	-1.61584	-1.06957
2761342	chr7:2761342:C:T	8.46323e-09	-1.77301	-1.16458
2761391	chr7:2761391:T:G	1.59899e-07	-1.75991e-10	0.00122527
2762101	chr7:2762101:A:C	9.51412e-08	-1.75991e-10	-0.517953
2762169	chr7:2762169:C:T	1.5793e-05	5.91544	-1.32143
2762363	chr7:2762363:A:AG	3.01178e-05	6.58787	-1.34832
2762513	chr7:2762513:G:A	1.49811e-07	-1.75991e-10	-0.0639423
2762539	chr7:2762539:T:C	1.36939e-07	0.603143	-0.756919
2762888	chr7:2762888:T:C	4.49602e-05	6.99273	-1.35251
2762899	chr7:2762899:G:A	9.46259e-08	-1.75991e-10	-0.523383
2762944	chr7:2762944:G:A	1.41703e-07	-1.75991e-10	-0.119579
2762983	chr7:2762983:C:G	4.35417e-08	-1.75991e-10	-1.2996
2763012	chr7:2763012:C:T	4.27687e-08	-1.75991e-10	-1.31751
2763309	chr7:2763309:G:A	7.17328e-05	7.36926	-1.26187
2763876	chr7:2763876:C:T	0.00015391	8.22319	-1.35239
2764191	chr7:2764191:G:T	8.45323e-08	-1.75991e-10	-0.63618
2764999	chr7:2764999:A:G	1.15878e-08	-1.75569	-0.867664
2765001	chr7:2765001:T:C	8.03994e-09	-1.70048	-1.28842
2765170	chr7:2765170:C:T	5.1318e-08	-1.75991e-10	-1.13527
2765241	chr7:2765241:G:A	5.26581e-08	-1.75991e-10	-1.10949
2765853	chr7:2765853:A:C	5.70714e-08	-1.75991e-10	-1.02901
2766321	chr7:2766321:A:G	4.91154e-08	-1.75991e-10	-1.17914
2766796	chr7:2766796:T:C	3.31101e-08	-1.57348	-3.49551e-10
2766969	chr7:2766969:T:C	1.05389e-08	-1.7803	-0.937941
2767415	chr7:2767415:C:T	4.88768e-08	-1.75991e-10	-1.18401
2767475	chr7:2767475:T:C	5.09694e-08	-1.75991e-10	-1.14209
2767499	chr7:2767499:G:A	5.24775e-08	-1.75991e-10	-1.11293
2767614	chr7:2767614:T:TA	4.79998e-05	6.97118	-1.26554
2767869	chr7:2767869:G:T	8.36955e-09	-1.78791	-1.1608
2768366	chr7:2768366:A:C	4.67572e-08	-1.75991e-10	-1.22835
2768525	chr7:2768525:A:ATAT	2.29489e-07	-1.75991e-10	0.362539
2768617	chr7:2768617:AAATT:A	6.17406e-08	-1.75991e-10	-0.950372
2768835	chr7:2768835:A:G	7.41604e-08	-1.75991e-10	-0.767084
2768883	chr7:2768883:T:C	8.23893e-08	0.474528	-1.13639
2769098	chr7:2769098:T:G	3.68756e-05	6.76046	-1.31846
2769453	chr7:2769453:G:A	1.46051e-07	1.23609	-1.32545
2769696	chr7:2769696:G:A	5.59962e-08	-1.5997	0.551668
2769840	chr7:2769840:C:T	2.64926e-08	-1.75751	-0.0389393
2770171	chr7:2770171:G:A	4.94536e-08	-1.75991e-10	-1.17228
2770302	chr7:2770302:G:A	1.44423e-07	0.976027	-1.07659
2770844	chr7:2770844:T:C	5.41202e-08	-1.71888	0.636775
2771112	chr7:2771112:G:A	0.000105188	7.80739	-1.3172
2771188	chr7:2771188:G:T	4.89294e-08	-1.75991e-10	-1.18294
2771439	chr7:2771439:T:C	1.4746e-07	-1.75991e-10	-0.0797597
2771615	chr7:2771615:T:C	1.18676e-07	-1.75991e-10	-0.296919
2771713	chr7:2771713:T:C	1.1104e-07	-1.75991e-10	-0.363421
2771814	chr7:2771814:CAT:C	5.42309e-08	-1.61083	0.530771
2771909	chr7:2771909:T:C	1.34578e-06	3.43958	-1.30816
2772337	chr7:2772337:G:A	2.08414e-07	1.29032	-1.02411
2772375	chr7:2772375:A:C	4.48699e-08	-1.51899	0.249445
2772476	chr7:2772476:C:T	2.93077e-08	-1.69546	-3.49551e-10
2772578	chr7:2772578:A:C	3.54509e-08	-1.50372	-0.00144965
2772621	chr7:2772621:G:C	1.44651e-07	0.974322	-1.07332
2772773	chr7:2772773:A:G	4.62981e-08	-1.75991e-10	-1.23821
2772998	chr7:2772998:C:G	5.66215e-05	6.90085	-1.03002
2774172	chr7:2774172:G:A	2.0951e-07	1.38831	-1.11685
2774187	chr7:2774187:C:G	1.908e-08	-1.65081	-0.473869
2774517	chr7:2774517:G:A	3.70491e-08	-1.46107	-3.49551e-10
2774527	chr7:2774527:G:A	9.66448e-08	-1.75991e-10	-0.502272
2774637	chr7:2774637:A:G	0.137418	15.0163	-1.35107
2775001	chr7:2775001:C:T	0.0613165	13.9724	-1.11412
2775100	chr7:2775100:A:G	1.23209e-06	1.80403	0.239122
2775309	chr7:2775309:G:A	5.98554e-08	-1.75991e-10	-0.981382
2775506	chr7:2775506:G:A	0.0823976	14.4305	-1.27679
2775606	chr7:2775606:A:C	2.08546e-08	-1.61479	-0.420951
2775697	chr7:2775697:C:T	6.96323e-07	1.4725	-3.49551e-10
2775819	chr7:2775819:G:A	4.62559e-08	-1.75991e-10	-1.23913
2776640	chr7:2776640:G:C	2.29968e-08	-1.4005	-0.537459
2776750	chr7:2776750:A:G	1.18091e-07	0.61553	-0.917387
2776903	chr7:2776903:C:T	1.66251e-07	1.09304	-1.05286
2777156	chr7:2777156:G:A	3.8157e-07	-1.75991e-10	0.87098
2777295	chr7:2777295:G:A	9.349e-09	-1.7337	-1.10435
2777390	chr7:2777390:T:A	5.24729e-08	-1.75991e-10	-1.11302
2777443	chr7:2777443:T:C	1.37381e-08	-1.7536	-0.699544
2777821	chr7:2777821:G:T	1.926e-05	6.14458	-1.35211
2777871	chr7:2777871:G:A	1.30819e-08	-1.76465	-0.737427
2777929	chr7:2777929:G:C	2.69369e-08	-1.77982	-3.49551e-10
2777995	chr7:2777995:C:T	1.28507e-08	-1.78803	-0.731885
2778108	chr7:2778108:C:T	3.14397e-08	-1.62524	-3.49551e-10
2778795	chr7:2778795:C:T	1.35593e-08	-1.78796	-0.678285
2779495	chr7:2779495:G:C	7.34633e-08	-0.776528	-3.49551e-10
2779714	chr7:2779714:G:A	1.27149e-08	-1.788	-0.742539
2779753	chr7:2779753:A:G	4.34182e-08	-1.75991e-10	-1.30244
2779889	chr7:2779889:G:T	1.39005e-08	-1.78199	-0.659399
2779896	chr7:2779896:C:T	5.12326e-08	-1.75991e-10	-1.13694
2780688	chr7:2780688:C:T	9.25862e-08	-1.75991e-10	-0.545174
2780695	chr7:2780695:A:G	1.12167e-07	-1.75991e-10	-0.353323
2780808	chr7:2780808:T:C	4.66378e-08	-1.75991e-10	-1.2309
2780849	chr7:2780849:A:T	1.10856e-07	-1.75991e-10	-0.365084
2780976	chr7:2780976:T:C	4.90039e-08	-1.75991e-10	-1.18142
2780990	chr7:2780990:T:C	5.14893e-08	-1.75991e-10	-1.13194
2781023	chr7:2781023:G:A	1.35372e-07	-1.75991e-10	-0.165289
2781063	chr7:2781063:T:C	4.8737e-08	-1.75991e-10	-1.18688
2781637	chr7:2781637:C:T	0.0516264	13.6103	-0.924037
2781656	chr7:2781656:T:C	3.7068e-06	4.39163	-1.24702
2782043	chr7:2782043:A:C	4.89886e-07	2.38262	-1.26176
2782057	chr7:2782057:G:C	1.21851e-08	-1.78067	-0.792431
2782128	chr7:2782128:C:T	5.49268e-08	-1.75991e-10	-1.06731
2782410	chr7:2782410:T:C	4.5937e-08	-1.75991e-10	-1.24604
2782782	chr7:2782782:G:A	3.06354e-07	1.97954	-1.32811
2782840	chr7:2782840:T:G	9.41232e-08	-1.75991e-10	-0.52871
2783105	chr7:2783105:G:A	8.80068e-08	-1.75991e-10	-0.595901
2783139	chr7:2783139:G:A	1.46954e-07	-1.75991e-10	-0.0831933
2783299	chr7:2783299:C:T	7.91322e-07	2.21495	-0.614556
2783352	chr7:2783352:T:A	6.46663e-05	7.34469	-1.341
2783403	chr7:2783403:C:T	1.48015e-07	-1.75991e-10	-0.076004
2783503	chr7:2783503:C:A	5.08983e-08	-1.75991e-10	-1.14349
2783570	chr7:2783570:T:C	1.36667e-07	-1.75991e-10	-0.155767
2783624	chr7:2783624:C:A	1.17381e-07	-1.75991e-10	-0.307893
2783634	chr7:2783634:T:C	5.09976e-08	-1.75991e-10	-1.14154
2783842	chr7:2783842:G:A	9.48406e-05	7.73546	-1.34882
2784334	chr7:2784334:G:A	4.22103e-08	-1.75991e-10	-1.33065
2784495	chr7:2784495:T:A	5.70107e-08	-1.75991e-10	-1.03007
2784787	chr7:2784787:T:C	7.90045e-08	-1.75991e-10	-0.70381
2785008	chr7:2785008:A:T	2.0945e-07	-1.75991e-10	0.271171
2785073	chr7:2785073:G:A	0.0337436	13.4119	-1.15094
2785461	chr7:2785461:G:A	4.88527e-08	-1.75991e-10	-1.1845
2785651	chr7:2785651:TATACACACACATTTTTCTTCATGTGTAAGTGTATTGTGTATGTGC:T	1.02175e-08	-1.77191	-0.977298
2785732	chr7:2785732:G:T	2.70982e-07	0.52874	-3.49551e-10
2785957	chr7:2785957:C:G	0.00244969	10.9714	-1.33329
2786068	chr7:2786068:A:G	5.49557e-08	-1.75991e-10	-1.06679
2786093	chr7:2786093:G:A	1.10605e-08	-1.76688	-0.903053
2786176	chr7:2786176:C:G	2.87391e-08	-1.71506	-3.49551e-10
2786288	chr7:2786288:C:A	0.0122958	12.4649	-1.2134
2786354	chr7:2786354:C:T	1.60274e-07	-1.75991e-10	0.00357132
2786542	chr7:2786542:A:G	4.56164e-08	-1.75991e-10	-1.25305
2786571	chr7:2786571:A:G	1.22247e-07	0.650013	-0.917282
2786725	chr7:2786725:T:C	5.01366e-08	-1.75991e-10	-1.15856
2786810	chr7:2786810:C:T	6.68566e-08	-1.75991e-10	-0.870764
2786860	chr7:2786860:C:T	6.10732e-08	-1.75991e-10	-0.961241
2787054	chr7:2787054:C:T	7.75663e-08	-1.75991e-10	-0.722181
2787188	chr7:2787188:G:A	1.21528e-07	0.676913	-0.950086
2787193	chr7:2787193:T:A	7.67575e-08	-0.732664	-3.49551e-10
2787332	chr7:2787332:C:A	1.12236e-08	-1.7788	-0.876502
2787542	chr7:2787542:TC:T	6.18542e-08	-1.75991e-10	-0.948534
2787559	chr7:2787559:A:G	1.10887e-08	-1.78001	-0.88738
2787642	chr7:2787642:T:C	2.79102e-06	4.13658	-1.27573
2787920	chr7:2787920:A:G	2.60243e-06	4.13749	-1.34661
2787943	chr7:2787943:CA:C	4.62473e-08	-1.75991e-10	-1.23931
2788330	chr7:2788330:CTG:C	4.91178e-08	-1.75991e-10	-1.17909
2788488	chr7:2788488:C:G	4.41124e-08	-1.75991e-10	-1.28657
2788558	chr7:2788558:A:G	5.00552e-08	-1.75991e-10	-1.16019
2788702	chr7:2788702:G:A	5.42028e-08	-1.75991e-10	-1.08058
2788960	chr7:2788960:C:T	1.61005e-07	-1.75991e-10	0.00812131
2789052	chr7:2789052:A:G	1.64926e-07	-1.75991e-10	0.0321809
2789426	chr7:2789426:C:T	6.07711e-08	-1.75991e-10	-0.9662
2789663	chr7:2789663:C:T	4.47906e-08	-1.75991e-10	-1.27132
2789747	chr7:2789747:T:C	8.48306e-09	-1.78708	-1.14817
2790001	chr7:2790001:T:C	4.64783e-08	-1.75991e-10	-1.23433
2790220	chr7:2790220:C:T	6.10121e-08	-1.75991e-10	-0.962243
2790282	chr7:2790282:T:C	2.84031e-08	-1.72682	-3.49551e-10
2790311	chr7:2790311:G:C	4.15315e-08	-1.75991e-10	-1.34686
2790397	chr7:2790397:C:T	7.08442e-08	-1.28831	0.475484
2790630	chr7:2790630:T:A	4.23113e-08	-1.75991e-10	-1.32826
2790809	chr7:2790809:A:G	6.30613e-08	-1.75991e-10	-0.929207
2790864	chr7:2790864:C:T	1.57394e-07	1.24322	-1.25779
2791054	chr7:2791054:A:G	4.87388e-08	-1.75991e-10	-1.18684
2791157	chr7:2791157:A:G	4.95418e-08	-1.75991e-10	-1.1705
2791208	chr7:2791208:CTCTG:C	4.47487e-08	-1.75991e-10	-1.27225
2791449	chr7:2791449:T:C	3.569e-06	4.4567	-1.34998
2791773	chr7:2791773:G:T	7.67011e-09	-1.76707	-1.26891
2792260	chr7:2792260:G:A	4.14541e-08	-1.75991e-10	-1.34873
2792645	chr7:2792645:C:T	9.24603e-09	-1.78484	-1.06428
2792731	chr7:2792731:T:C	2.15156e-06	3.95257	-1.35193
2793013	chr7:2793013:G:A	8.98952e-09	-1.78567	-1.09158
2793074	chr7:2793074:A:C	7.42789e-08	-1.35012	0.584632
2793211	chr7:2793211:C:T	6.00062e-08	0.239987	-1.21885
2793614	chr7:2793614:G:A	8.71867e-09	-1.78464	-1.12321
2793621	chr7:2793621:A:G	8.6762e-09	-1.78573	-1.12701
2793717	chr7:2793717:C:T	9.09719e-09	-1.7809	-1.08445
2793751	chr7:2793751:T:C	8.99873e-09	-1.78465	-1.09158
2793808	chr7:2793808:A:G	8.63094e-09	-1.78226	-1.1357
2793938	chr7:2793938:C:T	5.34926e-08	-1.75991e-10	-1.09377
2793942	chr7:2793942:T:C	4.67233e-08	-1.75991e-10	-1.22907
2794262	chr7:2794262:G:C	8.82039e-09	-1.78777	-1.10848
2794311	chr7:2794311:AT:A	8.73344e-09	-1.78786	-1.1183
2794356	chr7:2794356:G:A	4.6214e-08	-1.75991e-10	-1.24003
2794568	chr7:2794568:A:G	8.76061e-09	-1.78022	-1.12283
2794779	chr7:2794779:G:A	2.57217e-05	6.01981	-0.938035
2794943	chr7:2794943:T:C	8.82923e-09	-1.78782	-1.10742
2795120	chr7:2795120:T:C	9.61118e-09	-1.7793	-1.03108
2795183	chr7:2795183:C:A	5.64302e-08	-1.75991e-10	-1.04031
2795420	chr7:2795420:C:G	2.87144e-07	0.586669	-3.49551e-10
2795541	chr7:2795541:T:C	2.73792e-08	-1.76353	-3.49551e-10
2795682	chr7:2795682:A:C	1.44954e-07	-1.75991e-10	-0.0968995
2796095	chr7:2796095:ACCTCAGCTGATCCGCCCG:A	1.02641e-07	-1.75991e-10	-0.442078
2796126	chr7:2796126:C:T	6.32231e-08	-1.75991e-10	-0.926645
2796383	chr7:2796383:A:G	5.10431e-08	-1.75991e-10	-1.14064
2796385	chr7:2796385:C:T	1.32676e-05	5.36869	-0.948922
2796704	chr7:2796704:G:A	6.32196e-08	-1.75991e-10	-0.926699
2796799	chr7:2796799:A:G	6.84134e-08	0.455077	-1.30282
2797439	chr7:2797439:C:T	5.70877e-08	-1.75991e-10	-1.02872
2797517	chr7:2797517:G:T	2.67222e-08	-1.78782	-3.49551e-10
2797571	chr7:2797571:C:A	8.34408e-08	-1.75991e-10	-0.649177
2797640	chr7:2797640:T:C	4.562e-08	-1.25297	-3.49551e-10
2797740	chr7:2797740:C:G	4.33641e-08	-1.75991e-10	-1.30368
2797996	chr7:2797996:C:T	1.75588e-07	-1.75991e-10	0.0948274
2798308	chr7:2798308:CTAGAA:C	4.64458e-08	-1.75991e-10	-1.23503
2798398	chr7:2798398:G:A	3.03683e-08	-1.65992	-3.49551e-10
2798739	chr7:2798739:T:C	3.21729e-08	-1.60219	-3.49551e-10
2799153	chr7:2799153:G:A	3.19155e-08	-1.61022	-3.49551e-10
2799224	chr7:2799224:G:C	6.4059e-08	-1.75991e-10	-0.91351
2799378	chr7:2799378:G:A	4.66372e-08	-1.75991e-10	-1.23092
2799502	chr7:2799502:A:G	4.13658e-08	-1.75991e-10	-1.35086
2799766	chr7:2799766:T:C	9.98628e-08	-1.75991e-10	-0.469517
2800087	chr7:2800087:G:A	3.0058e-08	-1.67018	-3.49551e-10
2800638	chr7:2800638:AGAGG:A	5.51396e-08	-1.75991e-10	-1.06345
2800677	chr7:2800677:A:G	8.73556e-08	-1.75991e-10	-0.603327
2800856	chr7:2800856:G:A	5.05803e-08	-1.75991e-10	-1.14975
2801078	chr7:2801078:C:T	4.73748e-08	-1.75991e-10	-1.21522
2801381	chr7:2801381:G:A	3.81759e-08	-1.43111	-3.49551e-10
2801482	chr7:2801482:T:C	2.6292e-06	4.1222	-1.32107
2801530	chr7:2801530:G:A	9.2911e-06	5.41536	-1.35187
2801782	chr7:2801782:G:A	5.67649e-08	-1.75991e-10	-1.0344
2801950	chr7:2801950:T:C	1.81231e-08	-1.70032	-0.475811
2801963	chr7:2801963:T:C	5.49565e-08	-1.75991e-10	-1.06677
2802039	chr7:2802039:TC:T	5.34202e-08	-1.75991e-10	-1.09513
2802441	chr7:2802441:C:T	4.20736e-08	-1.75991e-10	-1.33389
2802643	chr7:2802643:G:T	4.38738e-08	-1.75991e-10	-1.292
2802792	chr7:2802792:C:T	6.07743e-08	-1.75991e-10	-0.966148
2803052	chr7:2803052:C:T	4.86767e-08	-1.75991e-10	-1.18811
2803911	chr7:2803911:C:T	1.73398e-07	-1.75991e-10	0.0822738
2804085	chr7:2804085:G:A	6.14068e-08	-1.75991e-10	-0.955794
2804127	chr7:2804127:A:AC	5.52048e-08	-1.75991e-10	-1.06227
2804243	chr7:2804243:C:A	5.45559e-08	-1.75991e-10	-1.07409
2804376	chr7:2804376:C:T	5.44673e-08	-1.75991e-10	-1.07571
2805014	chr7:2805014:C:T	1.68392e-07	0.879951	-0.826974
2805220	chr7:2805220:G:C	4.86767e-08	-1.75991e-10	-1.18811
2805326	chr7:2805326:T:C	3.89565e-08	-1.41087	-3.49551e-10
2805379	chr7:2805379:C:G	8.59626e-08	0.708462	-1.32786
2805737	chr7:2805737:A:G	1.85653e-06	3.80569	-1.35254
2806141	chr7:2806141:C:T	6.07298e-08	-1.75991e-10	-0.966879
2806200	chr7:2806200:C:T	4.41793e-08	-1.75991e-10	-1.28506
2806216	chr7:2806216:C:T	1.04672e-07	-1.75991e-10	-0.422484
2806291	chr7:2806291:C:A	5.20398e-08	0.180124	-1.30143
2806308	chr7:2806308:A:G	9.62929e-08	-1.75991e-10	-0.505919
2806338	chr7:2806338:G:C	4.67942e-08	-1.75991e-10	-1.22755
2806623	chr7:2806623:T:C	5.98146e-08	-1.75991e-10	-0.982064
2806784	chr7:2806784:T:C	5.9879e-08	-1.75991e-10	-0.980989
2807250	chr7:2807250:CTTTTATACTGAT:C	5.87854e-08	-1.75991e-10	-0.999421
2807260	chr7:2807260:G:T	2.23561e-05	6.29168	-1.35014
2807783	chr7:2807783:T:C	1.06308e-08	-1.59588	-1.11368
2807862	chr7:2807862:A:G	3.49675e-06	4.438	-1.35173
2808159	chr7:2808159:G:T	4.59598e-08	-1.75991e-10	-1.24555
2808190	chr7:2808190:A:G	2.70168e-08	-1.77686	-3.49551e-10
2808241	chr7:2808241:T:C	9.47285e-09	-1.70534	-1.11954
2808556	chr7:2808556:A:C	4.40501e-08	-1.75991e-10	-1.28799
2808558	chr7:2808558:A:G	5.92419e-08	-1.75991e-10	-0.991686
2808944	chr7:2808944:C:T	1.25789e-07	-1.75991e-10	-0.238705
2809193	chr7:2809193:G:T	4.52157e-06	4.63084	-1.28754
2809275	chr7:2809275:G:A	1.19078e-07	-1.75991e-10	-0.293538
2809378	chr7:2809378:T:C	4.14598e-08	-1.75991e-10	-1.34859
2809459	chr7:2809459:C:T	5.55581e-08	-1.75991e-10	-1.05588
2810535	chr7:2810535:TG:T	4.58226e-08	-1.75991e-10	-1.24854
2810948	chr7:2810948:C:G	3.26168e-06	4.36209	-1.34541
2811310	chr7:2811310:G:A	6.09093e-08	-1.75991e-10	-0.963929
2811499	chr7:2811499:T:C	9.78854e-09	-1.78796	-1.00414
2812783	chr7:2812783:A:C	9.29242e-09	-1.63081	-1.2133
2813163	chr7:2813163:C:T	5.2931e-08	-1.10433	-3.49551e-10
2813172	chr7:2813172:G:C	4.15507e-08	-1.75991e-10	-1.3464
2813201	chr7:2813201:T:C	0.00294476	10.9028	-1.08057
2813434	chr7:2813434:C:G	7.38144e-09	-1.76969	-1.30466
2813457	chr7:2813457:T:C	8.05649e-08	-1.75991e-10	-0.684252
2814375	chr7:2814375:T:C	3.91755e-08	-1.40526	-3.49551e-10
2814376	chr7:2814376:G:A	0.00800938	12.0806	-1.25774
2814616	chr7:2814616:C:T	0.0101489	12.3114	-1.25181
2814673	chr7:2814673:T:C	2.51645e-07	-1.75991e-10	0.454707
2814746	chr7:2814746:A:T	0.00737292	12.0069	-1.26689
2814982	chr7:2814982:G:C	8.09652e-08	-1.75991e-10	-0.679295
2815157	chr7:2815157:A:G	4.14503e-08	-1.75991e-10	-1.34882
2815380	chr7:2815380:T:C	9.81586e-09	-1.78733	-1.00198
2815742	chr7:2815742:C:T	2.80365e-07	-1.75991e-10	0.562779
2815895	chr7:2815895:G:A	9.61648e-08	-1.75991e-10	-0.507251
2815960	chr7:2815960:T:C	0.00449539	11.3897	-1.14444
2816169	chr7:2816169:C:T	3.2633e-08	-1.58799	-3.49551e-10
2816543	chr7:2816543:T:G	3.17104e-07	1.49027	-0.804351
2816568	chr7:2816568:T:C	1.43226e-07	-1.75991e-10	-0.108893
2816585	chr7:2816585:C:A	7.69252e-08	-1.75991e-10	-0.730482
2816620	chr7:2816620:T:C	4.42656e-08	-1.75991e-10	-1.28311
2816833	chr7:2816833:C:T	3.39547e-08	-1.54829	-3.49551e-10
2817105	chr7:2817105:T:G	1.62279e-07	0.838504	-0.822503
2817253	chr7:2817253:C:T	4.93576e-08	-1.75991e-10	-1.17422
2817453	chr7:2817453:G:C	5.62954e-08	-1.75991e-10	-1.0427
2817641	chr7:2817641:C:T	2.60276e-07	-1.75991e-10	0.48843
2817767	chr7:2817767:G:A	4.62129e-08	-1.75991e-10	-1.24006
2817777	chr7:2817777:C:T	0.00621143	11.68	-1.11144
2817798	chr7:2817798:A:G	3.10667e-07	-1.75991e-10	0.665408
2818242	chr7:2818242:T:C	1.71406e-05	6.00692	-1.33103
2818257	chr7:2818257:G:A	2.79658e-07	-1.75991e-10	0.560252
2818521	chr7:2818521:G:T	4.86175e-08	-1.75991e-10	-1.18933
2818624	chr7:2818624:A:G	7.52776e-08	-1.75991e-10	-0.752131
2818681	chr7:2818681:T:C	0.00376638	11.1967	-1.12841
2818814	chr7:2818814:G:C	0.00375397	11.408	-1.34295
2818835	chr7:2818835:G:A	4.24051e-08	-1.75991e-10	-1.32605
2818836	chr7:2818836:CT:C	1.29358e-07	0.225245	-0.435976
2819046	chr7:2819046:T:C	4.61493e-08	-1.75991e-10	-1.24143
2819175	chr7:2819175:T:C	4.80016e-08	-1.75991e-10	-1.20208
2819218	chr7:2819218:C:T	1.06396e-07	-1.75991e-10	-0.406149
2819272	chr7:2819272:A:C	0.00262061	10.8292	-1.12362
2819332	chr7:2819332:C:T	3.614e-08	-1.48591	-3.49551e-10
2819891	chr7:2819891:A:G	6.36087e-08	-1.75991e-10	-0.920564
2820185	chr7:2820185:C:T	4.83256e-08	-1.75991e-10	-1.19535
2820213	chr7:2820213:G:A	1.15774e-05	5.62303	-1.33953
2820583	chr7:2820583:A:C	0.00955367	12.3464	-1.34724
2820719	chr7:2820719:G:A	6.27023e-08	-1.75991e-10	-0.934917
2820969	chr7:2820969:G:C	4.79529e-08	-1.75991e-10	-1.2031
2821961	chr7:2821961:C:T	7.22579e-07	2.4237	-0.914186
2822450	chr7:2822450:T:C	6.15831e-08	-1.75991e-10	-0.952927
2822986	chr7:2822986:A:G	2.82602e-07	-1.75991e-10	0.570725
2823040	chr7:2823040:T:C	7.52412e-08	-1.75991e-10	-0.752616
2823041	chr7:2823041:A:G	4.36963e-08	-1.75991e-10	-1.29605
2823398	chr7:2823398:C:T	1.47723e-08	-1.74436	-0.636202
2823655	chr7:2823655:A:C	4.77638e-06	4.13689	-0.738764
2823660	chr7:2823660:A:G	5.8676e-08	-1.75991e-10	-1.00128
2823809	chr7:2823809:T:G	2.50025e-05	6.36348	-1.31006
2823940	chr7:2823940:G:A	0.000159629	8.19703	-1.28974
2824069	chr7:2824069:A:T	4.87136e-08	-1.75991e-10	-1.18736
2824728	chr7:2824728:A:G	7.62192e-09	-1.78549	-1.2568
2824806	chr7:2824806:C:T	8.31926e-09	-1.78666	-1.16808
2824807	chr7:2824807:G:A	4.4855e-08	-1.75991e-10	-1.26988
2824952	chr7:2824952:G:T	5.6793e-05	6.20522	-0.331371
2825153	chr7:2825153:G:C	5.28236e-08	-1.75991e-10	-1.10636
2825329	chr7:2825329:C:T	3.17107e-08	-1.61666	-3.49551e-10
2825735	chr7:2825735:A:G	2.85083e-08	-1.72312	-3.49551e-10
2825859	chr7:2825859:TCCCACCA:T	5.96966e-08	-1.75991e-10	-0.984039
2825945	chr7:2825945:C:T	5.03291e-08	-1.75991e-10	-1.15473
2826105	chr7:2826105:G:A	4.56227e-08	-1.75991e-10	-1.25291
2826230	chr7:2826230:T:C	1.88763e-08	-1.69872	-0.436686
2826524	chr7:2826524:C:G	6.02121e-08	-1.75991e-10	-0.975441
2826527	chr7:2826527:A:G	5.63329e-08	-1.75991e-10	-1.04204
2826778	chr7:2826778:G:A	2.71616e-08	-1.77151	-3.49551e-10
2826844	chr7:2826844:T:G	0.0142465	12.6549	-1.25617
2827024	chr7:2827024:G:A	4.83894e-08	-1.75991e-10	-1.19403
2827381	chr7:2827381:G:A	4.18553e-08	-1.75991e-10	-1.3391
2827662	chr7:2827662:A:G	0.0407136	13.4238	-0.975008
2827796	chr7:2827796:G:A	4.6291e-08	-1.75991e-10	-1.23837
2827908	chr7:2827908:G:A	4.19293e-08	-1.33733	-3.49551e-10
2828168	chr7:2828168:C:G	4.1537e-08	-1.75991e-10	-1.34673
2828396	chr7:2828396:C:T	3.73748e-07	-1.75991e-10	0.850268
2828499	chr7:2828499:A:T	5.12495e-08	-1.75991e-10	-1.13661
2829096	chr7:2829096:A:G	0.0069271	11.967	-1.28939
2829190	chr7:2829190:C:G	0.00784701	11.7773	-0.974933
2829606	chr7:2829606:A:G	0.00592044	11.569	-1.04838
2829703	chr7:2829703:T:C	6.33676e-08	-1.75991e-10	-0.924362
2829730	chr7:2829730:A:T	0.0061739	11.6325	-1.06997
2829757	chr7:2829757:T:C	0.00744941	11.8209	-1.07059
2829772	chr7:2829772:T:A	4.76396e-08	-1.75991e-10	-1.20965
2829852	chr7:2829852:T:C	5.28245e-08	-1.75991e-10	-1.10634
2830207	chr7:2830207:G:C	4.8497e-08	-1.75991e-10	-1.19181
2830226	chr7:2830226:C:CA	4.30421e-08	-1.75991e-10	-1.31113
2830351	chr7:2830351:T:C	1.96668e-05	6.13636	-1.32299
2830910	chr7:2830910:C:T	8.59364e-08	-1.75991e-10	-0.619707
2830959	chr7:2830959:AAAAC:A	5.79169e-07	1.28828	-3.49551e-10
2831126	chr7:2831126:T:C	8.31007e-08	-1.75991e-10	-0.653261
2831141	chr7:2831141:G:A	8.64381e-08	-1.75991e-10	-0.613886
2831171	chr7:2831171:G:A	3.13383e-07	-1.75991e-10	0.674111
2831254	chr7:2831254:C:T	2.74719e-08	-1.76015	-3.49551e-10
2831304	chr7:2831304:CAG:C	5.74307e-08	-1.75991e-10	-1.02274
2831340	chr7:2831340:C:G	4.35727e-08	-1.75991e-10	-1.29888
2831453	chr7:2831453:GAGTGC:G	0.00012042	7.97783	-1.35241
2831564	chr7:2831564:C:T	6.45891e-08	0.284511	-1.18978
2831604	chr7:2831604:C:T	2.68429e-08	-1.78331	-3.49551e-10
2831641	chr7:2831641:G:A	5.15128e-08	-1.75991e-10	-1.13148
2831683	chr7:2831683:A:G	3.486e-05	6.71951	-1.33373
2831687	chr7:2831687:A:G	7.6768e-08	-1.75991e-10	-0.732527
2831731	chr7:2831731:A:C	8.61732e-08	-1.75991e-10	-0.616956
2832237	chr7:2832237:C:G	4.3661e-08	-1.75991e-10	-1.29686
2832599	chr7:2832599:A:G	3.37184e-05	6.36523	-1.01274
2832812	chr7:2832812:G:A	8.29948e-05	7.59795	-1.34473
2833056	chr7:2833056:C:T	9.77737e-08	-1.75991e-10	-0.490659
2833189	chr7:2833189:T:C	5.07744e-08	-1.75991e-10	-1.14592
2833739	chr7:2833739:CTG:C	8.70008e-05	7.64309	-1.34273
2833775	chr7:2833775:T:G	2.10688e-07	-1.75991e-10	0.277064
2833783	chr7:2833783:C:T	6.09893e-08	-1.75991e-10	-0.962616
2834014	chr7:2834014:A:G	3.52002e-05	6.73017	-1.33468
2834129	chr7:2834129:G:A	3.06402e-05	6.56716	-1.3104
2834171	chr7:2834171:G:T	4.82062e-08	-1.75991e-10	-1.19783
2834593	chr7:2834593:A:C	4.39255e-08	-1.75991e-10	-1.29082
2834755	chr7:2834755:C:T	8.95937e-09	-1.78803	-1.09258
2834758	chr7:2834758:T:C	8.83122e-08	-1.75991e-10	-0.592436
2834960	chr7:2834960:G:A	4.62815e-08	-1.75991e-10	-1.23857
2835201	chr7:2835201:T:C	5.78928e-08	-1.75991e-10	-1.01472
2835348	chr7:2835348:T:C	5.71479e-08	-0.110326	-0.917345
2835392	chr7:2835392:A:G	0.00678197	11.8091	-1.15261
2835786	chr7:2835786:G:A	8.10497e-05	7.54016	-1.31065
2835936	chr7:2835936:G:A	3.21569e-05	6.65144	-1.34637
2836139	chr7:2836139:G:A	4.0331e-07	-1.75991e-10	0.926392
2836523	chr7:2836523:G:C	5.17265e-08	-1.75991e-10	-1.12734
2836543	chr7:2836543:C:T	8.83191e-08	-1.75991e-10	-0.592358
2836666	chr7:2836666:G:A	2.7216e-07	-1.75991e-10	0.533074
2836667	chr7:2836667:T:C	4.97382e-08	-1.75991e-10	-1.16654
2836698	chr7:2836698:T:G	2.75524e-07	-1.75991e-10	0.545362
2837290	chr7:2837290:AG:A	5.432e-08	-1.75991e-10	-1.07842
2837618	chr7:2837618:G:A	9.9952e-08	-1.75991e-10	-0.468624
2837665	chr7:2837665:T:C	5.51648e-08	-1.06299	-3.49551e-10
2837859	chr7:2837859:T:C	4.28561e-07	0.987119	-3.49551e-10
2838177	chr7:2838177:A:G	1.1226e-07	-0.0371366	-0.315359
2838244	chr7:2838244:G:A	1.80175e-07	-1.75991e-10	0.120616
2838307	chr7:2838307:G:A	1.00316e-07	-0.00739951	-0.457592
2838469	chr7:2838469:G:A	3.51498e-05	6.74658	-1.35251
2838570	chr7:2838570:A:G	1.62309e-08	-1.74294	-0.543452
2838608	chr7:2838608:G:T	8.26149e-08	-1.75991e-10	-0.659125
2838762	chr7:2838762:T:C	7.56734e-08	-1.75991e-10	-0.746888
2838876	chr7:2838876:A:G	4.67389e-05	6.94438	-1.26536
2838971	chr7:2838971:G:A	5.20124e-08	-1.75991e-10	-1.12183
2839362	chr7:2839362:C:T	8.52988e-08	-1.75991e-10	-0.627155
2839363	chr7:2839363:A:C	5.91869e-08	-1.75991e-10	-0.992614
2839401	chr7:2839401:T:C	1.56944e-07	-1.75991e-10	-0.017427
2839422	chr7:2839422:C:T	4.20451e-08	-1.75991e-10	-1.33457
2839528	chr7:2839528:C:T	6.85769e-08	-1.75991e-10	-0.845358
2839729	chr7:2839729:C:T	1.10124e-07	-1.75991e-10	-0.371709
2839827	chr7:2839827:C:T	9.45156e-08	-1.75991e-10	-0.524549
2839928	chr7:2839928:G:A	4.45252e-08	-1.75991e-10	-1.27726
2839957	chr7:2839957:C:T	2.84627e-07	-1.75991e-10	0.577865
2839966	chr7:2839966:C:G	2.83714e-07	-1.75991e-10	0.574651
2840200	chr7:2840200:T:C	2.73801e-08	-1.7635	-3.49551e-10
2840316	chr7:2840316:A:T	3.74907e-08	-1.44922	-3.49551e-10
2840552	chr7:2840552:G:A	5.55907e-08	-1.75991e-10	-1.0553
2840982	chr7:2840982:G:A	2.74637e-07	-1.75991e-10	0.542136
2841420	chr7:2841420:G:A	4.7271e-08	-1.21742	-3.49551e-10
2841497	chr7:2841497:AGAC:A	4.94139e-08	-1.75991e-10	-1.17308
2841916	chr7:2841916:G:C	4.36997e-08	-0.202759	-1.09321
2842396	chr7:2842396:T:C	0.000500617	9.22811	-1.17783
2842563	chr7:2842563:G:C	4.68414e-08	-1.75991e-10	-1.22655
2842569	chr7:2842569:A:T	4.98911e-08	-1.75991e-10	-1.16347
2842713	chr7:2842713:T:C	4.1698e-08	-1.75991e-10	-1.34286
2842987	chr7:2842987:A:G	1.38383e-05	5.40788	-0.945996
2843062	chr7:2843062:G:A	1.32833e-07	-1.75991e-10	-0.184224
2843153	chr7:2843153:T:C	5.82258e-08	-1.75991e-10	-1.00899
2843193	chr7:2843193:C:T	5.17051e-08	-1.75991e-10	-1.12776
2843221	chr7:2843221:C:G	9.1635e-08	-0.575128	0.019627
2843370	chr7:2843370:G:C	1.23613e-05	5.34735	-0.99834
2843404	chr7:2843404:G:A	2.50779e-07	-1.75991e-10	0.451257
2843437	chr7:2843437:G:A	4.81586e-05	5.7168	-0.00785689
2844293	chr7:2844293:C:A	7.76889e-08	-0.57295	-0.147652
2844649	chr7:2844649:T:G	0.00021909	6.32493	0.898998
2844725	chr7:2844725:T:G	1.19886e-07	-1.75991e-10	-0.286775
2844926	chr7:2844926:C:T	4.17556e-08	-1.75991e-10	-1.34148
2845015	chr7:2845015:T:C	1.10688e-07	-1.75991e-10	-0.366601
2845086	chr7:2845086:T:C	0.00122261	9.68119	-0.738009
2845359	chr7:2845359:A:C	0.000569289	9.24741	-1.06858
2845591	chr7:2845591:G:A	4.16835e-08	-1.75991e-10	-1.34321
2845601	chr7:2845601:A:G	0.000673334	9.41498	-1.0683
2845688	chr7:2845688:C:G	0.00111871	9.57501	-0.720636
2845798	chr7:2845798:T:G	1.26318e-07	-0.234512	-3.49551e-10
2845805	chr7:2845805:C:G	6.99291e-08	-0.651218	-0.174614
2846090	chr7:2846090:T:C	9.1144e-06	5.32812	-1.28382
2846401	chr7:2846401:C:G	1.53235e-08	-1.37187	-0.972053
2846433	chr7:2846433:A:G	5.19619e-08	-1.75991e-10	-1.1228
2846440	chr7:2846440:G:A	4.40602e-08	-1.75991e-10	-1.28776
2846491	chr7:2846491:G:A	0.000364487	6.77947	0.95346
2847058	chr7:2847058:G:C	5.8219e-08	-1.75991e-10	-1.0091
2847114	chr7:2847114:A:G	0.000373725	6.7125	1.04546
2847239	chr7:2847239:C:A	0.000231784	6.35511	0.925138
2847561	chr7:2847561:C:T	5.43858e-05	4.73942	1.09112
2847650	chr7:2847650:G:A	0.000318978	6.66494	0.934624
2847716	chr7:2847716:C:G	0.000210809	6.36136	0.824032
2847726	chr7:2847726:G:C	4.95922e-08	-1.75991e-10	-1.16948
2848149	chr7:2848149:T:C	5.61511e-07	-0.428999	1.68632
2848155	chr7:2848155:G:A	1.44167e-07	-1.75991e-10	-0.102339
2848324	chr7:2848324:G:C	4.73328e-08	-1.75991e-10	-1.21611
2848356	chr7:2848356:G:T	9.3735e-08	-0.855242	0.322399
2848380	chr7:2848380:G:A	3.2014e-07	-0.781082	1.47653
2848381	chr7:2848381:T:G	3.27923e-07	-0.754312	1.47378
2848423	chr7:2848423:G:T	1.58171e-05	5.71804	-1.1225
2848806	chr7:2848806:C:T	4.19836e-08	-1.75991e-10	-1.33604
2849100	chr7:2849100:C:G	4.46927e-08	-1.75991e-10	-1.2735
2849165	chr7:2849165:C:T	6.18025e-08	-1.75991e-10	-0.94937
2849210	chr7:2849210:TG:T	1.04325e-06	-1.75991e-10	1.87679
2849400	chr7:2849400:T:C	3.22882e-05	6.50402	-1.19488
2849616	chr7:2849616:C:T	3.75689e-07	-0.433313	1.28876
2849779	chr7:2849779:T:C	5.09337e-08	-1.75991e-10	-1.14279
2851047	chr7:2851047:G:A	1.11706e-07	-0.541805	0.184366
2851088	chr7:2851088:T:G	1.51959e-08	-1.19759	-1.15469
2851140	chr7:2851140:C:T	0.000121949	6.06725	0.570788
2851395	chr7:2851395:G:A	1.55561e-07	-1.75991e-10	-0.0262763
2851679	chr7:2851679:G:A	5.11355e-08	-1.75991e-10	-1.13883
2851793	chr7:2851793:G:A	5.01441e-08	-1.75991e-10	-1.15841
2851958	chr7:2851958:G:A	3.93291e-07	-1.75991e-10	0.901234
2851974	chr7:2851974:G:A	9.89036e-08	-0.49422	0.0150507
2852188	chr7:2852188:G:A	0.00023502	6.3475	0.946613
2852197	chr7:2852197:C:T	5.04877e-08	-1.75991e-10	-1.15158
2852509	chr7:2852509:A:T	5.84892e-08	-1.75991e-10	-1.00447
2852750	chr7:2852750:A:T	4.34231e-05	5.92958	-0.324143
2852811	chr7:2852811:G:C	4.95739e-08	-1.75991e-10	-1.16985
2852913	chr7:2852913:A:T	5.82514e-08	-1.75991e-10	-1.00855
2853338	chr7:2853338:A:G	6.21583e-06	4.82835	-1.16681
2853369	chr7:2853369:G:A	2.43736e-07	-1.75991e-10	0.42277
2853490	chr7:2853490:G:A	4.72882e-08	-1.75991e-10	-1.21705
2853705	chr7:2853705:T:C	0.00472375	11.4329	-1.13813
2853806	chr7:2853806:C:T	7.77285e-05	6.08989	0.0977715
2854112	chr7:2854112:C:T	5.38702e-08	-1.75991e-10	-1.08674
2854142	chr7:2854142:C:T	1.00307e-05	5.40974	-1.26965
2854300	chr7:2854300:G:A	1.4442e-06	0.0325681	2.16943
2854309	chr7:2854309:A:G	2.35641e-07	-1.75991e-10	0.388996
2854408	chr7:2854408:C:T	4.24308e-08	-1.75991e-10	-1.32544
2854947	chr7:2854947:G:A	1.00265e-07	0.660216	-1.12571
2855054	chr7:2855054:C:T	4.19824e-08	-1.75991e-10	-1.33606
2855110	chr7:2855110:T:C	1.02786e-07	0.628952	-1.06962
2855307	chr7:2855307:G:A	7.43585e-07	0.244999	1.29317
2855397	chr7:2855397:A:G	4.92748e-08	-1.75991e-10	-1.1759
2855460	chr7:2855460:GA:G	5.13813e-08	-1.75991e-10	-1.13404
2855782	chr7:2855782:T:C	6.59988e-08	0.44464	-1.32832
2855993	chr7:2855993:G:A	0.00731157	11.5267	-0.794998
2856159	chr7:2856159:CTT:C	4.17832e-08	-1.75991e-10	-1.34082
2857955	chr7:2857955:G:A	6.11955e-08	0.185412	-1.14465
2858149	chr7:2858149:A:G	6.26215e-08	-1.75991e-10	-0.936206
2858338	chr7:2858338:C:T	9.35524e-08	-1.75991e-10	-0.534793
2858444	chr7:2858444:ACT:A	4.42728e-08	-1.75991e-10	-1.28294
2858487	chr7:2858487:AAAAC:A	6.97602e-08	-1.75991e-10	-0.828251
2858568	chr7:2858568:C:T	2.67802e-07	-1.75991e-10	0.516934
2858998	chr7:2858998:T:C	9.11079e-08	-1.75991e-10	-0.56127
2859038	chr7:2859038:C:G	6.27993e-08	-1.75991e-10	-0.93337
2859205	chr7:2859205:C:T	3.98298e-08	-0.0485035	-1.3402
2859218	chr7:2859218:G:T	5.73167e-08	-1.02472	-3.49551e-10
2859752	chr7:2859752:T:C	6.32367e-08	-1.75991e-10	-0.92643
2859776	chr7:2859776:A:G	0.00304107	10.9735	-1.1191
2859903	chr7:2859903:C:T	5.51488e-08	-1.75991e-10	-1.06328
2859908	chr7:2859908:C:T	4.16808e-08	-1.75991e-10	-1.34327
2859988	chr7:2859988:G:A	6.15137e-08	-1.75991e-10	-0.954055
2860252	chr7:2860252:G:A	5.29115e-08	-1.10469	-3.49551e-10
2860533	chr7:2860533:C:G	9.52765e-08	-1.75991e-10	-0.516532
2860675	chr7:2860675:G:C	8.96898e-05	7.02195	-0.691148
2861028	chr7:2861028:C:T	5.94779e-08	-0.46279	-0.524919
2861266	chr7:2861266:AT:A	7.03643e-08	0.308637	-1.12827
2861565	chr7:2861565:T:C	6.21586e-08	-1.75991e-10	-0.943626
2861761	chr7:2861761:T:C	8.94972e-08	-1.75991e-10	-0.579108
2861927	chr7:2861927:A:T	6.41762e-08	-1.75991e-10	-0.911682
2862139	chr7:2862139:G:A	4.12963e-08	-1.75991e-10	-1.35254
2862400	chr7:2862400:C:T	8.82659e-09	-1.64041	-1.25513
2862590	chr7:2862590:T:C	9.31354e-09	-1.61879	-1.22306
2862785	chr7:2862785:T:C	6.10076e-08	-1.75991e-10	-0.962316
2862786	chr7:2862786:G:A	5.62391e-08	-1.75991e-10	-1.0437
2862795	chr7:2862795:C:T	5.00921e-08	-1.75991e-10	-1.15945
2862983	chr7:2862983:G:C	1.64435e-06	-0.198569	2.53035
2863052	chr7:2863052:T:A	2.54678e-08	-1.14386	-0.692041
2863064	chr7:2863064:T:C	7.29928e-08	0.566856	-1.34981
2863268	chr7:2863268:G:A	1.43175e-08	-1.15443	-1.25741
2863814	chr7:2863814:T:G	1.06795e-06	1.90018	-3.49551e-10
2863817	chr7:2863817:A:C	6.85033e-08	-0.846432	-3.49551e-10
2864229	chr7:2864229:A:T	7.39495e-09	-1.77236	-1.30016
2864590	chr7:2864590:A:G	1.21778e-07	0.229156	-0.500274
2864753	chr7:2864753:T:G	3.5638e-08	-0.282132	-1.21777
2865038	chr7:2865038:G:A	8.21544e-07	2.80024	-1.16237
2865047	chr7:2865047:C:T	7.74482e-08	-1.75991e-10	-0.723706
2865166	chr7:2865166:C:G	7.5789e-09	-1.73816	-1.30978
2865294	chr7:2865294:G:A	0.000415403	8.93161	-1.06792
2865385	chr7:2865385:C:T	2.95427e-06	4.24656	-1.32887
2865405	chr7:2865405:C:T	8.31149e-08	-1.75991e-10	-0.653091
2865581	chr7:2865581:A:C	8.10773e-08	-1.75991e-10	-0.677911
2865829	chr7:2865829:G:A	6.18176e-08	-1.75991e-10	-0.949126
2865865	chr7:2865865:G:A	1.05626e-06	0.337297	1.55187
2865926	chr7:2865926:C:T	8.54064e-08	-1.75991e-10	-0.625893
2866168	chr7:2866168:C:T	5.76953e-08	-1.75991e-10	-1.01814
2866210	chr7:2866210:T:C	4.74005e-08	-1.75991e-10	-1.21468
2866289	chr7:2866289:T:G	8.23456e-08	-1.75991e-10	-0.662389
2866338	chr7:2866338:C:T	4.61159e-08	-1.75991e-10	-1.24216
2866398	chr7:2866398:T:C	2.67831e-07	-1.75991e-10	0.517041
2866423	chr7:2866423:G:A	5.78136e-08	-1.75991e-10	-1.01609
2866550	chr7:2866550:G:A	5.39318e-08	-1.75991e-10	-1.08559
2866767	chr7:2866767:C:T	5.26956e-08	-1.75991e-10	-1.10878
2867023	chr7:2867023:C:T	4.42542e-08	-1.75991e-10	-1.28336
2867082	chr7:2867082:G:A	5.91283e-08	-1.75991e-10	-0.993604
2867125	chr7:2867125:C:T	7.22036e-09	-1.76762	-1.32879
2867406	chr7:2867406:C:T	3.67979e-08	-1.46787	-3.49551e-10
2867507	chr7:2867507:T:G	6.91809e-08	-1.75991e-10	-0.83659
2867586	chr7:2867586:C:T	1.09525e-07	-1.75991e-10	-0.37716
2867761	chr7:2867761:C:T	8.81563e-08	-1.75991e-10	-0.594203
2868506	chr7:2868506:G:A	7.12556e-09	-1.77728	-1.33235
2868574	chr7:2868574:T:C	1.03613e-07	0.91342	-1.34607
2868643	chr7:2868643:G:A	1.00742e-07	0.880857	-1.34161
2868709	chr7:2868709:A:G	7.78837e-08	0.282243	-1.00034
2869895	chr7:2869895:G:A	7.82377e-08	-1.75991e-10	-0.713563
2870096	chr7:2870096:C:T	3.11444e-07	0.333467	0.334437
2870131	chr7:2870131:C:T	4.54881e-08	-1.75991e-10	-1.25586
2870444	chr7:2870444:C:T	6.40573e-08	-1.75991e-10	-0.913536
2870672	chr7:2870672:G:A	6.07257e-08	-1.75991e-10	-0.966948
2870695	chr7:2870695:A:T	1.57285e-07	0.336308	-0.351563
2870784	chr7:2870784:G:A	6.01577e-08	-1.75991e-10	-0.976345
2870821	chr7:2870821:C:A	6.43721e-08	-1.75991e-10	-0.908634
2871025	chr7:2871025:A:T	1.13499e-07	-0.505405	0.163885
2871066	chr7:2871066:T:C	4.25873e-08	-1.75991e-10	-1.32176
2871072	chr7:2871072:G:C	4.25754e-08	-1.75991e-10	-1.32204
2871108	chr7:2871108:G:GGCA	7.69914e-08	-0.72962	-3.49551e-10
2871846	chr7:2871846:A:G	7.40464e-08	-1.75991e-10	-0.768623
2871864	chr7:2871864:T:G	1.66188e-08	-1.21678	-1.046
2872193	chr7:2872193:G:A	1.3259e-07	-0.301183	0.115133
2872276	chr7:2872276:C:T	8.79157e-08	-1.75991e-10	-0.596936
2872338	chr7:2872338:A:G	0.000455306	8.70293	-0.747518
2872781	chr7:2872781:C:G	1.7053e-07	-0.221071	0.28667
2873077	chr7:2873077:T:C	6.63072e-08	-1.75991e-10	-0.879015
2873294	chr7:2873294:T:C	1.34005e-06	3.27376	-1.14661
2873445	chr7:2873445:T:C	0.000112976	6.94406	-0.382444
2873476	chr7:2873476:G:A	4.42937e-08	-1.75991e-10	-1.28247
2873532	chr7:2873532:A:AC	4.4208e-08	-1.75991e-10	-1.28441
2873540	chr7:2873540:G:A	4.55777e-08	-1.75991e-10	-1.2539
2873843	chr7:2873843:T:C	5.84545e-08	-0.575175	-0.429891
2874257	chr7:2874257:A:G	7.9261e-08	-0.489896	-0.210672
2874353	chr7:2874353:C:T	6.63513e-07	-1.75991e-10	1.42423
2874446	chr7:2874446:T:C	5.6349e-08	-0.691654	-0.350097
2874551	chr7:2874551:T:C	4.36291e-07	-0.489357	1.49435
2874558	chr7:2874558:TTG:T	4.49294e-07	-0.449835	1.4842
2874764	chr7:2874764:G:C	2.25641e-07	-0.463793	0.809425
2874912	chr7:2874912:G:A	4.24577e-08	-1.75991e-10	-1.32481
2874939	chr7:2874939:G:A	2.97474e-07	-0.272656	0.894669
2874942	chr7:2874942:A:G	2.48195e-07	-0.341082	0.781984
2875390	chr7:2875390:A:C	1.8461e-07	-0.428901	0.57383
2875550	chr7:2875550:C:T	5.26798e-08	-1.75991e-10	-1.10908
2875785	chr7:2875785:T:C	5.14577e-07	2.50442	-1.33439
2875839	chr7:2875839:T:C	1.24151e-07	-0.756156	0.504344
2875866	chr7:2875866:C:T	1.4011e-07	-0.705092	0.574205
2876223	chr7:2876223:C:T	7.60365e-09	-1.73812	-1.30656
2876267	chr7:2876267:C:T	7.41127e-09	-1.73906	-1.33125
2876296	chr7:2876296:G:C	8.42106e-08	-1.75991e-10	-0.639994
2876574	chr7:2876574:C:T	1.43061e-07	-1.75991e-10	-0.110045
2877152	chr7:2877152:G:A	2.46002e-07	-1.75991e-10	0.432027
2877343	chr7:2877343:T:C	2.11727e-08	-1.36139	-0.659209
2877493	chr7:2877493:T:C	8.12461e-09	-1.65488	-1.32353
2877800	chr7:2877800:G:A	7.45393e-09	-1.71206	-1.35252
2877836	chr7:2877836:T:TTTC	7.65172e-08	-1.75991e-10	-0.735799
2878141	chr7:2878141:C:T	8.07086e-09	-1.65941	-1.32564
2878449	chr7:2878449:G:T	7.05158e-08	-1.75991e-10	-0.817478
2878463	chr7:2878463:T:G	1.80795e-08	-1.0629	-1.11563
2878835	chr7:2878835:T:C	4.66808e-07	-1.75991e-10	1.0726
2878899	chr7:2878899:C:T	4.76956e-08	-1.75991e-10	-1.20847
2879144	chr7:2879144:C:T	8.64664e-09	-1.64374	-1.2724
2879249	chr7:2879249:T:C	7.90325e-09	-1.71858	-1.28746
2879781	chr7:2879781:G:A	4.65323e-08	-1.75991e-10	-1.23317
2879994	chr7:2879994:C:T	8.38127e-08	-1.75991e-10	-0.64473
2880230	chr7:2880230:C:T	4.17209e-08	-1.75991e-10	-1.34231
2880433	chr7:2880433:T:C	7.44979e-09	-1.74748	-1.31765
2880635	chr7:2880635:C:A	4.14308e-08	-1.75991e-10	-1.34929
2881318	chr7:2881318:G:T	4.42102e-08	-1.75991e-10	-1.28436
2881381	chr7:2881381:C:T	2.07775e-07	0.697312	-0.434172
2881632	chr7:2881632:A:G	1.56301e-08	-1.21464	-1.10948
2881669	chr7:2881669:C:G	4.6887e-08	-1.75991e-10	-1.22557
2881672	chr7:2881672:A:G	1.46978e-08	-1.46045	-0.925166
2881750	chr7:2881750:G:A	7.67492e-08	0.316497	-1.04927
2881948	chr7:2881948:A:G	3.2556e-08	-0.325199	-1.26515
2881997	chr7:2881997:A:G	4.32916e-08	-1.75991e-10	-1.30535
2882029	chr7:2882029:T:C	4.99234e-08	-1.75991e-10	-1.16282
2882143	chr7:2882143:T:C	1.0296e-08	-1.66055	-1.08101
2882283	chr7:2882283:C:G	4.78381e-08	-1.75991e-10	-1.20549
2882384	chr7:2882384:G:T	8.15106e-09	-1.62287	-1.3523
2882466	chr7:2882466:G:T	4.21307e-08	-1.33254	-3.49551e-10
2882649	chr7:2882649:G:T	7.82733e-08	-1.75991e-10	-0.713108
2882889	chr7:2882889:G:A	4.13381e-08	-1.75991e-10	-1.35153
2882948	chr7:2882948:G:C	6.3586e-08	-1.75991e-10	-0.92092
2883209	chr7:2883209:G:A	2.72569e-08	-1.76801	-3.49551e-10
2883469	chr7:2883469:G:A	5.16626e-08	-1.75991e-10	-1.12858
2883752	chr7:2883752:C:T	7.11445e-08	-0.808601	-3.49551e-10
2884023	chr7:2884023:T:C	6.43591e-08	-1.75991e-10	-0.908837
2884236	chr7:2884236:G:A	6.39677e-08	-1.75991e-10	-0.914937
2884277	chr7:2884277:G:A	6.68932e-08	-1.75991e-10	-0.870218
2884448	chr7:2884448:C:T	9.20807e-09	-1.50312	-1.35011
2884635	chr7:2884635:G:A	5.52123e-08	0.00913967	-1.07127
2884716	chr7:2884716:C:T	4.18551e-08	-1.75991e-10	-1.3391
2884732	chr7:2884732:T:C	1.18275e-08	-1.49347	-1.10942
2884797	chr7:2884797:T:C	6.48021e-08	0.329963	-1.23194
2884798	chr7:2884798:G:A	1.25771e-08	-1.53977	-1.00167
2884932	chr7:2884932:C:T	3.25609e-08	-1.5902	-3.49551e-10
2884971	chr7:2884971:G:A	1.85835e-08	-0.798685	-1.35235
2885523	chr7:2885523:A:G	7.42385e-08	0.540072	-1.3061
2885893	chr7:2885893:G:A	7.74605e-08	-1.75991e-10	-0.723547
2886026	chr7:2886026:G:A	4.527e-08	0.0541884	-1.31486
2886041	chr7:2886041:A:G	1.02684e-08	-1.39178	-1.35246
2886215	chr7:2886215:T:G	7.26104e-09	-1.78803	-1.30276
2886299	chr7:2886299:G:T	7.91993e-08	-1.75991e-10	-0.701347
2886579	chr7:2886579:G:C	4.07948e-07	0.937826	-3.49551e-10
2886639	chr7:2886639:T:A	9.59773e-09	-1.51147	-1.30032
2886867	chr7:2886867:T:G	4.75528e-08	-1.75991e-10	-1.21147
2887062	chr7:2887062:T:C	4.19531e-08	-1.75991e-10	-1.33676
2887293	chr7:2887293:G:A	8.55995e-08	-1.75991e-10	-0.623635
2887486	chr7:2887486:C:T	7.88461e-08	-1.75991e-10	-0.705817
2887573	chr7:2887573:T:C	1.26798e-07	1.06492	-1.29563
2887683	chr7:2887683:C:T	1.42678e-07	-0.112727	-3.49551e-10
2887785	chr7:2887785:C:T	9.17358e-08	-1.75991e-10	-0.554401
2887911	chr7:2887911:C:T	5.1208e-08	0.0318619	-1.16928
2888096	chr7:2888096:T:C	1.29482e-07	1.01074	-1.22052
2888422	chr7:2888422:A:G	8.70162e-08	0.69746	-1.30468
2888432	chr7:2888432:C:T	7.00819e-08	0.523511	-1.34716
2888476	chr7:2888476:C:T	3.26433e-08	-0.344361	-1.24331
2888541	chr7:2888541:C:T	1.04051e-07	0.715145	-1.14358
2888626	chr7:2888626:C:T	3.83518e-08	-0.106745	-1.31977
2888657	chr7:2888657:G:C	6.78454e-08	-1.75991e-10	-0.856082
2888700	chr7:2888700:A:G	7.80924e-08	-1.75991e-10	-0.715422
2889200	chr7:2889200:T:C	4.18016e-08	-1.75991e-10	-1.34038
2889226	chr7:2889226:G:A	4.17642e-08	-1.75991e-10	-1.34128
2889435	chr7:2889435:GATCT:G	2.6902e-08	-1.78111	-3.49551e-10
2889542	chr7:2889542:G:A	5.94751e-08	0.327475	-1.31523
2889585	chr7:2889585:C:T	4.68744e-08	-1.75991e-10	-1.22584
2889761	chr7:2889761:T:C	1.42173e-08	-1.06643	-1.35242
2889793	chr7:2889793:C:T	6.00569e-08	0.246632	-1.22465
2890033	chr7:2890033:C:T	1.38039e-08	-1.763	-0.685369
2890127	chr7:2890127:G:A	8.0583e-08	0.492204	-1.17623
2890225	chr7:2890225:G:A	4.71767e-08	-1.75991e-10	-1.21941
2890236	chr7:2890236:T:A	5.66538e-08	-1.75991e-10	-1.03636
2890987	chr7:2890987:C:T	9.91786e-09	-1.71358	-1.0654
2891012	chr7:2891012:T:A	8.58262e-09	-1.73074	-1.19284
2891114	chr7:2891114:T:C	2.60717e-08	-0.470927	-1.34154
2891295	chr7:2891295:C:G	1.17751e-08	-1.58765	-1.01967
2891307	chr7:2891307:C:T	1.60349e-08	-1.40361	-0.89494
2891762	chr7:2891762:A:G	6.1503e-08	-0.954229	-3.49551e-10
2891763	chr7:2891763:C:T	8.56252e-08	-1.75991e-10	-0.623335
2891765	chr7:2891765:G:A	5.18517e-08	-1.75991e-10	-1.12493
2892390	chr7:2892390:C:T	1.56805e-08	-1.18089	-1.14001
2892476	chr7:2892476:C:T	6.91296e-09	-1.78737	-1.35254
2892698	chr7:2892698:CT:C	1.14886e-08	-1.28701	-1.34494
2892751	chr7:2892751:G:A	6.22507e-08	-1.75991e-10	-0.942145
2892881	chr7:2892881:A:G	4.40893e-08	-1.75991e-10	-1.2871
2893384	chr7:2893384:C:T	1.19608e-08	-1.30982	-1.28186
2893422	chr7:2893422:G:A	1.19933e-08	-1.27176	-1.31721
2893892	chr7:2893892:A:G	1.10448e-08	-1.4239	-1.24745
2893931	chr7:2893931:T:C	9.56343e-09	-1.46496	-1.35041
2894326	chr7:2894326:C:T	9.87123e-09	-1.66584	-1.11785
2894421	chr7:2894421:C:T	7.89407e-09	-1.67915	-1.32805
2894488	chr7:2894488:C:G	8.67836e-09	-1.56233	-1.35015
2894752	chr7:2894752:A:G	1.11998e-08	-1.3712	-1.28622
2895005	chr7:2895005:G:A	4.5143e-08	-1.75991e-10	-1.26348
2895432	chr7:2895432:C:T	1.51047e-07	-1.74689	1.69117
2895482	chr7:2895482:G:A	3.71313e-08	-1.68652	0.227666
2895740	chr7:2895740:T:G	1.81216e-08	-1.12759	-1.04862
2895790	chr7:2895790:A:G	1.64651e-08	-1.40379	-0.868276
2895812	chr7:2895812:C:A	4.44147e-08	-1.75991e-10	-1.27974
2895966	chr7:2895966:G:A	1.28349e-08	-1.57359	-0.947556
2896169	chr7:2896169:A:G	7.44328e-08	-1.75991e-10	-0.763417
2896629	chr7:2896629:C:A	1.26607e-08	-1.39604	-1.13878
2896716	chr7:2896716:G:A	1.05385e-08	-1.68397	-1.03431
2897053	chr7:2897053:TTCC:T	3.30069e-08	-1.62163	0.045035
2897247	chr7:2897247:C:T	7.93498e-09	-1.74025	-1.26178
2897547	chr7:2897547:C:T	1.11345e-07	-1.75991e-10	-0.360684
2897816	chr7:2897816:C:T	1.97071e-08	-1.17843	-0.913902
2898106	chr7:2898106:C:G	2.34651e-08	-1.34353	-0.574274
2898475	chr7:2898475:G:A	4.22993e-08	-1.11474	-0.213805
2898659	chr7:2898659:C:T	4.31074e-08	-1.75991e-10	-1.30962
2898667	chr7:2898667:G:C	7.26736e-09	-1.77344	-1.31648
2899003	chr7:2899003:T:C	4.13012e-08	-1.75991e-10	-1.35242
2899285	chr7:2899285:C:T	1.59448e-08	-1.46441	-0.839768
2899316	chr7:2899316:C:G	5.66244e-08	-1.75991e-10	-1.03688
2899390	chr7:2899390:C:T	4.07877e-08	-1.36493	-3.49551e-10
2899398	chr7:2899398:G:A	5.06516e-08	-1.75991e-10	-1.14834
2899470	chr7:2899470:G:A	6.04172e-08	-1.75991e-10	-0.97204
2899560	chr7:2899560:T:G	4.72566e-08	-1.75991e-10	-1.21772
2899581	chr7:2899581:G:C	2.80838e-08	-1.73812	-3.49551e-10
2899738	chr7:2899738:G:A	9.85965e-08	-1.75991e-10	-0.482278
2899953	chr7:2899953:A:G	4.39346e-08	-1.75991e-10	-1.29061
2900097	chr7:2900097:G:A	5.51999e-08	-1.75991e-10	-1.06235
2900144	chr7:2900144:A:G	4.19228e-08	-1.75991e-10	-1.33749
2900347	chr7:2900347:C:T	4.23974e-08	-1.75991e-10	-1.32623
2900348	chr7:2900348:G:A	1.04902e-07	-1.75991e-10	-0.420288
2900451	chr7:2900451:C:T	4.54114e-08	-1.75991e-10	-1.25755
2900503	chr7:2900503:A:C	5.18709e-08	-1.75991e-10	-1.12456
2900684	chr7:2900684:G:A	1.76239e-07	-1.75991e-10	0.0985251
2900831	chr7:2900831:C:T	4.99077e-08	-1.75991e-10	-1.16314
2901143	chr7:2901143:A:G	1.13597e-08	-1.73879	-0.904453
2901283	chr7:2901283:A:G	9.70736e-09	-1.57975	-1.22068
2901784	chr7:2901784:C:T	4.13258e-08	-1.75991e-10	-1.35183
2902639	chr7:2902639:C:T	2.31797e-08	-0.581143	-1.3489
2902761	chr7:2902761:C:T	1.95714e-07	-1.75991e-10	0.203342
2902828	chr7:2902828:A:G	4.80895e-08	-1.20025	-3.49551e-10
2902999	chr7:2902999:A:G	5.90543e-08	0.319396	-1.31425
2903070	chr7:2903070:C:A	4.87759e-08	-1.75991e-10	-1.18608
2903197	chr7:2903197:C:G	4.31673e-08	-1.75991e-10	-1.30823
2903415	chr7:2903415:T:G	4.7208e-08	-1.75991e-10	-1.21875
2903748	chr7:2903748:T:G	1.16414e-08	-1.75379	-0.864958
2903815	chr7:2903815:A:G	7.52573e-09	-1.76632	-1.28867
2903906	chr7:2903906:G:A	4.83101e-08	0.124419	-1.32009
2903993	chr7:2903993:C:T	4.63508e-08	0.115207	-1.35228
2904184	chr7:2904184:A:G	1.09361e-07	0.751596	-1.13026
2904210	chr7:2904210:C:T	5.01186e-08	0.192659	-1.35158
2904237	chr7:2904237:C:G	6.38848e-08	-1.75991e-10	-0.916234
2904385	chr7:2904385:G:A	6.4385e-08	-0.908434	-3.49551e-10
2904539	chr7:2904539:C:T	3.51721e-08	-1.51306	-3.49551e-10
2904629	chr7:2904629:T:C	2.88671e-08	-1.49635	-0.214259
2904683	chr7:2904683:C:T	1.22886e-08	-1.21464	-1.35
2905216	chr7:2905216:T:C	5.59729e-07	-1.75991e-10	1.25414
2905447	chr7:2905447:G:C	5.38702e-08	-1.08674	-3.49551e-10
2905538	chr7:2905538:G:A	3.28836e-08	-1.58034	-3.49551e-10
2905708	chr7:2905708:G:T	2.12164e-08	-1.44873	-0.569808
2905744	chr7:2905744:A:G	1.02852e-08	-1.62272	-1.11988
2906219	chr7:2906219:G:T	8.07017e-08	-0.682554	-3.49551e-10
2906248	chr7:2906248:A:G	5.01917e-08	-1.75991e-10	-1.15746
2906277	chr7:2906277:C:T	5.5262e-08	-1.75991e-10	-1.06123
2906507	chr7:2906507:G:A	1.09765e-08	-1.54262	-1.13494
2906554	chr7:2906554:C:T	4.22222e-08	-1.33037	-3.49551e-10
2906993	chr7:2906993:C:T	8.71808e-09	-1.78797	-1.11994
2907039	chr7:2907039:T:C	5.17783e-07	-1.75991e-10	1.17624
2907107	chr7:2907107:T:C	1.23739e-08	-1.77316	-0.784567
2907144	chr7:2907144:T:A	1.45989e-08	-1.36562	-1.02675
2907199	chr7:2907199:T:C	9.21578e-09	-1.78799	-1.06441
2907430	chr7:2907430:G:A	1.80182e-08	-0.841682	-1.34025
2907579	chr7:2907579:G:A	1.73182e-07	-1.75991e-10	0.0810281
2907928	chr7:2907928:T:C	1.84382e-07	-1.75991e-10	0.143697
2908423	chr7:2908423:C:T	4.44704e-08	-1.75991e-10	-1.27849
2908971	chr7:2908971:C:T	9.0935e-09	-1.58968	-1.27608
2908976	chr7:2908976:C:T	1.03652e-08	-1.51115	-1.22371
2908986	chr7:2908986:C:A	3.44923e-08	-1.53258	-3.49551e-10
2909289	chr7:2909289:A:G	3.89922e-07	-1.75991e-10	0.892633
2909888	chr7:2909888:C:T	7.33854e-08	-1.75991e-10	-0.777589
2910455	chr7:2910455:G:A	4.39175e-08	-1.75991e-10	-1.291
2910610	chr7:2910610:G:A	2.66951e-08	-1.78586	-0.00297318
2910734	chr7:2910734:CAT:C	2.94603e-08	-1.69027	-3.49551e-10
2910883	chr7:2910883:C:G	2.6858e-08	-1.07699	-0.705763
2910899	chr7:2910899:A:G	5.25265e-08	-1.75991e-10	-1.112
2911113	chr7:2911113:C:T	3.48347e-08	-0.911255	-0.611447
2911127	chr7:2911127:G:A	5.20086e-08	-1.75991e-10	-1.12191
2911234	chr7:2911234:C:T	5.55153e-08	-1.75991e-10	-1.05666
2911308	chr7:2911308:A:G	5.29704e-08	-1.75991e-10	-1.10358
2911333	chr7:2911333:G:A	1.81409e-08	-1.60793	-0.567213
2911610	chr7:2911610:G:A	2.2779e-08	-1.16372	-0.78376
2911652	chr7:2911652:G:T	2.5119e-08	-1.02723	-0.822466
2911675	chr7:2911675:A:G	1.50984e-08	-1.59931	-0.759419
2911778	chr7:2911778:T:C	2.36436e-08	-0.623068	-1.28715
2911846	chr7:2911846:C:T	5.89378e-08	-1.75991e-10	-0.996833
2912190	chr7:2912190:A:G	1.51887e-08	-1.50462	-0.848145
2912607	chr7:2912607:C:T	9.51738e-09	-1.58576	-1.23444
2912917	chr7:2912917:C:T	4.28136e-08	-1.75991e-10	-1.31646
2913091	chr7:2913091:G:A	4.61577e-08	-1.75991e-10	-1.24125
2913253	chr7:2913253:G:A	4.13123e-08	-1.75991e-10	-1.35215
2913393	chr7:2913393:G:A	4.35385e-08	-1.75991e-10	-1.29967
2913808	chr7:2913808:G:A	4.11303e-08	-1.29945	-0.0571194
2913876	chr7:2913876:G:A	1.21511e-07	-1.75991e-10	-0.273311
2913911	chr7:2913911:T:C	1.32459e-07	0.883497	-1.07054
2914063	chr7:2914063:C:T	5.78363e-08	-1.75991e-10	-1.0157
2914086	chr7:2914086:C:T	4.94271e-08	-1.75991e-10	-1.17282
2914182	chr7:2914182:C:T	4.59484e-08	-1.75991e-10	-1.24579
2914209	chr7:2914209:T:C	4.14879e-08	-1.75991e-10	-1.34791
2914454	chr7:2914454:A:T	4.30211e-08	-1.75991e-10	-1.31162
2914566	chr7:2914566:C:T	7.96133e-08	0.27403	-0.970164
2914706	chr7:2914706:C:T	3.22747e-08	-1.23052	-0.368507
2914851	chr7:2914851:C:T	1.01527e-07	-1.75991e-10	-0.452994
2915328	chr7:2915328:G:A	1.92645e-08	-1.16913	-0.945926
2915463	chr7:2915463:C:T	2.24165e-07	0.453867	-0.114799
2915587	chr7:2915587:A:G	9.52772e-08	-1.75991e-10	-0.516523
2915673	chr7:2915673:C:G	5.22921e-08	-1.75991e-10	-1.11647
2916045	chr7:2916045:A:G	8.52107e-08	-1.75991e-10	-0.628188
2916124	chr7:2916124:C:T	9.69368e-08	-1.75991e-10	-0.499255
2916192	chr7:2916192:G:C	8.82805e-09	-1.76636	-1.12902
2916263	chr7:2916263:C:T	7.90291e-08	-1.75991e-10	-0.703499
2916316	chr7:2916316:T:C	8.50187e-08	-1.75991e-10	-0.630444
2916389	chr7:2916389:G:A	8.87672e-09	-1.54976	-1.34012
2916422	chr7:2916422:C:T	6.31288e-08	-1.75991e-10	-0.928137
2916451	chr7:2916451:T:G	7.6939e-09	-1.68295	-1.34994
2916583	chr7:2916583:C:T	2.11875e-08	-0.698756	-1.32115
2916633	chr7:2916633:C:A	8.32676e-09	-1.78652	-1.16732
2917125	chr7:2917125:G:A	8.87044e-09	-1.62716	-1.26343
2917284	chr7:2917284:C:A	1.12575e-08	-1.75071	-0.901569
2917371	chr7:2917371:T:C	4.13808e-08	-0.134905	-1.21559
2917479	chr7:2917479:G:GC	1.11333e-08	-1.62741	-1.03596
2918154	chr7:2918154:T:C	4.18064e-08	-1.75991e-10	-1.34027
2918455	chr7:2918455:C:A	4.1598e-08	-1.75991e-10	-1.34526
2918664	chr7:2918664:C:T	1.40935e-08	-1.18194	-1.24566
2918850	chr7:2918850:TCTC:T	1.05127e-08	-1.38218	-1.33855
2918870	chr7:2918870:G:A	1.64711e-08	-1.20843	-1.06327
2919053	chr7:2919053:G:A	5.266e-08	-1.75991e-10	-1.10946
2919108	chr7:2919108:T:C	6.26108e-08	-1.08314	0.146766
2919329	chr7:2919329:T:C	5.76014e-08	-1.75991e-10	-1.01977
2919538	chr7:2919538:G:A	1.15082e-08	-1.70539	-0.92486
2919747	chr7:2919747:A:G	8.63598e-08	-1.75991e-10	-0.614792
2919875	chr7:2919875:A:G	4.65088e-08	-1.75991e-10	-1.23367
2920187	chr7:2920187:A:G	4.13304e-08	-1.75991e-10	-1.35172
2920346	chr7:2920346:G:A	2.06013e-08	-1.56095	-0.487008
2920515	chr7:2920515:T:C	1.33949e-07	-1.75991e-10	-0.175853
2921740	chr7:2921740:G:A	1.70608e-08	-0.887091	-1.34944
2921775	chr7:2921775:T:C	4.75154e-08	-0.531157	-0.681105
2921810	chr7:2921810:C:A	4.18624e-08	-1.75991e-10	-1.33893
2922241	chr7:2922241:C:T	4.13139e-08	-1.75991e-10	-1.35212
2922275	chr7:2922275:A:C	3.26579e-08	-0.247615	-1.33961
2922380	chr7:2922380:G:A	2.26885e-08	-0.939061	-1.01239
2922402	chr7:2922402:C:T	1.86073e-08	-1.30767	-0.842085
2922482	chr7:2922482:G:T	4.38357e-08	-1.75991e-10	-1.29287
2922607	chr7:2922607:G:A	2.41683e-08	-1.04484	-0.843434
2922785	chr7:2922785:C:T	8.19571e-08	-1.75991e-10	-0.667119
2923119	chr7:2923119:G:A	2.69938e-08	-0.480958	-1.29675
2923422	chr7:2923422:C:T	5.42916e-08	-1.07895	-3.49551e-10
2923486	chr7:2923486:C:T	1.97479e-08	-1.02503	-1.06524
2923631	chr7:2923631:C:T	6.85133e-08	-1.33382	0.487528
2923745	chr7:2923745:G:A	1.34511e-07	-1.75991e-10	-0.171669
2923921	chr7:2923921:G:GGT	3.09934e-08	-1.42102	-0.218516
2924152	chr7:2924152:C:T	3.79707e-08	-1.4365	-3.49551e-10
2924210	chr7:2924210:C:T	4.18901e-08	-1.75991e-10	-1.33826
2924250	chr7:2924250:C:T	4.4313e-08	-1.75991e-10	-1.28204
2924798	chr7:2924798:A:T	1.59445e-08	-1.43922	-0.864985
2924834	chr7:2924834:A:G	2.32788e-07	-1.75991e-10	0.376813
2924958	chr7:2924958:A:G	1.25101e-07	1.10108	-1.34528
2925229	chr7:2925229:A:G	9.66522e-08	0.240838	-0.743034
2925429	chr7:2925429:A:G	6.71775e-07	-1.75991e-10	1.43661
2925635	chr7:2925635:C:T	1.87814e-08	-0.957326	-1.18312
2926175	chr7:2926175:C:G	4.56164e-08	-1.25305	-3.49551e-10
2926426	chr7:2926426:G:A	4.31494e-08	-1.25806	-0.0505846
2926700	chr7:2926700:G:A	1.44359e-07	1.1168	-1.21781
2926817	chr7:2926817:A:G	4.2685e-08	-0.411449	-0.908017
2926871	chr7:2926871:G:A	4.65917e-08	-1.30423	0.0723362
2926948	chr7:2926948:A:T	3.09782e-08	-1.64003	-3.49551e-10
2927005	chr7:2927005:T:C	4.20435e-08	-1.75991e-10	-1.33461
2927061	chr7:2927061:G:A	2.41472e-08	-1.27341	-0.615734
2927166	chr7:2927166:G:A	1.44223e-08	-1.63382	-0.770716
2927534	chr7:2927534:C:T	4.74259e-08	-1.21415	-3.49551e-10
2928054	chr7:2928054:C:T	1.44809e-08	-1.12555	-1.27493
2928174	chr7:2928174:A:G	2.18705e-08	-1.67946	-0.308711
2928259	chr7:2928259:T:A	2.21337e-08	-0.776548	-1.19967
2928275	chr7:2928275:C:T	5.01249e-08	-1.75991e-10	-1.1588
2928471	chr7:2928471:C:A	1.65783e-08	-1.78608	-0.479146
2928495	chr7:2928495:G:A	4.47374e-08	-1.75991e-10	-1.27251
2928561	chr7:2928561:G:A	3.07622e-08	-1.64703	-3.49551e-10
2928657	chr7:2928657:G:A	6.61737e-08	-1.75991e-10	-0.881031
2928725	chr7:2928725:C:T	1.89777e-08	-0.977378	-1.15267
2928727	chr7:2928727:G:A	2.14148e-08	-1.75683	-0.252406
2928772	chr7:2928772:C:T	8.71833e-08	-1.75991e-10	-0.605302
2928813	chr7:2928813:G:A	1.65462e-07	-1.75991e-10	0.0354248
2928852	chr7:2928852:G:C	2.72708e-08	-1.59434	-0.173156
2928875	chr7:2928875:C:T	4.84131e-08	-1.75991e-10	-1.19354
2928877	chr7:2928877:A:G	1.86879e-07	-1.75991e-10	0.157145
2929237	chr7:2929237:T:C	1.28926e-08	-1.29188	-1.22477
2929349	chr7:2929349:C:T	4.70045e-08	-1.75991e-10	-1.22307
2929451	chr7:2929451:T:C	1.44407e-08	-1.73473	-0.668531
2929512	chr7:2929512:G:A	4.1543e-08	-1.75991e-10	-1.34659
2929798	chr7:2929798:G:A	4.79533e-08	-1.75991e-10	-1.20309
2929874	chr7:2929874:G:A	1.30504e-08	-1.1642	-1.3403
2930046	chr7:2930046:G:A	1.63767e-08	-0.96391	-1.31354
2930150	chr7:2930150:G:C	4.24193e-08	-1.75991e-10	-1.32571
2930575	chr7:2930575:C:A	3.63785e-08	-1.47934	-3.49551e-10
2930663	chr7:2930663:C:T	2.58118e-08	-1.47117	-0.351309
2931105	chr7:2931105:T:C	2.42064e-08	-1.59882	-0.287871
2931232	chr7:2931232:C:T	1.53371e-08	-1.3879	-0.955138
2931661	chr7:2931661:T:G	1.36968e-08	-1.4444	-1.01176
2931865	chr7:2931865:G:C	4.73379e-08	-1.75991e-10	-1.216
2932249	chr7:2932249:G:A	8.6113e-08	-0.617654	-3.49551e-10
2932264	chr7:2932264:C:T	4.36132e-08	-1.75991e-10	-1.29796
2932301	chr7:2932301:G:A	4.67242e-08	-1.75991e-10	-1.22905
2932438	chr7:2932438:A:G	1.51781e-08	-1.58357	-0.769889
2932974	chr7:2932974:G:A	5.19484e-08	-1.75991e-10	-1.12306
2933241	chr7:2933241:C:T	2.42489e-08	-1.69529	-0.189653
2933343	chr7:2933343:T:C	1.92133e-08	-1.6591	-0.458616
2933372	chr7:2933372:G:C	8.14024e-08	-1.57353	0.899622
2933459	chr7:2933459:A:G	2.43338e-08	-1.71309	-0.168354
2933470	chr7:2933470:C:T	1.3769e-08	-1.48663	-0.964267
2933606	chr7:2933606:A:G	2.32577e-08	-1.71399	-0.21269
2933992	chr7:2933992:C:T	5.63968e-08	-1.75991e-10	-1.0409
2934286	chr7:2934286:G:A	4.60316e-08	-1.75991e-10	-1.24399
2934372	chr7:2934372:G:A	6.14335e-08	-1.75991e-10	-0.95536
2934391	chr7:2934391:G:A	4.45928e-08	-1.75991e-10	-1.27574
2934531	chr7:2934531:C:T	4.64508e-08	-1.75991e-10	-1.23492
2934860	chr7:2934860:C:A	1.4239e-08	-1.44244	-0.974893
2935056	chr7:2935056:C:T	4.15547e-08	-1.75991e-10	-1.3463
2935276	chr7:2935276:G:C	4.16642e-08	-1.75991e-10	-1.34367
2935299	chr7:2935299:G:A	1.66454e-07	-1.75991e-10	0.0414019
2935563	chr7:2935563:G:C	2.04402e-08	-1.71417	-0.341642
2935609	chr7:2935609:C:T	4.4435e-08	-1.75991e-10	-1.27929
2935632	chr7:2935632:T:C	8.53202e-09	-1.7879	-1.14158
2935705	chr7:2935705:T:G	8.08951e-09	-1.78795	-1.19479
2935732	chr7:2935732:A:G	7.9502e-09	-1.66229	-1.33783
2936179	chr7:2936179:T:C	2.29488e-08	-1.77871	-0.161337
2936393	chr7:2936393:C:G	1.00788e-07	-1.75991e-10	-0.460297
2936460	chr7:2936460:C:T	4.14731e-08	-1.75991e-10	-1.34827
2936807	chr7:2936807:C:T	6.95332e-09	-1.78301	-1.35108
2936936	chr7:2936936:A:T	4.75397e-08	-1.75991e-10	-1.21175
2936959	chr7:2936959:T:C	1.53599e-08	-1.65617	-0.68538
2937118	chr7:2937118:C:T	5.30999e-08	-1.75991e-10	-1.10114
2938098	chr7:2938098:T:C	8.38565e-09	-1.64687	-1.29993
2938558	chr7:2938558:T:C	1.31308e-07	-1.75991e-10	-0.195771
2938652	chr7:2938652:C:T	4.18836e-08	-1.75991e-10	-1.33842
2939399	chr7:2939399:C:G	7.83849e-09	-1.70223	-1.31204
2940158	chr7:2940158:G:T	5.85385e-08	-1.75991e-10	-1.00363
2940374	chr7:2940374:C:T	7.55115e-08	-1.75991e-10	-0.749029
2940727	chr7:2940727:G:T	7.21537e-09	-1.78092	-1.31618
2940910	chr7:2940910:T:G	3.70773e-08	-1.46031	-3.49551e-10
2941086	chr7:2941086:G:C	1.62824e-08	-1.64625	-0.636988
2941088	chr7:2941088:G:A	5.26069e-08	-1.75991e-10	-1.11047
2941145	chr7:2941145:G:C	5.84041e-08	-1.75991e-10	-1.00593
2941281	chr7:2941281:G:A	2.88328e-08	-1.7118	-3.49551e-10
2941843	chr7:2941843:C:A	4.87527e-08	-1.75991e-10	-1.18655
2941939	chr7:2941939:T:C	3.85762e-08	-1.42068	-3.49551e-10
2941942	chr7:2941942:G:A	2.38589e-07	-1.75991e-10	0.401426
2942566	chr7:2942566:A:G	8.38243e-09	-1.76681	-1.18036
2942732	chr7:2942732:G:A	6.49052e-08	-1.75991e-10	-0.900387
2942824	chr7:2942824:G:C	7.02782e-09	-1.78766	-1.33577
2943155	chr7:2943155:C:T	7.45704e-09	-1.76215	-1.30201
2943622	chr7:2943622:T:C	4.4105e-08	-1.75991e-10	-1.28674
2944025	chr7:2944025:G:A	4.13076e-08	-1.75991e-10	-1.35227
2944093	chr7:2944093:C:A	6.36993e-08	-1.75991e-10	-0.919141
2944558	chr7:2944558:G:A	4.13946e-08	-1.75991e-10	-1.35016
2944712	chr7:2944712:C:A	1.00664e-08	-1.58204	-1.18208
2944758	chr7:2944758:C:G	4.13237e-08	-1.75991e-10	-1.35188
2944812	chr7:2944812:A:G	2.68956e-08	-1.78135	-3.49551e-10
2945006	chr7:2945006:G:T	4.13775e-08	-1.75991e-10	-1.35058
2945258	chr7:2945258:G:C	1.25145e-08	-1.43509	-1.11134
2945259	chr7:2945259:C:A	1.27271e-08	-1.41974	-1.10985
2945441	chr7:2945441:C:G	8.05002e-09	-1.6828	-1.30484
2945503	chr7:2945503:A:G	1.13704e-07	-1.75991e-10	-0.339719
2945952	chr7:2945952:C:G	9.34694e-09	-1.54349	-1.29478
2946115	chr7:2946115:C:T	1.24662e-08	-1.73897	-0.811328
2946208	chr7:2946208:C:T	8.24878e-08	-1.75991e-10	-0.660664
2946322	chr7:2946322:A:G	4.60224e-08	-1.75991e-10	-1.24419
2946792	chr7:2946792:T:C	6.17004e-08	-1.75991e-10	-0.951025
2947108	chr7:2947108:A:G	4.23629e-08	-1.75991e-10	-1.32704
2947160	chr7:2947160:G:A	9.00021e-09	-1.71397	-1.1621
2947479	chr7:2947479:A:T	5.65689e-08	-1.75991e-10	-1.03786
2947559	chr7:2947559:G:A	1.41596e-07	-1.75991e-10	-0.120335
2947974	chr7:2947974:G:A	1.04075e-08	-1.51807	-1.21272
2948288	chr7:2948288:A:G	7.87349e-09	-1.69868	-1.31114
2948296	chr7:2948296:C:A	8.63311e-09	-1.651	-1.26671
2948477	chr7:2948477:C:T	4.45484e-08	-1.75991e-10	-1.27674
2948589	chr7:2948589:T:C	5.94253e-08	-1.75991e-10	-0.988595
2949039	chr7:2949039:C:T	4.16451e-08	-1.75991e-10	-1.34413
2949326	chr7:2949326:T:C	5.21418e-08	-1.75991e-10	-1.11935
2949420	chr7:2949420:A:G	4.58597e-08	-1.75991e-10	-1.24773
2949424	chr7:2949424:T:A	4.73332e-08	-1.2161	-3.49551e-10
2949447	chr7:2949447:A:C	4.36864e-08	-1.29628	-3.49551e-10
2949892	chr7:2949892:C:A	4.45838e-08	-1.75991e-10	-1.27594
2950353	chr7:2950353:T:C	4.90096e-08	-1.75991e-10	-1.1813
2950357	chr7:2950357:C:T	1.09989e-08	-1.713	-0.962521
2950370	chr7:2950370:A:G	6.31977e-08	-1.75991e-10	-0.927047
2950375	chr7:2950375:T:C	1.01745e-08	-1.71566	-1.03777
2950499	chr7:2950499:G:C	6.96653e-09	-1.78482	-1.34738
2950899	chr7:2950899:G:A	4.12985e-08	-1.75991e-10	-1.35249
2950990	chr7:2950990:G:A	4.4974e-08	-1.75991e-10	-1.26723
2951224	chr7:2951224:C:T	4.13233e-08	-1.75991e-10	-1.35189
2951729	chr7:2951729:G:A	7.3435e-08	-1.75991e-10	-0.776913
2951803	chr7:2951803:G:A	3.4426e-08	-1.5345	-3.49551e-10
2951970	chr7:2951970:G:A	7.21249e-08	-1.75991e-10	-0.794915
2952058	chr7:2952058:A:G	4.13421e-08	-1.75991e-10	-1.35143
2952184	chr7:2952184:G:A	7.82779e-08	-1.75991e-10	-0.713049
2952446	chr7:2952446:G:A	7.08917e-08	-1.75991e-10	-0.812162
2952952	chr7:2952952:C:T	5.77175e-08	-1.75991e-10	-1.01775
2953022	chr7:2953022:T:G	8.43859e-09	-1.64005	-1.30045
2953369	chr7:2953369:T:C	1.42897e-07	-1.75991e-10	-0.11119
2953768	chr7:2953768:A:G	4.37071e-08	-1.75991e-10	-1.2958
2953799	chr7:2953799:C:G	9.32161e-09	-1.78304	-1.05794
2953966	chr7:2953966:G:C	5.01694e-08	-1.75991e-10	-1.15791
2953989	chr7:2953989:T:C	4.12991e-08	-1.75991e-10	-1.35247
2954271	chr7:2954271:C:T	4.43482e-08	-1.75991e-10	-1.28124
2954572	chr7:2954572:C:T	5.07317e-08	-1.75991e-10	-1.14676
2954809	chr7:2954809:A:G	4.42015e-08	-1.75991e-10	-1.28456
2954898	chr7:2954898:G:A	9.52273e-09	-1.78756	-1.03208
2954971	chr7:2954971:A:G	4.27291e-08	-1.75991e-10	-1.31843
2955230	chr7:2955230:G:T	2.22019e-08	-1.41164	-0.561497
2955494	chr7:2955494:C:T	4.31065e-08	-1.75991e-10	-1.30964
2955575	chr7:2955575:G:C	4.37241e-08	-1.75991e-10	-1.29542
2956433	chr7:2956433:G:A	4.13254e-08	-1.75991e-10	-1.35184
2956841	chr7:2956841:T:A	2.29129e-07	-1.75991e-10	0.360972
2957104	chr7:2957104:C:T	1.52411e-07	-0.0467325	-3.49551e-10
2957145	chr7:2957145:G:A	4.33094e-08	-1.75991e-10	-1.30494
2957167	chr7:2957167:G:A	4.13304e-08	-1.75991e-10	-1.35172
2957168	chr7:2957168:A:G	1.53584e-08	-1.73774	-0.60391
2957442	chr7:2957442:C:T	3.13141e-07	-1.75991e-10	0.673341
2957578	chr7:2957578:C:T	1.09301e-08	-1.78345	-0.898352
2957691	chr7:2957691:G:A	2.15319e-08	-1.69479	-0.308985
2958083	chr7:2958083:A:G	4.37793e-08	-1.75991e-10	-1.29415
2958113	chr7:2958113:C:T	7.34708e-08	-1.75991e-10	-0.776427
2958317	chr7:2958317:T:C	7.85276e-08	-1.75991e-10	-0.709865
2958410	chr7:2958410:A:G	7.79038e-09	-1.78761	-1.23282
2958834	chr7:2958834:G:C	8.99493e-09	-1.64381	-1.23284
2959004	chr7:2959004:G:C	1.82433e-07	-1.75991e-10	0.133067
2959177	chr7:2959177:C:T	9.95019e-09	-1.57425	-1.20147
2959340	chr7:2959340:G:A	7.60121e-07	-1.75991e-10	1.56016
2959421	chr7:2959421:T:C	7.36957e-07	-1.75991e-10	1.52921
2959462	chr7:2959462:A:G	7.10921e-07	-1.75991e-10	1.49325
2959552	chr7:2959552:A:T	9.10293e-09	-1.62689	-1.23783
2959606	chr7:2959606:C:T	4.31832e-08	-1.75991e-10	-1.30786
2959612	chr7:2959612:G:A	4.33735e-08	-1.75991e-10	-1.30347
2959621	chr7:2959621:C:G	1.57198e-07	-1.75991e-10	-0.0158061
2959660	chr7:2959660:T:C	4.13e-08	-1.75991e-10	-1.35245
2960161	chr7:2960161:G:C	2.68338e-08	-1.78365	-3.49551e-10
2960353	chr7:2960353:G:A	4.53326e-08	-1.75991e-10	-1.25929
2960362	chr7:2960362:G:A	2.6583e-08	-1.6411	-0.151938
2960381	chr7:2960381:C:T	4.13928e-08	-1.75991e-10	-1.35021
2960789	chr7:2960789:C:T	2.42342e-08	-1.66944	-0.216114
2960790	chr7:2960790:G:A	8.28625e-07	-1.75991e-10	1.64645
2960809	chr7:2960809:A:G	4.91923e-08	-1.75991e-10	-1.17758
2960851	chr7:2960851:C:A	2.2139e-08	-1.69116	-0.284811
2960869	chr7:2960869:C:T	2.14161e-07	-1.75991e-10	0.293412
2960905	chr7:2960905:C:T	1.58644e-07	-1.75991e-10	-0.00665439
2960999	chr7:2960999:C:T	8.82551e-09	-1.70295	-1.19272
2961005	chr7:2961005:T:C	2.52689e-08	-1.62888	-0.214866
2961175	chr7:2961175:T:C	8.2882e-09	-1.76614	-1.19234
2961263	chr7:2961263:C:T	4.35476e-08	-1.75991e-10	-1.29946
2961404	chr7:2961404:T:A	3.1007e-08	-1.6391	-3.49551e-10
2961485	chr7:2961485:A:T	4.50897e-08	-1.75991e-10	-1.26466
2961521	chr7:2961521:T:C	8.13159e-09	-1.74081	-1.23675
2961609	chr7:2961609:C:T	4.86913e-08	-1.75991e-10	-1.18781
2961681	chr7:2961681:G:A	2.69294e-08	-1.7801	-3.49551e-10
2961697	chr7:2961697:G:T	8.05411e-07	-1.75991e-10	1.61804
2961725	chr7:2961725:T:C	4.45826e-08	-1.75991e-10	-1.27597
2961782	chr7:2961782:G:T	2.31407e-08	-1.54396	-0.38776
2961841	chr7:2961841:A:G	4.21818e-08	-1.75991e-10	-1.33133
2961874	chr7:2961874:A:G	4.53987e-08	-1.75991e-10	-1.25783
2962015	chr7:2962015:A:T	4.43388e-08	-1.75991e-10	-1.28146
2962855	chr7:2962855:A:G	2.93893e-08	-1.69268	-3.49551e-10
2962925	chr7:2962925:TA:T	4.43254e-07	-1.75991e-10	1.02083
2963044	chr7:2963044:G:A	7.74166e-09	-1.78162	-1.24507
2963082	chr7:2963082:T:G	6.04559e-07	-1.75991e-10	1.33118
2963106	chr7:2963106:T:C	4.46205e-08	-1.75991e-10	-1.27512
2963283	chr7:2963283:T:C	8.73759e-09	-1.60179	-1.30389
2963321	chr7:2963321:AAAAG:A	4.35726e-08	-1.75991e-10	-1.29889
2963778	chr7:2963778:G:A	4.45867e-08	-1.75991e-10	-1.27588
2964204	chr7:2964204:G:A	1.55694e-08	-1.75933	-0.568677
2964350	chr7:2964350:C:A	5.64398e-08	-1.75991e-10	-1.04014
2964781	chr7:2964781:G:A	7.60313e-09	-1.73602	-1.30873
2965357	chr7:2965357:T:C	6.11986e-07	-1.75991e-10	1.3434
2965474	chr7:2965474:G:A	2.73638e-08	-1.76409	-3.49551e-10
2965629	chr7:2965629:T:A	2.00822e-07	-1.75991e-10	0.229106
2966071	chr7:2966071:T:C	2.70158e-08	-1.77689	-3.49551e-10
2966113	chr7:2966113:G:A	2.00404e-07	-1.75991e-10	0.227021
2966229	chr7:2966229:G:A	5.07851e-08	-1.75991e-10	-1.14571
2966587	chr7:2966587:C:T	8.1415e-07	-1.75991e-10	1.62883
2966629	chr7:2966629:G:A	7.13309e-07	-1.75991e-10	1.4966
2966763	chr7:2966763:T:A	9.15276e-07	-1.75991e-10	1.74591
2966850	chr7:2966850:C:T	2.69363e-08	-1.77984	-3.49551e-10
2966995	chr7:2966995:G:A	8.73694e-09	-1.60938	-1.29637
2967090	chr7:2967090:A:G	2.7427e-08	-1.76179	-3.49551e-10
2967216	chr7:2967216:G:A	4.54747e-08	-1.75991e-10	-1.25616
2967365	chr7:2967365:C:T	4.1342e-08	-1.75991e-10	-1.35144
2967748	chr7:2967748:T:C	9.04366e-09	-1.55104	-1.32021
2967759	chr7:2967759:C:T	1.15025e-07	-1.59797	1.2698
2967785	chr7:2967785:G:A	1.31076e-07	-0.713485	0.515951
2968021	chr7:2968021:TACC:T	8.85076e-09	-1.72754	-1.16527
2968290	chr7:2968290:C:T	1.44665e-07	-1.75991e-10	-0.0988955
2968385	chr7:2968385:A:G	7.45374e-09	-1.77912	-1.28548
2968388	chr7:2968388:C:T	4.40363e-08	-1.75991e-10	-1.2883
2968426	chr7:2968426:C:T	6.36447e-08	-1.47083	0.550836
2968677	chr7:2968677:A:G	1.47361e-07	-1.67208	1.59165
2968755	chr7:2968755:A:C	4.15293e-08	-1.75991e-10	-1.34691
2968779	chr7:2968779:GAA:G	3.03206e-08	-1.66149	-3.49551e-10
2969012	chr7:2969012:A:G	4.30844e-08	-1.75991e-10	-1.31015
2969099	chr7:2969099:C:T	6.52154e-08	-1.75991e-10	-0.895619
2969395	chr7:2969395:G:C	4.66399e-08	-1.75991e-10	-1.23086
2969468	chr7:2969468:AC:A	1.06506e-08	-1.72406	-0.983646
2969579	chr7:2969579:C:T	1.864e-07	-1.70001	1.85459
2969683	chr7:2969683:C:T	1.5555e-07	-1.73713	1.71078
2969837	chr7:2969837:C:T	4.77508e-08	-1.75991e-10	-1.20732
2969845	chr7:2969845:C:G	5.55325e-08	-1.35057	0.294222
2970515	chr7:2970515:C:T	1.04099e-07	-1.57398	1.14601
2970522	chr7:2970522:G:C	1.03529e-07	-1.586	1.15254
2970561	chr7:2970561:G:A	1.11919e-08	-1.55894	-1.09918
2970857	chr7:2970857:C:A	1.99467e-07	-1.62744	1.84977
2971097	chr7:2971097:C:T	2.75067e-08	-1.75888	-3.49551e-10
2971396	chr7:2971396:C:G	2.04396e-07	-1.75991e-10	0.246743
2971501	chr7:2971501:C:T	2.73472e-08	-1.7647	-3.49551e-10
2971600	chr7:2971600:G:C	1.79389e-07	-1.75991e-10	0.116243
2971870	chr7:2971870:C:T	5.08599e-08	-1.75991e-10	-1.14424
2971907	chr7:2971907:C:G	1.03707e-08	-1.46169	-1.27263
2972046	chr7:2972046:G:C	3.89116e-08	-1.41202	-3.49551e-10
2972136	chr7:2972136:C:T	5.1515e-08	-1.55316	0.421724
2972657	chr7:2972657:CT:C	8.0372e-09	-1.65384	-1.33539
2973489	chr7:2973489:C:T	8.54397e-07	-1.75991e-10	1.67708
2973621	chr7:2973621:A:G	9.00688e-09	-1.52975	-1.34557
2973769	chr7:2973769:T:C	8.54692e-09	-1.60054	-1.3272
2974281	chr7:2974281:G:A	5.81887e-08	-1.75991e-10	-1.00962
2974678	chr7:2974678:T:C	4.24183e-08	-1.75991e-10	-1.32573
2975130	chr7:2975130:G:A	4.64668e-08	-1.75991e-10	-1.23458
2975339	chr7:2975339:A:C	4.34098e-08	-1.75991e-10	-1.30263
2975517	chr7:2975517:C:T	6.94704e-09	-1.78522	-1.34978
2975595	chr7:2975595:C:T	5.80054e-08	-1.75991e-10	-1.01278
2975835	chr7:2975835:C:A	6.86663e-07	-1.75991e-10	1.45853
2976014	chr7:2976014:T:C	5.98652e-08	-1.75991e-10	-0.981219
2976167	chr7:2976167:C:T	1.27949e-08	-1.59212	-0.932147
2976271	chr7:2976271:C:T	1.43947e-07	-1.75991e-10	-0.103868
2976279	chr7:2976279:A:G	4.87478e-08	-1.75991e-10	-1.18665
2976294	chr7:2976294:T:G	5.36198e-08	-1.78619	0.694793
2976349	chr7:2976349:C:T	6.11004e-08	-1.75991e-10	-0.960797
2976358	chr7:2976358:G:A	5.97205e-08	-1.75991e-10	-0.983638
2976389	chr7:2976389:C:G	2.84262e-08	-1.726	-3.49551e-10
2976395	chr7:2976395:T:G	1.35439e-08	-1.67438	-0.792994
2976502	chr7:2976502:T:C	4.51153e-08	-1.66213	0.39804
2976548	chr7:2976548:T:C	4.2595e-08	-1.75991e-10	-1.32158
2977257	chr7:2977257:G:C	1.25641e-07	-1.75991e-10	-0.239885
2977430	chr7:2977430:C:G	4.48162e-08	-1.66955	0.39881
2977643	chr7:2977643:C:A	5.2721e-08	-1.75991e-10	-1.1083
2978017	chr7:2978017:T:C	1.87997e-08	-1.76182	-0.377657
2978220	chr7:2978220:C:T	9.62124e-09	-1.47193	-1.33742
2978292	chr7:2978292:A:G	1.18043e-08	-1.33869	-1.26616
2978313	chr7:2978313:G:A	4.28778e-08	-1.75991e-10	-1.31496
2978374	chr7:2978374:C:T	6.37485e-08	-1.75991e-10	-0.918369
2978408	chr7:2978408:G:C	1.11267e-08	-1.63446	-1.02951
2978582	chr7:2978582:C:T	4.32332e-08	-1.75991e-10	-1.30671
2978665	chr7:2978665:G:C	4.30312e-08	-1.75991e-10	-1.31139
2979170	chr7:2979170:C:G	1.1276e-08	-1.58275	-1.06789
2979472	chr7:2979472:C:T	4.1417e-08	-1.75991e-10	-1.34962
2979585	chr7:2979585:T:C	7.34772e-09	-1.75869	-1.32023
2979980	chr7:2979980:G:A	7.12753e-09	-1.75685	-1.3525
2980124	chr7:2980124:C:T	1.36638e-08	-1.66005	-0.798515
2980301	chr7:2980301:G:A	1.06919e-07	-1.75991e-10	-0.401243
2980386	chr7:2980386:T:C	4.61535e-07	-1.75991e-10	1.06124
2980741	chr7:2980741:C:T	1.25248e-08	-1.71683	-0.828777
2980889	chr7:2980889:A:C	3.76031e-08	-1.44623	-3.49551e-10
2980902	chr7:2980902:C:T	7.70354e-09	-1.69151	-1.34013
2981203	chr7:2981203:G:T	6.41177e-08	-1.75991e-10	-0.912595
2981502	chr7:2981502:C:T	1.10793e-08	-1.33833	-1.32991
2981548	chr7:2981548:C:T	9.96046e-09	-1.49134	-1.28335
2981568	chr7:2981568:A:G	1.66693e-08	-1.06751	-1.19223
2981605	chr7:2981605:G:T	1.0271e-08	-1.7879	-0.956096
2981817	chr7:2981817:C:A	1.6031e-08	-1.55974	-0.739048
2981892	chr7:2981892:T:G	4.23023e-08	-1.66124	0.332767
2981900	chr7:2981900:G:A	2.34804e-08	-1.72597	-0.191175
2981902	chr7:2981902:C:T	2.72316e-08	-1.76893	-3.49551e-10
2981937	chr7:2981937:G:A	3.04856e-08	-1.20509	-0.450973
2982034	chr7:2982034:C:T	7.42771e-08	-1.20439	0.438879
2982341	chr7:2982341:G:A	1.84403e-07	0.351841	-0.208034
2982733	chr7:2982733:A:G	3.68442e-08	-1.61279	0.146169
2982736	chr7:2982736:G:A	5.14925e-08	-1.75991e-10	-1.13188
2983178	chr7:2983178:C:T	1.59969e-07	-1.75991e-10	0.00166418
2983278	chr7:2983278:T:G	4.14981e-08	-1.25692	-0.0907449
2983328	chr7:2983328:T:C	4.63098e-08	-1.29127	0.0533093
2983388	chr7:2983388:C:T	7.1902e-09	-1.74852	-1.35208
2983603	chr7:2983603:C:T	6.95232e-08	-1.75991e-10	-0.831654
2983862	chr7:2983862:C:T	2.1277e-08	-1.68302	-0.332665
2983866	chr7:2983866:G:C	6.21061e-08	-1.75991e-10	-0.94447
2983871	chr7:2983871:C:T	3.93268e-08	-1.42806	0.0266536
2983976	chr7:2983976:G:A	1.73141e-07	-1.75991e-10	0.0807942
2984006	chr7:2984006:A:G	1.80478e-08	-1.49023	-0.690058
2984083	chr7:2984083:G:A	4.20905e-08	-1.75991e-10	-1.33349
2984130	chr7:2984130:T:C	1.31521e-08	-1.69246	-0.804277
2984252	chr7:2984252:T:C	2.10534e-08	-1.70359	-0.322656
2984268	chr7:2984268:C:T	2.58601e-07	-1.75991e-10	0.481972
2984288	chr7:2984288:ACAGT:A	5.01622e-08	-1.75991e-10	-1.15805
2984340	chr7:2984340:T:C	4.19885e-08	-1.75991e-10	-1.33592
2984453	chr7:2984453:TTC:T	2.00812e-08	-1.59247	-0.481063
2984657	chr7:2984657:T:G	1.04933e-08	-1.53491	-1.18767
2984663	chr7:2984663:T:C	1.91868e-08	-1.53504	-0.584049
2984694	chr7:2984694:C:A	4.20595e-08	-1.75991e-10	-1.33423
2984708	chr7:2984708:C:T	4.54342e-08	-1.75991e-10	-1.25705
2984746	chr7:2984746:G:A	2.42395e-08	-1.69211	-0.19322
2984766	chr7:2984766:G:T	5.38774e-08	-1.27966	0.193057
2984779	chr7:2984779:T:G	4.7882e-08	-1.75991e-10	-1.20457
2984850	chr7:2984850:C:T	4.77128e-08	-1.75991e-10	-1.20811
2984915	chr7:2984915:G:A	7.2507e-08	-1.75991e-10	-0.789631
2985081	chr7:2985081:G:A	1.81519e-08	-1.71869	-0.455845
2985271	chr7:2985271:G:A	6.30863e-08	-0.614293	-0.314517
2985408	chr7:2985408:G:A	1.53429e-07	-0.750604	0.710527
2985425	chr7:2985425:G:A	1.99563e-07	-1.75991e-10	0.222814
2985476	chr7:2985476:G:A	2.49805e-08	-0.503889	-1.35133
2985517	chr7:2985517:C:T	4.92713e-08	-0.839308	-0.336665
2985532	chr7:2985532:G:A	4.15557e-08	-1.75991e-10	-1.34628
2985638	chr7:2985638:C:T	1.37674e-07	-1.75991e-10	-0.148428
2986036	chr7:2986036:A:G	2.95689e-08	-1.68659	-3.49551e-10
2986248	chr7:2986248:T:C	1.12656e-07	-1.75991e-10	-0.34898
2986426	chr7:2986426:G:A	7.29702e-09	-1.74668	-1.33917
2986671	chr7:2986671:G:A	4.13003e-08	-1.75991e-10	-1.35245
2986703	chr7:2986703:C:T	1.17236e-07	-1.75991e-10	-0.309124
2986769	chr7:2986769:C:T	1.22882e-08	-1.47711	-1.08756
2986796	chr7:2986796:A:G	8.16574e-08	-1.75991e-10	-0.670782
2986878	chr7:2986878:G:A	1.28428e-08	-1.17175	-1.34878
2986893	chr7:2986893:G:A	1.58928e-07	-1.75991e-10	-0.00486062
2987072	chr7:2987072:A:G	4.19717e-08	-1.75991e-10	-1.33632
2987168	chr7:2987168:A:C	7.77498e-08	-1.75991e-10	-0.719819
2987338	chr7:2987338:C:T	4.20957e-08	-1.75991e-10	-1.33337
2987459	chr7:2987459:T:A	8.09669e-09	-1.6374	-1.34446
2987769	chr7:2987769:T:C	7.36336e-09	-1.73051	-1.34629
2987803	chr7:2987803:C:T	2.9798e-08	-1.53464	-0.144235
2987807	chr7:2987807:C:T	4.35189e-08	-1.75991e-10	-1.30012
2987907	chr7:2987907:C:T	4.77244e-08	-1.75991e-10	-1.20787
2988064	chr7:2988064:A:G	4.38095e-08	-1.75991e-10	-1.29346
2988369	chr7:2988369:G:A	6.83722e-08	-1.75991e-10	-0.848348
2988377	chr7:2988377:T:A	2.18676e-07	-1.75991e-10	0.314279
2988739	chr7:2988739:AC:A	1.10883e-07	-1.75991e-10	-0.364837
2988857	chr7:2988857:C:T	6.97812e-08	-1.75991e-10	-0.82795
2988889	chr7:2988889:A:C	1.03308e-07	-1.75991e-10	-0.435604
2989394	chr7:2989394:C:T	6.17576e-08	-1.75991e-10	-0.950097
2989497	chr7:2989497:A:C	4.16859e-08	-1.75991e-10	-1.34315
2989782	chr7:2989782:G:C	2.0318e-08	-1.56451	-0.497292
2989854	chr7:2989854:C:T	1.18784e-07	-1.75991e-10	-0.296012
2989934	chr7:2989934:C:T	1.54121e-08	-1.19562	-1.14255
2990074	chr7:2990074:A:G	8.6118e-09	-1.61481	-1.30537
2990162	chr7:2990162:G:C	7.34564e-09	-1.74923	-1.32998
2990198	chr7:2990198:A:G	3.75987e-08	-1.44635	-3.49551e-10
2990339	chr7:2990339:G:C	4.22941e-08	-1.75991e-10	-1.32867
2990404	chr7:2990404:T:TA	8.25886e-09	-1.66098	-1.30105
2990509	chr7:2990509:A:C	1.68124e-07	-1.75991e-10	0.0513862
2990796	chr7:2990796:G:A	7.06128e-09	-1.76997	-1.34872
2990816	chr7:2990816:C:T	1.19602e-08	-1.51801	-1.07372
2990870	chr7:2990870:T:C	9.02948e-09	-1.58348	-1.28934
2990909	chr7:2990909:A:G	8.06208e-09	-1.66353	-1.32262
2990925	chr7:2990925:C:T	1.07723e-08	-1.54914	-1.1472
2991080	chr7:2991080:G:T	4.04808e-08	-1.37249	-3.49551e-10
2991538	chr7:2991538:G:A	3.60794e-07	-1.75991e-10	0.814992
2991558	chr7:2991558:T:C	8.75165e-09	-1.59953	-1.30455
2991561	chr7:2991561:G:A	6.09223e-08	-1.75991e-10	-0.963715
2991673	chr7:2991673:T:A	8.51248e-09	-1.60912	-1.32266
2991841	chr7:2991841:T:C	5.07649e-08	-1.75991e-10	-1.14611
2991883	chr7:2991883:A:G	9.07699e-08	-1.75991e-10	-0.564987
2991920	chr7:2991920:C:T	1.17971e-08	-1.49473	-1.11073
2992211	chr7:2992211:T:G	3.00726e-07	-1.75991e-10	0.632885
2992213	chr7:2992213:T:A	1.27566e-07	-1.75991e-10	-0.224678
2992237	chr7:2992237:G:A	1.83643e-08	-1.45477	-0.708135
2992292	chr7:2992292:T:G	4.52163e-08	-1.75991e-10	-1.26186
2992297	chr7:2992297:G:T	1.68271e-08	-1.56936	-0.680962
2992321	chr7:2992321:A:G	1.66187e-08	-1.57285	-0.689941
2992503	chr7:2992503:C:G	1.64713e-08	-1.58596	-0.685738
2992512	chr7:2992512:G:A	1.26198e-07	-1.75991e-10	-0.235461
2992594	chr7:2992594:T:C	4.04283e-08	-1.11533	-0.258457
2992650	chr7:2992650:C:T	1.84249e-08	-1.50225	-0.657359
2992891	chr7:2992891:T:C	4.27699e-08	-1.75991e-10	-1.31748
2993292	chr7:2993292:A:G	2.95057e-08	-0.993464	-0.695268
2993387	chr7:2993387:A:G	6.10628e-08	-1.75991e-10	-0.961411
2993557	chr7:2993557:AAG:A	6.03366e-08	-1.75991e-10	-0.973375
2993568	chr7:2993568:C:G	2.13864e-08	-1.20733	-0.803223
2993620	chr7:2993620:C:T	1.92277e-07	-0.869839	1.05546
2993668	chr7:2993668:A:C	3.04478e-08	-1.04586	-0.611445
2993669	chr7:2993669:A:G	2.87903e-08	-1.09021	-0.623064
2993775	chr7:2993775:G:A	4.6063e-08	-1.75991e-10	-1.2433
2993805	chr7:2993805:C:A	1.99686e-07	-1.75991e-10	0.223432
2993871	chr7:2993871:A:G	1.73277e-07	-1.75991e-10	0.0815768
2993942	chr7:2993942:G:A	4.65396e-08	-1.75991e-10	-1.23301
2994231	chr7:2994231:C:A	2.65128e-08	-1.15526	-0.640431
2994341	chr7:2994341:A:C	5.07056e-08	-1.75991e-10	-1.14728
2994404	chr7:2994404:G:T	1.05156e-07	-1.33132	0.913444
2994449	chr7:2994449:T:C	7.34186e-09	-1.75514	-1.32458
2994564	chr7:2994564:T:C	6.94365e-08	-1.75991e-10	-0.832902
2994618	chr7:2994618:T:C	9.05877e-08	-1.75991e-10	-0.566996
2994821	chr7:2994821:T:G	1.50838e-08	-1.59625	-0.763449
2994843	chr7:2994843:G:A	4.14088e-08	-1.75991e-10	-1.34982
2994872	chr7:2994872:C:A	8.8327e-08	-1.75991e-10	-0.592268
2994903	chr7:2994903:C:T	5.18848e-08	-1.75991e-10	-1.12429
2994985	chr7:2994985:C:T	4.81629e-08	-1.75991e-10	-1.19873
2995323	chr7:2995323:T:G	1.00639e-07	-1.31015	0.848369
2995377	chr7:2995377:A:G	1.05532e-08	-1.76408	-0.952808
2995436	chr7:2995436:G:T	9.17606e-09	-1.73194	-1.12478
2995710	chr7:2995710:A:T	4.13296e-08	-1.75991e-10	-1.35174
2995724	chr7:2995724:A:G	1.01771e-07	-1.38194	0.931349
2995747	chr7:2995747:C:A	7.44578e-08	-1.75991e-10	-0.763082
2995912	chr7:2995912:A:G	1.04335e-07	-1.75991e-10	-0.425707
2995914	chr7:2995914:C:T	2.09157e-07	0.26977	-3.49551e-10
2996018	chr7:2996018:A:G	7.19779e-09	-1.74822	-1.35132
2996081	chr7:2996081:G:C	4.90527e-08	-0.0119265	-1.16849
2996239	chr7:2996239:G:A	1.2479e-08	-1.40848	-1.14079
2996349	chr7:2996349:A:C	9.87608e-09	-1.45924	-1.32396
2996381	chr7:2996381:C:T	8.48877e-09	-1.5843	-1.35027
2996446	chr7:2996446:C:T	9.9667e-09	-1.77323	-1.00083
2996679	chr7:2996679:C:G	3.07538e-08	-1.6473	-3.49551e-10
2996792	chr7:2996792:A:G	6.97542e-09	-1.78649	-1.34444
2997634	chr7:2997634:A:T	1.99811e-08	-1.74189	-0.336636
2997635	chr7:2997635:A:C	2.00296e-08	-1.73738	-0.338723
2997710	chr7:2997710:G:A	5.05897e-08	-1.75991e-10	-1.14957
2997852	chr7:2997852:T:C	4.89413e-08	-1.75991e-10	-1.18269
2999144	chr7:2999144:G:C	4.36968e-08	-1.75991e-10	-1.29604
2999164	chr7:2999164:G:A	4.23124e-08	-1.75991e-10	-1.32823
2999200	chr7:2999200:T:A	4.83117e-08	-1.75991e-10	-1.19564
2999293	chr7:2999293:T:G	3.40069e-08	-1.54675	-3.49551e-10
2999421	chr7:2999421:C:T	4.17142e-08	-1.75991e-10	-1.34247
2999490	chr7:2999490:A:C	4.36146e-08	-1.75991e-10	-1.29792
2999657	chr7:2999657:G:A	1.02598e-07	-0.442494	-3.49551e-10
2999672	chr7:2999672:G:A	1.24294e-07	-1.75991e-10	-0.250663
2999949	chr7:2999949:C:A	4.19558e-08	-1.75991e-10	-1.3367
3000542	chr7:3000542:A:G	2.50137e-07	-1.75991e-10	0.448695
3000898	chr7:3000898:C:G	4.67634e-08	-1.75991e-10	-1.22821
3001109	chr7:3001109:T:C	4.99482e-08	-1.75991e-10	-1.16233
3002190	chr7:3002190:A:G	2.42181e-08	-1.048	-0.838212
3002722	chr7:3002722:A:G	7.88159e-09	-1.73135	-1.27743
3002834	chr7:3002834:T:G	5.64553e-08	-1.75991e-10	-1.03987
3002900	chr7:3002900:G:C	2.14977e-08	-0.891018	-1.11435
3003168	chr7:3003168:G:A	3.1103e-08	-1.63601	-3.49551e-10
3003389	chr7:3003389:C:T	1.45805e-08	-1.27962	-1.114
3003409	chr7:3003409:A:G	4.87565e-08	-1.00309	-0.183388
3003424	chr7:3003424:G:A	1.5865e-08	-1.76491	-0.544284
3003545	chr7:3003545:C:T	4.1466e-08	-1.75991e-10	-1.34844
3003645	chr7:3003645:C:T	9.00232e-09	-1.62607	-1.24976
3003728	chr7:3003728:C:T	2.67201e-08	-1.7879	-3.49551e-10
3003751	chr7:3003751:A:G	5.80361e-08	-1.75991e-10	-1.01225
3003814	chr7:3003814:C:G	6.93797e-09	-1.78571	-1.3506
3004365	chr7:3004365:G:A	4.79269e-08	-1.75991e-10	-1.20364
3004687	chr7:3004687:A:G	7.71915e-09	-1.73876	-1.29085
3004895	chr7:3004895:T:C	1.49399e-08	-1.20592	-1.16335
3004947	chr7:3004947:T:C	1.40971e-08	-1.19933	-1.22802
3005020	chr7:3005020:AAT:A	4.18593e-08	-1.75991e-10	-1.339
3005159	chr7:3005159:G:A	1.11133e-08	-1.42381	-1.24136
3005164	chr7:3005164:C:T	2.5231e-08	-1.13173	-0.713509
3005192	chr7:3005192:C:A	3.4971e-08	-1.51879	-3.49551e-10
3005430	chr7:3005430:C:T	1.82479e-08	-1.15076	-1.0185
3005679	chr7:3005679:TA:T	2.15755e-08	-0.954879	-1.04688
3005942	chr7:3005942:G:T	7.00033e-08	-1.75991e-10	-0.824772
3006209	chr7:3006209:G:A	4.33339e-08	-1.75991e-10	-1.30438
3006219	chr7:3006219:G:A	7.7759e-09	-1.67435	-1.34793
3006497	chr7:3006497:A:C	9.34848e-09	-1.77715	-1.06095
3006532	chr7:3006532:T:C	1.33801e-08	-1.78777	-0.691774
3006572	chr7:3006572:G:A	8.97012e-09	-1.67015	-1.20926
3006699	chr7:3006699:A:G	4.52657e-08	-1.75991e-10	-1.26077
3007101	chr7:3007101:A:G	1.31012e-08	-1.20416	-1.29645
3007114	chr7:3007114:G:A	6.22462e-08	-1.75991e-10	-0.942216
3007174	chr7:3007174:C:T	6.4495e-07	2.67083	-1.27497
3007233	chr7:3007233:G:A	7.47886e-07	2.81935	-1.27541
3007328	chr7:3007328:T:C	1.09534e-08	-1.57608	-1.10358
3007389	chr7:3007389:A:G	1.37792e-08	-1.77403	-0.67613
3007418	chr7:3007418:ACTT:A	4.47021e-08	-1.75991e-10	-1.27329
3007475	chr7:3007475:T:TC	5.9983e-08	-1.75991e-10	-0.979253
3007599	chr7:3007599:C:G	5.43247e-07	2.49939	-1.27514
3007863	chr7:3007863:G:A	8.79201e-09	-1.59744	-1.30203
3007904	chr7:3007904:T:C	4.53419e-08	-1.75991e-10	-1.25908
3007957	chr7:3007957:C:T	4.24929e-08	-1.75991e-10	-1.32398
3008337	chr7:3008337:C:T	7.94225e-08	-1.75991e-10	-0.698533
3008386	chr7:3008386:T:G	8.6355e-09	-1.73404	-1.18339
3008769	chr7:3008769:T:C	1.19342e-08	-1.763	-0.830905
3008778	chr7:3008778:A:G	5.84609e-07	2.57207	-1.27444
3009271	chr7:3009271:G:A	1.39134e-08	-1.75923	-0.681234
3009560	chr7:3009560:C:T	4.12962e-08	-1.75991e-10	-1.35254
3009647	chr7:3009647:G:A	3.67634e-08	-1.46881	-3.49551e-10
3009675	chr7:3009675:T:C	1.76247e-08	-1.17401	-1.03
3009765	chr7:3009765:T:C	7.16791e-07	2.78744	-1.28597
3009777	chr7:3009777:A:G	2.00339e-08	-1.13698	-0.938909
3009818	chr7:3009818:A:G	1.80541e-08	-1.09861	-1.08133
3011047	chr7:3011047:G:T	6.47786e-07	2.6875	-1.28726
3011161	chr7:3011161:C:T	6.64116e-07	2.71292	-1.28777
3011194	chr7:3011194:G:T	6.93108e-07	2.75387	-1.286
3011253	chr7:3011253:C:T	4.51372e-08	-1.26361	-3.49551e-10
3011281	chr7:3011281:T:G	6.78323e-07	2.7406	-1.29429
3011314	chr7:3011314:A:G	7.44547e-08	-1.75991e-10	-0.763123
3011372	chr7:3011372:T:A	6.91401e-07	2.75289	-1.28749
3011547	chr7:3011547:C:T	6.4687e-07	2.68769	-1.28886
3011559	chr7:3011559:GA:G	3.64505e-08	-1.47736	-3.49551e-10
3011723	chr7:3011723:T:G	2.74894e-08	-1.75951	-3.49551e-10
3011831	chr7:3011831:T:G	7.24476e-07	2.79963	-1.2875
3011858	chr7:3011858:A:G	7.73506e-07	2.86445	-1.28683
3012105	chr7:3012105:G:A	1.00736e-07	-1.75991e-10	-0.460809
3012232	chr7:3012232:C:T	4.4217e-08	-1.75991e-10	-1.28421
3012453	chr7:3012453:G:A	6.94874e-07	2.74222	-1.2718
3013335	chr7:3013335:C:G	6.0344e-07	2.63987	-1.31053
3013352	chr7:3013352:T:G	2.99766e-08	-1.6729	-3.49551e-10
3013478	chr7:3013478:C:T	4.15654e-08	-1.75991e-10	-1.34605
3013575	chr7:3013575:C:T	2.1458e-08	-0.751961	-1.25526
3013577	chr7:3013577:C:T	9.62622e-09	-1.48845	-1.32037
3013599	chr7:3013599:C:T	8.1075e-08	-1.75991e-10	-0.67794
3013782	chr7:3013782:G:A	5.95059e-08	-1.19292	0.205683
3013850	chr7:3013850:T:A	1.00615e-08	-1.41219	-1.35241
3013913	chr7:3013913:T:C	3.00701e-08	-1.77831	0.10853
3014344	chr7:3014344:T:G	4.33956e-07	-1.75991e-10	0.999628
3014464	chr7:3014464:T:C	2.69463e-07	-1.02553	1.54865
3014680	chr7:3014680:C:T	8.77e-08	-1.75991e-10	-0.599392
3014681	chr7:3014681:G:A	1.62554e-07	-1.75991e-10	0.0176963
3014833	chr7:3014833:C:A	4.32509e-08	-1.75991e-10	-1.3063
3014891	chr7:3014891:C:T	5.91494e-07	2.61067	-1.30134
3015227	chr7:3015227:G:A	9.60966e-09	-1.49475	-1.3158
3015413	chr7:3015413:G:A	9.44084e-09	-1.77766	-1.05061
3015465	chr7:3015465:A:T	9.98489e-09	-1.48872	-1.28352
3015490	chr7:3015490:G:T	4.14794e-08	-1.75991e-10	-1.34812
3016839	chr7:3016839:A:T	2.04189e-07	1.56358	-1.31785
3016933	chr7:3016933:C:T	1.04595e-07	-1.75991e-10	-0.423215
3017262	chr7:3017262:A:G	9.60341e-09	-1.46718	-1.34402
3017533	chr7:3017533:G:A	6.00515e-08	-0.686592	-0.29152
3017765	chr7:3017765:C:T	1.13974e-07	-1.75991e-10	-0.337347
3018098	chr7:3018098:A:G	4.4608e-08	-1.75991e-10	-1.2754
3018145	chr7:3018145:T:A	4.50119e-08	-1.75991e-10	-1.26639
3018166	chr7:3018166:AC:A	2.88417e-08	-1.19698	-0.514512
3018195	chr7:3018195:T:C	1.67639e-08	-1.43605	-0.818038
3018202	chr7:3018202:T:A	3.44889e-08	-1.53268	-3.49551e-10
3018498	chr7:3018498:G:A	4.17826e-08	-1.75991e-10	-1.34083
3019160	chr7:3019160:G:A	4.54566e-08	-1.75991e-10	-1.25656
3019273	chr7:3019273:C:G	8.3985e-09	-1.63572	-1.30954
3019293	chr7:3019293:T:C	1.54388e-07	-1.75991e-10	-0.0338475
3019645	chr7:3019645:C:G	1.3548e-08	-1.66485	-0.80222
3019743	chr7:3019743:C:T	1.93918e-07	-0.281818	0.475938
3019805	chr7:3019805:A:C	4.16745e-08	-1.75991e-10	-1.34343
3019951	chr7:3019951:C:T	1.29312e-08	-1.66684	-0.846832
3020003	chr7:3020003:C:T	1.32683e-08	-1.72636	-0.761582
3020141	chr7:3020141:T:C	4.91511e-08	-1.75991e-10	-1.17842
3020455	chr7:3020455:A:T	1.41878e-08	-1.57727	-0.843665
3020500	chr7:3020500:T:C	4.34167e-08	-1.75991e-10	-1.30247
3020642	chr7:3020642:G:A	4.69885e-06	3.38176	-3.49551e-10
3020657	chr7:3020657:A:G	1.16618e-08	-1.29756	-1.31944
3020763	chr7:3020763:G:A	9.46049e-09	-1.78802	-1.03817
3020856	chr7:3020856:C:T	2.01863e-07	1.54027	-1.30599
3020966	chr7:3020966:G:A	1.43011e-08	-1.60523	-0.80775
3021285	chr7:3021285:A:G	9.50698e-08	-1.75991e-10	-0.518703
3022295	chr7:3022295:G:T	1.13726e-08	-1.30866	-1.33344
3022434	chr7:3022434:G:A	4.14566e-08	-1.75991e-10	-1.34867
3022583	chr7:3022583:G:A	1.03171e-08	-1.73682	-1.00269
3022690	chr7:3022690:G:A	6.37186e-08	-1.19742	0.278579
3022850	chr7:3022850:G:A	4.1489e-08	-1.75991e-10	-1.34789
3023094	chr7:3023094:T:C	9.48469e-09	-1.77048	-1.05315
3023115	chr7:3023115:A:G	4.28493e-08	-1.75991e-10	-1.31562
3023192	chr7:3023192:T:G	2.7925e-07	1.86503	-1.30623
3023346	chr7:3023346:T:C	4.15922e-08	-0.643179	-0.702223
3023677	chr7:3023677:C:G	8.10657e-09	-1.78751	-1.19313
3023970	chr7:3023970:T:C	7.88296e-09	-1.6716	-1.33701
3024092	chr7:3024092:A:G	6.08165e-08	-1.75991e-10	-0.965454
3024287	chr7:3024287:G:T	8.73848e-09	-1.62282	-1.28275
3024374	chr7:3024374:T:A	8.11179e-09	-1.65954	-1.32046
3024800	chr7:3024800:G:A	1.3449e-08	-1.14817	-1.32624
3025233	chr7:3025233:G:A	8.96789e-09	-1.60394	-1.27572
3025628	chr7:3025628:A:G	2.17693e-07	1.63221	-1.32243
3026030	chr7:3026030:T:A	1.11317e-08	-1.32982	-1.33369
3026117	chr7:3026117:CAT:C	9.18109e-09	-1.5228	-1.33337
3026332	chr7:3026332:A:AG	1.06941e-08	-1.36352	-1.34011
3026333	chr7:3026333:T:A	1.06207e-08	-1.37117	-1.33934
3026416	chr7:3026416:G:A	2.35299e-07	1.71029	-1.32274
3026423	chr7:3026423:G:A	4.30194e-08	-1.75991e-10	-1.31166
3026652	chr7:3026652:A:G	1.05406e-07	0.87282	-1.28831
3026659	chr7:3026659:A:G	1.00924e-07	0.855836	-1.31479
3026701	chr7:3026701:G:T	9.70841e-08	-1.75991e-10	-0.497737
3026991	chr7:3026991:G:C	1.03373e-08	-1.45773	-1.27983
3027041	chr7:3027041:G:A	2.01071e-08	-1.15667	-0.915575
3027236	chr7:3027236:G:A	6.29562e-08	-1.75991e-10	-0.930876
3027345	chr7:3027345:A:C	8.07799e-08	-1.75991e-10	-0.681586
3027684	chr7:3027684:G:C	4.57514e-08	-1.75991e-10	-1.25009
3028073	chr7:3028073:G:T	6.06909e-08	-1.75991e-10	-0.967521
3028279	chr7:3028279:A:G	2.96863e-07	1.76822	-1.14826
3028350	chr7:3028350:G:A	5.06261e-08	-1.75991e-10	-1.14885
3029105	chr7:3029105:T:C	4.26519e-08	-1.75991e-10	-1.32024
3029570	chr7:3029570:A:G	1.20161e-06	3.37031	-1.3522
3029844	chr7:3029844:A:C	8.76777e-08	-0.599647	-3.49551e-10
3030077	chr7:3030077:G:A	5.53417e-08	-1.75991e-10	-1.05979
3030138	chr7:3030138:G:A	6.13676e-08	-1.75991e-10	-0.956433
3030348	chr7:3030348:G:A	5.11005e-08	-1.13952	-3.49551e-10
3030537	chr7:3030537:A:G	9.83616e-09	-1.61034	-1.17691
3030624	chr7:3030624:C:T	4.2745e-08	-1.75991e-10	-1.31806
3030934	chr7:3030934:C:T	1.54991e-07	-1.75991e-10	-0.0299464
3030960	chr7:3030960:T:C	4.26559e-08	-1.75991e-10	-1.32015
3030965	chr7:3030965:A:T	1.07954e-08	-1.39709	-1.2971
3031005	chr7:3031005:A:G	2.67999e-08	-1.78492	-3.49551e-10
3031103	chr7:3031103:G:A	3.23884e-08	-1.59551	-3.49551e-10
3031243	chr7:3031243:T:C	9.66893e-09	-1.47851	-1.32589
3031504	chr7:3031504:T:C	1.27103e-07	-1.75991e-10	-0.228317
3031552	chr7:3031552:T:C	4.13446e-08	-1.75991e-10	-1.35137
3031561	chr7:3031561:T:C	7.41782e-08	-0.687331	-0.0795127
3032153	chr7:3032153:C:T	1.16158e-07	-0.31836	-3.49551e-10
3032424	chr7:3032424:C:T	4.37494e-08	-1.75991e-10	-1.29484
3032581	chr7:3032581:T:C	1.12882e-08	-1.6667	-0.982851
3032596	chr7:3032596:G:C	8.25234e-09	-1.76787	-1.19494
3032613	chr7:3032613:A:G	5.37032e-08	-1.75991e-10	-1.08984
3032878	chr7:3032878:T:C	3.06559e-08	-1.65049	-3.49551e-10
3033202	chr7:3033202:T:C	6.9571e-09	-1.78747	-1.34608
3033324	chr7:3033324:C:T	3.96404e-07	1.99022	-1.0811
3033463	chr7:3033463:G:A	5.05864e-08	-1.75991e-10	-1.14963
3033598	chr7:3033598:G:A	3.15214e-08	-1.62265	-3.49551e-10
3033609	chr7:3033609:G:A	4.53663e-08	-0.134657	-1.12389
3033658	chr7:3033658:G:T	5.26671e-07	2.10173	-0.908472
3033841	chr7:3033841:C:T	7.29161e-09	-1.74881	-1.33778
3034112	chr7:3034112:G:A	4.47719e-08	-1.75991e-10	-1.27173
3034521	chr7:3034521:A:G	6.75824e-08	-1.13679	0.276826
3034565	chr7:3034565:T:C	7.57921e-09	-1.74371	-1.30419
3034959	chr7:3034959:A:G	9.18356e-09	-1.75092	-1.10498
3035502	chr7:3035502:C:T	1.07914e-08	-1.7863	-0.90826
3035552	chr7:3035552:C:T	5.42783e-08	-1.75991e-10	-1.07919
3035859	chr7:3035859:C:A	3.63332e-07	2.1571	-1.3351
3035909	chr7:3035909:C:T	3.8638e-08	-1.78503	0.365951
3036231	chr7:3036231:G:C	7.1092e-08	-1.75991e-10	-0.80934
3036419	chr7:3036419:G:A	2.50717e-07	-0.279481	0.730492
3036573	chr7:3036573:G:A	6.27384e-08	-1.75991e-10	-0.934341
3037012	chr7:3037012:G:T	4.12968e-08	-1.75991e-10	-1.35253
3037220	chr7:3037220:C:T	6.72304e-08	-0.865189	-3.49551e-10
3037636	chr7:3037636:G:T	8.96208e-09	-1.76621	-1.1141
3037644	chr7:3037644:C:T	5.48467e-08	-1.06877	-3.49551e-10
3037863	chr7:3037863:G:C	9.13114e-09	-1.54295	-1.31867
3037867	chr7:3037867:T:C	4.15652e-08	-1.75991e-10	-1.34605
3037955	chr7:3037955:C:T	5.48926e-08	-1.06794	-3.49551e-10
3038264	chr7:3038264:C:T	5.27858e-08	-1.75991e-10	-1.10707
3038353	chr7:3038353:A:C	1.26668e-08	-1.53357	-1.00076
3038355	chr7:3038355:G:T	2.27436e-08	-0.604811	-1.34422
3038401	chr7:3038401:G:A	1.6275e-08	-1.55845	-0.725233
3038437	chr7:3038437:G:A	2.7824e-08	-1.74741	-3.49551e-10
3038653	chr7:3038653:C:T	6.2393e-08	-1.75991e-10	-0.939861
3039514	chr7:3039514:G:A	5.54878e-08	0.0851048	-1.14226
3039561	chr7:3039561:G:T	2.2579e-08	-0.610273	-1.34602
3039752	chr7:3039752:G:A	4.83592e-08	-1.7859	0.591244
3039926	chr7:3039926:G:T	6.59575e-08	-1.75991e-10	-0.884304
3039970	chr7:3039970:G:A	3.93283e-08	-0.116716	-1.28465
3040259	chr7:3040259:C:T	1.07895e-08	-1.76635	-0.928389
3040276	chr7:3040276:C:T	4.20624e-08	-1.75991e-10	-1.33416
3040511	chr7:3040511:T:C	4.28034e-08	-1.75991e-10	-1.3167
3040653	chr7:3040653:A:G	4.83022e-08	-1.75991e-10	-1.19584
3040777	chr7:3040777:G:A	3.2858e-08	-1.58112	-3.49551e-10
3041104	chr7:3041104:G:C	1.37397e-07	-1.75991e-10	-0.150439
3041146	chr7:3041146:G:A	5.66246e-08	-1.75991e-10	-1.03687
3041337	chr7:3041337:C:A	4.75469e-08	-1.75991e-10	-1.2116
3041443	chr7:3041443:T:C	1.4934e-07	-1.75991e-10	-0.0670891
3041570	chr7:3041570:G:A	6.20664e-08	-1.75991e-10	-0.945109
3041721	chr7:3041721:G:A	2.68704e-08	-1.78229	-3.49551e-10
3041739	chr7:3041739:T:C	4.56626e-08	-1.75991e-10	-1.25204
3041773	chr7:3041773:C:T	1.49064e-08	-1.78472	-0.586805
3041981	chr7:3041981:C:T	4.41686e-08	-1.75991e-10	-1.2853
3042151	chr7:3042151:A:G	5.7255e-07	-1.75991e-10	1.27679
3042157	chr7:3042157:C:T	2.71137e-08	-0.893107	-0.880167
3042220	chr7:3042220:A:C	1.41545e-08	-1.21281	-1.21047
3042266	chr7:3042266:T:C	6.61432e-08	-1.75991e-10	-0.881493
3042558	chr7:3042558:G:A	4.16412e-08	-1.75991e-10	-1.34423
3042621	chr7:3042621:G:C	2.81933e-08	-1.73423	-3.49551e-10
3043106	chr7:3043106:G:A	1.20717e-07	-1.75991e-10	-0.279863
3043130	chr7:3043130:C:T	2.68728e-06	-1.75991e-10	2.82297
3043145	chr7:3043145:G:C	8.0926e-09	-1.78208	-1.20028
3043366	chr7:3043366:C:A	1.29228e-08	-1.77537	-0.73895
3043611	chr7:3043611:C:A	4.2875e-08	-1.75991e-10	-1.31503
3043904	chr7:3043904:G:A	6.04019e-08	-1.75991e-10	-0.972294
3044228	chr7:3044228:C:T	1.99406e-07	-1.75991e-10	0.222028
3044583	chr7:3044583:A:G	2.23712e-08	-1.69268	-0.272858
3044884	chr7:3044884:T:A	7.6989e-08	-1.75991e-10	-0.729652
3044951	chr7:3044951:T:A	4.14466e-08	-1.75991e-10	-1.34891
3044963	chr7:3044963:A:G	4.14447e-08	-1.75991e-10	-1.34895
3044979	chr7:3044979:T:C	1.51439e-07	-0.0531305	-3.49551e-10
3045005	chr7:3045005:A:G	2.4021e-07	-1.75991e-10	0.4082
3045175	chr7:3045175:A:C	1.56159e-08	-1.69701	-0.628014
3045296	chr7:3045296:A:G	2.55194e-08	-1.63145	-0.202426
3045389	chr7:3045389:G:A	4.9026e-08	-1.75991e-10	-1.18096
3045415	chr7:3045415:G:A	6.19889e-08	-1.75991e-10	-0.946359
3045593	chr7:3045593:C:A	2.30308e-08	-0.903321	-1.03316
3045634	chr7:3045634:A:G	1.00872e-08	-1.49072	-1.27133
3045733	chr7:3045733:C:A	6.31899e-08	-1.75991e-10	-0.92717
3045757	chr7:3045757:T:G	4.28136e-08	-1.75991e-10	-1.31646
3045911	chr7:3045911:C:A	2.72607e-08	-1.76787	-3.49551e-10
3046074	chr7:3046074:A:G	8.84787e-08	-1.75991e-10	-0.590553
3046176	chr7:3046176:G:A	4.23993e-08	-1.75991e-10	-1.32618
3046187	chr7:3046187:C:A	5.32795e-08	-1.75991e-10	-1.09776
3046321	chr7:3046321:A:C	6.06637e-08	-1.75991e-10	-0.967968
3046438	chr7:3046438:A:G	3.18252e-08	-1.66747	0.054416
3046587	chr7:3046587:T:C	9.32606e-08	-1.75991e-10	-0.537917
3046677	chr7:3046677:A:T	4.71944e-08	-0.504946	-0.714094
3046829	chr7:3046829:G:C	2.70987e-08	-1.33119	-0.442635
3046896	chr7:3046896:G:A	4.17917e-08	-1.75991e-10	-1.34062
3047111	chr7:3047111:T:C	1.30916e-08	-1.21657	-1.28478
3047141	chr7:3047141:CTCCATCAA:C	4.38471e-08	-1.75991e-10	-1.29261
3047452	chr7:3047452:C:T	1.09167e-08	-1.58942	-1.09361
3047552	chr7:3047552:A:G	5.02741e-08	-1.75991e-10	-1.15582
3047652	chr7:3047652:T:A	4.12962e-08	-1.75991e-10	-1.35254
3048299	chr7:3048299:C:T	4.15095e-08	-1.75991e-10	-1.34739
3048449	chr7:3048449:T:G	4.20775e-08	-1.75991e-10	-1.3338
3048450	chr7:3048450:T:G	3.02355e-07	-1.75991e-10	0.638286
3048592	chr7:3048592:T:C	3.92669e-08	-0.634485	-0.768447
3048636	chr7:3048636:C:T	5.42539e-08	-1.75991e-10	-1.07964
3048776	chr7:3048776:A:G	9.13045e-09	-1.56384	-1.29786
3048874	chr7:3048874:G:C	8.04115e-08	-1.75991e-10	-0.686157
3048876	chr7:3048876:G:C	7.2058e-08	-1.75991e-10	-0.795843
3048975	chr7:3048975:G:T	6.65125e-08	-1.75991e-10	-0.875924
3049058	chr7:3049058:C:T	5.39687e-08	-1.75991e-10	-1.08491
3049378	chr7:3049378:C:T	4.1453e-08	-1.75991e-10	-1.34875
3049661	chr7:3049661:C:T	1.76458e-08	-0.850535	-1.35228
3050328	chr7:3050328:G:T	3.95135e-07	-1.75991e-10	0.905914
3050648	chr7:3050648:T:C	1.37279e-08	-1.75066	-0.703228
3051796	chr7:3051796:A:G	3.68592e-08	-1.57176	0.105547
3051896	chr7:3051896:G:A	4.16325e-08	-1.61688	0.272446
3051970	chr7:3051970:T:G	3.98127e-08	-1.58462	0.19549
3051992	chr7:3051992:G:A	3.53212e-08	-1.50883	-3.49551e-10
3052043	chr7:3052043:A:T	5.16105e-08	-1.60362	0.47403
3052059	chr7:3052059:A:T	6.82316e-08	-1.51321	0.662803
3052373	chr7:3052373:A:G	5.7716e-08	-1.58816	0.570381
3052407	chr7:3052407:A:C	4.68951e-08	-1.75991e-10	-1.2254
3052587	chr7:3052587:A:T	7.04105e-08	-1.60503	0.786053
3052635	chr7:3052635:G:C	1.47332e-07	-1.75991e-10	-0.0806279
3052647	chr7:3052647:T:C	1.04054e-07	-0.428405	-3.49551e-10
3052694	chr7:3052694:C:G	5.80241e-08	-1.75991e-10	-1.01246
3052710	chr7:3052710:C:G	4.6355e-08	-1.75991e-10	-1.23698
3052819	chr7:3052819:C:T	4.62938e-08	-1.75991e-10	-1.23831
3052921	chr7:3052921:T:G	8.67181e-09	-1.60724	-1.30599
3053299	chr7:3053299:G:C	4.58905e-08	-1.75991e-10	-1.24706
3053651	chr7:3053651:A:G	1.086e-07	-0.385644	-3.49551e-10
3053663	chr7:3053663:C:T	4.44817e-08	-1.53819	0.259959
3053688	chr7:3053688:T:C	1.35804e-07	-0.674538	0.512438
3053690	chr7:3053690:A:G	1.09775e-07	-0.374884	-3.49551e-10
3053719	chr7:3053719:T:C	1.00444e-07	-0.463713	-3.49551e-10
3053741	chr7:3053741:T:G	3.07246e-07	-1.75991e-10	0.654335
3053866	chr7:3053866:T:A	1.11204e-08	-1.7008	-0.963732
3054133	chr7:3054133:C:G	4.61414e-08	-1.7401	0.498497
3054322	chr7:3054322:G:A	4.89985e-08	-1.75991e-10	-1.18152
3054473	chr7:3054473:T:C	3.24316e-08	-1.71429	0.120109
3054488	chr7:3054488:C:G	3.28712e-08	-1.71791	0.137191
3054832	chr7:3054832:G:A	5.25845e-08	-1.78487	0.673977
3054854	chr7:3054854:G:A	4.71832e-08	-1.75991e-10	-1.21928
3054873	chr7:3054873:G:A	2.86985e-08	-1.71647	-3.49551e-10
3054990	chr7:3054990:A:G	1.38274e-08	-1.57507	-0.871597
3055075	chr7:3055075:C:T	6.17119e-08	-1.75991e-10	-0.950837
3055082	chr7:3055082:T:C	2.81529e-08	-1.75787	0.022206
3055216	chr7:3055216:G:A	5.5298e-08	-1.75991e-10	-1.06058
3055219	chr7:3055219:C:T	8.65724e-08	-0.612333	-3.49551e-10
3055254	chr7:3055254:A:G	1.08578e-07	-1.64229	1.25645
3055273	chr7:3055273:G:C	4.65938e-08	-1.75991e-10	-1.23185
3055346	chr7:3055346:G:A	4.28344e-08	-1.75991e-10	-1.31597
3055503	chr7:3055503:C:T	5.51662e-08	-1.75991e-10	-1.06296
3055511	chr7:3055511:C:T	5.55583e-08	-1.75991e-10	-1.05588
3055543	chr7:3055543:G:A	2.93856e-08	-1.7229	0.0300928
3055641	chr7:3055641:A:G	5.35429e-08	-1.75991e-10	-1.09283
3055674	chr7:3055674:T:C	2.01251e-07	-1.76358	1.99482
3055690	chr7:3055690:A:G	1.99859e-08	-1.63392	-0.444364
3055715	chr7:3055715:A:G	4.14277e-08	-1.75991e-10	-1.34936
3055849	chr7:3055849:C:T	4.08431e-08	-0.688875	-0.674701
3055954	chr7:3055954:T:C	4.34318e-08	-1.75991e-10	-1.30212
3056322	chr7:3056322:A:G	1.967e-07	-1.75991e-10	0.208366
3056397	chr7:3056397:G:T	4.70696e-08	-1.22169	-3.49551e-10
3056577	chr7:3056577:G:A	9.03938e-09	-1.55396	-1.31777
3056621	chr7:3056621:G:C	1.9842e-08	-1.38384	-0.701673
3056837	chr7:3056837:G:A	6.15918e-08	-1.75991e-10	-0.952786
3057095	chr7:3057095:C:T	2.79333e-08	-1.74349	-3.49551e-10
3057276	chr7:3057276:G:A	3.83931e-07	-1.75991e-10	0.877149
3057312	chr7:3057312:G:A	4.70103e-08	-1.75991e-10	-1.22295
3057399	chr7:3057399:A:G	3.43999e-07	-1.75991e-10	0.767325
3057689	chr7:3057689:G:T	1.39035e-08	-1.65155	-0.789621
3057958	chr7:3057958:C:T	1.57903e-07	-1.75991e-10	-0.0113362
3057996	chr7:3057996:G:A	2.61349e-08	-1.48603	-0.324018
3058196	chr7:3058196:T:C	4.8774e-07	-1.75991e-10	1.11647
3058279	chr7:3058279:T:C	5.24227e-08	-1.75991e-10	-1.11397
3058512	chr7:3058512:T:C	4.02161e-07	-1.75991e-10	0.923538
3058727	chr7:3058727:T:C	8.43816e-08	-1.75991e-10	-0.637965
3058730	chr7:3058730:A:T	8.43816e-08	-1.75991e-10	-0.637965
3059117	chr7:3059117:G:C	4.13088e-08	-1.75991e-10	-1.35224
3059249	chr7:3059249:G:A	9.48285e-08	-1.75991e-10	-0.521244
3059342	chr7:3059342:C:G	1.04897e-07	-1.75991e-10	-0.420333
3059622	chr7:3059622:T:C	1.91694e-08	-1.6924	-0.427603
3059900	chr7:3059900:A:C	8.57046e-08	-1.63702	1.01461
3059957	chr7:3059957:A:G	8.22344e-08	-1.75991e-10	-0.663741
3059993	chr7:3059993:GT:G	3.93608e-08	-1.40054	-3.49551e-10
3060104	chr7:3060104:A:G	4.02735e-08	-1.37762	-3.49551e-10
3060108	chr7:3060108:G:A	1.17165e-07	-1.75991e-10	-0.309729
3060219	chr7:3060219:T:G	3.20563e-08	-0.846696	-0.759123
3060358	chr7:3060358:C:A	1.5e-07	-1.75991e-10	-0.062676
3060497	chr7:3060497:C:T	2.93839e-08	-1.69287	-3.49551e-10
3060510	chr7:3060510:A:G	4.15601e-08	-1.75991e-10	-1.34617
3060654	chr7:3060654:G:C	1.08691e-08	-1.43573	-1.25167
3060802	chr7:3060802:A:G	5.79091e-08	-1.75991e-10	-1.01444
3061171	chr7:3061171:T:C	7.53523e-08	-1.75991e-10	-0.75114
3061204	chr7:3061204:A:G	7.1086e-09	-1.76444	-1.34757
3061585	chr7:3061585:G:A	5.68665e-08	-1.75991e-10	-1.03261
3061645	chr7:3061645:G:A	1.96852e-08	-0.806372	-1.28708
3061736	chr7:3061736:C:T	7.17929e-09	-1.75861	-1.34351
3062264	chr7:3062264:T:G	4.82325e-08	-1.75991e-10	-1.19728
3062575	chr7:3062575:A:G	1.05692e-08	-1.78801	-0.927362
3062625	chr7:3062625:T:C	5.0311e-08	-1.75991e-10	-1.15509
3062922	chr7:3062922:A:C	6.06656e-08	-1.75991e-10	-0.967937
3065357	chr7:3065357:C:T	8.39294e-08	-1.75991e-10	-0.643338
3065416	chr7:3065416:G:C	3.10499e-08	-1.63772	-3.49551e-10
3065440	chr7:3065440:G:A	1.51988e-08	-1.30531	-1.04678
3065817	chr7:3065817:T:C	4.17821e-08	-1.75991e-10	-1.34085
3065979	chr7:3065979:ATCTCAGTGACG:A	6.55651e-08	-1.75991e-10	-0.890271
3066345	chr7:3066345:T:C	5.56813e-08	-1.05367	-3.49551e-10
3066557	chr7:3066557:G:C	5.02533e-08	-1.75991e-10	-1.15624
3066792	chr7:3066792:C:T	6.48068e-08	-0.53848	-0.363425
3067046	chr7:3067046:T:G	7.55379e-09	-1.78544	-1.26582
3067103	chr7:3067103:T:C	8.56221e-09	-1.78329	-1.14266
3067344	chr7:3067344:A:G	5.61343e-08	-1.75991e-10	-1.04557
3067549	chr7:3067549:T:C	7.73771e-09	-1.67541	-1.3518
3067924	chr7:3067924:G:A	5.45047e-08	-1.75991e-10	-1.07503
3068113	chr7:3068113:C:A	4.13063e-08	-1.75991e-10	-1.3523
3068591	chr7:3068591:T:C	1.05726e-07	-1.75991e-10	-0.412468
3068825	chr7:3068825:A:G	6.15084e-07	-1.75991e-10	1.34844
3069224	chr7:3069224:C:T	4.2378e-07	-1.75991e-10	0.9759
3069359	chr7:3069359:G:C	2.67311e-08	-1.78749	-3.49551e-10
3069466	chr7:3069466:T:C	3.32321e-08	-1.5698	-3.49551e-10
3069543	chr7:3069543:G:A	1.2838e-08	-1.76493	-0.755973
3069791	chr7:3069791:C:T	8.12869e-09	-1.62537	-1.35254
3069796	chr7:3069796:A:C	8.13461e-09	-1.62608	-1.35111
3070045	chr7:3070045:G:A	4.28872e-08	-1.75991e-10	-1.31474
3070214	chr7:3070214:A:G	6.18484e-08	-1.75991e-10	-0.948628
3070227	chr7:3070227:T:C	2.67604e-08	-1.78639	-3.49551e-10
3070235	chr7:3070235:A:C	2.53708e-08	-0.897566	-0.942149
3070371	chr7:3070371:G:A	8.41805e-09	-1.59044	-1.3525
3070425	chr7:3070425:C:T	1.2911e-08	-1.7862	-0.729034
3070719	chr7:3070719:T:C	7.76583e-08	-0.720996	-3.49551e-10
3070812	chr7:3070812:T:C	8.91218e-09	-1.54055	-1.34535
3070834	chr7:3070834:A:G	1.4526e-08	-1.05212	-1.34525
3071051	chr7:3071051:T:C	6.71896e-08	-1.75991e-10	-0.865796
3071055	chr7:3071055:C:T	6.32483e-08	-1.75991e-10	-0.926247
3071299	chr7:3071299:A:G	1.10091e-08	-1.36705	-1.30755
3071409	chr7:3071409:G:A	8.75608e-09	-1.56994	-1.33362
3071658	chr7:3071658:C:T	7.17661e-08	-1.75991e-10	-0.799902
3071719	chr7:3071719:T:C	9.24626e-08	-0.54651	-3.49551e-10
3071857	chr7:3071857:A:G	1.74734e-08	-1.76909	-0.443542
3071902	chr7:3071902:T:G	5.50927e-08	-1.75991e-10	-1.0643
3073076	chr7:3073076:G:C	8.49192e-09	-1.68974	-1.24445
3073197	chr7:3073197:C:G	1.00325e-07	-1.75991e-10	-0.464901
3073400	chr7:3073400:G:A	7.6711e-09	-1.78355	-1.25231
3073547	chr7:3073547:A:G	2.98556e-08	-1.67694	-3.49551e-10
3073642	chr7:3073642:TC:T	7.42401e-09	-1.78765	-1.28095
3074168	chr7:3074168:C:G	1.02084e-07	-1.75991e-10	-0.44752
3074507	chr7:3074507:C:G	6.62998e-08	-1.75991e-10	-0.879127
3074682	chr7:3074682:C:G	1.27493e-08	-1.78035	-0.747484
3075364	chr7:3075364:T:G	4.49651e-08	-1.75991e-10	-1.26743
3075677	chr7:3075677:C:T	3.24259e-08	-1.59436	-3.49551e-10
3075733	chr7:3075733:A:AT	4.13121e-08	-1.75991e-10	-1.35216
3075830	chr7:3075830:G:C	4.24105e-08	-1.75991e-10	-1.32592
3075853	chr7:3075853:T:C	6.5108e-08	-1.75991e-10	-0.897267
3075886	chr7:3075886:C:G	7.21125e-09	-1.7813	-1.31637
3076060	chr7:3076060:A:G	3.25306e-07	0.711452	-3.49551e-10
3076333	chr7:3076333:A:G	7.24007e-08	-0.791099	-3.49551e-10
3076363	chr7:3076363:C:A	9.94559e-08	-0.473601	-3.49551e-10
3077235	chr7:3077235:A:G	4.61551e-08	-1.75991e-10	-1.24131
3077584	chr7:3077584:C:T	4.44842e-08	-1.75991e-10	-1.27818
3077810	chr7:3077810:C:T	3.40244e-08	-1.54624	-3.49551e-10
3078240	chr7:3078240:C:T	9.59567e-09	-1.75216	-1.05984
3078243	chr7:3078243:G:T	7.37365e-08	-0.772816	-3.49551e-10
3078247	chr7:3078247:T:C	6.19885e-08	-0.946365	-3.49551e-10
3078439	chr7:3078439:C:T	5.49844e-08	-1.75991e-10	-1.06627
3078612	chr7:3078612:T:C	9.65655e-09	-1.73935	-1.06633
3078664	chr7:3078664:C:T	1.24508e-08	-1.66449	-0.887039
3078912	chr7:3078912:T:A	1.9685e-08	-1.58808	-0.505379
3079122	chr7:3079122:G:C	7.58253e-08	-0.744882	-3.49551e-10
3079201	chr7:3079201:T:C	1.02442e-08	-1.7542	-0.992406
3079373	chr7:3079373:G:A	9.09611e-08	-1.75991e-10	-0.562882
3079548	chr7:3079548:A:G	8.23201e-09	-1.72811	-1.23718
3079860	chr7:3079860:G:T	2.77068e-08	-1.75164	-3.49551e-10
3080009	chr7:3080009:G:A	1.02702e-08	-1.74771	-0.996364
3080010	chr7:3080010:C:T	7.36218e-09	-1.77299	-1.30397
3080073	chr7:3080073:G:A	6.8296e-08	-1.75991e-10	-0.849463
3080147	chr7:3080147:T:C	7.27715e-08	-0.78599	-3.49551e-10
3080428	chr7:3080428:C:G	7.04822e-08	-0.817954	-3.49551e-10
3080685	chr7:3080685:T:C	7.4199e-09	-1.78754	-1.28161
3081278	chr7:3081278:A:G	7.32085e-09	-1.77474	-1.30785
3081620	chr7:3081620:G:A	5.01003e-08	-1.75991e-10	-1.15929
3081811	chr7:3081811:A:G	6.3709e-08	-1.75991e-10	-0.918989
3081823	chr7:3081823:T:G	7.37813e-09	-1.76182	-1.31297
3081857	chr7:3081857:T:C	4.75813e-08	-1.75991e-10	-1.21088
3081879	chr7:3081879:A:C	7.57482e-09	-1.70916	-1.33932
3081896	chr7:3081896:G:A	1.33987e-08	-1.44969	-1.02847
3082163	chr7:3082163:CATCA:C	2.22657e-08	-1.23374	-0.736531
3082195	chr7:3082195:A:C	7.74243e-09	-1.75113	-1.27547
3082819	chr7:3082819:G:A	5.26341e-08	-1.75991e-10	-1.10995
3082980	chr7:3082980:C:T	9.7236e-08	-1.75991e-10	-0.496174
3083053	chr7:3083053:G:A	1.26239e-08	-1.78734	-0.750379
3083298	chr7:3083298:A:G	1.1514e-08	-1.36798	-1.26177
3083997	chr7:3083997:G:A	7.48904e-09	-1.77687	-1.28301
3084116	chr7:3084116:G:A	5.75699e-08	-1.02032	-3.49551e-10
3084892	chr7:3084892:T:C	4.3889e-08	-1.75991e-10	-1.29165
3084940	chr7:3084940:G:A	7.39771e-09	-1.75554	-1.31661
3085032	chr7:3085032:C:T	7.45812e-09	-1.76009	-1.30392
3085288	chr7:3085288:C:T	1.3424e-07	-1.75991e-10	-0.173687
3085412	chr7:3085412:A:G	7.62131e-08	-1.75991e-10	-0.739781
3085463	chr7:3085463:C:A	7.07402e-08	-1.75991e-10	-0.814301
3085562	chr7:3085562:C:T	2.83753e-08	-1.7278	-3.49551e-10
3085586	chr7:3085586:C:T	7.2193e-09	-1.76464	-1.33192
3085688	chr7:3085688:T:C	8.55419e-08	-1.75991e-10	-0.624308
3085730	chr7:3085730:G:A	1.27882e-08	-1.78602	-0.738772
3085878	chr7:3085878:T:C	9.85472e-09	-1.76844	-1.01693
3085935	chr7:3085935:G:C	8.58636e-08	-1.75991e-10	-0.620555
3085963	chr7:3085963:C:A	4.71762e-08	-1.75991e-10	-1.21943
3086320	chr7:3086320:C:T	9.85113e-09	-1.78453	-1.0012
3086324	chr7:3086324:T:C	7.72291e-09	-1.71213	-1.31699
3086475	chr7:3086475:C:A	2.03168e-08	-1.08463	-0.977239
3086607	chr7:3086607:G:A	8.3295e-09	-1.76096	-1.19255
3086992	chr7:3086992:C:T	7.80571e-09	-1.72768	-1.29078
3087458	chr7:3087458:C:T	5.14521e-08	-1.1353	0.00263251
3087611	chr7:3087611:C:T	7.26196e-09	-1.73812	-1.35254
3087612	chr7:3087612:G:A	8.09846e-09	-1.70504	-1.2766
3088150	chr7:3088150:G:A	8.70027e-09	-1.75924	-1.15072
3088283	chr7:3088283:T:C	1.85052e-07	-1.75991e-10	0.147325
3088674	chr7:3088674:C:T	2.78558e-08	-1.74627	-3.49551e-10
3088838	chr7:3088838:C:T	6.2226e-08	-0.942541	-3.49551e-10
3088920	chr7:3088920:TTTTGAC:T	7.95971e-09	-1.74582	-1.2531
3088928	chr7:3088928:A:G	4.13026e-08	-1.75991e-10	-1.35239
3088956	chr7:3088956:T:G	8.24104e-09	-1.77685	-1.18734
3089155	chr7:3089155:T:C	7.06658e-09	-1.77849	-1.33944
3089380	chr7:3089380:G:T	5.20184e-08	-1.75991e-10	-1.12172
3089432	chr7:3089432:C:A	2.84781e-08	-1.72418	-3.49551e-10
3089524	chr7:3089524:G:A	5.924e-08	-0.991717	-3.49551e-10
3089598	chr7:3089598:A:T	1.433e-08	-1.07225	-1.33871
3089750	chr7:3089750:C:T	4.79917e-08	-1.75991e-10	-1.20229
3090071	chr7:3090071:C:A	7.20743e-09	-1.77897	-1.31924
3090132	chr7:3090132:G:A	1.41676e-07	-1.75991e-10	-0.119773
3090173	chr7:3090173:C:T	7.98977e-08	-1.75991e-10	-0.692567
3090203	chr7:3090203:G:A	1.82667e-07	-1.75991e-10	0.134348
3090213	chr7:3090213:G:A	7.29178e-09	-1.75104	-1.33553
3090607	chr7:3090607:G:C	9.34431e-08	-0.535962	-3.49551e-10
3090672	chr7:3090672:G:A	6.20191e-08	-0.945872	-3.49551e-10
3090727	chr7:3090727:TAC:T	2.03107e-08	-1.07312	-0.98905
3090788	chr7:3090788:C:T	5.45445e-08	-1.75991e-10	-1.0743
3090803	chr7:3090803:C:T	1.36513e-08	-1.14594	-1.31354
3090902	chr7:3090902:G:A	7.02043e-09	-1.78119	-1.3433
3091032	chr7:3091032:A:T	1.69439e-08	-1.15203	-1.09138
3091086	chr7:3091086:C:A	4.19608e-08	-1.75991e-10	-1.33658
3091114	chr7:3091114:C:T	8.58053e-08	-1.75991e-10	-0.621233
3091280	chr7:3091280:A:G	4.45913e-08	0.0226207	-1.2984
3091384	chr7:3091384:A:G	1.16621e-07	-1.75991e-10	-0.314385
3091388	chr7:3091388:G:T	7.49478e-08	-1.75991e-10	-0.756522
3091982	chr7:3091982:A:G	1.42051e-08	-1.08047	-1.33925
3092158	chr7:3092158:G:A	1.01115e-08	-1.54616	-1.21349
3092264	chr7:3092264:C:T	7.45821e-08	-1.75991e-10	-0.761414
3092357	chr7:3092357:T:A	8.70532e-08	0.0656277	-0.672422
3092482	chr7:3092482:C:G	1.55086e-08	-1.14601	-1.18591
3092601	chr7:3092601:T:C	3.83253e-08	-1.4272	-3.49551e-10
3092647	chr7:3092647:T:G	7.88046e-08	-1.75991e-10	-0.706343
3092962	chr7:3092962:C:T	8.12777e-08	-0.131018	-0.544425
3093590	chr7:3093590:C:T	8.32e-09	-1.78648	-1.16817
3093608	chr7:3093608:C:A	8.02031e-08	-1.75991e-10	-0.688753
3093717	chr7:3093717:T:C	7.54305e-09	-1.75836	-1.29433
3093749	chr7:3093749:G:C	8.57255e-09	-1.76808	-1.15667
3093813	chr7:3093813:G:C	8.44621e-08	-1.75991e-10	-0.637011
3093877	chr7:3093877:T:G	1.38439e-08	-1.29587	-1.1496
3093950	chr7:3093950:G:C	7.00122e-09	-1.78572	-1.34151
3094219	chr7:3094219:C:T	8.12471e-09	-1.63059	-1.34782
3094222	chr7:3094222:T:C	1.0364e-08	-1.7376	-0.997371
3094236	chr7:3094236:G:A	8.21592e-08	-1.75991e-10	-0.664656
3094240	chr7:3094240:G:A	4.13246e-08	-1.75991e-10	-1.35186
3094434	chr7:3094434:C:T	1.77674e-08	-0.987201	-1.20875
3094959	chr7:3094959:G:A	1.09268e-08	-1.77339	-0.908708
3095048	chr7:3095048:G:A	1.19779e-07	-0.28767	-3.49551e-10
3095184	chr7:3095184:CACGG:C	1.36543e-08	-1.1185	-1.34076
3095227	chr7:3095227:G:A	4.32192e-08	-1.75991e-10	-1.30703
3095615	chr7:3095615:C:A	2.09761e-08	-1.29561	-0.734321
3095637	chr7:3095637:T:C	4.24879e-08	-1.75991e-10	-1.32409
3095767	chr7:3095767:T:G	3.65867e-08	-1.47363	-3.49551e-10
3095824	chr7:3095824:T:G	7.53223e-08	-0.751538	-3.49551e-10
3096280	chr7:3096280:G:A	7.14377e-08	-1.75991e-10	-0.804488
3096440	chr7:3096440:T:G	3.83484e-08	-1.4266	-3.49551e-10
3096914	chr7:3096914:T:A	3.09786e-08	-1.64002	-3.49551e-10
3096926	chr7:3096926:C:T	6.68708e-08	-1.75991e-10	-0.870552
3097091	chr7:3097091:G:T	4.22573e-08	-1.75991e-10	-1.32954
3097327	chr7:3097327:G:A	8.20984e-09	-1.63625	-1.33173
3097367	chr7:3097367:C:T	1.29176e-07	-0.21214	-3.49551e-10
3097423	chr7:3097423:G:A	5.39478e-08	-1.0853	-3.49551e-10
3097484	chr7:3097484:C:G	1.9614e-07	-1.75991e-10	0.205515
3097525	chr7:3097525:CCT:C	3.50858e-08	-1.78452	0.268999
3097734	chr7:3097734:G:T	9.62335e-08	-1.75991e-10	-0.506537
3098014	chr7:3098014:C:G	3.17177e-08	-0.913507	-0.702932
3098508	chr7:3098508:C:T	3.43887e-08	-1.53559	-3.49551e-10
3098653	chr7:3098653:G:A	1.05619e-07	-1.75991e-10	-0.413479
3099022	chr7:3099022:G:A	8.49382e-09	-1.6397	-1.29428
3099065	chr7:3099065:G:T	9.36589e-09	-1.51412	-1.32212
3099204	chr7:3099204:G:C	5.53164e-08	-1.75991e-10	-1.06025
3099513	chr7:3099513:C:G	6.58612e-08	-0.885765	-3.49551e-10
3099601	chr7:3099601:C:T	6.65472e-08	-0.875403	-3.49551e-10
3099634	chr7:3099634:G:A	9.64311e-09	-1.52208	-1.28499
3099680	chr7:3099680:G:A	3.94784e-08	-0.133856	-1.2637
3099783	chr7:3099783:T:C	8.45242e-09	-1.7734	-1.16546
3099799	chr7:3099799:C:T	1.0036e-08	-1.78143	-0.985711
3099872	chr7:3099872:G:A	7.79037e-09	-1.70289	-1.31754
3100169	chr7:3100169:G:A	4.94466e-08	-1.75991e-10	-1.17242
3100192	chr7:3100192:G:A	5.0741e-08	-1.75991e-10	-1.14658
3100480	chr7:3100480:A:G	5.92121e-08	-0.992188	-3.49551e-10
3100615	chr7:3100615:G:A	3.88599e-08	-0.13876	-1.27459
3100722	chr7:3100722:T:C	9.6556e-09	-1.78395	-1.02183
3100772	chr7:3100772:C:T	4.98019e-08	-1.75991e-10	-1.16526
3100830	chr7:3100830:C:T	1.62701e-08	-1.64016	-0.643826
3100874	chr7:3100874:C:T	2.84431e-08	-1.72541	-3.49551e-10
3101142	chr7:3101142:G:C	1.18692e-08	-1.39621	-1.20315
3101492	chr7:3101492:A:G	1.37774e-07	-1.75991e-10	-0.1477
3101503	chr7:3101503:G:A	8.08441e-09	-1.70953	-1.27384
3101513	chr7:3101513:C:T	6.96691e-09	-1.78271	-1.34943
3101536	chr7:3101536:C:T	5.15873e-08	-1.75991e-10	-1.13004
3101575	chr7:3101575:G:A	1.17786e-08	-1.55551	-1.05152
3101604	chr7:3101604:G:A	4.72559e-08	-1.75991e-10	-1.21774
3102070	chr7:3102070:T:G	1.13756e-07	-0.339257	-3.49551e-10
3102353	chr7:3102353:G:A	2.76418e-08	-1.75399	-3.49551e-10
3102461	chr7:3102461:C:G	1.79727e-08	-0.837219	-1.34724
3102470	chr7:3102470:A:C	7.35339e-09	-1.78576	-1.29239
3102524	chr7:3102524:C:T	1.12582e-08	-1.35582	-1.2964
3102781	chr7:3102781:C:T	7.87241e-09	-1.78125	-1.2287
3102935	chr7:3102935:CTTGT:C	6.89978e-08	-1.75991e-10	-0.83924
3102938	chr7:3102938:G:C	1.63021e-08	-1.39485	-0.887168
3102951	chr7:3102951:G:A	4.84771e-08	-1.75991e-10	-1.19222
3103101	chr7:3103101:G:A	7.51211e-09	-1.77503	-1.28177
3103161	chr7:3103161:T:C	4.71457e-08	-1.75991e-10	-1.22007
3103420	chr7:3103420:C:A	3.91955e-08	-0.612491	-0.792261
3103685	chr7:3103685:T:C	3.24772e-08	-0.898434	-0.694342
3103759	chr7:3103759:G:C	8.30129e-09	-1.7868	-1.1701
3103763	chr7:3103763:G:T	4.29283e-08	-1.75991e-10	-1.31378
3103985	chr7:3103985:C:T	6.12248e-08	-1.75991e-10	-0.958762
3104044	chr7:3104044:TG:T	4.13032e-08	-1.75991e-10	-1.35238
3104100	chr7:3104100:A:T	1.25554e-08	-1.3473	-1.19586
3104450	chr7:3104450:G:T	6.53384e-08	-1.75991e-10	-0.893735
3104548	chr7:3104548:A:G	5.48785e-08	-1.06819	-3.49551e-10
3104743	chr7:3104743:G:C	1.23082e-08	-1.46307	-1.09998
3104754	chr7:3104754:G:C	1.08793e-08	-1.4493	-1.23715
3104874	chr7:3104874:T:C	8.69074e-09	-1.74003	-1.17103
3104999	chr7:3104999:G:C	6.62141e-08	-1.75991e-10	-0.880421
3105143	chr7:3105143:C:T	7.86089e-08	-0.708829	-3.49551e-10
3105151	chr7:3105151:G:A	4.17153e-08	-1.75991e-10	-1.34245
3105276	chr7:3105276:G:C	3.92195e-08	-0.357144	-1.047
3105328	chr7:3105328:C:T	1.18565e-07	-1.75991e-10	-0.297855
3105423	chr7:3105423:T:C	4.85421e-08	-0.665055	-0.525828
3105513	chr7:3105513:C:T	5.03622e-08	-1.75991e-10	-1.15407
3105620	chr7:3105620:G:C	1.19818e-08	-1.3506	-1.23932
3105795	chr7:3105795:C:T	1.9044e-08	-1.73078	-0.395787
3105964	chr7:3105964:C:G	3.17898e-08	-0.547254	-1.06691
3106031	chr7:3106031:C:G	4.27791e-08	-1.75991e-10	-1.31727
3106286	chr7:3106286:T:C	5.82531e-08	-1.75991e-10	-1.00852
3106447	chr7:3106447:C:T	7.96376e-09	-1.68087	-1.31754
3106518	chr7:3106518:A:G	4.17084e-08	-1.75991e-10	-1.34261
3106718	chr7:3106718:G:A	3.40612e-08	-0.468781	-1.07637
3106861	chr7:3106861:C:T	1.71141e-08	-1.66068	-0.572727
3107076	chr7:3107076:G:A	5.84591e-08	-1.75991e-10	-1.00499
3107311	chr7:3107311:A:T	4.73268e-08	-1.75991e-10	-1.21624
3107349	chr7:3107349:T:G	1.09916e-08	-1.64822	-1.02796
3107447	chr7:3107447:C:T	7.06804e-09	-1.76992	-1.34781
3108002	chr7:3108002:G:A	7.4406e-08	-0.763778	-3.49551e-10
3108176	chr7:3108176:C:T	5.31395e-07	-1.75991e-10	1.20219
3108458	chr7:3108458:T:C	7.51569e-09	-1.76481	-1.29151
3108698	chr7:3108698:C:T	8.09259e-08	-0.67978	-3.49551e-10
3108755	chr7:3108755:G:C	7.4784e-09	-1.78748	-1.27382
3108823	chr7:3108823:A:C	6.42932e-08	-1.75991e-10	-0.90986
3108927	chr7:3108927:C:T	7.56425e-09	-1.7417	-1.30818
3109081	chr7:3109081:G:A	7.84208e-09	-1.7478	-1.26601
3109114	chr7:3109114:T:C	2.70367e-08	-1.77612	-3.49551e-10
3109266	chr7:3109266:G:A	8.27225e-09	-1.66136	-1.29905
3109532	chr7:3109532:C:T	7.53809e-09	-1.7534	-1.29995
3109581	chr7:3109581:T:C	5.34539e-08	-1.75991e-10	-1.09449
3109624	chr7:3109624:T:C	8.22354e-09	-1.78683	-1.17948
3109909	chr7:3109909:T:A	7.49949e-09	-1.74492	-1.31356
3110249	chr7:3110249:T:C	1.01203e-08	-1.78184	-0.976926
3110265	chr7:3110265:C:G	5.25343e-08	-1.75991e-10	-1.11185
3110269	chr7:3110269:C:T	7.4067e-09	-1.73911	-1.33182
3110958	chr7:3110958:C:T	2.90486e-08	-0.444017	-1.26033
3111063	chr7:3111063:G:A	8.43917e-09	-1.74643	-1.194
3111225	chr7:3111225:C:G	1.21301e-08	-1.76274	-0.814882
3111543	chr7:3111543:T:C	1.70329e-08	-0.934869	-1.3033
3111568	chr7:3111568:G:A	4.89766e-08	-1.18197	-3.49551e-10
3112279	chr7:3112279:A:G	1.40542e-07	-1.75991e-10	-0.12781
3112301	chr7:3112301:A:G	8.18072e-08	-1.75991e-10	-0.668949
3112429	chr7:3112429:G:A	1.64858e-07	0.031767	-3.49551e-10
3112482	chr7:3112482:C:T	1.67099e-08	-0.933405	-1.32391
3112546	chr7:3112546:G:C	1.3012e-08	-1.20637	-1.30108
3112746	chr7:3112746:C:G	1.61616e-08	-1.74534	-0.545339
3112752	chr7:3112752:C:T	4.52486e-08	-1.75991e-10	-1.26114
3112851	chr7:3112851:T:G	5.34487e-08	-1.09459	-3.49551e-10
3113116	chr7:3113116:T:C	1.30456e-07	-1.78756	1.58529
3113123	chr7:3113123:A:G	5.82467e-08	-1.00863	-3.49551e-10
3113328	chr7:3113328:C:T	2.47461e-08	-1.76259	-0.102055
3113539	chr7:3113539:G:A	1.33307e-08	-1.74016	-0.743088
3113726	chr7:3113726:C:T	5.40472e-08	-1.08346	-3.49551e-10
3113930	chr7:3113930:A:G	2.52711e-08	-1.42411	-0.419543
3113987	chr7:3113987:T:C	4.38293e-08	-1.75991e-10	-1.29301
3114620	chr7:3114620:G:C	5.33762e-08	-1.09595	-3.49551e-10
3114781	chr7:3114781:T:C	6.58618e-08	-1.69064	0.804887
3115206	chr7:3115206:A:T	4.13326e-08	-1.75991e-10	-1.35166
3115341	chr7:3115341:T:A	4.20033e-08	-1.75991e-10	-1.33557
3115439	chr7:3115439:A:G	6.48034e-08	-1.75991e-10	-0.901956
3115453	chr7:3115453:T:C	1.12597e-07	-1.77105	1.42154
3115487	chr7:3115487:A:G	5.24526e-08	-1.1134	-3.49551e-10
3115667	chr7:3115667:A:G	8.61423e-08	-1.25556	0.638242
3115840	chr7:3115840:G:A	2.60367e-07	-1.75991e-10	0.488777
3115945	chr7:3115945:C:T	4.97696e-08	-1.67817	0.512261
3116034	chr7:3116034:C:G	7.22803e-08	-1.75991e-10	-0.792762
3116179	chr7:3116179:A:G	8.38349e-09	-1.78647	-1.16058
3116224	chr7:3116224:C:T	8.47914e-09	-1.78626	-1.14945
3116269	chr7:3116269:T:G	3.33993e-08	-1.56478	-3.49551e-10
3116383	chr7:3116383:C:T	1.44367e-08	-1.2017	-1.20184
3116397	chr7:3116397:T:C	7.39612e-09	-1.74991	-1.32245
3116529	chr7:3116529:A:G	8.7663e-08	0.69766	-1.29747
3116704	chr7:3116704:T:C	2.7848e-07	-1.75991e-10	0.556033
3116903	chr7:3116903:G:A	1.28732e-08	-1.33274	-1.18543
3116936	chr7:3116936:T:C	3.05513e-08	-1.65391	-3.49551e-10
3116978	chr7:3116978:G:A	5.01797e-08	-1.75991e-10	-1.1577
3117322	chr7:3117322:G:A	2.31975e-08	-1.64812	-0.281155
3117488	chr7:3117488:T:C	8.7167e-08	-1.75991e-10	-0.605489
3117542	chr7:3117542:G:C	2.99576e-08	-1.67353	-3.49551e-10
3117842	chr7:3117842:G:A	2.77646e-08	-1.7746	0.0250474
3117880	chr7:3117880:G:C	3.15005e-08	-1.21341	-0.409898
3117888	chr7:3117888:A:T	4.21627e-08	-1.75991e-10	-1.33178
3118009	chr7:3118009:C:T	6.9791e-09	-1.77786	-1.35253
3118051	chr7:3118051:A:C	4.13226e-08	-1.75991e-10	-1.3519
3118341	chr7:3118341:G:A	4.19611e-08	-1.75991e-10	-1.33657
3118991	chr7:3118991:G:A	9.83666e-09	-1.54584	-1.24136
3119092	chr7:3119092:A:G	4.13446e-08	-1.75991e-10	-1.35137
3119507	chr7:3119507:G:T	2.06672e-07	-1.75991e-10	0.25782
3119576	chr7:3119576:A:G	1.15252e-07	-1.73133	1.40513
3119585	chr7:3119585:G:C	4.45868e-08	-1.75991e-10	-1.27588
3119858	chr7:3119858:T:C	8.19088e-09	-1.67687	-1.29343
3120291	chr7:3120291:C:T	2.71658e-08	-1.77135	-3.49551e-10
3120412	chr7:3120412:C:A	8.24148e-09	-1.61211	-1.35203
3120449	chr7:3120449:T:C	4.16878e-08	-1.75991e-10	-1.34311
3120612	chr7:3120612:A:G	4.13091e-08	-1.75991e-10	-1.35223
3120640	chr7:3120640:C:T	4.1444e-08	-1.75991e-10	-1.34897
3120684	chr7:3120684:A:G	1.22036e-08	-1.788	-0.783586
3120717	chr7:3120717:C:T	4.41954e-08	-1.78501	0.500321
3120886	chr7:3120886:C:T	6.8293e-08	-1.78293	0.933418
3121026	chr7:3121026:T:C	8.61843e-09	-1.56694	-1.35247
3121105	chr7:3121105:T:G	2.91485e-08	-1.70091	-3.49551e-10
3121581	chr7:3121581:C:T	4.40568e-08	-1.76243	0.474595
3121616	chr7:3121616:C:T	4.14511e-08	-1.75991e-10	-1.3488
3121989	chr7:3121989:G:A	9.45094e-08	-1.75991e-10	-0.524615
3122001	chr7:3122001:C:T	4.14226e-08	-1.75991e-10	-1.34949
3122030	chr7:3122030:G:A	7.37971e-08	-1.75991e-10	-0.771995
3122231	chr7:3122231:T:C	4.13483e-08	-1.75991e-10	-1.35128
3122385	chr7:3122385:T:C	6.56106e-08	-0.889578	-3.49551e-10
3122434	chr7:3122434:G:C	4.18678e-08	-1.75991e-10	-1.3388
3122667	chr7:3122667:C:A	2.72771e-08	-1.76727	-3.49551e-10
3122689	chr7:3122689:G:A	1.38419e-07	-1.75991e-10	-0.143027
3122764	chr7:3122764:G:C	4.13888e-08	-1.75991e-10	-1.3503
3122918	chr7:3122918:A:G	4.14912e-08	-1.75991e-10	-1.34783
3123196	chr7:3123196:G:T	4.27063e-08	-1.75991e-10	-1.31897
3123264	chr7:3123264:G:A	2.41685e-08	-0.905438	-0.982826
3123455	chr7:3123455:C:T	5.75752e-08	-1.02022	-3.49551e-10
3123755	chr7:3123755:A:G	5.33919e-08	-1.75991e-10	-1.09566
3124061	chr7:3124061:C:T	9.47583e-08	-1.75991e-10	-0.521985
3124217	chr7:3124217:A:G	6.36951e-08	-0.919206	-3.49551e-10
3124283	chr7:3124283:C:T	4.26959e-08	-1.75991e-10	-1.31921
3124378	chr7:3124378:G:C	1.38774e-07	-1.75991e-10	-0.140469
3124407	chr7:3124407:C:T	2.43167e-08	-1.21089	-0.671264
3124451	chr7:3124451:C:G	2.38505e-08	-1.26255	-0.638956
3124572	chr7:3124572:T:G	6.558e-08	-1.6939	0.803856
3124796	chr7:3124796:A:G	4.19363e-08	-1.75991e-10	-1.33716
3125286	chr7:3125286:A:G	2.5968e-08	-1.69675	-0.119696
3125291	chr7:3125291:C:A	4.2874e-08	-1.75991e-10	-1.31505
3125300	chr7:3125300:T:C	4.33531e-08	-1.75991e-10	-1.30394
3125312	chr7:3125312:TC:T	1.78509e-07	-1.75991e-10	0.111324
3125580	chr7:3125580:C:T	1.122e-08	-1.31528	-1.34033
3125581	chr7:3125581:G:A	4.63985e-08	-1.75991e-10	-1.23605
3125656	chr7:3125656:A:G	4.21887e-08	-1.75991e-10	-1.33116
3125783	chr7:3125783:T:C	4.30206e-08	-1.75991e-10	-1.31163
3125806	chr7:3125806:A:C	4.14583e-08	-1.75991e-10	-1.34863
3125914	chr7:3125914:C:G	4.21251e-08	-1.75991e-10	-1.33267
3126217	chr7:3126217:G:A	4.29886e-08	-1.75991e-10	-1.31238
3126255	chr7:3126255:C:T	2.37787e-08	-1.04936	-0.855158
3126258	chr7:3126258:T:C	8.26695e-08	-1.63194	0.973475
3126259	chr7:3126259:G:A	8.66472e-08	-1.61681	1.00534
3126304	chr7:3126304:A:G	1.64808e-08	-1.28923	-0.981895
3126522	chr7:3126522:A:T	4.19564e-08	-1.75991e-10	-1.33668
3126534	chr7:3126534:A:G	4.34176e-08	-1.75991e-10	-1.30245
3126622	chr7:3126622:A:T	5.20993e-08	-1.75991e-10	-1.12016
3126972	chr7:3126972:A:G	1.27989e-08	-1.19111	-1.33285
3127228	chr7:3127228:T:C	2.06522e-08	-1.25834	-0.787156
3127693	chr7:3127693:A:T	7.57081e-09	-1.76084	-1.28817
3127700	chr7:3127700:G:A	4.46512e-08	-1.75991e-10	-1.27443
3127711	chr7:3127711:T:C	4.992e-08	-1.75991e-10	-1.16289
3127942	chr7:3127942:G:A	1.01408e-07	-1.75991e-10	-0.454161
3128099	chr7:3128099:G:A	2.68073e-08	-1.78464	-3.49551e-10
3128122	chr7:3128122:T:C	4.227e-08	-1.77003	0.440793
3128304	chr7:3128304:T:C	1.76211e-08	-1.41892	-0.785298
3128468	chr7:3128468:G:C	4.53253e-08	-1.75991e-10	-1.25945
3128635	chr7:3128635:TA:T	1.59564e-07	-1.75991e-10	-0.000867015
3128719	chr7:3128719:G:A	4.53175e-08	-1.75991e-10	-1.25962
3128895	chr7:3128895:G:A	7.46439e-09	-1.78014	-1.28303
3128923	chr7:3128923:A:C	4.43549e-08	-1.75991e-10	-1.28109
3129200	chr7:3129200:G:A	4.93477e-08	-1.75991e-10	-1.17442
3129442	chr7:3129442:C:A	4.17913e-08	-1.75991e-10	-1.34063
3129499	chr7:3129499:C:T	2.47845e-08	-1.16973	-0.693365
3129542	chr7:3129542:C:T	4.2727e-08	-1.75991e-10	-1.31848
3129860	chr7:3129860:T:C	1.28577e-08	-1.50365	-1.01572
3129985	chr7:3129985:T:C	1.52163e-07	-1.75991e-10	-0.0483636
3130246	chr7:3130246:T:C	4.14387e-08	-1.75991e-10	-1.3491
3130859	chr7:3130859:C:G	8.0446e-09	-1.69714	-1.29117
3130900	chr7:3130900:T:C	4.19608e-08	-1.75991e-10	-1.33658
3131045	chr7:3131045:C:A	1.96456e-07	-1.75991e-10	0.207126
3131069	chr7:3131069:TC:T	1.34275e-07	-1.75991e-10	-0.173424
3131095	chr7:3131095:T:A	1.97877e-07	-1.75991e-10	0.214333
3131342	chr7:3131342:G:C	4.1507e-08	-1.75991e-10	-1.34745
3131386	chr7:3131386:T:C	1.56569e-07	0.0174233	-0.0372404
3131419	chr7:3131419:A:C	4.13505e-08	-1.75991e-10	-1.35123
3131516	chr7:3131516:C:T	9.93593e-09	-1.46461	-1.31255
3131523	chr7:3131523:T:G	4.12987e-08	-1.75991e-10	-1.35248
3131730	chr7:3131730:A:G	2.75056e-08	-1.75892	-3.49551e-10
3131796	chr7:3131796:T:C	1.56095e-07	-1.24354	1.22069
3131934	chr7:3131934:T:C	1.04433e-08	-1.40006	-1.32729
3131935	chr7:3131935:G:A	5.3761e-08	-1.75991e-10	-1.08877
3132030	chr7:3132030:T:C	1.57005e-08	-1.55286	-0.766768
3132040	chr7:3132040:A:G	9.6119e-09	-1.76394	-1.04637
3132128	chr7:3132128:A:C	5.86775e-08	-1.75991e-10	-1.00126
3132241	chr7:3132241:T:C	5.83442e-08	-1.75991e-10	-1.00695
3133015	chr7:3133015:T:C	1.12983e-08	-1.40148	-1.24718
3133081	chr7:3133081:G:T	1.08175e-08	-1.44349	-1.24866
3133237	chr7:3133237:C:T	4.38973e-08	-1.75991e-10	-1.29146
3133314	chr7:3133314:T:G	4.43336e-08	-1.75991e-10	-1.28157
3133351	chr7:3133351:A:G	1.19576e-08	-1.35399	-1.23796
3133619	chr7:3133619:T:C	4.58991e-08	-1.75991e-10	-1.24687
3133899	chr7:3133899:A:C	4.34422e-08	-1.75991e-10	-1.30188
3134178	chr7:3134178:T:G	1.44403e-07	-1.75991e-10	-0.100708
3134212	chr7:3134212:A:G	1.16956e-08	-1.33798	-1.27612
3134279	chr7:3134279:T:G	8.59031e-07	-1.75991e-10	1.68249
3134426	chr7:3134426:A:G	1.14184e-08	-1.38211	-1.25597
3134492	chr7:3134492:G:A	4.23611e-08	-1.75991e-10	-1.32708
3134575	chr7:3134575:T:C	1.00676e-08	-1.66967	-1.09433
3134614	chr7:3134614:G:A	6.99143e-07	-1.75991e-10	1.47654
3134879	chr7:3134879:A:G	4.15664e-08	-1.75991e-10	-1.34602
3134939	chr7:3134939:T:C	4.14009e-08	-1.75991e-10	-1.35001
3134979	chr7:3134979:T:C	1.32889e-08	-1.20182	-1.28456
3135097	chr7:3135097:A:G	1.98097e-08	-1.74285	-0.34429
3135209	chr7:3135209:A:G	3.99464e-08	-1.38578	-3.49551e-10
3135287	chr7:3135287:T:G	1.24666e-08	-1.28465	-1.26561
3135596	chr7:3135596:T:C	1.54421e-07	-1.75991e-10	-0.0336322
3135604	chr7:3135604:A:G	4.37786e-08	-1.75991e-10	-1.29417
3135652	chr7:3135652:G:A	4.13117e-08	-1.75991e-10	-1.35217
3135832	chr7:3135832:TA:T	1.41571e-08	-1.16657	-1.25653
3135910	chr7:3135910:C:A	7.79242e-07	-1.75991e-10	1.58501
3136069	chr7:3136069:T:A	5.17153e-08	-1.75991e-10	-1.12756
3136184	chr7:3136184:C:A	6.54683e-08	-1.75991e-10	-0.891749
3136411	chr7:3136411:C:T	7.24058e-08	-1.75991e-10	-0.791028
3136481	chr7:3136481:G:A	1.39346e-08	-1.19035	-1.24859
3136607	chr7:3136607:T:G	1.07934e-08	-1.34212	-1.35226
3136886	chr7:3136886:C:T	6.48507e-08	-1.75991e-10	-0.901227
3136923	chr7:3136923:A:C	6.40197e-08	-1.75991e-10	-0.914123
3137039	chr7:3137039:T:C	6.19682e-07	-1.75991e-10	1.35589
3137088	chr7:3137088:G:A	8.39629e-08	-1.75991e-10	-0.642939
3137383	chr7:3137383:C:T	2.96385e-08	-1.38174	-0.302501
3137708	chr7:3137708:G:C	2.86185e-08	-1.71926	-3.49551e-10
3137873	chr7:3137873:C:T	4.60336e-07	-1.75991e-10	1.05864
3137879	chr7:3137879:G:C	6.91218e-08	-1.75991e-10	-0.837445
3137920	chr7:3137920:C:T	6.75943e-08	-1.75991e-10	-0.859791
3137970	chr7:3137970:C:T	9.70398e-08	-1.64844	1.15025
3137980	chr7:3137980:A:G	7.16529e-08	-1.75991e-10	-0.801481
3138002	chr7:3138002:G:A	6.13865e-07	-1.75991e-10	1.34646
3138024	chr7:3138024:G:T	6.74776e-08	-1.75991e-10	-0.861518
3138097	chr7:3138097:T:C	4.76724e-08	-1.75991e-10	-1.20896
3138186	chr7:3138186:T:C	1.70514e-07	0.646632	-0.581127
3138483	chr7:3138483:G:C	1.37711e-06	2.04417	0.110257
3138645	chr7:3138645:C:A	1.0906e-07	-1.66845	1.28703
3138657	chr7:3138657:C:A	7.1438e-08	-1.75991e-10	-0.804485
3138892	chr7:3138892:T:C	4.31062e-08	-1.75991e-10	-1.30965
3138915	chr7:3138915:G:A	2.82463e-08	-1.73235	-3.49551e-10
3138927	chr7:3138927:A:G	7.4788e-09	-1.70874	-1.3525
3139111	chr7:3139111:A:G	6.95351e-08	-1.75991e-10	-0.831483
3139208	chr7:3139208:T:G	7.49721e-08	-1.75991e-10	-0.756198
3139251	chr7:3139251:C:T	3.74364e-08	-1.45067	-3.49551e-10
3139701	chr7:3139701:C:T	7.65158e-08	-0.555067	-0.18075
3140334	chr7:3140334:T:G	6.52038e-06	-0.160517	3.86989
3140357	chr7:3140357:T:C	1.0177e-06	-0.554599	2.40658
3140523	chr7:3140523:C:A	4.96728e-08	-1.75991e-10	-1.16786
3140622	chr7:3140622:A:T	2.90937e-07	-0.837348	1.43714
3140625	chr7:3140625:A:T	5.75253e-08	-1.02109	-3.49551e-10
3140648	chr7:3140648:C:T	4.85877e-08	-1.75991e-10	-1.18994
3140796	chr7:3140796:A:G	6.88671e-07	-1.75991e-10	1.46145
3141106	chr7:3141106:C:A	5.27635e-08	-1.75991e-10	-1.10749
3141544	chr7:3141544:A:C	6.73675e-08	-1.75991e-10	-0.863152
3141552	chr7:3141552:C:T	4.61716e-08	-1.75991e-10	-1.24095
3141690	chr7:3141690:C:G	6.72367e-08	-1.75991e-10	-0.865095
3141803	chr7:3141803:C:T	7.0784e-08	-1.75991e-10	-0.813681
3141824	chr7:3141824:C:G	7.21053e-08	-1.75991e-10	-0.795187
3141830	chr7:3141830:G:A	7.0784e-08	-1.75991e-10	-0.813681
3141892	chr7:3141892:A:G	7.02404e-09	-1.78121	-1.34277
3141919	chr7:3141919:C:T	6.64999e-08	-1.75991e-10	-0.876113
3141996	chr7:3141996:A:T	5.08052e-08	-1.75991e-10	-1.14532
3142151	chr7:3142151:G:A	1.81617e-08	-1.44503	-0.728972
3142277	chr7:3142277:C:T	3.52581e-07	-0.812287	1.60425
3142282	chr7:3142282:G:C	7.17104e-08	-1.75991e-10	-0.800679
3142363	chr7:3142363:C:T	6.95494e-08	-0.586977	-0.2443
3142442	chr7:3142442:C:T	8.00257e-08	-1.75991e-10	-0.690967
3142467	chr7:3142467:C:T	4.19362e-08	-0.263108	-1.07406
3142558	chr7:3142558:G:GGA	7.56041e-08	-1.75991e-10	-0.747804
3142729	chr7:3142729:A:G	7.90705e-08	-1.75991e-10	-0.702974
3142770	chr7:3142770:G:C	5.39984e-07	-1.75991e-10	1.21823
3142795	chr7:3142795:C:T	2.9644e-07	0.618529	-3.49551e-10
3142829	chr7:3142829:T:C	4.24855e-08	-1.75991e-10	-1.32415
3143091	chr7:3143091:ATTTAT:A	2.33893e-07	-1.75991e-10	0.381548
3143235	chr7:3143235:G:A	8.25038e-08	-0.425864	-0.234607
3143290	chr7:3143290:A:G	3.07737e-07	-0.757178	1.41311
3143502	chr7:3143502:C:G	4.13512e-08	-1.75991e-10	-1.35121
3143801	chr7:3143801:G:A	9.71653e-08	-1.19464	0.697735
3144023	chr7:3144023:T:G	1.06933e-08	-1.78391	-0.919791
3144101	chr7:3144101:G:A	3.1411e-07	-1.75991e-10	0.67643
3144247	chr7:3144247:T:C	4.97984e-08	-1.16533	-3.49551e-10
3144777	chr7:3144777:C:G	5.25631e-06	0.384484	3.10939
3145470	chr7:3145470:C:G	4.48974e-08	-1.75991e-10	-1.26894
3145768	chr7:3145768:T:A	4.14875e-08	-1.75991e-10	-1.34792
3145779	chr7:3145779:TG:T	1.00553e-08	-1.6014	-1.16381
3146226	chr7:3146226:G:C	4.28287e-08	-1.75991e-10	-1.31611
3146258	chr7:3146258:A:G	1.10245e-07	-1.75991e-10	-0.370606
3146517	chr7:3146517:G:A	5.17707e-07	2.48227	-1.30617
3146734	chr7:3146734:TC:T	4.20567e-08	-1.75991e-10	-1.33429
3146859	chr7:3146859:A:G	1.01738e-07	-1.75991e-10	-0.450916
3146879	chr7:3146879:C:T	7.93297e-09	-1.70815	-1.29413
3146963	chr7:3146963:G:A	2.80366e-08	-1.73981	-3.49551e-10
3147184	chr7:3147184:G:A	1.38767e-07	-0.140516	-3.49551e-10
3147605	chr7:3147605:A:G	6.07604e-08	-1.75991e-10	-0.966376
3147696	chr7:3147696:G:A	4.13027e-08	-1.75991e-10	-1.35239
3147746	chr7:3147746:T:C	1.80263e-08	-1.77428	-0.407201
3147778	chr7:3147778:C:T	7.4286e-08	-1.75991e-10	-0.765392
3148167	chr7:3148167:C:G	1.06521e-07	-1.75991e-10	-0.404969
3148218	chr7:3148218:T:C	4.53422e-08	-1.75991e-10	-1.25908
3148307	chr7:3148307:G:A	8.74052e-09	-1.73712	-1.16822
3148522	chr7:3148522:C:T	9.16398e-09	-1.59917	-1.25886
3148577	chr7:3148577:T:TG	3.75451e-07	2.20734	-1.35253
3148662	chr7:3148662:G:A	1.41549e-08	-1.6459	-0.777355
3148677	chr7:3148677:C:T	9.63553e-09	-1.55208	-1.25578
3148783	chr7:3148783:ATCC:A	1.13461e-08	-1.50474	-1.13971
3148828	chr7:3148828:A:G	3.14271e-07	2.0289	-1.35196
3148915	chr7:3148915:T:C	9.32414e-09	-1.57597	-1.26474
3148926	chr7:3148926:A:G	2.88063e-08	-1.71272	-3.49551e-10
3149078	chr7:3149078:A:C	9.55036e-09	-1.55173	-1.26501
3149362	chr7:3149362:G:A	4.06117e-07	2.2815	-1.34817
3149386	chr7:3149386:T:A	1.00875e-07	-1.75991e-10	-0.459431
3149398	chr7:3149398:G:A	2.75382e-07	-1.75991e-10	0.544844
3149505	chr7:3149505:T:C	4.18036e-08	-1.75991e-10	-1.34033
3149595	chr7:3149595:C:T	8.80326e-09	-1.6252	-1.27299
3149707	chr7:3149707:G:A	9.53443e-09	-1.5948	-1.22361
3149845	chr7:3149845:C:T	1.88866e-08	-0.816567	-1.3183
3149996	chr7:3149996:A:G	1.47812e-08	-1.64457	-0.735388
3150475	chr7:3150475:T:A	3.41192e-07	2.09275	-1.33362
3150502	chr7:3150502:A:G	4.90536e-08	-1.75991e-10	-1.1804
3150503	chr7:3150503:A:G	9.67504e-09	-1.76918	-1.03458
3150643	chr7:3150643:C:G	1.48144e-08	-1.67958	-0.698135
3150704	chr7:3150704:C:G	4.81592e-08	-1.75991e-10	-1.1988
3151150	chr7:3151150:A:ACCAT	4.83255e-08	-1.75991e-10	-1.19536
3151365	chr7:3151365:C:T	4.22409e-08	-1.75991e-10	-1.32992
3151374	chr7:3151374:T:G	1.57362e-06	-1.75991e-10	2.28782
3151390	chr7:3151390:T:C	6.14706e-07	2.69162	-1.34379
3151570	chr7:3151570:C:T	2.98297e-08	-1.67781	-3.49551e-10
3151578	chr7:3151578:A:G	2.18382e-08	-1.28867	-0.700985
3151704	chr7:3151704:C:G	2.79419e-08	-1.74319	-3.49551e-10
3151904	chr7:3151904:T:A	1.86013e-07	-1.75991e-10	0.152502
3152021	chr7:3152021:G:A	9.38698e-08	-1.52231	0.990905
3152232	chr7:3152232:G:T	1.13534e-08	-1.47707	-1.16672
3152727	chr7:3152727:GGAAGGAAA:G	5.60011e-08	-1.04794	-3.49551e-10
3153114	chr7:3153114:G:C	8.09199e-09	-1.7855	-1.19694
3153516	chr7:3153516:G:C	4.11397e-07	2.19768	-1.25144
3153719	chr7:3153719:C:T	2.84765e-08	-1.72424	-3.49551e-10
3154003	chr7:3154003:A:C	6.06817e-08	-1.75991e-10	-0.967673
3154038	chr7:3154038:A:G	2.54281e-08	-1.5042	-0.333255
3154150	chr7:3154150:G:A	5.28606e-08	-1.58272	0.477059
3154288	chr7:3154288:T:C	2.53086e-08	-0.575492	-1.26668
3154523	chr7:3154523:A:G	5.69078e-08	-1.58474	0.55286
3154791	chr7:3154791:C:T	4.47209e-07	-1.75991e-10	1.02971
3155129	chr7:3155129:C:T	1.13213e-08	-1.47723	-1.1694
3155185	chr7:3155185:A:C	3.1717e-08	-1.61646	-3.49551e-10
3155265	chr7:3155265:G:C	4.1375e-08	-1.75991e-10	-1.35064
3155287	chr7:3155287:G:A	1.13118e-08	-1.78627	-0.861199
3155339	chr7:3155339:T:A	4.30301e-08	-1.75991e-10	-1.31142
3155537	chr7:3155537:A:T	1.33006e-07	0.695614	-0.878531
3155715	chr7:3155715:A:G	3.88249e-07	0.888331	-3.49551e-10
3155928	chr7:3155928:C:T	1.18268e-07	-1.75991e-10	-0.300362
3155995	chr7:3155995:A:T	1.14286e-08	-1.69609	-0.941103
3156094	chr7:3156094:G:A	1.12494e-08	-1.45547	-1.19753
3156157	chr7:3156157:A:T	4.90608e-08	-1.75991e-10	-1.18026
3156484	chr7:3156484:C:G	6.38588e-08	-1.32757	0.410929
3156700	chr7:3156700:T:C	1.67215e-08	-1.51895	-0.737674
3156802	chr7:3156802:G:A	1.01024e-08	-1.77763	-0.982904
3157221	chr7:3157221:T:C	2.97868e-08	-1.67925	-3.49551e-10
3157485	chr7:3157485:G:A	1.9573e-08	-1.47678	-0.622389
3158066	chr7:3158066:G:T	4.29698e-08	-1.75991e-10	-1.31282
3158234	chr7:3158234:T:C	3.931e-08	-1.70059	0.298753
3158487	chr7:3158487:G:A	7.30138e-08	-1.75991e-10	-0.782666
3158560	chr7:3158560:C:T	7.18466e-08	-1.75991e-10	-0.798781
3158806	chr7:3158806:G:T	4.56548e-08	-1.09376	-0.158442
3159243	chr7:3159243:T:C	4.13482e-08	-1.75991e-10	-1.35129
3159364	chr7:3159364:C:A	4.78138e-08	-1.75991e-10	-1.206
3159400	chr7:3159400:G:C	2.33806e-08	-0.916181	-1.00523
3159471	chr7:3159471:T:A	2.83982e-08	-1.72699	-3.49551e-10
3159618	chr7:3159618:G:A	4.1366e-08	-1.75991e-10	-1.35086
3159707	chr7:3159707:G:C	4.7816e-08	-1.75991e-10	-1.20595
3159714	chr7:3159714:G:A	4.1299e-08	-1.75991e-10	-1.35248
3159766	chr7:3159766:C:G	6.23275e-08	-1.75991e-10	-0.940911
3159886	chr7:3159886:T:C	4.5808e-08	-1.75991e-10	-1.24886
3159905	chr7:3159905:T:A	4.38932e-08	-1.29155	-3.49551e-10
3159907	chr7:3159907:T:C	1.60212e-08	-1.57107	-0.728332
3159910	chr7:3159910:G:A	4.75013e-08	-1.21256	-3.49551e-10
3159958	chr7:3159958:TTTA:T	3.06176e-08	-0.935568	-0.71617
3160054	chr7:3160054:G:A	3.01532e-08	-0.96358	-0.703442
3160093	chr7:3160093:C:A	3.13743e-08	-0.902912	-0.724413
3160154	chr7:3160154:A:G	1.90999e-08	-0.773358	-1.35027
3160190	chr7:3160190:C:G	3.22496e-08	-0.87407	-0.72574
3160411	chr7:3160411:T:C	1.04632e-08	-1.68699	-1.03845
3160704	chr7:3160704:A:G	8.17771e-08	0.160058	-0.829376
3160746	chr7:3160746:G:C	4.8875e-08	-1.75991e-10	-1.18405
3160758	chr7:3160758:C:T	2.9941e-08	-1.67409	-3.49551e-10
3161116	chr7:3161116:T:C	7.21063e-09	-1.77752	-1.32024
3161242	chr7:3161242:A:T	7.42889e-09	-1.77269	-1.29525
3161279	chr7:3161279:T:C	2.88616e-08	-1.7108	-3.49551e-10
3161322	chr7:3161322:C:A	4.2735e-08	-1.75991e-10	-1.3183
3161351	chr7:3161351:T:A	1.01933e-08	-1.60009	-1.1515
3161434	chr7:3161434:A:T	7.42281e-08	0.081566	-0.847738
3161547	chr7:3161547:T:C	5.96749e-08	0.02173	-1.00613
3161867	chr7:3161867:G:T	8.75825e-08	0.28257	-0.883303
3161913	chr7:3161913:C:T	2.57561e-08	-0.545266	-1.27938
3161972	chr7:3161972:T:C	8.2571e-09	-1.68256	-1.27968
3162099	chr7:3162099:A:T	8.24665e-08	0.0786666	-0.739588
3162409	chr7:3162409:A:G	7.23328e-08	0.0745726	-0.86661
3162524	chr7:3162524:T:C	2.46423e-08	-0.55128	-1.31757
3162609	chr7:3162609:C:T	5.18059e-08	-1.75991e-10	-1.12581
3162623	chr7:3162623:T:A	5.87901e-08	-1.75991e-10	-0.99934
3162729	chr7:3162729:G:A	7.2399e-08	0.114842	-0.905965
3162785	chr7:3162785:T:C	4.63174e-08	-1.75991e-10	-1.2378
3162931	chr7:3162931:T:C	6.89372e-08	0.0559696	-0.896087
3162942	chr7:3162942:G:A	7.20867e-08	0.107377	-0.902822
3163189	chr7:3163189:G:C	2.84792e-08	-0.429281	-1.29486
3163397	chr7:3163397:T:C	2.4956e-08	-0.548297	-1.3079
3163620	chr7:3163620:G:A	2.47269e-08	-0.585408	-1.28002
3163821	chr7:3163821:G:T	2.16192e-08	-0.688555	-1.31118
3163999	chr7:3163999:T:C	1.58271e-07	0.773375	-0.782383
3164023	chr7:3164023:C:T	4.14417e-08	-1.75991e-10	-1.34903
3164107	chr7:3164107:A:G	6.52142e-08	-1.75991e-10	-0.895637
3164150	chr7:3164150:A:G	8.63804e-08	0.62075	-1.2353
3164500	chr7:3164500:C:T	2.09284e-08	-1.17088	-0.861327
3164876	chr7:3164876:C:T	4.22106e-08	-1.75991e-10	-1.33064
3164888	chr7:3164888:G:A	8.40111e-08	0.585781	-1.22815
3165080	chr7:3165080:C:A	6.91352e-09	-1.7874	-1.35243
3165122	chr7:3165122:G:C	4.87018e-08	-1.75991e-10	-1.1876
3165269	chr7:3165269:G:A	8.23654e-08	0.598438	-1.26059
3165343	chr7:3165343:G:A	8.20957e-08	0.562642	-1.22807
3165550	chr7:3165550:G:A	8.66889e-08	0.628016	-1.239
3165705	chr7:3165705:GACCTTGAACT:G	5.19338e-08	-1.75991e-10	-1.12334
3165741	chr7:3165741:C:G	9.69303e-08	0.754564	-1.25389
3165854	chr7:3165854:G:A	5.72899e-08	-1.75991e-10	-1.02519
3165907	chr7:3165907:C:T	4.37893e-08	-1.75991e-10	-1.29393
3165948	chr7:3165948:C:T	1.15301e-07	0.810095	-1.13586
3166072	chr7:3166072:T:G	9.26335e-09	-1.6916	-1.15564
3166130	chr7:3166130:A:C	6.60336e-08	0.466007	-1.34916
3166521	chr7:3166521:G:A	3.77909e-08	-1.23132	-0.209924
3166797	chr7:3166797:C:T	2.4845e-08	-1.21587	-0.644791
3166821	chr7:3166821:G:C	7.16384e-09	-1.78159	-1.32268
3166942	chr7:3166942:G:C	9.30165e-09	-1.70335	-1.13977
3166968	chr7:3166968:C:A	1.53001e-07	1.09531	-1.13818
3166980	chr7:3166980:A:G	1.75604e-08	-1.35893	-0.84874
3167293	chr7:3167293:T:C	9.27022e-08	-1.75991e-10	-0.543922
3167340	chr7:3167340:C:T	9.55724e-09	-1.76084	-1.05518
3167537	chr7:3167537:G:A	7.09871e-08	-1.75991e-10	-0.810817
3168438	chr7:3168438:A:G	1.22121e-08	-1.65633	-0.91456
3168672	chr7:3168672:C:T	3.0274e-08	-1.66302	-3.49551e-10
3168683	chr7:3168683:A:G	1.55431e-08	-1.09376	-1.23594
3168777	chr7:3168777:T:A	2.16505e-08	-0.649996	-1.34829
3169027	chr7:3169027:C:T	5.94556e-08	-1.75991e-10	-0.988085
3169266	chr7:3169266:C:T	1.57336e-08	-1.17337	-1.14415
3169529	chr7:3169529:C:T	1.9959e-08	-0.730579	-1.34906
3170245	chr7:3170245:T:C	1.88302e-08	-1.05471	-1.08314
3170346	chr7:3170346:A:T	4.38265e-08	-1.75991e-10	-1.29308
3170606	chr7:3170606:T:C	1.0107e-07	0.501197	-0.958695
3170609	chr7:3170609:T:C	1.22108e-07	-0.268407	-3.49551e-10
3170671	chr7:3170671:G:A	3.83191e-08	-1.42737	-3.49551e-10
3171188	chr7:3171188:G:C	4.69658e-08	-1.75991e-10	-1.2239
3171224	chr7:3171224:A:G	6.55801e-08	-1.75991e-10	-0.890042
3171359	chr7:3171359:G:A	4.75813e-08	-1.75991e-10	-1.21088
3171383	chr7:3171383:T:A	7.47568e-09	-1.70921	-1.35245
3171686	chr7:3171686:C:A	9.22834e-08	-1.75991e-10	-0.54845
3171974	chr7:3171974:C:T	2.50804e-07	1.38939	-0.938032
3172073	chr7:3172073:C:T	2.12216e-07	1.55042	-1.26613
3172088	chr7:3172088:G:A	2.68933e-07	1.38547	-0.864325
3172130	chr7:3172130:G:A	9.08482e-08	-1.75991e-10	-0.564124
3172142	chr7:3172142:G:A	7.52491e-09	-1.73298	-1.32212
3172216	chr7:3172216:T:G	1.53242e-08	-1.78798	-0.555901
3172446	chr7:3172446:G:A	8.00513e-09	-1.72967	-1.26356
3172635	chr7:3172635:A:G	8.13747e-09	-1.74541	-1.23143
3172664	chr7:3172664:C:A	1.52101e-08	-1.29725	-1.0541
3172736	chr7:3172736:C:T	5.33115e-08	-1.75991e-10	-1.09716
3172836	chr7:3172836:A:G	3.39405e-08	-1.54871	-3.49551e-10
3172916	chr7:3172916:T:C	7.53105e-09	-1.70769	-1.34659
3172991	chr7:3172991:C:G	4.46241e-08	-1.75991e-10	-1.27504
3173759	chr7:3173759:G:A	9.3832e-08	-1.75991e-10	-0.531809
3173984	chr7:3173984:T:C	4.50989e-08	-1.75991e-10	-1.26446
3174141	chr7:3174141:C:A	1.00244e-07	-1.75991e-10	-0.465707
3174178	chr7:3174178:T:C	4.30103e-08	-1.75991e-10	-1.31187
3174218	chr7:3174218:G:A	2.28793e-07	1.69203	-1.33253
3174280	chr7:3174280:C:T	9.38891e-08	-1.75991e-10	-0.5312
3174888	chr7:3174888:T:C	2.30313e-08	-0.705187	-1.23127
3175014	chr7:3175014:G:C	7.57219e-08	-1.75991e-10	-0.746247
3175564	chr7:3175564:C:A	6.59175e-08	0.051759	-0.93667
3175659	chr7:3175659:C:T	4.98653e-08	-1.75991e-10	-1.16399
3176050	chr7:3176050:G:A	7.91907e-08	-1.75991e-10	-0.701455
3176172	chr7:3176172:G:A	2.18653e-08	-0.635874	-1.35254
3176244	chr7:3176244:AAAAAGCAAAAAC:A	2.62551e-08	-0.508734	-1.29672
3176898	chr7:3176898:G:A	3.40732e-08	-0.199211	-1.34559
3177217	chr7:3177217:A:G	1.07767e-08	-1.55266	-1.14327
3177281	chr7:3177281:G:T	8.05398e-08	-1.75991e-10	-0.684562
3177410	chr7:3177410:G:C	3.41528e-08	-1.54247	-3.49551e-10
3177728	chr7:3177728:T:C	8.35343e-09	-1.62538	-1.32526
3177843	chr7:3177843:T:A	4.90816e-08	-0.0481987	-1.13163
3177991	chr7:3177991:G:A	7.9592e-08	0.362942	-1.05934
3178279	chr7:3178279:G:A	8.0501e-08	-1.75991e-10	-0.685045
3178581	chr7:3178581:G:A	5.95723e-08	0.156119	-1.14224
3178643	chr7:3178643:C:T	4.20739e-08	-1.75991e-10	-1.33389
3178818	chr7:3178818:T:G	5.09534e-08	0.0122114	-1.15461
3178858	chr7:3178858:C:T	5.3402e-08	-1.4986	0.403137
3178986	chr7:3178986:T:C	5.67743e-08	-1.03423	-3.49551e-10
3179040	chr7:3179040:T:C	3.18903e-08	-1.61101	-3.49551e-10
3179267	chr7:3179267:T:C	1.03199e-08	-1.47204	-1.2672
3179396	chr7:3179396:C:T	7.55992e-08	-1.75991e-10	-0.747869
3180111	chr7:3180111:C:A	6.9513e-08	-1.75991e-10	-0.831801
3180137	chr7:3180137:A:G	6.43825e-08	-0.700968	-0.207505
3180626	chr7:3180626:T:C	1.07213e-07	0.758974	-1.15747
3180640	chr7:3180640:T:C	4.1368e-08	-1.75991e-10	-1.35081
3180654	chr7:3180654:G:C	6.29357e-08	0.168749	-1.09995
3180783	chr7:3180783:G:A	1.28787e-08	-1.25723	-1.26051
3181074	chr7:3181074:CAG:C	9.15042e-09	-1.62904	-1.23048
3181199	chr7:3181199:C:T	6.16423e-08	-0.215146	-0.736821
3181277	chr7:3181277:T:C	5.32413e-08	-0.0326217	-1.06586
3181321	chr7:3181321:G:A	5.05157e-08	-1.75991e-10	-1.15103
3181357	chr7:3181357:A:G	5.04903e-08	-0.0968455	-1.05469
3181533	chr7:3181533:C:T	9.6413e-08	-1.75991e-10	-0.504673
3181720	chr7:3181720:G:A	5.05987e-08	-1.75991e-10	-1.14939
3182204	chr7:3182204:G:C	4.20315e-08	-1.75991e-10	-1.3349
3182351	chr7:3182351:A:G	1.71818e-07	-1.75991e-10	0.0731195
3182367	chr7:3182367:C:G	4.13228e-08	-1.75991e-10	-1.3519
3182368	chr7:3182368:T:G	1.79753e-07	-1.75991e-10	0.118272
3182380	chr7:3182380:G:A	4.18227e-08	-1.75991e-10	-1.33988
3182409	chr7:3182409:T:C	1.0228e-07	-1.75991e-10	-0.445597
3182464	chr7:3182464:G:T	7.09092e-08	-1.75991e-10	-0.811915
3182467	chr7:3182467:C:G	1.15485e-06	-1.75991e-10	1.97841
3182888	chr7:3182888:T:C	8.90903e-09	-1.60962	-1.27663
3183170	chr7:3183170:G:A	4.65547e-08	-1.75991e-10	-1.23269
3183328	chr7:3183328:G:A	2.59924e-08	-0.46513	-1.35038
3183350	chr7:3183350:G:C	4.65547e-08	-1.75991e-10	-1.23269
3183725	chr7:3183725:A:G	1.34003e-07	-1.75991e-10	-0.175454
3183844	chr7:3183844:T:A	4.1683e-08	-1.60615	0.262923
3183942	chr7:3183942:G:C	5.09814e-08	-1.75991e-10	-1.14185
3184214	chr7:3184214:T:C	1.69363e-08	-0.91363	-1.33022
3184370	chr7:3184370:T:G	2.97797e-08	-0.522138	-1.15735
3184508	chr7:3184508:A:G	5.40816e-08	-1.70875	0.625926
3184865	chr7:3184865:G:A	5.45762e-08	-1.75991e-10	-1.07372
3184868	chr7:3184868:T:G	8.04266e-08	-1.75991e-10	-0.685969
3184911	chr7:3184911:A:G	8.01366e-09	-1.78746	-1.20471
3184914	chr7:3184914:A:G	6.14104e-08	-1.75991e-10	-0.955735
3184924	chr7:3184924:T:C	1.31321e-08	-1.68018	-0.818073
3184960	chr7:3184960:T:C	6.05354e-08	-1.75991e-10	-0.970087
3184999	chr7:3184999:T:G	2.46241e-08	-0.990533	-0.879056
3185081	chr7:3185081:G:A	5.58456e-08	-1.03936	-0.0113686
3185231	chr7:3185231:G:T	9.78195e-08	-1.75991e-10	-0.49019
3185413	chr7:3185413:C:G	1.00115e-07	-1.75991e-10	-0.467
3185429	chr7:3185429:C:T	4.6367e-08	-1.75991e-10	-1.23673
3185469	chr7:3185469:G:A	8.25518e-08	-0.659888	-3.49551e-10
3185495	chr7:3185495:C:T	4.14493e-08	-1.75991e-10	-1.34884
3185846	chr7:3185846:T:C	1.0085e-07	-1.75991e-10	-0.459681
3185892	chr7:3185892:A:G	1.24072e-08	-1.40852	-1.14652
3185978	chr7:3185978:A:G	8.64344e-09	-1.73664	-1.17987
3186089	chr7:3186089:G:A	8.20475e-08	-1.75991e-10	-0.666016
3186097	chr7:3186097:A:G	4.93569e-08	-1.75991e-10	-1.17424
3186098	chr7:3186098:T:C	4.90308e-08	-1.75991e-10	-1.18086
3186424	chr7:3186424:G:A	7.42538e-08	-1.75991e-10	-0.765826
3186445	chr7:3186445:A:G	1.74269e-08	-1.66407	-0.551227
3186727	chr7:3186727:G:A	7.45267e-08	-1.75991e-10	-0.762157
3187446	chr7:3187446:G:T	8.03039e-09	-1.76749	-1.2226
3187623	chr7:3187623:C:T	2.52659e-08	-1.69068	-0.153182
3187716	chr7:3187716:C:G	1.97978e-08	-1.16303	-0.924719
3187765	chr7:3187765:G:T	4.36694e-08	-1.75991e-10	-1.29667
3187784	chr7:3187784:T:C	7.53992e-08	-1.75991e-10	-0.750518
3187876	chr7:3187876:T:C	6.93716e-08	-0.833836	-3.49551e-10
3187974	chr7:3187974:C:T	2.74406e-08	-1.64551	-0.115785
3188167	chr7:3188167:G:A	2.61373e-07	-1.0668	1.55943
3188319	chr7:3188319:C:T	7.0572e-09	-1.78795	-1.33131
3188354	chr7:3188354:G:C	1.36889e-08	-1.20123	-1.2555
3188366	chr7:3188366:G:A	4.37283e-08	-1.75991e-10	-1.29532
3188498	chr7:3188498:G:A	9.78383e-09	-1.76295	-1.02963
3188500	chr7:3188500:G:A	4.19888e-08	-1.75991e-10	-1.33591
3188535	chr7:3188535:G:A	7.28917e-08	-0.832596	0.0482563
3188639	chr7:3188639:A:T	9.63268e-09	-1.77839	-1.02976
3188656	chr7:3188656:T:C	1.56387e-07	-0.690674	0.669693
3188746	chr7:3188746:G:GC	1.12424e-08	-1.76396	-0.889661
3188941	chr7:3188941:A:G	1.34527e-07	-0.696621	0.525069
3189006	chr7:3189006:T:A	7.03189e-08	-0.732179	-0.0880948
3189195	chr7:3189195:G:A	5.00631e-08	-1.64428	0.484245
3189277	chr7:3189277:T:C	2.32043e-08	-1.68067	-0.248308
3189319	chr7:3189319:T:C	1.3892e-08	-1.25972	-1.18227
3189323	chr7:3189323:C:T	5.88186e-08	-0.998857	-3.49551e-10
3189412	chr7:3189412:G:A	4.17578e-07	-0.893256	1.85441
3189477	chr7:3189477:T:C	1.35507e-08	-1.27462	-1.19226
3189530	chr7:3189530:G:A	6.22092e-08	-1.75991e-10	-0.942812
3189578	chr7:3189578:C:T	9.57366e-09	-1.75977	-1.05453
3189643	chr7:3189643:C:T	3.9952e-07	-1.04915	1.9661
3189678	chr7:3189678:T:C	1.30651e-07	-1.75991e-10	-0.200788
3189975	chr7:3189975:C:T	5.25988e-07	-0.67641	1.86837
3190094	chr7:3190094:C:T	2.9823e-08	-1.67803	-3.49551e-10
3190164	chr7:3190164:G:A	4.19633e-07	-1.02625	1.99232
3190218	chr7:3190218:C:T	1.97053e-07	-1.67378	1.88394
3190379	chr7:3190379:C:A	6.14213e-08	-1.75991e-10	-0.955558
3190495	chr7:3190495:A:G	2.07249e-08	-0.800402	-1.24158
3190660	chr7:3190660:G:A	8.24069e-09	-1.78234	-1.18189
3190716	chr7:3190716:A:C	2.0702e-08	-0.794273	-1.24881
3190746	chr7:3190746:G:T	2.08538e-07	-1.53234	1.79914
3190774	chr7:3190774:C:T	1.32172e-08	-1.78779	-0.704014
3190962	chr7:3190962:C:T	2.84779e-07	-0.852386	1.43078
3191539	chr7:3191539:C:T	2.45676e-06	-1.75991e-10	2.73328
3191812	chr7:3191812:G:A	7.17527e-08	-1.12005	0.319957
3191898	chr7:3191898:G:C	6.26476e-08	-1.65154	0.715747
3192082	chr7:3192082:T:C	4.15764e-08	-1.75991e-10	-1.34578
3192131	chr7:3192131:G:A	4.15842e-08	-1.75991e-10	-1.34559
3192225	chr7:3192225:C:T	9.81025e-08	-1.75991e-10	-0.487302
3192335	chr7:3192335:C:G	1.72457e-07	-1.75991e-10	0.0768343
3192433	chr7:3192433:T:G	6.80682e-08	-1.75991e-10	-0.852805
3192474	chr7:3192474:G:A	6.79897e-08	-1.21584	0.361886
3192545	chr7:3192545:A:G	8.5607e-09	-1.59709	-1.32905
3192551	chr7:3192551:T:C	1.41613e-08	-1.10944	-1.31336
3192584	chr7:3192584:T:C	2.29685e-07	-0.964095	1.32749
3192746	chr7:3192746:T:C	1.25901e-07	-1.07648	0.838663
3192769	chr7:3192769:A:G	1.69852e-08	-1.78099	-0.459983
3192882	chr7:3192882:G:A	1.27646e-08	-1.71994	-0.806704
3193143	chr7:3193143:T:C	1.94745e-08	-1.78095	-0.323258
3193175	chr7:3193175:C:T	1.81517e-07	-0.985842	1.11388
3193227	chr7:3193227:G:C	7.65372e-09	-1.78788	-1.25025
3193275	chr7:3193275:A:G	1.20069e-08	-1.78479	-0.803044
3193295	chr7:3193295:C:T	7.48506e-09	-1.78764	-1.27277
3193338	chr7:3193338:C:A	2.00015e-08	-1.78308	-0.294426
3193370	chr7:3193370:T:G	1.34182e-07	-1.0327	0.858582
3193671	chr7:3193671:A:G	4.14245e-08	-1.75991e-10	-1.34944
3193743	chr7:3193743:A:C	5.21767e-08	-1.75991e-10	-1.11868
3193938	chr7:3193938:C:T	5.0987e-08	-1.75991e-10	-1.14174
3194052	chr7:3194052:G:A	1.36573e-08	-1.78763	-0.671411
3194055	chr7:3194055:G:A	7.48731e-09	-1.76313	-1.29697
3194126	chr7:3194126:A:G	1.18625e-08	-1.78529	-0.814645
3194398	chr7:3194398:A:G	1.90253e-08	-0.877587	-1.24996
3194509	chr7:3194509:G:T	2.0748e-07	-1.06851	1.33023
3194519	chr7:3194519:C:T	5.76492e-08	-1.46653	0.447595
3194616	chr7:3194616:A:G	3.17055e-08	-0.989311	-0.627514
3194984	chr7:3194984:C:T	2.27166e-07	-1.00342	1.35579
3195106	chr7:3195106:T:C	5.40288e-08	-1.46385	0.380049
3195369	chr7:3195369:C:T	6.30749e-08	-1.75991e-10	-0.928992
3195602	chr7:3195602:G:A	4.41522e-08	-1.06137	-0.224302
3195636	chr7:3195636:G:A	7.09385e-08	-1.75991e-10	-0.811502
3195647	chr7:3195647:C:G	2.12598e-08	-0.664432	-1.35207
3195735	chr7:3195735:G:A	3.3228e-08	-1.56992	-3.49551e-10
3195870	chr7:3195870:G:C	2.56823e-08	-0.573336	-1.25418
3195911	chr7:3195911:G:C	4.91541e-08	-1.17835	-3.49551e-10
3196264	chr7:3196264:T:A	1.19894e-08	-1.24275	-1.34655
3196302	chr7:3196302:G:A	3.08755e-08	-1.73849	0.0951325
3196444	chr7:3196444:A:G	2.92374e-08	-0.948776	-0.749089
3196814	chr7:3196814:A:T	1.80801e-08	-0.94031	-1.23819
3197086	chr7:3197086:C:T	9.85387e-08	-1.75991e-10	-0.482865
3197293	chr7:3197293:G:T	9.80681e-09	-1.74892	-1.04132
3197390	chr7:3197390:T:G	8.84179e-08	-1.75991e-10	-0.59124
3197434	chr7:3197434:G:A	2.47851e-07	-1.08967	1.52919
3197573	chr7:3197573:G:C	5.63784e-08	-1.4093	0.368073
3197606	chr7:3197606:G:A	8.9358e-08	-1.75991e-10	-0.580663
3197810	chr7:3197810:C:T	4.84059e-08	-1.75991e-10	-1.19369
3197891	chr7:3197891:CA:C	1.06673e-07	-1.27025	0.866709
3198745	chr7:3198745:C:T	4.13859e-08	-1.75991e-10	-1.35037
3198806	chr7:3198806:G:A	6.73433e-08	-1.75991e-10	-0.863511
3198966	chr7:3198966:T:C	5.67717e-08	-1.75991e-10	-1.03428
3199164	chr7:3199164:T:C	1.64909e-08	-1.77644	-0.494071
3199262	chr7:3199262:C:T	1.48711e-08	-1.12421	-1.24969
3199270	chr7:3199270:T:C	1.30274e-08	-1.49484	-1.01142
3199275	chr7:3199275:C:G	9.51858e-09	-1.57433	-1.24574
3199346	chr7:3199346:C:T	1.06264e-07	-1.21544	0.808047
3199473	chr7:3199473:C:T	2.15764e-08	-0.862082	-1.13963
3199548	chr7:3199548:G:C	9.24872e-09	-1.76423	-1.0846
3199550	chr7:3199550:G:A	8.37579e-09	-1.76547	-1.1825
3199594	chr7:3199594:G:C	4.74321e-08	-1.36441	0.150393
3199774	chr7:3199774:G:A	2.33648e-08	-0.857931	-1.06415
3199788	chr7:3199788:TA:T	5.48265e-08	-1.75991e-10	-1.06914
3199863	chr7:3199863:T:C	9.81189e-09	-1.75565	-1.03407
3199985	chr7:3199985:C:T	1.23429e-08	-1.67832	-0.881919
3199990	chr7:3199990:C:T	5.01649e-08	-1.37147	0.213469
3200243	chr7:3200243:T:G	6.48234e-08	-1.75991e-10	-0.901647
3200267	chr7:3200267:G:A	3.49045e-08	-1.5207	-3.49551e-10
3200469	chr7:3200469:A:G	4.10461e-08	-1.34722	-0.0113956
3200501	chr7:3200501:A:G	1.9895e-08	-1.75013	-0.332721
3200671	chr7:3200671:G:A	3.70418e-08	-1.78683	0.325563
3200711	chr7:3200711:AG:A	8.72404e-08	-1.75991e-10	-0.604647
3200791	chr7:3200791:G:A	4.70611e-08	-1.75991e-10	-1.22187
3200836	chr7:3200836:G:A	2.03958e-08	-1.78506	-0.27293
3201545	chr7:3201545:C:T	2.64688e-07	-0.828237	1.33348
3201987	chr7:3201987:T:C	1.70737e-08	-0.886448	-1.34933
3202640	chr7:3202640:G:C	6.68433e-08	-1.75991e-10	-0.870963
3202726	chr7:3202726:C:T	1.78778e-08	-1.72929	-0.460459
3202739	chr7:3202739:A:G	1.14329e-08	-1.38117	-1.25565
3203241	chr7:3203241:G:A	1.01959e-08	-1.41159	-1.33974
3203545	chr7:3203545:G:A	1.23646e-08	-1.78724	-0.771239
3203669	chr7:3203669:A:G	7.23691e-08	-1.75991e-10	-0.791534
3203751	chr7:3203751:T:C	2.91701e-08	-1.32557	-0.374601
3203890	chr7:3203890:A:G	4.16571e-08	-1.75991e-10	-1.34384
3204101	chr7:3204101:C:T	1.98404e-08	-1.09356	-0.992032
3204231	chr7:3204231:C:T	8.34185e-09	-1.78497	-1.16706
3204304	chr7:3204304:G:A	5.78123e-08	-1.75991e-10	-1.01611
3204376	chr7:3204376:C:A	1.82955e-08	-1.1094	-1.05726
3204625	chr7:3204625:G:A	1.46513e-08	-1.08449	-1.3043
3204637	chr7:3204637:C:T	5.46761e-08	-1.75991e-10	-1.07189
3204653	chr7:3204653:A:G	4.37034e-08	-1.75991e-10	-1.29589
3205024	chr7:3205024:T:C	8.00633e-09	-1.74701	-1.24607
3205238	chr7:3205238:T:C	5.15345e-08	-1.24511	0.114047
3205378	chr7:3205378:C:A	4.4586e-08	-1.75991e-10	-1.27589
3205491	chr7:3205491:T:C	2.9709e-08	-1.68186	-3.49551e-10
3205952	chr7:3205952:A:G	1.58479e-08	-0.987607	-1.32267
3205983	chr7:3205983:C:T	2.14033e-08	-1.76721	-0.242555
3206077	chr7:3206077:A:G	1.75172e-08	-0.910147	-1.29999
3206083	chr7:3206083:C:A	5.32807e-08	-1.75991e-10	-1.09774
3206174	chr7:3206174:C:G	7.88714e-08	-1.75991e-10	-0.705495
3206207	chr7:3206207:T:C	2.82122e-08	-1.73356	-3.49551e-10
3206279	chr7:3206279:T:G	6.30599e-08	-1.75991e-10	-0.929229
3206471	chr7:3206471:C:G	6.07968e-08	-1.75991e-10	-0.965778
3206485	chr7:3206485:T:A	8.45662e-08	-1.75991e-10	-0.63578
3206507	chr7:3206507:T:C	3.19343e-08	-1.43307	-0.176563
3206706	chr7:3206706:A:G	2.89988e-08	-1.50694	-0.199117
3206711	chr7:3206711:G:C	1.65143e-08	-0.917978	-1.35111
3206725	chr7:3206725:G:A	9.20355e-08	-0.202582	-0.348558
3207093	chr7:3207093:A:G	2.98165e-08	-1.75951	0.081257
3207274	chr7:3207274:A:G	3.08044e-08	-1.65415	0.00849612
3207407	chr7:3207407:G:A	2.73518e-08	-1.76453	-3.49551e-10
3207422	chr7:3207422:A:C	1.10122e-08	-1.69215	-0.982158
3207468	chr7:3207468:T:G	1.18097e-07	-1.75991e-10	-0.301805
3207778	chr7:3207778:C:T	8.81562e-08	-1.75991e-10	-0.594204
3207794	chr7:3207794:A:C	7.14651e-09	-1.77752	-1.32917
3208126	chr7:3208126:T:C	4.3512e-08	-1.75991e-10	-1.30028
3208130	chr7:3208130:A:T	7.69609e-09	-1.77471	-1.25789
3208167	chr7:3208167:G:C	1.55629e-08	-1.77536	-0.553068
3208266	chr7:3208266:C:T	7.16925e-09	-1.78591	-1.3176
3208343	chr7:3208343:G:A	2.75029e-08	-1.75902	-3.49551e-10
3208396	chr7:3208396:T:A	4.6155e-08	-1.75991e-10	-1.24131
3208490	chr7:3208490:G:A	4.56681e-08	-1.38895	0.137034
3208670	chr7:3208670:G:A	3.07467e-07	-1.75991e-10	0.655055
3208838	chr7:3208838:T:C	9.79441e-08	-1.75991e-10	-0.488917
3208851	chr7:3208851:T:G	7.93215e-09	-1.77785	-1.22455
3208990	chr7:3208990:C:T	1.08376e-08	-1.78738	-0.902908
3209042	chr7:3209042:T:C	7.68034e-08	-1.50703	0.774963
3209171	chr7:3209171:T:C	4.14953e-08	-1.75991e-10	-1.34773
3209188	chr7:3209188:G:A	1.73583e-07	-1.75991e-10	0.0833416
3209499	chr7:3209499:T:C	1.30291e-07	-1.75991e-10	-0.203543
3209508	chr7:3209508:C:T	1.37076e-08	-1.43207	-1.02329
3209735	chr7:3209735:C:T	2.8399e-07	-1.75991e-10	0.575623
3209739	chr7:3209739:T:C	1.18533e-07	0.896066	-1.19419
3209891	chr7:3209891:C:A	9.02841e-08	0.0683085	-0.638662
3209894	chr7:3209894:C:G	4.2039e-08	-1.75991e-10	-1.33472
3210007	chr7:3210007:T:C	1.3877e-08	-1.35472	-1.08836
3210155	chr7:3210155:C:G	5.35461e-08	-1.75991e-10	-1.09277
3210400	chr7:3210400:C:T	4.23324e-08	-1.75991e-10	-1.32776
3210773	chr7:3210773:T:G	1.10993e-08	-1.32998	-1.33646
3211061	chr7:3211061:G:A	1.33879e-07	-1.75991e-10	-0.176378
3211471	chr7:3211471:G:A	5.13189e-08	-1.75991e-10	-1.13525
3211676	chr7:3211676:G:A	3.03588e-08	-1.66023	-3.49551e-10
3211705	chr7:3211705:G:C	3.72564e-07	1.71466	-0.867569
3211722	chr7:3211722:C:T	1.30074e-07	-1.75991e-10	-0.205212
3211926	chr7:3211926:G:A	4.06617e-07	1.83701	-0.902455
3212232	chr7:3212232:A:G	4.13058e-08	-1.75991e-10	-1.35231
3212351	chr7:3212351:G:T	6.02607e-08	-0.756548	-0.218087
3212428	chr7:3212428:G:A	4.42664e-08	-1.75991e-10	-1.28309
3212923	chr7:3212923:A:G	1.4398e-08	-1.05417	-1.35206
3212978	chr7:3212978:C:T	3.96304e-08	-0.673095	-0.720623
3213148	chr7:3213148:C:T	1.35763e-07	-1.75991e-10	-0.162403
3213234	chr7:3213234:A:C	4.32606e-08	-1.75991e-10	-1.30607
3213314	chr7:3213314:G:A	5.49245e-08	-0.756604	-0.310751
3213317	chr7:3213317:C:T	1.47719e-07	-1.75991e-10	-0.0780009
3213557	chr7:3213557:C:T	2.9718e-08	-1.68156	-3.49551e-10
3213621	chr7:3213621:C:T	1.76338e-08	-1.54299	-0.660502
3213685	chr7:3213685:G:A	4.47133e-08	-1.75991e-10	-1.27304
3213785	chr7:3213785:A:G	7.72989e-09	-1.68679	-1.34143
3213859	chr7:3213859:C:T	3.80859e-08	-1.43347	-3.49551e-10
3214012	chr7:3214012:T:A	1.44768e-07	1.06492	-1.1631
3214055	chr7:3214055:A:C	4.3407e-08	-1.75991e-10	-1.30269
3214218	chr7:3214218:C:T	1.42977e-08	-1.35174	-1.06148
3214225	chr7:3214225:C:G	3.80408e-08	-1.43465	-3.49551e-10
3214405	chr7:3214405:G:C	2.99921e-08	-1.67238	-3.49551e-10
3214626	chr7:3214626:C:T	1.19723e-07	0.661429	-0.949563
3214735	chr7:3214735:T:C	2.94878e-07	1.5885	-0.97525
3215144	chr7:3215144:T:C	4.00279e-08	-1.38374	-3.49551e-10
3215193	chr7:3215193:C:T	4.14082e-08	-1.75991e-10	-1.34984
3215216	chr7:3215216:G:A	4.12967e-08	-1.75991e-10	-1.35253
3215337	chr7:3215337:A:T	1.35264e-07	-1.75991e-10	-0.16609
3215367	chr7:3215367:A:G	6.80863e-08	0.346837	-1.19937
3215710	chr7:3215710:C:T	4.16029e-08	-1.75991e-10	-1.34514
3215934	chr7:3215934:A:G	4.16021e-08	-1.75991e-10	-1.34516
3215994	chr7:3215994:T:C	5.04052e-08	0.0810733	-1.23429
3216152	chr7:3216152:A:G	4.14119e-08	-1.75991e-10	-1.34975
3216207	chr7:3216207:A:G	4.14087e-08	-1.75991e-10	-1.34982
3216737	chr7:3216737:C:T	4.14688e-08	-1.75991e-10	-1.34837
3216778	chr7:3216778:T:C	3.96454e-07	1.60656	-0.697315
3216956	chr7:3216956:A:G	2.98669e-08	-1.67656	-3.49551e-10
3217062	chr7:3217062:C:G	3.98195e-07	1.72684	-0.813215
3217154	chr7:3217154:A:C	2.87029e-08	-1.71632	-3.49551e-10
3217341	chr7:3217341:A:G	1.22389e-08	-1.46048	-1.10821
3217886	chr7:3217886:C:T	1.93652e-08	-1.57629	-0.533549
3217922	chr7:3217922:A:G	8.84147e-09	-1.6555	-1.23836
3217964	chr7:3217964:C:G	1.3181e-07	-1.75991e-10	-0.191956
3217990	chr7:3217990:C:A	3.2759e-07	1.54257	-0.82412
3218048	chr7:3218048:C:T	9.49088e-09	-1.50076	-1.32222
3218062	chr7:3218062:G:A	1.43431e-08	-1.41725	-0.99279
3218104	chr7:3218104:C:T	1.64996e-08	-1.43768	-0.832302
3218252	chr7:3218252:G:C	1.20589e-07	-1.75991e-10	-0.280925
3218300	chr7:3218300:A:T	1.64939e-07	-1.75991e-10	0.0322618
3218354	chr7:3218354:A:G	5.7892e-08	-0.666985	-0.347749
3218844	chr7:3218844:T:C	1.36555e-07	-1.75991e-10	-0.156585
3218856	chr7:3218856:T:A	1.42166e-08	-1.129	-1.2899
3218874	chr7:3218874:T:G	1.0275e-08	-1.67038	-1.07322
3218921	chr7:3218921:A:G	1.7415e-08	-1.56225	-0.65373
3219007	chr7:3219007:G:A	1.69423e-08	-1.60603	-0.63747
3219248	chr7:3219248:C:T	4.8316e-08	-1.75991e-10	-1.19555
3219456	chr7:3219456:A:G	1.66513e-08	-1.58677	-0.674051
3219548	chr7:3219548:A:C	4.31868e-08	-1.75991e-10	-1.30778
3219663	chr7:3219663:A:G	5.50519e-08	-1.06504	-3.49551e-10
3219941	chr7:3219941:G:C	4.35276e-08	-1.75991e-10	-1.29992
3219978	chr7:3219978:AAATT:A	7.99852e-08	0.423833	-1.11531
3220882	chr7:3220882:A:G	1.1575e-07	-1.75991e-10	-0.321882
3220964	chr7:3220964:C:G	9.76433e-09	-1.68561	-1.10897
3220976	chr7:3220976:T:G	4.23651e-08	-1.75991e-10	-1.32699
3221216	chr7:3221216:A:G	1.1252e-07	-1.75991e-10	-0.350184
3221802	chr7:3221802:T:A	6.37516e-08	-1.75991e-10	-0.91832
3221811	chr7:3221811:G:A	3.08227e-07	1.39569	-0.738166
3222017	chr7:3222017:A:G	4.40254e-08	-1.75991e-10	-1.28855
3222127	chr7:3222127:T:G	2.21967e-07	1.67856	-1.34935
3222136	chr7:3222136:C:A	1.2207e-07	0.861769	-1.13049
3222325	chr7:3222325:C:T	1.88146e-07	1.50463	-1.34073
3222368	chr7:3222368:T:A	1.92156e-07	1.52442	-1.33943
3222407	chr7:3222407:C:T	1.75761e-07	1.44673	-1.35092
3222446	chr7:3222446:G:A	1.4629e-07	1.26381	-1.35154
3222470	chr7:3222470:A:T	1.42286e-07	-1.75991e-10	-0.115476
3222482	chr7:3222482:A:G	1.39741e-08	-1.3817	-1.05441
3222532	chr7:3222532:G:A	2.92005e-08	-1.69913	-3.49551e-10
3222649	chr7:3222649:T:G	2.9296e-08	-1.69586	-3.49551e-10
3222744	chr7:3222744:G:C	4.16062e-07	-1.75991e-10	0.95752
3223197	chr7:3223197:T:C	1.20027e-07	-1.75991e-10	-0.285598
3223229	chr7:3223229:A:C	2.49854e-07	1.45086	-1.0033
3223627	chr7:3223627:C:T	4.13592e-08	-1.75991e-10	-1.35102
3223675	chr7:3223675:C:T	4.82775e-08	-1.19635	-3.49551e-10
3223906	chr7:3223906:AGG:A	4.13494e-08	-1.75991e-10	-1.35126
3224215	chr7:3224215:ATAT:A	1.19631e-08	-1.243	-1.34849
3224330	chr7:3224330:A:G	4.23978e-08	-1.75991e-10	-1.32622
3225123	chr7:3225123:T:A	1.20086e-07	-1.75991e-10	-0.285102
3225246	chr7:3225246:G:T	2.25423e-07	1.30183	-0.957161
3225555	chr7:3225555:T:A	1.10244e-07	-0.370623	-3.49551e-10
3226264	chr7:3226264:C:T	4.1318e-08	-1.75991e-10	-1.35202
3226674	chr7:3226674:G:C	6.42687e-08	0.330766	-1.24101
3227089	chr7:3227089:C:T	7.79123e-08	0.517448	-1.23518
3227128	chr7:3227128:G:A	3.79081e-08	-1.43815	-3.49551e-10
3227845	chr7:3227845:T:C	6.8261e-08	-1.75991e-10	-0.849976
3228042	chr7:3228042:T:A	1.28564e-07	-1.75991e-10	-0.21689
3228612	chr7:3228612:C:G	1.29049e-07	-1.75991e-10	-0.213125
3229705	chr7:3229705:A:C	4.81317e-08	-1.75991e-10	-1.19937
3229724	chr7:3229724:T:A	4.61492e-07	-1.75991e-10	1.06115
3229898	chr7:3229898:A:C	1.73419e-08	-1.53276	-0.687424
3230927	chr7:3230927:G:C	4.9084e-08	-0.337007	-0.842773
3231005	chr7:3231005:G:A	5.18377e-08	-1.75991e-10	-1.1252
3231138	chr7:3231138:CTGG:C	3.18553e-08	-1.61211	-3.49551e-10
3231146	chr7:3231146:A:ATTACAG	3.11987e-08	-1.63294	-3.49551e-10
3231195	chr7:3231195:T:C	6.19442e-08	-0.94708	-3.49551e-10
3231263	chr7:3231263:G:A	2.72883e-08	-0.695604	-1.07125
3231343	chr7:3231343:C:T	3.05542e-08	-1.65381	-3.49551e-10
3231682	chr7:3231682:C:T	1.43769e-08	-1.06456	-1.34313
3231710	chr7:3231710:TG:T	2.51761e-08	-1.24276	-0.604662
3231735	chr7:3231735:G:GTC	2.82578e-07	1.61622	-1.04558
3231890	chr7:3231890:G:C	4.84023e-08	-1.75991e-10	-1.19377
3232366	chr7:3232366:T:C	3.94736e-08	-0.60487	-0.792814
3232424	chr7:3232424:G:A	3.64085e-08	-0.898626	-0.579886
3232491	chr7:3232491:G:T	4.1365e-08	-1.75991e-10	-1.35088
3232894	chr7:3232894:G:A	7.16071e-09	-1.78306	-1.32165
3233265	chr7:3233265:G:C	1.32332e-08	-1.18067	-1.30991
3233808	chr7:3233808:C:T	5.38724e-08	-1.75991e-10	-1.0867
3233812	chr7:3233812:G:A	3.30986e-08	-1.57382	-3.49551e-10
3234533	chr7:3234533:C:T	1.03136e-07	-0.437269	-3.49551e-10
3234534	chr7:3234534:A:G	7.90504e-09	-1.66859	-1.33722
3234960	chr7:3234960:G:A	3.59505e-08	-1.49117	-3.49551e-10
3235570	chr7:3235570:G:A	9.28712e-08	-0.0946191	-0.447481
3235891	chr7:3235891:T:C	8.70954e-09	-1.68714	-1.22176
3236014	chr7:3236014:C:T	4.91717e-08	-1.75991e-10	-1.178
3236152	chr7:3236152:G:A	2.67175e-08	-1.788	-3.49551e-10
3236548	chr7:3236548:A:C	7.15721e-09	-1.76493	-1.34026
3236636	chr7:3236636:T:C	9.48729e-09	-1.75166	-1.0717
3236649	chr7:3236649:C:A	1.03247e-07	-0.436186	-3.49551e-10
3236882	chr7:3236882:G:A	2.70882e-08	-1.77422	-3.49551e-10
3237387	chr7:3237387:A:G	3.75431e-08	-1.44782	-3.49551e-10
3237576	chr7:3237576:A:G	8.22423e-09	-1.78658	-1.17965
3237578	chr7:3237578:ATG:A	8.40625e-09	-1.78546	-1.15888
3237585	chr7:3237585:TACATG:T	8.39838e-09	-1.78451	-1.16077
3238010	chr7:3238010:G:C	1.12116e-08	-1.726	-0.930363
3238077	chr7:3238077:C:T	1.04868e-07	-1.75991e-10	-0.420608
3238093	chr7:3238093:T:C	9.14483e-08	-1.75991e-10	-0.55754
3238325	chr7:3238325:T:C	1.04716e-08	-1.52284	-1.20181
3238333	chr7:3238333:A:G	7.7034e-09	-1.78749	-1.24416
3238545	chr7:3238545:T:C	7.99888e-09	-1.78295	-1.21106
3238601	chr7:3238601:G:T	1.04092e-07	-0.428035	-3.49551e-10
3238647	chr7:3238647:C:G	8.33935e-09	-1.78494	-1.16739
3239127	chr7:3239127:A:G	7.99824e-09	-1.76606	-1.22803
3239725	chr7:3239725:C:A	1.22903e-07	-0.261923	-3.49551e-10
3239823	chr7:3239823:T:C	1.17328e-08	-1.69817	-0.912751
3239830	chr7:3239830:G:A	6.11449e-08	-1.75991e-10	-0.960068
3239850	chr7:3239850:G:A	7.93842e-09	-1.69167	-1.30993
3239878	chr7:3239878:G:A	1.22912e-08	-1.55981	-1.00462
3239896	chr7:3239896:T:C	1.03193e-07	-0.436718	-3.49551e-10
3239933	chr7:3239933:C:T	8.60752e-09	-1.729	-1.19167
3240669	chr7:3240669:A:G	7.05016e-09	-1.77457	-1.34569
3240728	chr7:3240728:A:G	9.27445e-09	-1.7423	-1.10375
3240943	chr7:3240943:C:T	7.39308e-08	-0.770185	-3.49551e-10
3241017	chr7:3241017:A:G	6.90981e-08	-0.42072	-0.417068
3241334	chr7:3241334:A:C	2.67186e-08	-1.78796	-3.49551e-10
3241382	chr7:3241382:G:A	4.86182e-08	-1.75991e-10	-1.18932
3241848	chr7:3241848:G:A	8.35138e-09	-1.60086	-1.35003
3241866	chr7:3241866:T:C	2.2846e-08	-0.821168	-1.12337
3241917	chr7:3241917:A:G	6.00318e-08	-0.97844	-3.49551e-10
3242045	chr7:3242045:G:A	7.65547e-09	-1.68561	-1.35229
3242194	chr7:3242194:T:C	7.01774e-09	-1.78278	-1.3421
3242201	chr7:3242201:G:T	9.14106e-09	-1.53122	-1.32931
3242256	chr7:3242256:G:A	2.77597e-08	-1.74973	-3.49551e-10
3242312	chr7:3242312:C:G	6.99734e-09	-1.77527	-1.35252
3242440	chr7:3242440:A:C	4.328e-08	-1.75991e-10	-1.30562
3242657	chr7:3242657:C:T	5.21065e-08	-1.75991e-10	-1.12003
3242690	chr7:3242690:C:T	7.7549e-08	-1.75991e-10	-0.722404
3242752	chr7:3242752:C:T	1.05911e-08	-1.74114	-0.972166
3242828	chr7:3242828:G:A	8.14303e-09	-1.78663	-1.18952
3242847	chr7:3242847:C:A	9.90134e-08	-1.75991e-10	-0.478059
3242894	chr7:3242894:G:A	1.04407e-07	-1.75991e-10	-0.425015
3243200	chr7:3243200:T:C	8.14096e-09	-1.62989	-1.34652
3243451	chr7:3243451:T:C	6.27124e-08	-1.75991e-10	-0.934755
3243685	chr7:3243685:C:G	4.76189e-08	-1.75991e-10	-1.21008
3243809	chr7:3243809:G:T	2.80834e-08	-1.73814	-3.49551e-10
3243932	chr7:3243932:T:C	9.92767e-08	-1.75991e-10	-0.475404
3244000	chr7:3244000:A:G	8.72141e-09	-1.66861	-1.23892
3244049	chr7:3244049:A:G	5.53813e-08	-1.05907	-3.49551e-10
3244506	chr7:3244506:T:C	1.20592e-08	-1.23549	-1.348
3244651	chr7:3244651:T:C	4.91699e-07	-1.75991e-10	1.12455
3244891	chr7:3244891:A:G	1.27258e-08	-1.26069	-1.26899
3244920	chr7:3244920:A:G	9.96583e-09	-1.53708	-1.23707
3245084	chr7:3245084:A:G	4.70736e-08	-1.75991e-10	-1.2216
3245410	chr7:3245410:C:A	8.88948e-09	-1.57016	-1.31829
3245630	chr7:3245630:A:G	9.99145e-09	-1.46311	-1.30847
3245653	chr7:3245653:C:T	5.17019e-08	-1.75991e-10	-1.12782
3245672	chr7:3245672:C:T	6.06717e-08	-1.75991e-10	-0.967837
3245801	chr7:3245801:G:A	9.94882e-09	-1.47443	-1.30143
3245812	chr7:3245812:G:A	1.12198e-08	-1.57867	-1.07696
3246466	chr7:3246466:C:T	8.06413e-09	-1.6561	-1.32979
3247385	chr7:3247385:T:C	9.58969e-08	-1.75991e-10	-0.51004
3247509	chr7:3247509:T:C	9.65015e-09	-1.49285	-1.31349
3247568	chr7:3247568:C:T	1.22519e-08	-1.2897	-1.27794
3247618	chr7:3247618:G:A	9.61138e-08	-1.75991e-10	-0.507782
3247636	chr7:3247636:G:A	4.14624e-08	-1.75991e-10	-1.34853
3247927	chr7:3247927:G:C	5.04079e-08	-1.75991e-10	-1.15317
3247991	chr7:3247991:G:A	8.49613e-08	-1.75991e-10	-0.631119
3248254	chr7:3248254:T:C	1.08297e-08	-1.75572	-0.935307
3248431	chr7:3248431:AC:A	6.78052e-08	-1.75991e-10	-0.856675
3248839	chr7:3248839:A:G	9.85599e-09	-1.44523	-1.34001
3248950	chr7:3248950:A:G	1.02639e-08	-1.39297	-1.35171
3248998	chr7:3248998:G:T	7.9857e-09	-1.68344	-1.31222
3249285	chr7:3249285:C:T	7.60438e-09	-1.74169	-1.3029
3249375	chr7:3249375:A:C	4.13089e-08	-1.75991e-10	-1.35224
3249811	chr7:3249811:A:C	4.67187e-08	-1.75991e-10	-1.22917
3250253	chr7:3250253:T:A	9.02607e-09	-1.74811	-1.12509
3250393	chr7:3250393:T:G	5.17833e-08	-1.75991e-10	-1.12625
3250547	chr7:3250547:T:C	9.19108e-09	-1.74416	-1.11093
3250618	chr7:3250618:T:C	1.88648e-08	-1.14176	-0.994258
3250642	chr7:3250642:G:A	7.47416e-09	-1.74572	-1.31615
3250975	chr7:3250975:G:A	4.14238e-08	-1.75991e-10	-1.34946
3251362	chr7:3251362:C:A	9.06016e-08	-1.75991e-10	-0.566843
3251547	chr7:3251547:A:C	4.75829e-08	-1.75991e-10	-1.21084
3251548	chr7:3251548:G:C	4.84359e-08	-1.75991e-10	-1.19307
3251557	chr7:3251557:A:G	7.18985e-09	-1.76502	-1.33562
3251562	chr7:3251562:C:T	1.13058e-08	-1.34924	-1.29876
3251964	chr7:3251964:G:A	8.49806e-09	-1.70171	-1.23177
3252117	chr7:3252117:C:T	1.05399e-07	-1.75991e-10	-0.415564
3252144	chr7:3252144:T:G	4.94051e-08	-1.17326	-3.49551e-10
3252238	chr7:3252238:C:G	4.91595e-08	-1.75991e-10	-1.17824
3252383	chr7:3252383:A:G	2.75789e-08	-1.75626	-3.49551e-10
3252519	chr7:3252519:G:A	6.97957e-09	-1.78091	-1.34941
3252530	chr7:3252530:G:A	1.63684e-07	-1.75991e-10	0.0246239
3252615	chr7:3252615:G:T	4.47322e-08	-1.27262	-3.49551e-10
3252704	chr7:3252704:A:T	5.43674e-08	-1.75991e-10	-1.07755
3252833	chr7:3252833:A:C	2.96644e-08	-1.68337	-3.49551e-10
3252878	chr7:3252878:C:T	8.78604e-09	-1.70109	-1.19906
3253353	chr7:3253353:T:C	2.09515e-08	-0.88636	-1.14475
3253480	chr7:3253480:T:C	9.20164e-08	-1.75991e-10	-0.551347
3253917	chr7:3253917:T:G	5.39131e-08	-1.75991e-10	-1.08594
3254037	chr7:3254037:C:T	4.13039e-08	-1.75991e-10	-1.35236
3254542	chr7:3254542:C:T	6.22413e-08	-1.75991e-10	-0.942295
3254666	chr7:3254666:G:A	1.84687e-08	-0.815066	-1.34217
3254874	chr7:3254874:T:G	1.27174e-07	-1.75991e-10	-0.227762
3255011	chr7:3255011:T:A	4.53852e-08	-1.75991e-10	-1.25813
3255046	chr7:3255046:C:T	3.53368e-08	-0.62387	-0.884521
3255144	chr7:3255144:C:T	4.53115e-08	-1.75991e-10	-1.25975
3255317	chr7:3255317:A:G	4.53474e-08	-1.75991e-10	-1.25896
3255597	chr7:3255597:A:C	1.23412e-06	0.164373	1.88043
3255615	chr7:3255615:A:G	4.2735e-08	-1.75991e-10	-1.3183
3255629	chr7:3255629:C:T	6.51586e-08	-1.75991e-10	-0.89649
3255752	chr7:3255752:A:T	7.17448e-09	-1.78405	-1.31873
3255827	chr7:3255827:T:A	5.03544e-08	-1.75991e-10	-1.15423
3255883	chr7:3255883:T:C	4.14218e-08	-1.20557	-0.143938
3255964	chr7:3255964:A:T	8.20915e-08	-1.18369	0.518211
3255992	chr7:3255992:T:A	4.60372e-08	-1.75991e-10	-1.24387
3256169	chr7:3256169:G:A	7.20103e-09	-1.76033	-1.33876
3256428	chr7:3256428:C:G	6.91173e-09	-1.78776	-1.35233
3256500	chr7:3256500:T:A	7.30149e-09	-1.74035	-1.34489
3256558	chr7:3256558:A:C	4.7827e-08	-1.75991e-10	-1.20572
3256566	chr7:3256566:G:A	7.10845e-09	-1.78712	-1.32491
3256624	chr7:3256624:G:A	4.24205e-08	-1.75991e-10	-1.32568
3256637	chr7:3256637:G:T	4.53963e-08	-1.75991e-10	-1.25788
3257407	chr7:3257407:A:G	7.53298e-09	-1.73271	-1.32131
3257727	chr7:3257727:G:A	5.21598e-08	-1.75991e-10	-1.119
3257890	chr7:3257890:A:G	1.0701e-07	-1.75991e-10	-0.400396
3258529	chr7:3258529:C:T	4.5336e-08	-1.75991e-10	-1.25921
3258598	chr7:3258598:A:C	4.80832e-08	-1.75991e-10	-1.20038
3258776	chr7:3258776:C:T	6.74055e-08	-1.75991e-10	-0.862587
3258884	chr7:3258884:A:C	3.05349e-08	-1.66777	0.0133294
3258937	chr7:3258937:T:C	5.55486e-08	-1.75991e-10	-1.05606
3258949	chr7:3258949:G:A	4.53223e-08	-1.75991e-10	-1.25952
3259035	chr7:3259035:T:G	5.2321e-08	-1.26538	0.149464
3259131	chr7:3259131:C:T	4.53223e-08	-1.75991e-10	-1.25952
3259144	chr7:3259144:C:A	5.16231e-08	-1.75991e-10	-1.12935
3259300	chr7:3259300:C:A	4.2232e-08	-1.75991e-10	-1.33014
3259389	chr7:3259389:A:T	4.02263e-08	-1.25231	-0.126481
3259588	chr7:3259588:A:C	1.00338e-07	-1.75991e-10	-0.464775
3259716	chr7:3259716:A:G	9.72561e-09	-1.78195	-1.0166
3259727	chr7:3259727:T:C	6.97572e-09	-1.78292	-1.34796
3259744	chr7:3259744:T:A	4.53477e-08	-1.75991e-10	-1.25896
3259768	chr7:3259768:G:A	4.53197e-08	-1.75991e-10	-1.25957
3259970	chr7:3259970:T:A	4.53496e-08	-1.75991e-10	-1.25891
3260447	chr7:3260447:C:T	1.20372e-07	-1.75991e-10	-0.282727
3260921	chr7:3260921:C:T	4.38282e-08	-1.75991e-10	-1.29304
3261478	chr7:3261478:G:A	5.68357e-08	-1.75991e-10	-1.03315
3261772	chr7:3261772:G:A	1.61475e-07	-1.75991e-10	0.0110343
3261813	chr7:3261813:C:T	3.18659e-07	-1.75991e-10	0.690807
3262012	chr7:3262012:T:C	2.81756e-06	0.21803	2.65228
3262060	chr7:3262060:C:G	3.02373e-06	0.32016	2.62077
3262179	chr7:3262179:A:T	1.27163e-08	-1.18529	-1.34514
3262495	chr7:3262495:A:G	3.94109e-08	-1.24457	-0.1547
3262541	chr7:3262541:G:C	1.15417e-07	-1.75991e-10	-0.324767
3262741	chr7:3262741:C:T	6.50564e-08	-1.75991e-10	-0.898059
3263067	chr7:3263067:T:C	8.41426e-09	-1.78519	-1.1582
3263084	chr7:3263084:T:C	7.403e-09	-1.78547	-1.28595
3263411	chr7:3263411:CAG:C	3.76052e-08	-1.41377	-0.0324008
3263431	chr7:3263431:C:T	3.60515e-08	-1.27088	-0.217484
3263537	chr7:3263537:C:T	4.77371e-08	-1.75991e-10	-1.20761
3263744	chr7:3263744:AT:A	5.45614e-08	-1.75991e-10	-1.07399
3263745	chr7:3263745:T:C	1.65266e-08	-1.35164	-0.916704
3263995	chr7:3263995:G:A	3.65235e-08	-1.2835	-0.191858
3264103	chr7:3264103:A:G	1.7404e-08	-1.33532	-0.881294
3264193	chr7:3264193:C:T	5.81562e-08	-1.75991e-10	-1.01018
3264515	chr7:3264515:C:T	5.53534e-08	-1.75991e-10	-1.05958
3264731	chr7:3264731:T:C	4.13273e-08	-1.35635	0.00456327
3265056	chr7:3265056:C:G	4.39341e-08	-1.75991e-10	-1.29062
3265222	chr7:3265222:T:C	3.11477e-08	-1.67728	0.0427101
3265337	chr7:3265337:A:G	3.25769e-08	-1.58971	-3.49551e-10
3265372	chr7:3265372:T:C	2.52275e-08	-1.3174	-0.527984
3265457	chr7:3265457:G:A	2.993e-08	-1.67965	0.00519794
3265480	chr7:3265480:T:C	1.07954e-07	-1.75991e-10	-0.391608
3265735	chr7:3265735:C:G	2.56153e-08	-1.29028	-0.539847
3265841	chr7:3265841:G:A	4.59905e-08	-1.75991e-10	-1.24488
3266407	chr7:3266407:G:T	6.59753e-08	-1.75991e-10	-0.884034
3266463	chr7:3266463:GGGT:G	5.82715e-08	-1.75991e-10	-1.0082
3266483	chr7:3266483:G:C	3.53291e-08	-0.177328	-1.33128
3266485	chr7:3266485:G:T	6.65055e-08	-0.876031	-3.49551e-10
3266625	chr7:3266625:T:C	4.14993e-08	-1.75991e-10	-1.34764
3267076	chr7:3267076:C:G	2.11641e-08	-1.7404	-0.280612
3267419	chr7:3267419:T:C	1.7981e-08	-1.46445	-0.719546
3267763	chr7:3267763:C:A	4.25606e-08	-1.75991e-10	-1.32239
3267793	chr7:3267793:T:C	5.51458e-08	-1.75991e-10	-1.06333
3268229	chr7:3268229:T:C	1.84987e-08	-0.821177	-1.33444
3268290	chr7:3268290:A:G	2.02259e-08	-1.39146	-0.674892
3268563	chr7:3268563:C:T	7.44063e-09	-1.77326	-1.2931
3268666	chr7:3268666:T:C	7.75129e-08	-1.75991e-10	-0.72287
3268719	chr7:3268719:C:T	9.40442e-09	-1.78333	-1.0488
3268731	chr7:3268731:A:G	1.52636e-08	-1.53336	-0.814481
3269078	chr7:3269078:C:T	4.47168e-08	-1.75991e-10	-1.27297
3269723	chr7:3269723:A:G	4.26958e-08	-1.75991e-10	-1.31921
3270030	chr7:3270030:T:C	4.60428e-08	-1.75991e-10	-1.24374
3270606	chr7:3270606:A:G	4.61821e-08	-1.75991e-10	-1.24072
3270864	chr7:3270864:G:T	4.40958e-08	-1.75991e-10	-1.28695
3271373	chr7:3271373:G:C	2.73239e-08	-1.76555	-3.49551e-10
3271564	chr7:3271564:T:C	1.40651e-08	-1.08607	-1.34355
3271855	chr7:3271855:A:G	1.59437e-08	-1.44853	-0.85572
3271896	chr7:3271896:T:A	1.59881e-08	-1.44881	-0.852666
3272413	chr7:3272413:G:C	7.64904e-08	-1.75991e-10	-0.736149
3273050	chr7:3273050:C:T	4.56527e-08	-1.75991e-10	-1.25225
3273284	chr7:3273284:G:T	2.84272e-08	-1.72597	-3.49551e-10
3273431	chr7:3273431:G:T	8.00503e-08	-1.75991e-10	-0.69066
3273593	chr7:3273593:C:A	9.518e-09	-1.64266	-1.17747
3273694	chr7:3273694:A:G	2.52567e-08	-0.658983	-1.18524
3273709	chr7:3273709:G:A	3.77782e-08	-1.44158	-3.49551e-10
3274538	chr7:3274538:C:T	5.46155e-08	-1.75991e-10	-1.073
3274552	chr7:3274552:C:T	8.43734e-09	-1.5881	-1.35254
```
