## Supplementary material for "Characterization of shared and ancestry-specific signals driving complex traits using multi-ancestry fine-mapping": orig_s1_snps

```
rs156308
rs156306
rs156305
rs76652221
rs156304
rs17369508
rs17369536
rs17148956
rs117012139
rs183583496
rs156303
rs148872682
rs117079527
rs156302
rs78794247
rs62451490
rs73072562
rs79018096
rs12532815
rs185657
rs156301
rs12539436
rs156300
rs156299
rs156298
rs80123033
rs62451491
rs62451492
rs79385393
rs78972630
rs1304531
rs73072569
rs73072570
rs73072572
rs78521492
rs59180320
rs58247801
rs73072575
rs58130101
rs77303657
rs77504291
rs62451493
rs73072579
rs78586497
rs79013213
rs61272861
rs12540826
rs756500
rs74422317
rs12666273
rs77320221
rs2642250
rs78494024
rs62451494
rs10487600
rs10487601
rs62451495
rs12531961
rs17369837
rs17369851
rs73072592
rs156297
rs147393719
rs156296
rs156295
rs12540413
rs156294
rs156293
rs156292
rs156291
rs156290
rs156289
rs156288
rs156287
rs156286
rs198296
rs156285
rs77933464
rs78807898
rs156284
rs156283
rs17660880
rs16873588
rs79941990
rs35840240
rs76839060
rs117936519
rs34044269
rs17660934
rs17148968
rs35059508
rs13245518
rs963830
rs963829
rs10254428
rs12538738
rs62451496
rs73074503
rs1494193
rs2158342
rs35041843
rs79804613
rs2107310
rs1908269
rs198280
rs77037970
rs198279
rs17370266
rs198278
rs13244088
rs198277
rs16873590
rs198276
rs73272312
rs198275
rs198274
rs198273
rs79176582
rs62451497
rs198272
rs2107309
rs60349749
rs2253753
rs62451498
rs17148975
rs2813827
rs79415246
rs2642265
rs2813828
rs111428242
rs2642264
rs2813829
rs2813830
rs73272318
rs2172676
rs2172675
rs77034864
rs2642263
rs2642262
rs6968858
rs16225
rs78179997
rs16224
rs150742717
rs2525441
rs2525440
rs16488
rs16487
rs16486
rs16222
rs16221
rs739855
rs739854
rs16220
rs73076502
rs76269397
rs16219
rs16218
rs16217
rs6979896
rs6980046
rs16215
rs198295
rs73078605
rs185574
rs3025153
rs73272338
rs198294
rs11772560
rs198293
rs198292
rs198291
rs198290
rs56105313
rs80303986
rs73272347
rs198289
rs73078611
rs198288
rs6956032
rs16214
rs16213
rs16212
rs56051041
rs16485
rs2813833
rs2642268
rs198285
rs73272357
rs76307776
rs198284
rs198283
rs1603017
rs198282
rs11977888
rs12055984
rs10268827
rs55942345
rs16211
rs77308886
rs4618586
rs34691500
rs3025149
rs16210
rs2240126
rs16209
7:24267918_C_A
7:24267918_C_T
rs2240124
rs10950999
rs17149004
rs3025147
rs11760792
rs2051824
rs16208
rs3815143
rs16207
rs16206
rs7808863
rs16205
rs16204
rs16203
rs4722329
rs34995331
rs16202
rs2023889
rs2107311
rs16201
rs16200
rs4722330
rs16199
rs12533126
rs75666763
rs10242183
rs6950182
rs6950204
rs74343875
rs2158343
rs12671462
rs16484
rs3025144
rs16198
rs3025143
rs16195
rs7781431
rs16194
rs12666025
rs76517961
rs10259152
rs11768427
rs28897122
rs2525439
rs2525438
rs28792726
rs9639487
rs2525436
rs17149017
rs10249046
rs6979388
rs146838935
rs55788788
rs55756459
rs6964661
rs56323936
rs2525435
rs3025140
rs3025139
rs16193
rs16192
rs16483
rs2051822
rs3025138
rs12700518
rs12671491
rs6461787
rs6461788
rs7795700
rs6963304
rs12672642
rs73078658
rs1034732
rs1034731
rs2006644
rs2006643
rs76768157
rs17341269
rs56270151
rs61505992
rs76754964
rs56181140
rs55944461
rs17372029
rs79009557
rs59220973
rs7788682
rs16191
rs16190
rs6973464
rs16189
rs16482
rs723198
rs139820486
rs16188
rs17149039
rs7779775
rs76687522
rs4000777
rs5021337
rs5021336
rs5021335
rs4418237
rs4504541
rs16185
rs16183
rs7790190
rs55891953
rs6957638
rs6978147
rs6962933
rs62448578
rs6945477
rs6967249
rs6967763
rs185379708
rs1989971
rs2390889
rs2893148
rs16182
rs16181
rs16180
rs16179
rs147519436
rs16178
rs16177
rs16176
rs16175
rs112020793
rs73078701
rs73080603
rs16174
rs16172
rs16171
rs16170
rs16169
rs62448603
rs12670418
rs12668380
rs10254767
rs16168
rs76072758
rs983949
rs114991500
rs2390961
rs2390962
rs2525432
rs78879926
rs76995661
rs2189497
rs2722383
rs55770533
rs144314601
rs16167
rs16481
rs16166
rs16165
rs16164
rs34205823
rs4722335
rs16163
rs2189496
rs16162
rs76379626
rs16159
rs16158
rs16157
rs77892964
rs7804106
rs6972277
rs11536440
rs11536441
rs188455966
rs6960016
rs2722406
rs721262
rs79043293
rs77261973
rs75034250
rs2525431
rs28366561
rs4722337
rs78691510
rs75819953
rs78509801
rs16154
rs16153
rs4722338
rs78121355
rs2525430
rs12700519
rs16151
rs3025125
rs16150
rs725922
rs16480
rs6948203
rs2525429
rs13223753
rs77925583
rs4722339
rs10241609
rs4722340
rs11982406
rs146055004
rs183185801
rs13231567
rs185053370
rs6947139
rs56386051
rs138990347
rs6947772
rs142161226
rs10273936
rs4722341
rs4719761
rs13235551
rs2079201
rs12700521
rs113107396
rs55861495
rs73080656
rs60435280
rs12700522
rs117732601
rs10951003
rs7800861
rs10256432
rs1073317
rs12700523
rs1073316
rs1989219
rs12700524
rs3905497
rs78348904
rs3857723
rs3857724
rs16479
rs16149
rs16148
rs1859291
rs1859290
rs78837956
rs17149106
rs150377477
rs16147
rs16145
rs16143
rs16478
rs16142
rs16141
rs16140
rs16139
rs5573
rs3025121
rs16138
rs3025120
rs1468272
rs1468271
rs3757680
rs117756595
rs3779477
rs3025118
rs6977705
rs6977736
rs16135
rs117198011
rs3025115
rs5574
rs16132
rs16131
rs6950937
rs6951110
rs6971226
rs16476
rs16129
rs4722343
rs4719762
rs16475
rs16124
rs2189495
rs16123
rs16122
rs77260769
rs75884344
rs76438856
rs13222243
rs2023890
rs6461789
rs6461790
rs16474
rs16473
rs16472
rs147509841
rs16120
rs16119
rs11762612
rs17374047
rs16469
rs73080700
rs73080701
rs16118
rs2722382
rs16117
rs16468
rs16116
rs16115
rs16114
rs16113
rs16112
rs16111
rs12700525
rs116865425
rs4719763
rs1013851
rs16110
rs117295883
rs16109
rs16108
rs16106
rs118142297
rs3025107
rs10269857
rs16467
rs10256891
rs12112368
rs16104
rs3025105
rs16466
rs79124100
rs7791890
rs16102
rs10951004
rs10807818
rs79119278
rs16101
rs16100
rs16099
rs16098
rs16096
rs16095
rs929284
rs16094
rs10239353
rs16093
rs12670597
rs10255852
rs56088608
rs3025099
rs56383542
rs16091
rs16090
rs16089
rs16087
rs16086
rs16085
rs16084
rs16083
rs12171603
rs3857725
rs16082
rs999387
rs150570319
rs16080
rs13231738
rs16079
rs11973567
rs28407418
rs55827478
rs16078
rs16077
rs2390969
rs4336503
rs4307239
rs28624148
rs10272787
rs10487603
rs17149196
rs12333707
rs12334195
rs4236314
rs4722344
rs75504225
rs1012768
rs71537272
rs13226607
rs11772148
rs11768484
rs73082768
rs11761673
rs73082772
rs11768564
rs73082776
rs17149209
rs138437543
rs28674593
rs17149217
rs17316431
rs6461791
rs6461793
rs6461794
rs10223953
rs6461795
rs7778750
rs28568663
rs68001924
rs67903393
rs67362970
rs66639563
rs10271834
rs10228333
rs74632143
rs73082790
rs6950851
rs10272064
rs10271872
rs75876391
rs6950947
rs6950954
rs6951093
rs56310940
rs73082794
rs147046085
rs142462547
rs73082799
rs2188772
rs4719764
rs4722345
rs73082800
rs73082802
rs73084603
rs34944101
rs11972279
rs76986182
rs10233456
rs73084604
rs73084606
rs73084609
rs145525500
rs17149232
rs17149236
rs73084616
rs140513756
rs10224039
rs73084619
rs10253435
rs10487605
rs55790256
rs73084622
rs151051083
rs146481177
rs2521623
rs78753161
rs11763059
rs2521624
rs73084628
rs2521625
rs16873654
rs2722407
rs148812933
rs181312934
rs73088764
rs11771124
rs73088765
rs1859009
rs28645129
rs4719765
rs2521626
rs17149261
rs144227432
rs28562688
rs11760231
rs2466399
rs2428343
rs2466398
rs2466397
rs2521627
rs2521628
rs2722381
rs4719766
rs4719767
7:24376142_A_G
rs73088774
rs2722379
rs73088775
rs17376624
rs2521630
rs2521631
rs2722378
rs13235705
rs73088776
rs2521632
rs79414099
rs2521633
rs10487606
rs2521634
rs6957661
rs77206861
rs140188927
rs17149280
rs28566482
rs2521635
rs28673835
rs28414026
rs10487607
rs76352285
rs2245662
rs2521636
rs2245657
rs11978325
rs995659
rs995660
rs73088792
rs2722400
rs2722401
rs73088793
rs73088795
rs10260381
rs2011336
rs2722403
rs2722404
rs71537273
rs739609
rs873155
rs739610
rs739611
rs873156
rs17324083
rs2390970
rs2078965
rs1468175
rs143841453
rs12673094
rs17149299
rs4722346
rs10277671
rs73091112
rs76729073
rs80103103
rs73091113
rs73091115
rs17527852
rs17149302
rs10951006
rs12155085
rs148394874
rs12155090
rs12155164
rs12155163
rs55966275
rs55842023
rs55845438
rs55904984
rs28408636
rs55749640
rs73276678
rs77504394
rs56169214
rs2214205
rs146199543
rs6954993
rs73091124
rs75565192
rs6956026
rs56140426
rs56305138
rs76840429
rs73091129
rs186699196
rs7795026
rs117697806
rs10951007
rs10807819
rs10807820
rs142460825
rs9942561
rs9942606
rs9942563
rs10229981
rs2188771
rs10249804
rs4431499
rs10237661
rs10238015
rs1122806
rs1005592
rs4722348
rs73091153
rs4722349
rs75337060
rs17377332
rs12112282
rs73091160
rs6975802
rs10487609
rs10251565
rs10266124
rs10252567
rs10240346
rs6948218
rs138454671
rs6968835
rs6968997
rs6948741
rs66931551
rs6948996
rs117795351
rs73072969
rs10244791
rs10244581
rs10244588
rs10244589
rs10274084
rs10245042
rs10260303
rs73072978
rs10274228
rs10245446
rs10263936
rs10278260
rs10264579
rs10951009
rs10282104
rs1016978
rs117033734
rs10282621
rs10253625
rs10253966
rs2390971
rs2390972
rs2390973
rs2390974
rs17149347
rs2390975
rs2390976
rs55769845
rs4722350
rs1107376
rs6461799
rs17149356
rs73075009
rs13230631
rs17149360
rs17149361
rs74436723
rs55710676
rs1541347
rs73075079
rs73075082
rs76021545
rs11970778
rs11971462
rs11975134
rs62450368
rs6969237
rs6951794
rs6969538
rs117290500
rs75629188
rs6973863
rs6974031
rs73075087
rs62450369
rs62450370
rs6979449
rs13231710
rs34249977
rs17325286
rs34173602
rs6947020
rs17149369
rs10243689
rs10259242
rs62450401
rs73278459
rs73278461
rs73278464
rs73278467
rs74862531
rs73278471
rs17149371
rs118163738
rs17149374
rs2106709
rs34692182
rs2893167
rs17149382
rs6950687
rs1859010
rs34702262
rs7803032
rs77920985
rs10242986
rs36057573
rs11765527
rs34648154
rs10250973
rs74321064
rs62450407
rs2521638
rs2521639
rs2722388
rs62450408
rs17378617
rs7805207
rs151029418
rs2722387
rs182425683
rs78428914
rs10263765
rs17149396
rs2028071
rs147971629
rs143835549
rs10271983
rs7803435
rs2521640
rs73076810
rs72592125
rs2521641
rs10275499
rs62450409
rs73076814
rs73076815
rs73076817
rs62450410
rs62450411
rs66736533
rs62450413
rs2722385
rs2722384
rs2521642
rs10487610
rs6971081
rs6971202
rs6970988
rs16873659
rs2722398
rs73076821
rs2521643
rs12532156
rs2521644
rs2722397
rs2722396
rs62450414
rs150365288
rs17149405
rs6943496
rs4722352
rs56894518
rs117587350
rs141605778
rs62450415
rs2722395
rs117678783
rs72592128
rs72592129
rs6949619
rs78281459
rs57885924
rs2722394
rs2722393
rs62450416
rs10487611
rs72592130
rs2722391
rs2521645
rs35695433
rs10279463
rs112037334
rs2722390
rs916775
rs2521646
rs2521647
rs2722389
rs2521648
rs67495110
rs67064761
rs72592134
rs11761358
rs11765036
rs34233830
rs10261191
rs67583352
rs4722354
rs143439684
rs4722355
rs59395904
rs187732129
rs151182627
rs62450442
rs112049812
rs98
rs4496869
rs6961527
rs116931674
rs93
rs138185710
rs72592137
rs115334177
rs55778925
rs17326215
rs148324768
rs17149415
rs62450444
rs17379222
rs4722357
rs6953088
rs10244401
rs10247614
rs4404827
rs56265933
rs4722358
rs2106596
rs2106597
rs2106598
rs4956
rs4957
rs113
rs92
rs79607328
rs73078820
rs13221610
rs6956326
rs151240724
rs73078825
rs73078827
rs91
rs17326733
rs59558169
rs17326797
rs6461803
rs112
rs111
rs73078832
rs6960552
rs108
rs107
rs106
rs9785009
rs62450445
rs62450446
rs62450448
rs89
rs77857881
rs7784232
rs60885158
rs88
rs1548425
rs4722359
rs4719768
rs10276566
rs17149463
rs74938992
rs62450450
rs10258215
rs4722360
rs62450451
rs10232211
rs77269716
rs34989823
rs28637453
rs28411101
rs73078859
rs3899947
rs2390977
rs7805962
rs4388361
rs7787557
rs144633982
rs62450452
rs56991569
rs7811649
rs1858957
rs62450454
rs6461804
rs9638820
rs10224276
rs10239704
rs55777002
rs11760338
rs28665026
rs62450455
rs28378464
rs62450456
rs139299856
rs149727258
rs78589919
rs10951012
rs12531259
rs10951013
rs74534161
rs12531310
rs62450457
rs984209
rs76858987
rs10228771
rs2023732
rs79434975
rs62448869
rs114495245
rs62448870
rs62448871
rs62448872
rs6958654
rs6942803
rs6942832
rs62448875
rs10278322
rs78024515
rs62448877
rs7796450
rs7796569
rs7796645
rs12533743
rs73078900
rs75651911
rs56671959
rs10231223
rs12531939
rs11973625
rs12700532
rs28433252
rs28480205
rs60426889
rs62448887
rs62448888
rs10269288
rs142042490
rs146822138
rs6951361
rs28708987
rs34297299
rs62448890
rs116984549
rs73081006
rs117798381
rs11772769
rs28565050
rs75156760
rs55857250
rs10267583
rs77572176
rs116862025
rs73083026
rs1548424
rs57559830
rs10247006
rs62448892
rs77566174
rs41335051
rs62448893
rs17386390
rs17327167
rs7782423
rs34813786
rs7799805
rs73083030
rs73083031
rs17327237
rs62448895
rs79318026
rs73083036
rs62448896
rs76341829
rs62448897
rs62448898
rs1010184
rs17149489
rs11770345
rs56060725
rs7779109
rs17149497
rs77900875
rs62448900
rs10242095
rs975995
rs1010185
rs28412958
rs116212990
rs62448901
rs145986625
rs73083048
rs10281745
rs10266300
rs10266708
rs62448902
rs76851812
rs7782559
rs17149501
rs10245586
rs10278197
rs73083057
rs6960084
rs10282314
rs10282525
rs10282438
rs62448925
rs34210378
rs10224443
rs73083064
rs2390978
rs10228064
rs7785885
rs56358080
rs7791434
rs73083071
rs77503999
rs55703680
rs75862971
rs62448927
rs112613854
rs7779060
rs7796383
rs12375236
rs17149509
rs7800940
rs17149510
rs56388393
rs143367111
rs10231310
rs62448929
rs28485069
rs4722362
rs73083080
rs73083081
rs4722363
rs76019701
rs62448930
rs117044679
rs73282478
rs12673052
rs74556091
rs62448932
rs10247968
rs28709622
rs28415358
rs28406833
rs17149514
rs62448933
rs17149516
rs17149519
rs62448934
rs79295977
rs148684132
rs62448935
rs6461808
rs62448936
rs74511866
rs73083089
rs62448937
rs6966939
rs62448938
rs75050733
rs28780399
rs28808734
rs2893168
rs10951017
rs117676582
rs10951018
rs10234295
rs80054062
rs2051731
rs12112216
rs13438205
rs10271357
rs78543856
rs117001387
rs7784509
rs10258398
rs7789043
rs28459952
rs6943230
rs62448939
rs62448940
rs6961237
rs79074883
rs4719769
rs2078928
rs4722364
rs55790273
rs739538
rs739539
rs739540
rs113385577
rs17149538
rs1858958
rs6943268
rs112491743
rs76150319
rs719082
rs116990941
rs73084913
rs62448345
rs62448346
rs62448347
rs540370329
rs6954701
rs6955203
rs62448348
rs117979756
rs80053095
rs11766140
rs62448349
rs112222082
rs113094602
rs113726503
rs111335023
rs56375180
rs1858959
rs55941717
rs111748423
rs11767990
rs11761314
rs62448350
rs113870774
rs983127
rs12672156
rs113333742
rs10951019
rs62448351
rs62448352
rs2521224
rs78519326
rs6461809
rs150913841
rs981747
rs78203657
rs62448354
rs80047701
rs10231068
rs2711111
rs2390979
rs976680
rs976681
rs10240106
rs73084930
rs55909782
rs80246178
rs57952494
rs17149577
rs2521226
rs2521227
rs16873668
rs55742369
rs10277950
rs62449791
rs140271103
rs2521230
rs10250643
rs6955973
rs6956276
rs2521219
rs28661073
rs117253462
rs4513880
rs111299740
rs56008806
rs56200236
rs117103906
rs756913
rs117144568
rs2711108
rs17387919
rs117725316
rs4236315
rs73087006
rs78540781
rs4719771
rs2521222
rs116952174
rs4719772
rs10246290
rs11765493
rs12669298
rs9918576
rs10266515
rs58632387
rs12538055
rs10266855
rs78124840
rs11524615
rs34441881
rs11771214
rs76582536
rs35170308
rs34562802
rs11976703
rs117234216
rs8180807
rs59465585
rs76746872
rs11768140
rs79213207
rs9639499
rs111487742
rs4722370
rs4722371
rs11770891
rs139751245
rs142709589
rs78145215
rs117520228
rs74903559
rs79759111
rs151333961
rs2529081
rs36053817
rs4722372
rs4722373
rs2190438
rs2190437
rs75020631
rs3922328
rs10276688
rs13228213
rs2711107
rs116858140
rs117147312
rs36101866
rs139764830
rs17149623
rs2711106
rs2190436
rs2190435
rs2214939
rs2529079
rs2711105
rs2255365
rs4719773
rs2711104
rs75507582
rs117136401
rs117327019
rs2711103
rs141183329
rs76236658
rs2158890
rs192796485
rs61056434
rs9639500
rs1119811
rs78291009
rs2529077
rs55658450
rs150091043
rs74744889
rs2529076
rs2711100
rs2711099
rs2711098
rs2529075
rs56354828
rs75482109
rs2711097
rs2529073
rs2529072
rs2529071
rs2529070
rs2529069
rs1029602
rs2108300
rs1015650
rs12668620
rs2529068
rs1014116
rs13241379
rs2529067
rs2529066
rs117811214
rs117121593
rs2529064
rs2529063
rs116472685
rs71537292
rs11771088
rs2711096
rs13236354
rs10951023
rs10951024
rs12700535
rs4292585
rs12155326
rs10245219
rs12155331
rs2711095
rs2529062
rs2529061
rs2529060
rs76644000
rs75726390
rs117494772
rs12672013
rs13232202
rs13244877
rs10265529
rs73075787
rs12670305
rs12672537
rs3922327
rs2529059
rs17149687
rs146916275
rs2529058
rs2711118
rs1963791
rs2529057
rs11761070
rs11767874
rs11768627
rs117340107
rs56318548
rs117114851
rs2529056
rs2711117
rs2529055
rs140883786
rs116864838
rs6952491
rs13239509
rs2529054
rs2529053
rs117920591
rs138077363
rs2529052
rs2529051
rs2711116
rs2108296
rs201975213
rs2529050
rs2158889
rs2390980
rs2390981
rs2108295
rs2711126
rs78128327
rs2529048
rs143692271
rs10951027
rs2529047
rs117576224
rs35123274
rs2711125
rs80217937
rs2711124
rs34209628
rs117016603
rs118059706
rs917264
rs117117268
rs917263
rs117783542
rs2711123
rs77833199
rs10279338
rs2529046
rs117201933
rs117613649
rs2529044
rs917262
rs2711122
rs2529043
rs2529042
rs2529041
rs2529040
rs76175516
rs73286211
rs118063675
rs2711121
rs2529039
rs117159602
rs117890729
rs2711119
rs151004091
rs531359831
rs112691564
rs146700949
rs80095726
rs2711094
rs80279245
rs78797842
rs985062
rs13231413
rs78013169
rs74681548
rs2711093
rs76413269
rs117940661
rs117862286
rs79476125
rs55782418
rs138342088
rs74394616
rs79996469
rs77894613
rs2529038
rs74605016
rs77190854
rs79265434
rs2711091
rs78467898
rs142854811
rs140741305
rs114197696
rs114563204
rs2711090
rs2711089
rs139832252
rs150499205
rs79968383
rs138790847
rs11761560
rs2529036
rs62449806
rs76495162
rs78003997
rs10486428
rs17206955
rs56272093
rs117909879
rs80219926
rs62449807
rs79806331
rs77093164
rs77286352
rs4722378
rs2711134
rs80285370
rs78042800
rs2108303
rs56286681
rs56337524
rs55846946
rs56223251
rs56179013
rs56213713
rs55649299
rs57710107
rs117842189
rs76939541
rs77412661
rs79690735
rs11766193
rs77930723
rs58634243
rs79787018
rs12700538
rs76134129
rs79605385
rs79497734
rs117880837
rs55639119
rs79267799
rs2097951
rs56921395
rs75082201
rs79448692
rs56167283
rs34418982
rs55898213
rs74556855
rs77510095
rs74683589
rs115143076
rs2529092
rs80281834
rs79022008
rs78355375
rs76102023
rs75973137
rs17207104
rs11770717
rs78376996
rs2711131
rs80304162
rs2711130
rs2711129
rs12056164
rs12672003
rs76420710
rs989234
rs79711507
rs989233
rs7805228
rs7786767
rs7786905
rs7787065
rs55822161
rs17149758
rs78605573
rs77018871
rs7796432
rs7796741
rs62449808
rs79729812
rs2721783
rs76300852
rs59883931
rs2390982
rs60597892
rs60014319
rs116471633
rs2529091
rs77743107
rs76912026
rs12672481
rs80310481
rs75083086
rs75992373
rs13235833
rs7800494
rs143836113
rs7785886
rs2711128
rs117080429
rs76921264
rs79905936
rs74381249
rs75215248
rs114311186
rs75058191
rs117604584
rs79028233
rs74918908
rs75743759
rs116962501
rs2721784
rs79288308
rs79731569
rs2108301
rs73077840
rs76546476
rs77933603
rs77584790
rs78169923
rs2529090
rs75842412
rs41275961
rs76799431
rs12530888
rs117606244
rs80063013
rs6977229
rs6977719
rs56192723
rs79221545
rs141284029
rs10250011
rs56133391
rs147379265
rs6970676
rs10480031
rs2721785
rs2721786
rs2721787
rs2190439
rs76159568
rs139491645
rs13233475
rs36124669
rs2721788
rs118157486
rs2529087
rs10270776
rs2721789
rs76890179
rs56166017
rs2711120
rs77563139
rs74588715
rs13244368
rs74772968
rs75072516
rs146270685
rs77949169
rs77031215
rs76415359
rs78524635
rs13231952
rs77124354
rs77615248
rs74951415
rs74373065
rs62449810
rs76181382
rs73079906
rs2721790
rs145612846
rs117204691
rs79028118
rs75724566
rs2711132
rs76583494
rs112396202
rs185493836
rs149795543
rs77058811
rs79660577
rs117845198
rs79718729
rs75248554
rs118174447
rs79226939
rs114675055
rs114629092
rs13235382
rs148821723
rs143108113
rs79487414
rs4275129
rs2390983
rs35667270
rs141544148
rs2711109
rs118140149
rs147553852
rs7788403
rs117035359
rs148564553
rs78113691
rs78851667
rs2097950
rs193146331
rs917265
rs929401
rs78134612
rs117122959
rs2711115
rs79782972
rs2721799
rs2529085
rs767421
rs2721800
rs73079918
rs76551658
rs78106232
rs59059589
rs80228038
rs17149781
rs143973128
rs55940748
rs55767400
rs79725790
rs78015921
rs80320518
rs12539630
rs78351732
rs2721802
rs141238773
rs151077051
rs2721816
rs60626178
rs58504512
rs75788222
rs75252181
rs2721817
rs55819702
rs12700539
rs6942812
rs117338021
rs78774940
rs6943306
rs149902857
rs12700540
rs115137813
rs116782468
rs2529083
rs117475822
rs1053962
rs11979343
rs17149815
rs76759125
rs78974223
rs118069853
rs10253880
rs74969546
rs78702573
rs74751868
rs147388784
rs114065157
rs117460127
rs77038232
rs2057995
rs2057994
rs2057993
rs77686030
rs17208128
rs17273958
rs59828900
rs75713267
rs75545703
rs79966096
rs76683054
rs2954559
rs55964644
rs80248938
rs75986916
rs10268614
rs12700541
rs10272049
rs75536921
rs11509161
rs2108298
rs79210963
rs78312609
rs76756504
rs722218
rs713571
rs2529049
rs2529045
rs112506214
rs77176338
rs75529209
rs79698503
rs74720214
rs36115416
rs79662014
rs2529037
rs116977738
rs117389647
rs77300226
rs11769204
rs78749452
rs73079940
rs2721781
rs6949566
rs1053430
rs2721780
rs2529086
rs77658083
rs2721779
rs74326988
rs17208431
rs75682973
rs75989914
7:24731038_A_G
rs55945481
rs55876757
rs76467123
rs79834779
rs140696904
rs71521705
rs138703376
rs112509803
rs2721777
rs6974739
rs2954558
rs75351734
rs17274348
rs17274369
rs6957782
rs12979
rs17274530
rs191556083
rs138759906
rs2721820
rs17274565
rs17208801
rs2257061
rs6968498
rs6972106
rs17208939
rs17149906
rs2721819
rs17149912
rs71535705
rs2240005
rs66851582
rs2074142
rs80124647
rs138081433
rs4719777
rs56389614
rs55797319
rs10486429
rs10486430
rs6951289
rs6951004
rs6951005
rs6951241
rs6951244
rs2721808
rs2521753
rs35525835
rs17275047
rs140343471
rs17275075
rs17209324
rs2269812
rs17209408
rs55980618
rs12540699
rs6962615
rs73079954
rs117289371
rs75830240
rs77096632
rs75743828
rs71535708
rs2521754
rs55675261
rs56338461
rs55735863
rs2721809
rs17209487
rs17209515
rs56233321
rs56166864
rs2721810
rs56262438
rs77391597
rs17149943
rs2521755
rs2721811
rs78867620
rs140051509
rs6960203
rs2282903
rs6960837
rs17149958
rs2282904
rs17209655
rs2721812
rs2721814
rs73082014
rs75306590
rs71535707
rs138824937
rs2299098
rs73082019
rs77166908
rs12540919
rs12530499
rs2237306
rs17149980
rs28758560
rs76634207
rs80290011
rs2237307
rs17149990
rs874540
rs1544366
rs143487286
rs876308
rs876307
rs754555
rs876305
rs754554
rs754553
rs2023793
rs2237308
rs71535706
rs2237309
rs2237310
rs2237311
rs2237312
rs2237313
rs55780395
rs10269819
rs2521757
rs2237315
rs2237316
rs17275995
rs117006578
rs2521758
rs12669044
rs77546411
rs2521759
rs75349466
rs150928786
rs77626207
rs117712080
rs143244279
rs6975201
rs2721793
rs6957239
rs2721794
rs2721795
rs78837205
rs76851911
rs2521760
rs71521706
rs117323249
rs62449822
rs1001464
rs886234
rs117915962
rs886235
rs2237318
rs2721798
rs2521761
rs2521762
rs2237320
rs2721797
rs2521763
rs2237321
rs2237322
rs7809659
rs17150022
rs2521764
rs78039879
rs2721796
rs2521765
rs2521766
rs76853581
rs80012185
rs80195870
rs6976330
rs10276520
rs138731899
rs116052126
rs146197383
rs75861367
rs116997662
rs34470389
rs114829110
rs77112403
rs144776646
rs2158063
rs111383872
rs80227718
rs113229869
rs6949503
rs75575419
rs2721807
rs2721806
rs183370219
rs2721805
rs3779463
rs11509139
rs77351722
rs11509873
rs2721803
rs2237323
rs2237324
rs12665974
rs79824373
rs76589804
rs75678193
rs79971637
rs77162489
rs75107726
rs144112038
rs79251484
rs61241329
rs2721801
rs2521768
rs55926631
rs2521769
rs12154597
rs77589514
rs74642946
rs74815990
rs12665866
rs4719779
rs4722384
rs4722385
rs4722386
rs2521770
rs10235527
rs56150926
rs150256759
rs117095854
rs2248149
rs2248146
rs78436753
rs181469267
rs6979037
rs117329131
rs1476519
rs149067342
rs116944078
rs12700545
rs80007250
rs2188880
rs3779462
rs1476520
rs1476521
rs1001821
rs1476522
rs4722387
rs2237326
rs147572078
rs59945804
rs76028838
rs78849264
rs2521771
rs2521772
rs78565521
rs3757652
rs117372503
rs2521773
rs4719780
rs75253181
rs4722388
rs10215349
rs10216064
rs10215067
rs10216083
rs9648009
rs9648313
rs28570974
rs9648314
rs6976667
rs10276677
rs10233226
rs10276690
rs10276782
rs10247348
rs59111506
rs149003899
rs55860948
rs2214248
rs12700547
rs4722389
rs10246778
rs41368145
rs17150118
rs12669780
rs78505750
rs4722390
rs34155688
rs78648966
rs79724368
rs17150120
rs1978122
rs13224864
rs111498086
rs17211681
rs4722391
rs77594613
rs10275940
rs6959900
rs10046525
rs767329
rs73088306
rs55721832
rs56347266
rs1468185
rs10270198
rs56169632
rs7787684
rs41459253
rs74779340
rs10248833
rs140233612
rs150362201
rs111300961
rs141147017
rs17211952
rs113213591
rs4722392
rs117241806
rs11762966
rs17277761
rs28508477
rs10951029
rs34081711
rs79879286
rs17150155
rs143168331
rs2391000
rs113041465
rs28787388
rs148910335
rs55749506
rs12154468
rs12154475
rs182861188
rs117381192
rs28837462
rs117001561
rs11771400
rs74510285
rs12154649
rs4719781
rs7790361
rs113922010
rs7457348
rs60866628
rs6945054
rs144248770
rs2158061
rs59450900
rs76881352
rs2106760
rs73088325
rs73088329
rs117637656
rs10486432
rs3088014
rs56390544
rs17150177
rs6958470
rs17150180
rs13244325
rs117541982
rs74810236
rs142915233
rs147418650
rs28711029
rs10227466
rs12113560
rs2285651
rs2285653
rs57390482
rs79631004
rs66553400
rs57347218
rs61679797
rs73088333
rs143251675
rs2051755
rs4722393
rs1012775
rs4374886
rs2106761
rs35109505
rs9648315
rs140427528
rs4719782
rs17150208
rs739625
rs117732018
rs739626
rs73290274
rs2391001
rs739627
rs148030382
rs1044956
rs76330454
rs10215692
rs56786810
rs35967932
rs10951030
rs1859118
rs75684908
rs12700548
rs2106943
rs111227579
rs35822961
rs11761859
rs7806080
rs17150225
rs7810587
rs6979174
rs13231119
rs17150230
rs13307070
rs111385326
rs78345024
rs17213131
rs78941772
rs6957090
rs17150239
rs74699912
rs73088352
rs7802069
rs10486434
rs13241517
rs12700549
rs75019247
rs17213284
rs17150247
rs17291810
rs111361893
rs13225320
rs17213445
rs181271864
rs35400285
rs141565320
rs146355941
rs77189816
rs55745081
rs17150258
rs12700550
rs2285687
rs2285688
rs2285689
rs34986116
rs79705006
rs79453211
rs75355073
rs79872594
rs17292110
rs1541363
rs17292166
rs17213738
rs17292264
rs79770871
rs17150265
rs12700551
rs34640695
rs56045801
rs55860363
rs56373103
rs6953041
rs55799502
rs145596906
rs41275964
rs55992133
rs10274129
rs17150267
rs13243145
rs73087716
rs73272222
rs7796480
rs74454569
rs149634506
rs58923130
rs73087719
rs7802083
rs76798214
rs141286573
rs62449853
rs75398976
rs60192259
rs17150275
rs61347130
rs10231952
rs139216383
rs35271082
rs55743649
rs76945944
rs17214144
rs16873714
rs17150291
rs4719783
rs739708
rs757156
rs76635739
rs6978030
rs80057299
rs79927138
rs17150299
rs17150301
rs79332984
rs10238784
rs17150305
rs80010323
rs186181221
rs6461822
rs6956360
rs35124258
rs138955473
rs62449854
rs4470905
rs17293003
rs17150311
rs78711634
rs140736877
rs116092108
rs739709
rs115657163
rs2007271
rs10486437
rs17150320
rs10259998
rs73087742
rs6950461
rs62449855
rs6955303
rs1010984
rs17150327
rs62449856
rs6942762
rs6961203
rs11977734
rs116572898
rs77554729
rs6966219
rs73087750
rs6966132
rs149778715
rs116900781
rs75767471
rs2285690
rs2285691
rs17851558
rs62449857
rs62449858
rs2040689
rs3735543
rs2040690
rs41275967
rs80055518
rs73272266
rs13245133
rs62449859
rs62450560
rs147704044
rs79133698
rs6968973
rs55965716
rs13227525
rs17150357
rs17228163
rs10248878
rs4722395
rs4722396
rs4722397
rs41275973
rs6952356
rs12670857
rs140381476
rs142705324
rs6952815
rs10261181
rs62450564
rs118055511
rs7800352
rs16873719
rs11770911
rs11981517
rs7456235
rs11761671
rs11768710
rs76865933
rs6979475
rs879496
rs10229012
rs7785090
rs1024456
rs141237634
rs8180767
rs2189073
rs34422201
rs117784124
rs10255575
rs10242160
rs17150421
rs4141251
rs118134355
rs79714312
rs35235763
rs60676332
rs55762207
rs6946141
rs78314877
rs35665484
rs7794156
rs17150445
rs7798909
rs73091415
rs58319890
rs9639502
rs34340301
rs17150451
rs6977159
rs140499900
rs4722400
rs77757360
rs76183699
rs17150460
rs73091424
rs10256759
rs10486438
rs7784081
rs141213805
rs62450585
rs10951032
rs10486439
rs17229427
rs76042221
rs73091429
rs78884230
rs144
rs136
rs121
rs17150484
rs117427275
rs131
rs35434953
rs4722402
rs130
rs113871764
rs117764071
rs73091437
rs2189074
rs140
rs141
rs132
rs7787589
rs111691091
rs141002739
rs7805287
rs118155985
rs117192778
rs142
rs76978681
rs12216670
rs11763600
rs74838692
rs143
rs4722403
rs116997068
rs135
rs77615834
rs6461826
rs134
rs112316397
rs13233846
rs79969277
rs7800412
rs7783383
rs133
rs73076224
rs75802003
rs10215435
rs6973567
rs78546706
rs757155
rs6461827
rs10235913
rs6461828
rs73076235
rs120
rs129
rs119
rs76556761
rs145
rs62450586
rs128
rs12154682
rs127
rs62450587
rs126
rs125
rs79075163
rs73076239
rs7778780
rs28682917
rs10241945
rs10242072
rs763852
rs80011330
rs456
rs457
rs10486440
rs76730145
rs118
rs117
rs76764675
rs28475742
rs73691268
rs116
rs137
rs124
rs117924444
rs12536724
rs123
rs10239961
rs122
rs115
rs114
rs2391004
rs79269711
rs10244418
rs2391005
rs112708260
rs77489051
rs6953791
rs6953682
rs35617882
rs2391006
rs13230759
rs75567617
rs78727810
rs76671950
rs6461830
rs7811551
rs7792910
rs75480678
rs77721878
rs11977540
rs75229545
rs73276244
rs62448670
rs79796961
rs62448671
rs2391007
rs6951637
rs2391008
rs4332039
rs67091494
rs2391009
rs34980993
rs2001830
rs147827528
rs117198397
rs10480033
rs10265239
rs62451590
rs61301711
rs79545827
rs4719785
rs11981395
rs57236584
rs11974649
rs79609647
rs17296165
rs6461831
rs6952796
rs145340624
rs76425501
rs2522249
rs56705060
rs147700179
rs17840679
rs117634407
rs12531725
rs117281833
rs73276265
rs73276267
rs117984710
rs2522247
rs12154546
rs757139
rs10242782
rs11972120
rs11771668
rs34544927
rs77284208
rs4722407
rs4236316
rs2710993
rs2710994
rs6972578
rs117347933
rs6972736
rs6955146
rs6972925
rs111450550
rs6973076
rs6973097
rs34401627
rs35402623
rs4722408
rs2710995
rs17150604
rs117648384
rs12533143
rs12533171
rs118016495
rs80343489
rs55844228
rs7803029
rs112921647
rs10951036
rs78518268
rs2522245
rs11766936
rs57509322
rs79700512
rs193125773
rs2710997
rs154
rs2710998
rs2710999
rs77457900
rs12538574
rs153
rs17296878
rs2252255
rs164
rs55881478
rs73078256
rs2074335
rs2522244
rs73078258
rs113248627
rs77385435
rs74745793
rs12700568
rs10269252
rs163
rs2522243
rs2522242
rs78794872
rs79856291
rs77630140
rs152
rs74789946
rs2522240
rs151
rs13438013
rs162
rs161
rs160
rs2522239
rs2522238
rs73078285
rs74384468
rs159
rs79624288
rs35453809
rs111706117
rs150
rs2522237
rs17150652
rs17297340
rs149
rs148
rs75656980
rs17231650
rs2711028
rs10486445
rs77294254
rs12530817
rs12538542
rs77830538
rs55695918
rs79616660
rs2522236
rs73276293
rs76718014
rs6977038
rs76703877
rs6461832
rs6957546
rs147
rs427
rs428
rs79449997
rs113534857
rs113237225
rs2711027
rs2711026
rs158
rs11973976
rs731049
rs6950118
rs886314
rs2072094
rs111589466
rs2074334
rs148796005
rs76641855
rs146
rs147446039
rs2214333
rs2214332
rs179
rs2522235
rs4719787
rs118116457
rs149101478
rs187
rs111303670
rs4719788
rs178
rs77816365
rs2711023
rs1544376
rs75921257
rs1544375
rs9942629
rs117375414
rs117809069
rs16873726
rs2711021
rs2711020
rs177
rs78063000
rs2040670
rs17150701
rs2711019
rs185
rs2711018
rs111555608
rs117541233
rs191151425
rs58220207
rs2711005
rs176
rs2522234
rs75941772
rs17232369
rs74866441
rs184
rs183
rs182
rs2522233
rs181
rs180
rs2711025
rs175
rs75465058
rs174
rs13243952
rs173
rs75144539
rs2522232
rs157
rs12535622
rs77377671
rs80088232
rs172
rs12538491
rs60684511
rs2522231
rs143992951
rs2522230
rs7802683
rs61606045
rs145504341
rs113514288
rs141480506
rs6966979
rs141407921
rs13235641
rs118181517
rs112839264
rs113818220
rs112875045
rs112341746
rs56206831
rs170
rs145559529
rs138327150
rs112435309
rs55837213
rs13223812
rs2522228
rs150596269
rs6973047
rs34100694
rs2522227
rs17298333
rs2522226
rs80036291
rs73278335
rs169
rs2522224
rs117298883
rs7804669
rs17150754
rs17232677
rs17150758
rs167
rs184409020
rs2522223
rs10951038
rs2522222
rs2522221
rs10951039
rs156
rs73080267
rs73080269
rs73278343
rs4360199
rs166
rs4722413
rs34315485
rs4722414
rs67577159
rs35883576
rs55945637
rs2522251
rs11971170
rs16873731
rs2522250
rs547481824
rs73080287
rs11765144
rs2522246
rs34205296
rs112043331
rs17150775
rs17150777
rs2040672
rs74393212
rs2040671
rs55897602
rs73278349
rs1016915
rs1016916
rs73080299
rs11973729
rs4722416
rs113577837
rs10951043
rs2040669
rs1962542
rs76584366
rs12112501
rs56040928
rs8180777
rs8180881
rs117223100
rs113480534
rs75339109
rs75101795
rs76141482
rs78603242
rs77032223
rs13235046
rs149717811
rs76113286
rs4722417
rs6947273
rs143447092
rs2001606
rs2001607
rs17150790
rs73693921
rs77504048
rs2391081
rs2001434
rs2391082
rs4443562
rs4320455
rs73278363
rs76076838
rs6962912
rs6963508
rs17150808
rs34105255
rs10255636
rs17725486
rs10271728
rs139210991
rs10275560
rs117907279
rs73082291
rs2391084
rs73278367
rs60497093
rs59280120
rs10085787
rs73082294
rs7779697
rs73082298
rs73278379
rs10268816
rs7803101
rs12700574
rs148462943
rs146043056
rs190376225
rs57605984
rs140215171
rs149914628
rs59835646
rs73084306
rs4722419
rs10276780
rs114450340
rs10276962
rs80017836
rs74767006
rs12700576
rs61295180
rs1984612
rs10259148
rs76856634
rs75318517
rs62451602
rs34044974
rs2710992
rs10951045
rs10282247
rs10282364
rs1000880
rs10282490
rs10237636
rs73084317
rs1003960
rs2711032
rs1990012
rs56096720
rs74567970
rs11981902
rs10275019
rs2711031
rs150809692
rs6461837
rs2526401
rs141073464
rs4236318
rs76554085
rs2526404
rs7807143
rs17298961
rs7794917
rs2526406
rs2526407
rs2526408
rs17150835
rs117293587
rs28737431
rs6947646
rs2711013
rs2526410
rs2526411
rs255631
rs36058933
rs73280307
rs255632
rs2526413
rs148748328
rs39408
rs79868758
rs13223622
rs39409
rs74799498
rs39410
rs39411
rs79923145
rs39412
rs117253348
rs13234955
rs78395010
rs71521716
rs39413
rs76426806
rs39414
rs71521717
rs147814835
rs39415
rs13246799
rs39416
rs39417
rs4719793
rs71521718
rs39418
rs39419
rs39420
rs39421
rs142074350
rs151134548
rs39422
rs39423
rs73282351
rs186981513
rs149421498
rs144831208
rs39424
rs4719794
rs10276192
rs139636320
rs39425
rs7789951
rs75677707
rs7790129
rs39426
rs143984672
rs39427
rs140874672
rs39428
rs2893190
rs39429
rs13237383
rs56325011
rs2711008
rs7784096
rs139168243
rs39430
rs2711006
rs77933195
rs7788716
rs39431
rs6960530
rs6966047
rs139804898
rs145510450
rs148991033
rs57630187
rs4719796
rs4722423
rs13225942
rs5019372
rs12537364
rs28432158
rs12056156
rs39432
rs116987600
rs118033770
rs39433
rs39434
rs2711015
rs10275364
rs39435
rs2711014
rs39436
rs39437
rs2040841
rs74948132
rs73084372
rs78449568
rs73084374
rs39438
rs39439
rs39440
rs12672773
rs66606808
rs138860951
rs12673795
rs12673796
rs76541953
rs12673885
rs58753080
rs58367591
rs39441
rs7798196
rs12333389
rs39442
rs73084376
rs12531950
rs113880629
rs39443
rs77055547
rs117707960
rs39444
rs39445
rs7800212
rs10255481
rs39446
rs140584691
rs39447
rs56239347
rs39448
rs39449
rs75747248
rs80201255
rs76634893
rs39450
rs3735537
rs7794397
rs39451
rs9639504
rs10268780
rs10239907
rs12673033
rs39452
rs39453
rs140343694
rs28634865
rs114057721
rs7800235
rs39454
rs7800424
rs7800601
rs10237560
rs2057812
rs2057813
rs73084393
rs6461842
rs6461843
rs11978637
rs73084396
rs17150913
rs39455
rs7789053
rs12700577
rs7789209
rs39456
rs60541561
rs6961098
rs58256981
rs12700578
rs7803756
rs6461845
rs11768325
rs7804503
rs10479801
rs117297720
rs6461846
rs6461847
rs75467093
rs4629755
rs57410053
rs7797377
rs12113574
rs12112346
rs116241924
rs59280775
rs17150926
rs17150931
rs6950514
rs144435237
rs6974844
rs6954761
rs66477528
rs60316361
rs117067562
rs111807521
rs138405776
rs112812378
rs7807631
rs7807785
rs56320245
rs17150941
rs55950809
rs7782239
rs11975563
rs185385113
rs57762293
rs146266262
rs67565189
rs56076346
rs56028945
rs139500516
rs55973724
rs55754505
rs12700580
rs10951046
rs17150951
rs11489282
rs12700582
rs12700583
rs4719799
rs181786378
rs12700584
rs62451611
rs73086238
rs7810784
rs10215217
rs73086245
rs1861525
rs11267038
rs11769363
rs541589082
rs3846998
rs2107123
rs73086250
rs12533754
rs4722425
rs139323697
rs12700585
rs117852938
rs2107122
rs2107121
rs73086259
rs73086260
rs58844254
rs2717884
rs2717885
rs118123988
rs2717886
rs34005449
rs76419295
rs4722429
rs4722430
rs191222818
rs145093603
rs73284094
rs11561771
rs12700586
rs2717887
rs2523088
rs6947570
rs11764023
rs7782111
rs143654877
rs2523087
rs7782397
rs2523086
rs10244087
rs34943796
rs62451615
rs62451616
rs66863112
rs142485430
rs62451617
rs2285738
rs2285737
rs2285736
rs17150982
rs11984293
rs146856716
rs17150990
rs138305173
rs2893191
rs2391088
rs2158247
rs141234892
rs12700587
rs12700588
rs10951049
rs2523085
rs12700589
rs10236740
rs2523083
rs10807822
rs10951050
rs7809351
rs2523082
rs2523081
rs2523080
rs73691506
rs7791127
rs118111364
rs2523079
rs2717872
rs2523078
rs6944272
rs4722431
rs4722432
rs4722433
rs4722434
rs7457425
rs11760900
rs6968421
rs6968557
rs62451620
rs73285901
rs7788871
rs7806201
rs7809897
rs12700590
rs12532548
rs10238739
rs957643
rs113765669
rs2523077
rs12536655
rs145188431
rs62451621
rs956615
rs956614
rs6956814
rs6956823
rs10263162
rs2523075
rs2523074
rs2717900
rs73287713
rs78835339
rs12538022
rs2523073
rs2523072
rs12535348
rs2717899
rs2523071
rs2523070
rs2523069
rs2717898
rs2523068
rs2717897
rs2523067
rs2717896
rs55925119
rs73088242
rs10256921
rs10241515
rs6969507
rs147962123
rs2523066
rs149137331
rs2717913
rs1966344
rs2717877
rs78143148
rs13221848
rs13222152
rs117848444
rs1034691
rs1964213
rs2014032
rs7808262
rs6976140
rs78641664
rs2189293
rs13233607
rs2523064
rs2717867
rs116957577
rs117213666
rs10951051
rs2523063
rs2523062
rs66510859
rs2717866
rs2717865
rs2523061
rs2717864
rs13241585
rs2523060
rs2717863
rs2717862
rs2523059
rs2717861
rs2391086
rs2717859
rs3213642
rs2717858
rs2717857
rs141113824
rs10241642
rs10241663
rs2523058
rs2523057
rs13240260
rs67274226
rs2523056
rs2717856
rs2717855
rs4722436
rs2523055
rs2523054
rs2523053
rs2717882
rs117320992
rs2717881
rs2523052
rs13235643
rs2717880
rs2717879
rs2717878
rs2523051
rs117329424
rs2523050
rs2523049
rs77993523
rs12537228
rs35639823
rs73090258
rs2717902
rs17302067
rs12700592
rs1859208
rs140706196
rs12700593
rs4719804
rs4722437
rs2523048
rs2523047
rs13223514
rs2523046
rs34539240
rs186242955
rs143088714
rs10227016
rs10272108
rs10227123
rs12673428
rs62451624
rs28374617
```
