## Supplementary material for "Characterization of shared and ancestry-specific signals driving complex traits using multi-ancestry fine-mapping": s1.afreq

```
#CHROM	ID	REF	ALT	ALT_FREQS	OBS_CT
7	rs156308	G	A	0.439364	1006
7	rs156306	C	T	0.236581	1006
7	rs76652221	A	G	0.102386	1006
7	rs156304	A	G	0.235586	1006
7	rs17369508	A	G	0.0636183	1006
7	rs17369536	T	C	0.202783	1006
7	rs17148956	C	G	0.0377734	1006
7	rs117012139	T	C	0.0119284	1006
7	rs183583496	C	G	0.00894632	1006
7	rs156303	A	C	0.442346	1006
7	rs148872682	C	A	0.00894632	1006
7	rs117079527	C	T	0.0636183	1006
7	rs156302	C	T	0.236581	1006
7	rs78794247	T	C	0.0636183	1006
7	rs62451490	G	T	0.138171	1006
7	rs73072562	C	T	0.0377734	1006
7	rs79018096	G	T	0.0636183	1006
7	rs12532815	A	G	0.200795	1006
7	rs185657	A	C	0.236581	1006
7	rs156301	C	A	0.236581	1006
7	rs12539436	G	T	0.137177	1006
7	rs156300	G	A	0.439364	1006
7	rs156299	T	G	0.439364	1006
7	rs156298	G	C	0.440358	1006
7	rs62451491	C	T	0.100398	1006
7	rs62451492	A	G	0.201789	1006
7	rs79385393	C	A	0.0119284	1006
7	rs78972630	G	A	0.0636183	1006
7	rs1304531	G	A	0.234592	1006
7	rs73072569	A	G	0.201789	1006
7	rs73072570	C	T	0.0377734	1006
7	rs73072572	G	A	0.0377734	1006
7	rs78521492	A	G	0.0636183	1006
7	rs59180320	G	A	0.0636183	1006
7	rs58247801	C	T	0.0636183	1006
7	rs73072575	G	T	0.026839	1006
7	rs58130101	G	A	0.0636183	1006
7	rs77303657	T	C	0.138171	1006
7	rs77504291	G	A	0.138171	1006
7	rs62451493	A	G	0.138171	1006
7	rs73072579	C	G	0.0377734	1006
7	rs78586497	G	A	0.100398	1006
7	rs79013213	C	T	0.055666	1006
7	rs61272861	C	T	0.0636183	1006
7	rs12540826	C	G	0.136183	1006
7	rs756500	T	G	0.237575	1006
7	rs74422317	A	G	0.0636183	1006
7	rs12666273	C	T	0.0367793	1006
7	rs77320221	A	C	0.0636183	1006
7	rs2642250	G	A	0.437376	1006
7	rs78494024	A	G	0.0636183	1006
7	rs62451494	G	A	0.136183	1006
7	rs10487600	G	A	0.137177	1006
7	rs10487601	G	A	0.136183	1006
7	rs62451495	G	A	0.136183	1006
7	rs12531961	G	A	0.136183	1006
7	rs17369837	G	T	0.200795	1006
7	rs17369851	A	G	0.0636183	1006
7	rs73072592	G	A	0.0159046	1006
7	rs156297	G	C	0.300199	1006
7	rs147393719	G	C	0.0238569	1006
7	rs156296	C	T	0.302187	1006
7	rs156295	C	T	0.436382	1006
7	rs12540413	C	T	0.136183	1006
7	rs156294	G	C	0.300199	1006
7	rs156293	C	T	0.235586	1006
7	rs156292	G	C	0.302187	1006
7	rs156291	G	A	0.437376	1006
7	rs156290	G	A	0.300199	1006
7	rs156289	G	A	0.300199	1006
7	rs156288	T	A	0.437376	1006
7	rs156287	A	C	0.300199	1006
7	rs156286	G	A	0.437376	1006
7	rs198296	C	T	0.300199	1006
7	rs156285	T	A	0.300199	1006
7	rs77933464	T	C	0.0646123	1006
7	rs78807898	C	T	0.0646123	1006
7	rs156284	G	A	0.300199	1006
7	rs156283	T	C	0.300199	1006
7	rs17660880	T	C	0.0984095	1006
7	rs16873588	A	G	0.0357853	1006
7	rs79941990	C	T	0.0149105	1006
7	rs35840240	C	T	0.0139165	1006
7	rs76839060	A	C	0.0318091	1006
7	rs117936519	C	G	0.0646123	1006
7	rs34044269	A	G	0.0119284	1006
7	rs17660934	G	A	0.083499	1006
7	rs17148968	A	G	0.0318091	1006
7	rs35059508	A	G	0.206759	1006
7	rs13245518	A	G	0.440358	1006
7	rs963830	T	A	0.440358	1006
7	rs963829	T	C	0.445328	1006
7	rs10254428	C	T	0.59841	1006
7	rs12538738	T	A	0.102386	1006
7	rs62451496	A	G	0.202783	1006
7	rs73074503	C	T	0.193837	1006
7	rs1494193	A	G	0.205765	1006
7	rs35041843	G	A	0.0129225	1006
7	rs79804613	C	T	0.0646123	1006
7	rs2107310	T	C	0.105368	1006
7	rs1908269	C	G	0.170974	1006
7	rs198280	A	G	0.446322	1006
7	rs77037970	A	G	0.0298211	1006
7	rs198279	A	G	0.446322	1006
7	rs17370266	G	A	0.0596421	1006
7	rs198278	A	G	0.446322	1006
7	rs13244088	C	G	0.204771	1006
7	rs198277	T	G	0.243539	1006
7	rs16873590	T	C	0.0298211	1006
7	rs198276	G	A	0.446322	1006
7	rs73272312	A	G	0.0318091	1006
7	rs198275	A	G	0.206759	1006
7	rs198274	C	T	0.206759	1006
7	rs198273	C	T	0.275348	1006
7	rs79176582	G	A	0.0218688	1006
7	rs62451497	T	C	0.105368	1006
7	rs198272	C	A	0.275348	1006
7	rs2107309	C	G	0.446322	1006
7	rs60349749	A	C	0.0318091	1006
7	rs2253753	A	C	0.33996	1006
7	rs62451498	A	G	0.105368	1006
7	rs17148975	C	A	0.0367793	1006
7	rs2813827	C	T	0.243539	1006
7	rs79415246	G	A	0.0646123	1006
7	rs2642265	C	A	0.243539	1006
7	rs2813828	G	C	0.243539	1006
7	rs111428242	A	G	0.0318091	1006
7	rs2642264	G	A	0.243539	1006
7	rs2813829	C	T	0.413519	1006
7	rs2813830	C	T	0.243539	1006
7	rs73272318	A	G	0.0318091	1006
7	rs2172676	A	G	0.207753	1006
7	rs2172675	G	A	0.243539	1006
7	rs77034864	T	C	0.0646123	1006
7	rs2642263	C	A	0.243539	1006
7	rs2642262	G	A	0.446322	1006
7	rs6968858	T	C	0.0298211	1006
7	rs16225	G	C	0.243539	1006
7	rs78179997	C	T	0.0139165	1006
7	rs16224	C	A	0.205765	1006
7	rs150742717	G	A	0.0646123	1006
7	rs2525441	A	G	0.276342	1006
7	rs2525440	T	C	0.276342	1006
7	rs16488	G	A	0.243539	1006
7	rs16487	T	A	0.275348	1006
7	rs16486	G	A	0.275348	1006
7	rs16222	A	G	0.244533	1006
7	rs16221	A	G	0.206759	1006
7	rs739855	C	T	0.0318091	1006
7	rs16220	C	G	0.45328	1006
7	rs73076502	C	A	0.0367793	1006
7	rs76269397	C	T	0.10835	1006
7	rs16219	C	G	0.277336	1006
7	rs16218	C	A	0.277336	1006
7	rs16217	T	C	0.277336	1006
7	rs6979896	G	A	0.383698	1006
7	rs6980046	G	A	0.449304	1006
7	rs16215	T	C	0.026839	1006
7	rs198295	G	C	0.245527	1006
7	rs73078605	T	C	0.0328032	1006
7	rs185574	G	C	0.277336	1006
7	rs3025153	T	G	0.0675944	1006
7	rs73272338	G	C	0.0318091	1006
7	rs198294	C	T	0.277336	1006
7	rs11772560	C	G	0.106362	1006
7	rs198293	A	C	0.277336	1006
7	rs198292	G	A	0.277336	1006
7	rs198291	G	A	0.277336	1006
7	rs198290	C	T	0.208748	1006
7	rs56105313	A	G	0.028827	1006
7	rs80303986	C	A	0.0149105	1006
7	rs73272347	G	C	0.028827	1006
7	rs198289	A	G	0.363817	1006
7	rs73078611	G	A	0.0149105	1006
7	rs198288	G	A	0.399602	1006
7	rs6956032	T	C	0.028827	1006
7	rs16214	T	C	0.0367793	1006
7	rs16213	T	G	0.399602	1006
7	rs16212	C	G	0.0347913	1006
7	rs56051041	C	T	0.028827	1006
7	rs16485	G	A	0.028827	1006
7	rs2813833	G	A	0.516899	1006
7	rs2642268	C	T	0.522863	1006
7	rs198285	C	A	0.523857	1006
7	rs73272357	A	G	0.0864811	1006
7	rs76307776	C	G	0.0298211	1006
7	rs198284	C	T	0.925447	1006
7	rs198283	T	C	0.0864811	1006
7	rs1603017	C	G	0.447316	1006
7	rs198282	G	A	0.181909	1006
7	rs11977888	T	C	0.0864811	1006
7	rs12055984	C	T	0.0934394	1006
7	rs10268827	A	G	0.22167	1006
7	rs55942345	C	A	0.0258449	1006
7	rs16211	C	G	0.809145	1006
7	rs77308886	C	T	0.0377734	1006
7	rs4618586	A	G	0.809145	1006
7	rs34691500	G	A	0.286282	1006
7	rs3025149	C	T	0.083499	1006
7	rs16210	T	C	0.124254	1006
7	rs2240126	T	C	0.807157	1006
7	rs16209	G	T	0.808151	1006
7	rs2240124	T	C	0.809145	1006
7	rs10950999	G	C	0.809145	1006
7	rs17149004	T	A	0.0258449	1006
7	rs3025147	T	G	0.00795229	1006
7	rs11760792	C	T	0.286282	1006
7	rs2051824	A	G	0.809145	1006
7	rs16208	G	T	0.71173	1006
7	rs3815143	G	A	0.71173	1006
7	rs16207	C	A	0.71173	1006
7	rs16206	G	A	0.152087	1006
7	rs7808863	A	G	0.150099	1006
7	rs16205	T	C	0.809145	1006
7	rs16204	A	G	0.809145	1006
7	rs16203	T	A	0.809145	1006
7	rs4722329	C	T	0.12326	1006
7	rs34995331	C	T	0.0129225	1006
7	rs16202	A	G	0.810139	1006
7	rs2023889	G	T	0.959245	1006
7	rs2107311	A	T	0.835984	1006
7	rs16201	T	A	0.810139	1006
7	rs16200	T	G	0.810139	1006
7	rs4722330	A	G	0.810139	1006
7	rs16199	T	C	0.810139	1006
7	rs12533126	C	T	0.131213	1006
7	rs75666763	G	A	0.127237	1006
7	rs10242183	G	C	0.810139	1006
7	rs6950182	C	G	0.0974155	1006
7	rs6950204	A	G	0.810139	1006
7	rs74343875	C	T	0.0974155	1006
7	rs2158343	C	T	0.810139	1006
7	rs12671462	T	C	0.153082	1006
7	rs16484	A	C	0.0894632	1006
7	rs3025144	C	A	0.0188867	1006
7	rs16198	A	G	0.712724	1006
7	rs3025143	G	C	0.0974155	1006
7	rs16195	T	G	0.810139	1006
7	rs7781431	T	G	0.810139	1006
7	rs16194	A	G	0.810139	1006
7	rs12666025	A	C	0.811133	1006
7	rs76517961	G	A	0.0974155	1006
7	rs10259152	C	T	0.12326	1006
7	rs11768427	G	A	0.0129225	1006
7	rs28897122	T	C	0.12326	1006
7	rs2525439	C	A	0.696819	1006
7	rs2525438	A	G	0.810139	1006
7	rs28792726	G	A	0.149105	1006
7	rs9639487	A	C	0.131213	1006
7	rs2525436	C	G	0.959245	1006
7	rs17149017	C	T	0.136183	1006
7	rs10249046	G	A	0.149105	1006
7	rs6979388	T	C	0.959245	1006
7	rs146838935	T	G	0.119284	1006
7	rs55788788	G	A	0.114314	1006
7	rs55756459	G	A	0.148111	1006
7	rs6964661	G	A	0.114314	1006
7	rs56323936	G	A	0.0248509	1006
7	rs2525435	T	C	0.403579	1006
7	rs3025140	G	A	0.16501	1006
7	rs3025139	G	A	0.114314	1006
7	rs16193	A	G	0.114314	1006
7	rs16192	A	C	0.114314	1006
7	rs16483	T	C	0.100398	1006
7	rs2051822	G	A	0.959245	1006
7	rs3025138	A	G	0.00994036	1006
7	rs12700518	T	G	0.287276	1006
7	rs12671491	G	A	0.262425	1006
7	rs6461787	G	T	0.402584	1006
7	rs6461788	G	C	0.254473	1006
7	rs7795700	T	A	0.253479	1006
7	rs6963304	T	G	0.360835	1006
7	rs12672642	G	A	0.227634	1006
7	rs73078658	A	G	0.0646123	1006
7	rs1034732	C	G	0.271372	1006
7	rs1034731	C	T	0.228628	1006
7	rs2006644	G	A	0.228628	1006
7	rs2006643	C	T	0.271372	1006
7	rs76768157	A	T	0.0427435	1006
7	rs17341269	A	G	0.272366	1006
7	rs56270151	C	T	0.0427435	1006
7	rs61505992	C	G	0.228628	1006
7	rs76754964	C	G	0.10835	1006
7	rs56181140	G	C	0.0427435	1006
7	rs55944461	G	A	0.0685885	1006
7	rs17372029	A	G	0.12326	1006
7	rs79009557	T	C	0.151093	1006
7	rs59220973	C	T	0.227634	1006
7	rs7788682	T	G	0.424453	1006
7	rs16191	T	C	0.299205	1006
7	rs16190	G	C	0.423459	1006
7	rs6973464	A	G	0.963221	1006
7	rs16189	C	G	0.422465	1006
7	rs16482	T	A	0.423459	1006
7	rs723198	T	C	0.963221	1006
7	rs139820486	T	C	0.0198807	1006
7	rs16188	T	C	0.107356	1006
7	rs17149039	A	G	0.32008	1006
7	rs7779775	A	G	0.315109	1006
7	rs76687522	A	G	0.16004	1006
7	rs4000777	G	C	0.27336	1006
7	rs5021337	T	C	0.378728	1006
7	rs5021336	G	A	0.315109	1006
7	rs5021335	C	T	0.0685885	1006
7	rs4418237	A	G	0.315109	1006
7	rs4504541	C	A	0.315109	1006
7	rs16185	A	G	0.315109	1006
7	rs16183	T	A	0.0636183	1006
7	rs7790190	G	C	0.963221	1006
7	rs55891953	C	T	0.0626243	1006
7	rs6957638	A	G	0.106362	1006
7	rs6978147	T	A	0.377734	1006
7	rs6962933	C	T	0.0427435	1006
7	rs62448578	C	G	0.0636183	1006
7	rs6945477	T	C	0.107356	1006
7	rs6967249	A	T	0.377734	1006
7	rs6967763	A	G	0.377734	1006
7	rs185379708	C	G	0.0168986	1006
7	rs1989971	C	T	0.963221	1006
7	rs2390889	A	G	0.107356	1006
7	rs2893148	G	C	0.10835	1006
7	rs16182	C	T	0.285288	1006
7	rs16181	G	A	0.285288	1006
7	rs16180	T	G	0.380716	1006
7	rs16179	G	A	0.0626243	1006
7	rs147519436	G	A	0.00596421	1006
7	rs16178	G	A	0.111332	1006
7	rs16177	G	A	0.111332	1006
7	rs16176	A	G	0.378728	1006
7	rs16175	T	A	0.0636183	1006
7	rs112020793	G	A	0.0417495	1006
7	rs73078701	T	C	0.111332	1006
7	rs73080603	C	T	0.111332	1006
7	rs16174	T	C	0.0705765	1006
7	rs16172	A	G	0.111332	1006
7	rs16171	A	G	0.107356	1006
7	rs16170	A	G	0.255467	1006
7	rs16169	A	G	0.0944334	1006
7	rs62448603	G	A	0.158052	1006
7	rs12670418	A	C	0.0467197	1006
7	rs12668380	T	C	0.0477137	1006
7	rs10254767	A	G	0.261431	1006
7	rs16168	A	C	0.158052	1006
7	rs76072758	C	T	0.0447316	1006
7	rs983949	T	G	0.306163	1006
7	rs114991500	C	G	0.0427435	1006
7	rs2390961	A	G	0.262425	1006
7	rs2390962	C	G	0.349901	1006
7	rs2525432	T	G	0.262425	1006
7	rs78879926	G	C	0.0427435	1006
7	rs76995661	A	G	0.0427435	1006
7	rs2189497	G	A	0.0864811	1006
7	rs2722383	G	A	0.262425	1006
7	rs55770533	T	C	0.0427435	1006
7	rs144314601	G	A	0.0168986	1006
7	rs16167	A	G	0.0447316	1006
7	rs16481	T	C	0.0447316	1006
7	rs16166	A	G	0.349901	1006
7	rs16165	T	A	0.0437376	1006
7	rs16164	C	G	0.140159	1006
7	rs34205823	T	G	0.0139165	1006
7	rs4722335	A	G	0.349901	1006
7	rs16163	C	A	0.0437376	1006
7	rs2189496	T	C	0.977137	1006
7	rs16162	T	C	0.0874751	1006
7	rs76379626	G	A	0.0168986	1006
7	rs16159	C	T	0.305169	1006
7	rs16158	G	A	0.0447316	1006
7	rs16157	T	C	0.349901	1006
7	rs77892964	G	A	0.0427435	1006
7	rs7804106	G	A	0.658052	1006
7	rs6972277	G	A	0.612326	1006
7	rs11536440	C	A	0.0447316	1006
7	rs11536441	C	T	0.0447316	1006
7	rs188455966	A	G	0.00994036	1006
7	rs6960016	G	A	0.304175	1006
7	rs2722406	C	T	0.305169	1006
7	rs721262	A	G	0.510934	1006
7	rs79043293	T	A	0.0447316	1006
7	rs77261973	T	C	0.0437376	1006
7	rs75034250	T	A	0.0427435	1006
7	rs2525431	G	C	0.963221	1006
7	rs28366561	A	C	0.0984095	1006
7	rs4722337	A	T	0.550696	1006
7	rs78691510	C	T	0.0437376	1006
7	rs75819953	C	G	0.0347913	1006
7	rs78509801	G	A	0.0984095	1006
7	rs16154	A	G	0.508946	1006
7	rs16153	A	G	0.0447316	1006
7	rs4722338	G	A	0.261431	1006
7	rs78121355	C	T	0.0427435	1006
7	rs2525430	A	G	0.963221	1006
7	rs12700519	G	C	0.151093	1006
7	rs16151	A	T	0.262425	1006
7	rs3025125	G	A	0.0198807	1006
7	rs16150	T	C	0.0447316	1006
7	rs725922	T	C	0.0884692	1006
7	rs16480	T	C	0.262425	1006
7	rs6948203	C	T	0.505964	1006
7	rs2525429	C	T	0.962227	1006
7	rs13223753	T	C	0.152087	1006
7	rs77925583	T	G	0.00795229	1006
7	rs4722339	A	C	0.262425	1006
7	rs10241609	C	T	0.0994036	1006
7	rs4722340	G	A	0.260437	1006
7	rs11982406	A	C	0.506958	1006
7	rs146055004	G	A	0.463221	1006
7	rs183185801	A	T	0.0178926	1006
7	rs13231567	T	C	0.151093	1006
7	rs185053370	T	C	0.0139165	1006
7	rs6947139	T	G	0.962227	1006
7	rs56386051	C	T	0.303181	1006
7	rs138990347	C	T	0.0178926	1006
7	rs6947772	T	G	0.185885	1006
7	rs142161226	G	A	0.185885	1006
7	rs10273936	T	C	0.447316	1006
7	rs4722341	C	G	0.463221	1006
7	rs4719761	G	C	0.260437	1006
7	rs13235551	G	A	0.454274	1006
7	rs2079201	T	C	0.961233	1006
7	rs12700521	A	G	0.151093	1006
7	rs113107396	G	A	0.162028	1006
7	rs55861495	C	G	0.0884692	1006
7	rs73080656	G	A	0.00994036	1006
7	rs60435280	A	G	0.462227	1006
7	rs12700522	T	C	0.152087	1006
7	rs117732601	C	T	0.00695825	1006
7	rs10951003	G	A	0.151093	1006
7	rs7800861	A	G	0.261431	1006
7	rs10256432	G	A	0.462227	1006
7	rs1073317	A	G	0.0427435	1006
7	rs12700523	A	G	0.151093	1006
7	rs1073316	G	A	0.261431	1006
7	rs1989219	G	A	0.261431	1006
7	rs12700524	A	G	0.152087	1006
7	rs3905497	G	C	0.260437	1006
7	rs78348904	T	C	0.0984095	1006
7	rs3857723	C	T	0.963221	1006
7	rs3857724	G	A	0.963221	1006
7	rs16479	A	G	0.0427435	1006
7	rs16149	G	A	0.260437	1006
7	rs16148	T	C	0.345924	1006
7	rs1859291	A	T	0.963221	1006
7	rs1859290	A	C	0.0994036	1006
7	rs78837956	T	G	0.0228628	1006
7	rs17149106	G	T	0.0417495	1006
7	rs150377477	A	G	0.0188867	1006
7	rs16147	T	C	0.506958	1006
7	rs16145	G	T	0.507952	1006
7	rs16143	C	T	0.262425	1006
7	rs16478	G	A	0.261431	1006
7	rs16142	A	G	0.262425	1006
7	rs16141	T	G	0.493042	1006
7	rs16140	C	G	0.264414	1006
7	rs16139	T	C	0.0397614	1006
7	rs5573	G	A	0.506958	1006
7	rs3025121	C	T	0.0347913	1006
7	rs16138	G	C	0.263419	1006
7	rs3025120	T	C	0.0417495	1006
7	rs1468272	G	A	0.964215	1006
7	rs1468271	C	T	0.964215	1006
7	rs3757680	G	A	0.151093	1006
7	rs117756595	C	T	0.0228628	1006
7	rs3779477	G	A	0.462227	1006
7	rs3025118	G	T	0.0417495	1006
7	rs6977705	A	G	0.964215	1006
7	rs6977736	A	G	0.964215	1006
7	rs16135	A	G	0.929423	1006
7	rs117198011	G	C	0.0198807	1006
7	rs3025115	G	A	0.0417495	1006
7	rs5574	C	T	0.470179	1006
7	rs16132	T	A	0.0347913	1006
7	rs16131	T	C	0.152087	1006
7	rs6950937	C	G	0.964215	1006
7	rs6951110	C	G	0.964215	1006
7	rs6971226	T	C	0.964215	1006
7	rs16476	T	G	0.472167	1006
7	rs16129	A	C	0.507952	1006
7	rs4722343	G	A	0.964215	1006
7	rs4719762	T	A	0.977137	1006
7	rs16475	A	G	0.0705765	1006
7	rs16124	T	G	0.508946	1006
7	rs2189495	A	G	0.508946	1006
7	rs16123	A	G	0.0357853	1006
7	rs16122	G	C	0.0357853	1006
7	rs77260769	G	A	0.0417495	1006
7	rs75884344	C	A	0.0357853	1006
7	rs76438856	A	T	0.0357853	1006
7	rs13222243	C	T	0.150099	1006
7	rs2023890	G	A	0.770378	1006
7	rs6461789	C	G	0.265408	1006
7	rs6461790	C	A	0.964215	1006
7	rs16474	G	T	0.506958	1006
7	rs16473	A	T	0.505964	1006
7	rs16472	A	G	0.922465	1006
7	rs147509841	T	C	0.00994036	1006
7	rs16120	A	G	0.506958	1006
7	rs16119	A	G	0.507952	1006
7	rs11762612	C	T	0.150099	1006
7	rs17374047	A	G	0.16004	1006
7	rs16469	C	T	0.0417495	1006
7	rs73080700	C	A	0.0149105	1006
7	rs73080701	G	T	0.0218688	1006
7	rs16118	C	G	0.416501	1006
7	rs2722382	C	T	0.964215	1006
7	rs16117	T	C	0.0417495	1006
7	rs16468	G	T	0.413519	1006
7	rs16116	G	A	0.472167	1006
7	rs16115	C	G	0.0357853	1006
7	rs16114	G	C	0.470179	1006
7	rs16113	T	C	0.471173	1006
7	rs16111	A	G	0.17495	1006
7	rs12700525	A	G	0.17495	1006
7	rs116865425	C	T	0.0168986	1006
7	rs4719763	T	C	0.27336	1006
7	rs1013851	C	A	0.962227	1006
7	rs16110	G	C	0.505964	1006
7	rs117295883	G	A	0.0308151	1006
7	rs16109	G	T	0.210736	1006
7	rs16108	G	T	0.0258449	1006
7	rs16106	T	C	0.183897	1006
7	rs118142297	G	A	0.0198807	1006
7	rs3025107	C	T	0.162028	1006
7	rs10269857	A	C	0.67992	1006
7	rs16467	A	G	0.0328032	1006
7	rs10256891	T	C	0.493042	1006
7	rs12112368	G	C	0.493042	1006
7	rs16104	C	T	0.493042	1006
7	rs3025105	C	G	0.0228628	1006
7	rs16466	T	C	0.166998	1006
7	rs79124100	A	T	0.0119284	1006
7	rs7791890	C	T	0.209742	1006
7	rs16102	A	G	0.887674	1006
7	rs10951004	T	C	0.920477	1006
7	rs10807818	C	G	0.962227	1006
7	rs79119278	C	T	0.0328032	1006
7	rs16101	A	G	0.166004	1006
7	rs16100	A	G	0.166004	1006
7	rs16099	T	C	0.0328032	1006
7	rs16098	T	C	0.210736	1006
7	rs16096	A	T	0.920477	1006
7	rs16095	T	C	0.920477	1006
7	rs929284	C	G	0.166004	1006
7	rs16094	A	G	0.920477	1006
7	rs10239353	C	T	0.962227	1006
7	rs16093	T	C	0.887674	1006
7	rs12670597	T	G	0.0367793	1006
7	rs10255852	T	C	0.393638	1006
7	rs56088608	G	A	0.0328032	1006
7	rs3025099	C	T	0.0328032	1006
7	rs56383542	C	T	0.0328032	1006
7	rs16091	G	C	0.493042	1006
7	rs16090	A	G	0.167992	1006
7	rs16089	G	T	0.241551	1006
7	rs16087	C	T	0.426441	1006
7	rs16086	A	G	0.21173	1006
7	rs16085	T	C	0.428429	1006
7	rs16084	A	G	0.183897	1006
7	rs16083	A	C	0.921471	1006
7	rs12171603	G	A	0.209742	1006
7	rs3857725	T	G	0.962227	1006
7	rs16082	A	G	0.185885	1006
7	rs999387	A	G	0.0437376	1006
7	rs150570319	T	G	0.0198807	1006
7	rs16080	T	C	0.921471	1006
7	rs13231738	G	A	0.0238569	1006
7	rs16079	T	C	0.399602	1006
7	rs11973567	A	C	0.526839	1006
7	rs55827478	T	C	0.0397614	1006
7	rs16078	G	A	0.0347913	1006
7	rs16077	G	C	0.708748	1006
7	rs2390969	A	T	0.966203	1006
7	rs4336503	T	C	0.0417495	1006
7	rs4307239	A	G	0.475149	1006
7	rs28624148	G	A	0.0984095	1006
7	rs10272787	G	A	0.0994036	1006
7	rs10487603	A	C	0.134195	1006
7	rs17149196	A	G	0.134195	1006
7	rs12333707	A	G	0.168986	1006
7	rs12334195	C	T	0.66501	1006
7	rs4236314	G	A	0.0417495	1006
7	rs4722344	G	C	0.379722	1006
7	rs75504225	C	T	0.0437376	1006
7	rs1012768	G	T	0.49503	1006
7	rs71537272	G	A	0.198807	1006
7	rs13226607	G	A	0.333002	1006
7	rs11772148	T	C	0.333002	1006
7	rs11768484	G	A	0.333002	1006
7	rs73082768	G	A	0.0954274	1006
7	rs11761673	A	G	0.333002	1006
7	rs73082772	T	A	0.0347913	1006
7	rs11768564	G	A	0.333002	1006
7	rs73082776	G	C	0.0347913	1006
7	rs17149209	T	C	0.333002	1006
7	rs138437543	C	T	0.0387674	1006
7	rs28674593	G	A	0.294235	1006
7	rs17149217	G	A	0.198807	1006
7	rs17316431	G	T	0.202783	1006
7	rs6461791	G	A	0.0387674	1006
7	rs6461793	C	G	0.333002	1006
7	rs6461794	G	A	0.298211	1006
7	rs10223953	T	G	0.295229	1006
7	rs6461795	T	C	0.0387674	1006
7	rs7778750	C	T	0.0387674	1006
7	rs28568663	A	C	0.333002	1006
7	rs68001924	T	C	0.333002	1006
7	rs67903393	T	A	0.294235	1006
7	rs67362970	C	T	0.294235	1006
7	rs66639563	C	A	0.294235	1006
7	rs10271834	G	A	0.38171	1006
7	rs10228333	T	C	0.416501	1006
7	rs74632143	G	A	0.122266	1006
7	rs73082790	T	G	0.0347913	1006
7	rs6950851	G	C	0.416501	1006
7	rs10272064	G	T	0.0954274	1006
7	rs10271872	C	T	0.0954274	1006
7	rs75876391	C	T	0.0228628	1006
7	rs6950947	C	A	0.294235	1006
7	rs6950954	C	T	0.496024	1006
7	rs56310940	C	G	0.082505	1006
7	rs73082794	A	C	0.0347913	1006
7	rs147046085	C	T	0.0357853	1006
7	rs142462547	G	A	0.0347913	1006
7	rs73082799	G	A	0.0347913	1006
7	rs2188772	T	A	0.416501	1006
7	rs4719764	C	T	0.329026	1006
7	rs4722345	G	A	0.198807	1006
7	rs73082800	T	C	0.0347913	1006
7	rs73082802	A	G	0.0347913	1006
7	rs73084603	G	A	0.0347913	1006
7	rs34944101	T	C	0.0258449	1006
7	rs11972279	C	G	0.496024	1006
7	rs76986182	C	T	0.0347913	1006
7	rs10233456	C	T	0.935388	1006
7	rs73084604	T	C	0.0347913	1006
7	rs73084606	G	T	0.0347913	1006
7	rs73084609	G	A	0.0347913	1006
7	rs145525500	G	A	0.0347913	1006
7	rs17149236	C	T	0.0347913	1006
7	rs73084616	A	G	0.0347913	1006
7	rs140513756	C	G	0.0347913	1006
7	rs10224039	C	T	0.305169	1006
7	rs73084619	C	T	0.0347913	1006
7	rs10253435	A	T	0.0954274	1006
7	rs10487605	C	T	0.198807	1006
7	rs55790256	G	C	0.0347913	1006
7	rs73084622	T	C	0.0347913	1006
7	rs151051083	C	T	0.198807	1006
7	rs146481177	C	T	0.0347913	1006
7	rs2521623	A	G	0.377734	1006
7	rs78753161	C	T	0.0417495	1006
7	rs11763059	C	T	0.198807	1006
7	rs2521624	T	C	0.377734	1006
7	rs73084628	G	A	0.0347913	1006
7	rs2521625	C	T	0.910537	1006
7	rs16873654	C	T	0.0347913	1006
7	rs2722407	A	G	0.412525	1006
7	rs148812933	A	T	0.0367793	1006
7	rs181312934	A	G	0.00695825	1006
7	rs73088764	C	T	0.0347913	1006
7	rs11771124	A	G	0.232604	1006
7	rs73088765	T	C	0.0347913	1006
7	rs1859009	C	T	0.412525	1006
7	rs28645129	G	A	0.299205	1006
7	rs4719765	G	A	0.0785288	1006
7	rs2521626	T	C	0.299205	1006
7	rs17149261	G	A	0.299205	1006
7	rs144227432	G	A	0.00894632	1006
7	rs28562688	T	G	0.0964215	1006
7	rs11760231	A	G	0.197813	1006
7	rs2466399	C	T	0.299205	1006
7	rs2428343	A	C	0.299205	1006
7	rs2466398	T	C	0.299205	1006
7	rs2466397	G	A	0.299205	1006
7	rs2521627	A	G	0.412525	1006
7	rs2521628	G	A	0.299205	1006
7	rs2722381	T	C	0.299205	1006
7	rs4719766	G	A	0.294235	1006
7	rs4719767	G	T	0.299205	1006
7	rs73088774	C	T	0.0347913	1006
7	rs2722379	C	T	0.412525	1006
7	rs73088775	G	A	0.0347913	1006
7	rs17376624	G	A	0.0914513	1006
7	rs2521630	C	T	0.299205	1006
7	rs2521631	A	G	0.377734	1006
7	rs2722378	C	T	0.202783	1006
7	rs13235705	C	T	0.102386	1006
7	rs73088776	G	A	0.0347913	1006
7	rs2521632	G	A	0.237575	1006
7	rs2521633	T	G	0.815109	1006
7	rs10487606	T	C	0.198807	1006
7	rs2521634	G	A	0.237575	1006
7	rs6957661	G	A	0.0785288	1006
7	rs77206861	G	A	0.0188867	1006
7	rs140188927	A	T	0.0347913	1006
7	rs17149280	A	G	0.0974155	1006
7	rs28566482	G	A	0.0785288	1006
7	rs2521635	A	T	0.911531	1006
7	rs28673835	C	T	0.0785288	1006
7	rs28414026	A	T	0.0795229	1006
7	rs10487607	G	A	0.0785288	1006
7	rs76352285	C	T	0.0457256	1006
7	rs2245662	A	G	0.912525	1006
7	rs2521636	T	C	0.136183	1006
7	rs2245657	G	A	0.910537	1006
7	rs11978325	G	A	0.696819	1006
7	rs995659	A	T	0.213718	1006
7	rs995660	C	T	0.0775348	1006
7	rs73088792	T	C	0.0964215	1006
7	rs2722400	G	T	0.22167	1006
7	rs2722401	T	C	0.213718	1006
7	rs73088793	C	T	0.0347913	1006
7	rs73088795	C	T	0.0347913	1006
7	rs10260381	C	T	0.0964215	1006
7	rs2011336	G	A	0.375746	1006
7	rs2722403	T	G	0.17495	1006
7	rs2722404	A	G	0.456262	1006
7	rs71537273	A	C	0.0188867	1006
7	rs739609	T	C	0.0775348	1006
7	rs873155	G	A	0.0775348	1006
7	rs739610	T	C	0.0775348	1006
7	rs739611	T	C	0.0775348	1006
7	rs873156	C	T	0.0775348	1006
7	rs17324083	G	C	0.0119284	1006
7	rs2390970	C	A	0.112326	1006
7	rs2078965	G	C	0.0775348	1006
7	rs1468175	T	A	0.0775348	1006
7	rs143841453	G	A	0.0139165	1006
7	rs12673094	C	T	0.0775348	1006
7	rs17149299	C	T	0.0775348	1006
7	rs4722346	C	A	0.0775348	1006
7	rs10277671	G	A	0.0815109	1006
7	rs73091112	C	T	0.0775348	1006
7	rs76729073	A	G	0.0785288	1006
7	rs80103103	T	C	0.0775348	1006
7	rs73091113	G	A	0.0775348	1006
7	rs73091115	T	C	0.0775348	1006
7	rs17527852	A	G	0.0775348	1006
7	rs17149302	T	G	0.0775348	1006
7	rs10951006	G	A	0.0775348	1006
7	rs12155085	C	G	0.0775348	1006
7	rs148394874	T	C	0.00397614	1006
7	rs12155090	C	T	0.0775348	1006
7	rs12155164	G	C	0.0815109	1006
7	rs12155163	C	T	0.0775348	1006
7	rs55966275	A	C	0.0775348	1006
7	rs55842023	G	A	0.0775348	1006
7	rs55845438	A	G	0.0815109	1006
7	rs55904984	T	A	0.0775348	1006
7	rs28408636	C	T	0.0447316	1006
7	rs55749640	C	T	0.116302	1006
7	rs73276678	T	C	0.106362	1006
7	rs77504394	C	G	0.0218688	1006
7	rs56169214	A	C	0.492048	1006
7	rs2214205	C	T	0.302187	1006
7	rs146199543	A	G	0.0119284	1006
7	rs6954993	A	T	0.164016	1006
7	rs73091124	C	T	0.0467197	1006
7	rs75565192	T	G	0.0168986	1006
7	rs6956026	G	A	0.56163	1006
7	rs56140426	G	A	0.464215	1006
7	rs56305138	C	T	0.478131	1006
7	rs76840429	C	T	0.0298211	1006
7	rs73091129	C	G	0.11829	1006
7	rs186699196	C	G	0.00795229	1006
7	rs7795026	G	A	0.360835	1006
7	rs117697806	C	T	0.0298211	1006
7	rs10951007	T	C	0.479125	1006
7	rs10807819	A	G	0.480119	1006
7	rs10807820	T	A	0.480119	1006
7	rs142460825	A	T	0.0139165	1006
7	rs9942561	G	A	0.481113	1006
7	rs9942606	T	C	0.481113	1006
7	rs9942563	G	C	0.493042	1006
7	rs10229981	C	A	0.481113	1006
7	rs2188771	A	G	0.362823	1006
7	rs10249804	T	C	0.481113	1006
7	rs4431499	A	C	0.877734	1006
7	rs10237661	C	T	0.562624	1006
7	rs10238015	G	A	0.480119	1006
7	rs1122806	C	T	0.477137	1006
7	rs1005592	A	C	0.559642	1006
7	rs4722348	A	T	0.477137	1006
7	rs73091153	A	C	0.117296	1006
7	rs4722349	T	C	0.477137	1006
7	rs75337060	A	G	0.0238569	1006
7	rs17377332	G	A	0.477137	1006
7	rs12112282	T	A	0.0854871	1006
7	rs73091160	C	T	0.117296	1006
7	rs6975802	G	A	0.477137	1006
7	rs10487609	G	T	0.084493	1006
7	rs10251565	T	C	0.478131	1006
7	rs10266124	A	C	0.478131	1006
7	rs10252567	T	C	0.478131	1006
7	rs10240346	C	T	0.475149	1006
7	rs6948218	C	T	0.475149	1006
7	rs138454671	C	T	0.0139165	1006
7	rs6968835	T	C	0.475149	1006
7	rs6968997	T	G	0.475149	1006
7	rs6948741	A	T	0.475149	1006
7	rs66931551	G	C	0.250497	1006
7	rs6948996	C	T	0.475149	1006
7	rs117795351	C	T	0.0188867	1006
7	rs73072969	G	A	0.11332	1006
7	rs10244791	G	C	0.474155	1006
7	rs10244581	C	A	0.474155	1006
7	rs10244588	C	T	0.474155	1006
7	rs10244589	C	A	0.474155	1006
7	rs10274084	A	G	0.475149	1006
7	rs10245042	G	A	0.475149	1006
7	rs10260303	T	C	0.475149	1006
7	rs73072978	A	T	0.114314	1006
7	rs10274228	A	C	0.475149	1006
7	rs10245446	C	G	0.476143	1006
7	rs10263936	T	A	0.476143	1006
7	rs10278260	A	G	0.476143	1006
7	rs10264579	T	C	0.476143	1006
7	rs10951009	C	A	0.476143	1006
7	rs10282104	A	G	0.477137	1006
7	rs1016978	C	A	0.476143	1006
7	rs117033734	A	C	0.0208748	1006
7	rs10282621	A	G	0.0516899	1006
7	rs10253625	C	T	0.475149	1006
7	rs10253966	G	T	0.475149	1006
7	rs2390971	G	A	0.471173	1006
7	rs2390972	G	T	0.475149	1006
7	rs2390973	A	G	0.475149	1006
7	rs2390974	T	C	0.475149	1006
7	rs17149347	C	T	0.0745527	1006
7	rs2390975	A	G	0.357853	1006
7	rs2390976	T	A	0.361829	1006
7	rs55769845	C	T	0.083499	1006
7	rs4722350	T	A	0.360835	1006
7	rs1107376	A	C	0.341948	1006
7	rs6461799	T	C	0.262425	1006
7	rs17149356	T	C	0.262425	1006
7	rs73075009	C	T	0.110338	1006
7	rs13230631	T	G	0.302187	1006
7	rs17149360	T	C	0.301193	1006
7	rs17149361	G	A	0.0576541	1006
7	rs74436723	C	G	0.00994036	1006
7	rs55710676	C	T	0.0576541	1006
7	rs1541347	G	T	0.301193	1006
7	rs73075079	A	T	0.109344	1006
7	rs73075082	G	C	0.109344	1006
7	rs76021545	C	T	0.0228628	1006
7	rs11970778	G	A	0.150099	1006
7	rs11971462	C	T	0.149105	1006
7	rs11975134	T	C	0.16501	1006
7	rs62450368	G	C	0.177932	1006
7	rs6969237	A	G	0.180915	1006
7	rs6951794	T	C	0.180915	1006
7	rs6969538	A	C	0.177932	1006
7	rs117290500	G	A	0.0576541	1006
7	rs75629188	C	T	0.0576541	1006
7	rs6973863	G	A	0.177932	1006
7	rs6974031	G	C	0.177932	1006
7	rs73075087	G	A	0.028827	1006
7	rs62450369	G	A	0.176938	1006
7	rs62450370	C	T	0.176938	1006
7	rs6979449	C	T	0.0576541	1006
7	rs13231710	G	A	0.321074	1006
7	rs34249977	T	C	0.321074	1006
7	rs17325286	T	A	0.177932	1006
7	rs34173602	C	T	0.32008	1006
7	rs6947020	C	T	0.55666	1006
7	rs17149369	G	A	0.0576541	1006
7	rs10243689	G	A	0.0576541	1006
7	rs10259242	T	C	0.0576541	1006
7	rs62450401	A	C	0.178926	1006
7	rs73278459	C	A	0.0576541	1006
7	rs73278461	G	A	0.0576541	1006
7	rs73278464	T	C	0.0576541	1006
7	rs73278467	G	T	0.0576541	1006
7	rs74862531	G	A	0.0576541	1006
7	rs73278471	T	G	0.0576541	1006
7	rs17149371	A	C	0.0576541	1006
7	rs118163738	C	T	0.0576541	1006
7	rs17149374	A	G	0.0576541	1006
7	rs2106709	T	C	0.0586481	1006
7	rs34692182	C	T	0.316103	1006
7	rs2893167	T	A	0.323062	1006
7	rs17149382	T	C	0.0586481	1006
7	rs6950687	T	C	0.323062	1006
7	rs1859010	C	T	0.558648	1006
7	rs34702262	G	A	0.322068	1006
7	rs7803032	T	C	0.558648	1006
7	rs77920985	G	C	0.0576541	1006
7	rs10242986	C	G	0.883698	1006
7	rs36057573	A	G	0.558648	1006
7	rs11765527	C	G	0.0188867	1006
7	rs34648154	T	G	0.565606	1006
7	rs10250973	G	A	0.328032	1006
7	rs74321064	C	T	0.05666	1006
7	rs62450407	C	G	0.178926	1006
7	rs2521638	A	T	0.647117	1006
7	rs2521639	G	A	0.0526839	1006
7	rs62450408	T	A	0.178926	1006
7	rs17378617	C	G	0.178926	1006
7	rs7805207	G	A	0.506958	1006
7	rs151029418	G	A	0.0109344	1006
7	rs2722387	A	G	0.560636	1006
7	rs182425683	T	C	0.00994036	1006
7	rs78428914	T	C	0.0854871	1006
7	rs10263765	G	A	0.557654	1006
7	rs17149396	G	C	0.0248509	1006
7	rs2028071	A	G	0.175944	1006
7	rs147971629	T	G	0.0139165	1006
7	rs143835549	T	G	0.0198807	1006
7	rs10271983	G	A	0.175944	1006
7	rs7803435	T	A	0.827038	1006
7	rs2521640	G	C	0.632207	1006
7	rs73076810	T	A	0.0854871	1006
7	rs72592125	A	G	0.0467197	1006
7	rs2521641	C	T	0.337972	1006
7	rs10275499	C	T	0.132207	1006
7	rs62450409	A	G	0.247515	1006
7	rs73076814	A	G	0.162028	1006
7	rs73076815	A	G	0.162028	1006
7	rs73076817	T	C	0.130219	1006
7	rs62450410	A	G	0.298211	1006
7	rs62450411	T	C	0.167992	1006
7	rs66736533	C	T	0.084493	1006
7	rs62450413	G	T	0.170974	1006
7	rs2722385	T	G	0.637177	1006
7	rs2722384	A	G	0.637177	1006
7	rs10487610	C	T	0.084493	1006
7	rs6971081	G	A	0.506958	1006
7	rs6971202	G	A	0.506958	1006
7	rs6970988	A	C	0.887674	1006
7	rs16873659	T	C	0.0457256	1006
7	rs2722398	T	G	0.591451	1006
7	rs73076821	T	C	0.084493	1006
7	rs2521643	G	A	0.591451	1006
7	rs12532156	A	T	0.084493	1006
7	rs2521644	C	T	0.506958	1006
7	rs2722397	T	C	0.506958	1006
7	rs2722396	T	C	0.506958	1006
7	rs62450414	G	C	0.170974	1006
7	rs150365288	A	T	0.027833	1006
7	rs17149405	A	C	0.0447316	1006
7	rs6943496	A	G	0.2833	1006
7	rs4722352	T	C	0.0457256	1006
7	rs56894518	C	T	0.0238569	1006
7	rs117587350	C	T	0.0178926	1006
7	rs141605778	T	C	0.0139165	1006
7	rs62450415	T	G	0.170974	1006
7	rs2722395	T	C	0.511928	1006
7	rs117678783	C	T	0.0109344	1006
7	rs72592128	A	C	0.0457256	1006
7	rs72592129	C	A	0.0457256	1006
7	rs6949619	C	T	0.282306	1006
7	rs78281459	A	T	0.250497	1006
7	rs57885924	T	G	0.084493	1006
7	rs2722394	T	C	0.333996	1006
7	rs2722393	T	A	0.636183	1006
7	rs62450416	T	C	0.259443	1006
7	rs10487611	A	G	0.258449	1006
7	rs72592130	C	T	0.0427435	1006
7	rs2521645	T	C	0.447316	1006
7	rs35695433	G	A	0.321074	1006
7	rs112037334	C	A	0.0427435	1006
7	rs2722390	A	G	0.61829	1006
7	rs916775	A	G	0.575547	1006
7	rs2521646	C	T	0.61829	1006
7	rs2521647	C	G	0.575547	1006
7	rs2722389	G	A	0.575547	1006
7	rs2521648	C	T	0.534791	1006
7	rs67064761	G	C	0.0427435	1006
7	rs72592134	A	G	0.0427435	1006
7	rs11761358	C	T	0.269384	1006
7	rs11765036	T	C	0.199801	1006
7	rs34233830	T	C	0.0606362	1006
7	rs10261191	A	C	0.889662	1006
7	rs67583352	G	A	0.0427435	1006
7	rs4722354	C	G	0.213718	1006
7	rs143439684	T	C	0.027833	1006
7	rs4722355	C	A	0.270378	1006
7	rs59395904	T	C	0.0427435	1006
7	rs187732129	A	T	0.00795229	1006
7	rs151182627	C	G	0.083499	1006
7	rs62450442	C	T	0.168986	1006
7	rs112049812	A	G	0.703777	1006
7	rs98	C	T	0.371769	1006
7	rs4496869	A	C	0.373757	1006
7	rs6961527	T	C	0.083499	1006
7	rs116931674	T	C	0.0218688	1006
7	rs93	T	C	0.670974	1006
7	rs138185710	G	A	0.0149105	1006
7	rs72592137	G	A	0.0467197	1006
7	rs115334177	G	C	0.0815109	1006
7	rs55778925	G	C	0.0815109	1006
7	rs17326215	G	A	0.162028	1006
7	rs148324768	T	C	0.0298211	1006
7	rs17149415	A	G	0.196819	1006
7	rs62450444	C	T	0.16004	1006
7	rs17379222	G	A	0.16004	1006
7	rs4722357	G	A	0.702783	1006
7	rs6953088	G	C	0.702783	1006
7	rs10244401	C	G	0.322068	1006
7	rs10247614	G	T	0.322068	1006
7	rs4404827	C	G	0.672962	1006
7	rs56265933	G	C	0.082505	1006
7	rs4722358	G	C	0.285288	1006
7	rs2106596	T	C	0.294235	1006
7	rs2106597	G	A	0.242545	1006
7	rs2106598	C	G	0.322068	1006
7	rs4956	C	T	0.67495	1006
7	rs4957	C	G	0.384692	1006
7	rs113	A	T	0.380716	1006
7	rs92	T	C	0.4334	1006
7	rs79607328	C	T	0.0218688	1006
7	rs73078820	G	C	0.163022	1006
7	rs13221610	T	C	0.0775348	1006
7	rs6956326	C	A	0.412525	1006
7	rs151240724	A	G	0.0218688	1006
7	rs73078825	T	A	0.164016	1006
7	rs73078827	C	G	0.164016	1006
7	rs91	T	C	0.414513	1006
7	rs17326733	C	G	0.164016	1006
7	rs59558169	A	T	0.026839	1006
7	rs17326797	A	G	0.164016	1006
7	rs6461803	T	C	0.681909	1006
7	rs112	T	G	0.411531	1006
7	rs111	T	C	0.411531	1006
7	rs73078832	C	T	0.162028	1006
7	rs6960552	T	C	0.411531	1006
7	rs108	G	A	0.410537	1006
7	rs107	A	G	0.411531	1006
7	rs106	A	G	0.681909	1006
7	rs9785009	C	T	0.600398	1006
7	rs62450445	A	G	0.161034	1006
7	rs62450446	G	A	0.161034	1006
7	rs62450448	A	G	0.161034	1006
7	rs89	G	A	0.409543	1006
7	rs77857881	G	A	0.0218688	1006
7	rs7784232	G	T	0.161034	1006
7	rs60885158	T	C	0.190855	1006
7	rs88	A	G	0.439364	1006
7	rs1548425	A	C	0.410537	1006
7	rs4722359	C	T	0.688867	1006
7	rs4719768	G	A	0.682903	1006
7	rs10276566	G	A	0.572565	1006
7	rs17149463	A	G	0.315109	1006
7	rs74938992	T	A	0.028827	1006
7	rs62450450	C	T	0.163022	1006
7	rs10258215	C	T	0.027833	1006
7	rs4722360	C	T	0.407555	1006
7	rs62450451	C	T	0.163022	1006
7	rs10232211	A	G	0.192843	1006
7	rs77269716	G	A	0.0139165	1006
7	rs34989823	T	C	0.083499	1006
7	rs28637453	A	C	0.027833	1006
7	rs28411101	T	C	0.572565	1006
7	rs73078859	C	T	0.0805169	1006
7	rs3899947	G	A	0.601392	1006
7	rs2390977	T	C	0.602386	1006
7	rs7805962	T	G	0.572565	1006
7	rs4388361	C	G	0.570577	1006
7	rs7787557	G	A	0.571571	1006
7	rs144633982	A	G	0.0109344	1006
7	rs62450452	C	T	0.163022	1006
7	rs56991569	T	C	0.191849	1006
7	rs7811649	T	C	0.492048	1006
7	rs1858957	G	A	0.520875	1006
7	rs62450454	C	T	0.163022	1006
7	rs6461804	C	T	0.520875	1006
7	rs9638820	G	A	0.520875	1006
7	rs10224276	G	A	0.520875	1006
7	rs10239704	T	G	0.0298211	1006
7	rs55777002	C	G	0.104374	1006
7	rs11760338	C	T	0.517893	1006
7	rs28665026	G	A	0.410537	1006
7	rs62450455	G	A	0.16501	1006
7	rs28378464	G	A	0.0198807	1006
7	rs62450456	T	C	0.189861	1006
7	rs139299856	G	T	0.028827	1006
7	rs149727258	G	T	0.028827	1006
7	rs78589919	T	G	0.166004	1006
7	rs10951012	A	C	0.372763	1006
7	rs10951013	G	A	0.284294	1006
7	rs74534161	A	G	0.0596421	1006
7	rs12531310	C	A	0.239563	1006
7	rs62450457	C	G	0.17992	1006
7	rs984209	T	G	0.343936	1006
7	rs76858987	G	A	0.0258449	1006
7	rs10228771	C	A	0.536779	1006
7	rs2023732	G	C	0.650099	1006
7	rs79434975	C	G	0.0675944	1006
7	rs62448869	A	T	0.460239	1006
7	rs114495245	T	A	0.0675944	1006
7	rs62448870	A	G	0.460239	1006
7	rs62448871	A	C	0.461233	1006
7	rs62448872	G	A	0.390656	1006
7	rs6958654	T	C	0.133201	1006
7	rs6942803	C	A	0.565606	1006
7	rs6942832	A	T	0.387674	1006
7	rs62448875	T	C	0.389662	1006
7	rs10278322	G	C	0.161034	1006
7	rs78024515	A	G	0.0208748	1006
7	rs62448877	G	A	0.132207	1006
7	rs7796450	A	T	0.370775	1006
7	rs7796569	C	T	0.369781	1006
7	rs7796645	A	G	0.364811	1006
7	rs12533743	T	C	0.353877	1006
7	rs73078900	A	G	0.133201	1006
7	rs75651911	T	C	0.0695825	1006
7	rs56671959	C	A	0.354871	1006
7	rs10231223	C	T	0.727634	1006
7	rs12531939	G	A	0.363817	1006
7	rs11973625	C	T	0.361829	1006
7	rs12700532	C	T	0.119284	1006
7	rs28433252	G	A	0.0228628	1006
7	rs28480205	G	A	0.0238569	1006
7	rs60426889	G	T	0.361829	1006
7	rs62448887	A	C	0.431412	1006
7	rs62448888	G	A	0.363817	1006
7	rs10269288	A	G	0.728628	1006
7	rs142042490	T	C	0.0675944	1006
7	rs146822138	T	A	0.0119284	1006
7	rs6951361	A	G	0.874751	1006
7	rs28708987	C	T	0.027833	1006
7	rs34297299	C	A	0.360835	1006
7	rs62448890	G	A	0.133201	1006
7	rs116984549	A	C	0.0109344	1006
7	rs73081006	C	A	0.132207	1006
7	rs117798381	G	A	0.027833	1006
7	rs11772769	A	G	0.615308	1006
7	rs28565050	A	C	0.232604	1006
7	rs55857250	A	C	0.136183	1006
7	rs10267583	A	G	0.233598	1006
7	rs77572176	A	G	0.0695825	1006
7	rs116862025	A	G	0.0168986	1006
7	rs73083026	C	G	0.135189	1006
7	rs1548424	G	C	0.0944334	1006
7	rs57559830	T	C	0.233598	1006
7	rs10247006	G	C	0.0298211	1006
7	rs62448892	T	C	0.134195	1006
7	rs77566174	G	A	0.132207	1006
7	rs41335051	T	C	0.0695825	1006
7	rs62448893	G	A	0.134195	1006
7	rs17386390	C	G	0.135189	1006
7	rs17327167	A	G	0.135189	1006
7	rs7782423	T	A	0.162028	1006
7	rs34813786	G	A	0.0208748	1006
7	rs7799805	G	A	0.027833	1006
7	rs73083030	C	T	0.133201	1006
7	rs73083031	G	A	0.132207	1006
7	rs17327237	T	G	0.384692	1006
7	rs62448895	T	C	0.0646123	1006
7	rs79318026	G	A	0.0258449	1006
7	rs73083036	C	T	0.353877	1006
7	rs62448896	G	A	0.132207	1006
7	rs76341829	A	G	0.0695825	1006
7	rs62448897	C	T	0.133201	1006
7	rs62448898	G	C	0.133201	1006
7	rs1010184	G	C	0.368787	1006
7	rs17149489	C	T	0.0457256	1006
7	rs11770345	G	A	0.356859	1006
7	rs56060725	G	A	0.134195	1006
7	rs7779109	A	G	0.203777	1006
7	rs17149497	T	C	0.134195	1006
7	rs77900875	A	C	0.0258449	1006
7	rs62448900	C	A	0.353877	1006
7	rs10242095	A	G	0.0298211	1006
7	rs975995	A	G	0.752485	1006
7	rs1010185	A	G	0.73161	1006
7	rs28412958	A	G	0.237575	1006
7	rs116212990	G	A	0.028827	1006
7	rs62448901	T	G	0.237575	1006
7	rs145986625	T	C	0.0725646	1006
7	rs73083048	C	T	0.0347913	1006
7	rs10281745	T	C	0.372763	1006
7	rs10266300	C	G	0.372763	1006
7	rs10266708	C	T	0.0298211	1006
7	rs62448902	C	T	0.133201	1006
7	rs76851812	G	T	0.0238569	1006
7	rs7782559	C	T	0.0725646	1006
7	rs17149501	C	T	0.135189	1006
7	rs10245586	A	G	0.220676	1006
7	rs10278197	C	T	0.0298211	1006
7	rs73083057	C	A	0.135189	1006
7	rs6960084	G	C	0.355865	1006
7	rs10282314	C	T	0.0318091	1006
7	rs10282525	G	A	0.0318091	1006
7	rs10282438	C	T	0.0318091	1006
7	rs62448925	T	C	0.112326	1006
7	rs34210378	C	G	0.028827	1006
7	rs10224443	C	T	0.837972	1006
7	rs73083064	T	C	0.130219	1006
7	rs2390978	C	T	0.365805	1006
7	rs10228064	C	T	0.028827	1006
7	rs7785885	T	A	0.131213	1006
7	rs56358080	C	T	0.055666	1006
7	rs7791434	T	G	0.234592	1006
7	rs73083071	G	T	0.128231	1006
7	rs77503999	C	T	0.0298211	1006
7	rs55703680	G	A	0.129225	1006
7	rs75862971	G	A	0.0298211	1006
7	rs62448927	G	A	0.0347913	1006
7	rs112613854	A	C	0.00695825	1006
7	rs7779060	T	C	0.345924	1006
7	rs7796383	G	A	0.128231	1006
7	rs12375236	G	A	0.0755467	1006
7	rs17149509	G	C	0.0755467	1006
7	rs7800940	C	T	0.128231	1006
7	rs17149510	C	T	0.128231	1006
7	rs56388393	G	C	0.204771	1006
7	rs143367111	G	A	0.00894632	1006
7	rs10231310	G	T	0.345924	1006
7	rs62448929	C	T	0.110338	1006
7	rs28485069	T	C	0.374751	1006
7	rs4722362	G	C	0.027833	1006
7	rs73083080	T	A	0.111332	1006
7	rs73083081	C	T	0.110338	1006
7	rs4722363	T	G	0.026839	1006
7	rs76019701	A	G	0.0159046	1006
7	rs62448930	A	G	0.112326	1006
7	rs117044679	A	G	0.0337972	1006
7	rs73282478	T	C	0.028827	1006
7	rs12673052	A	T	0.234592	1006
7	rs74556091	A	C	0.0646123	1006
7	rs62448932	G	C	0.11332	1006
7	rs10247968	C	T	0.0298211	1006
7	rs28709622	C	T	0.34493	1006
7	rs28415358	A	G	0.366799	1006
7	rs28406833	A	C	0.373757	1006
7	rs17149514	G	T	0.0735586	1006
7	rs62448933	A	G	0.11332	1006
7	rs17149516	G	T	0.0298211	1006
7	rs17149519	A	G	0.0715706	1006
7	rs62448934	G	A	0.112326	1006
7	rs79295977	T	C	0.0725646	1006
7	rs148684132	T	A	0.00894632	1006
7	rs62448935	A	G	0.2167	1006
7	rs6461808	A	T	0.770378	1006
7	rs62448936	T	C	0.460239	1006
7	rs74511866	A	G	0.028827	1006
7	rs73083089	G	A	0.126243	1006
7	rs62448937	G	A	0.215706	1006
7	rs6966939	G	A	0.746521	1006
7	rs62448938	T	C	0.11332	1006
7	rs75050733	A	G	0.0725646	1006
7	rs28780399	C	T	0.215706	1006
7	rs28808734	A	C	0.102386	1006
7	rs2893168	C	T	0.918489	1006
7	rs10951017	G	C	0.746521	1006
7	rs117676582	T	A	0.0387674	1006
7	rs10951018	G	A	0.620278	1006
7	rs10234295	G	A	0.746521	1006
7	rs80054062	G	A	0.114314	1006
7	rs2051731	T	G	0.111332	1006
7	rs12112216	G	C	0.215706	1006
7	rs13438205	T	C	0.0208748	1006
7	rs10271357	A	G	0.028827	1006
7	rs78543856	A	G	0.0248509	1006
7	rs117001387	A	T	0.0129225	1006
7	rs7784509	C	G	0.0725646	1006
7	rs10258398	T	C	0.0178926	1006
7	rs7789043	C	T	0.0725646	1006
7	rs28459952	T	C	0.028827	1006
7	rs6943230	T	C	0.107356	1006
7	rs62448939	G	A	0.115308	1006
7	rs62448940	T	C	0.11332	1006
7	rs6961237	A	G	0.913519	1006
7	rs79074883	C	T	0.00397614	1006
7	rs4719769	C	G	0.028827	1006
7	rs2078928	A	T	0.594433	1006
7	rs4722364	T	C	0.028827	1006
7	rs55790273	G	A	0.126243	1006
7	rs739538	T	A	0.0725646	1006
7	rs739539	G	A	0.11332	1006
7	rs739540	T	C	0.620278	1006
7	rs113385577	C	G	0.028827	1006
7	rs17149538	C	T	0.101392	1006
7	rs1858958	G	C	0.114314	1006
7	rs6943268	A	G	0.591451	1006
7	rs112491743	C	G	0.028827	1006
7	rs76150319	G	A	0.0109344	1006
7	rs719082	C	T	0.746521	1006
7	rs116990941	G	A	0.0208748	1006
7	rs73084913	G	A	0.126243	1006
7	rs62448345	G	C	0.11332	1006
7	rs62448346	G	A	0.11332	1006
7	rs62448347	G	A	0.11332	1006
7	rs540370329	C	T	0.00795229	1006
7	rs6954701	A	G	0.850895	1006
7	rs6955203	G	A	0.747515	1006
7	rs62448348	G	T	0.114314	1006
7	rs117979756	C	A	0.0149105	1006
7	rs80053095	G	A	0.028827	1006
7	rs11766140	G	A	0.503976	1006
7	rs62448349	C	T	0.114314	1006
7	rs112222082	T	C	0.028827	1006
7	rs113094602	A	C	0.028827	1006
7	rs113726503	T	C	0.028827	1006
7	rs111335023	C	T	0.028827	1006
7	rs56375180	C	T	0.126243	1006
7	rs1858959	G	A	0.747515	1006
7	rs55941717	A	T	0.128231	1006
7	rs111748423	G	T	0.028827	1006
7	rs11767990	C	T	0.747515	1006
7	rs11761314	A	G	0.747515	1006
7	rs62448350	C	A	0.115308	1006
7	rs113870774	C	T	0.028827	1006
7	rs983127	G	C	0.50497	1006
7	rs12672156	C	T	0.026839	1006
7	rs113333742	C	T	0.11332	1006
7	rs10951019	G	A	0.576541	1006
7	rs62448351	C	G	0.11332	1006
7	rs62448352	G	T	0.114314	1006
7	rs2521224	C	T	0.21173	1006
7	rs78519326	A	G	0.0298211	1006
7	rs6461809	T	C	0.247515	1006
7	rs150913841	G	A	0.0387674	1006
7	rs981747	T	C	0.50994	1006
7	rs78203657	T	C	0.10338	1006
7	rs62448354	G	T	0.126243	1006
7	rs80047701	G	A	0.0298211	1006
7	rs10231068	A	T	0.248509	1006
7	rs2711111	A	G	0.576541	1006
7	rs2390979	T	A	0.508946	1006
7	rs976680	A	T	0.248509	1006
7	rs976681	G	A	0.248509	1006
7	rs10240106	A	G	0.10338	1006
7	rs73084930	G	A	0.0407555	1006
7	rs55909782	A	T	0.127237	1006
7	rs80246178	G	A	0.0765408	1006
7	rs57952494	A	G	0.0298211	1006
7	rs17149577	A	T	0.248509	1006
7	rs2521227	A	C	0.508946	1006
7	rs16873668	A	T	0.248509	1006
7	rs55742369	T	C	0.127237	1006
7	rs10277950	G	A	0.127237	1006
7	rs62449791	C	G	0.127237	1006
7	rs140271103	A	G	0.0377734	1006
7	rs2521230	T	C	0.50994	1006
7	rs10250643	T	G	0.272366	1006
7	rs6955973	A	G	0.133201	1006
7	rs6956276	C	T	0.272366	1006
7	rs2521219	A	G	0.43837	1006
7	rs28661073	T	C	0.107356	1006
7	rs117253462	T	C	0.0536779	1006
7	rs4513880	G	C	0.372763	1006
7	rs111299740	A	G	0.107356	1006
7	rs56008806	G	A	0.0536779	1006
7	rs56200236	A	T	0.0536779	1006
7	rs117103906	G	A	0.054672	1006
7	rs756913	G	A	0.5	1006
7	rs117144568	T	C	0.0536779	1006
7	rs2711108	C	G	0.426441	1006
7	rs17387919	T	C	0.141153	1006
7	rs117725316	G	T	0.0139165	1006
7	rs4236315	T	C	0.431412	1006
7	rs73087006	C	T	0.028827	1006
7	rs78540781	G	A	0.0238569	1006
7	rs4719771	T	C	0.134195	1006
7	rs2521222	T	C	0.503976	1006
7	rs116952174	C	A	0.05666	1006
7	rs4719772	G	T	0.421471	1006
7	rs10246290	G	A	0.133201	1006
7	rs11765493	G	C	0.133201	1006
7	rs12669298	C	T	0.027833	1006
7	rs9918576	C	T	0.324056	1006
7	rs10266515	T	A	0.148111	1006
7	rs58632387	A	C	0.0854871	1006
7	rs12538055	T	C	0.0576541	1006
7	rs10266855	T	C	0.149105	1006
7	rs78124840	C	T	0.0854871	1006
7	rs11524615	G	A	0.114314	1006
7	rs34441881	T	C	0.0765408	1006
7	rs11771214	A	G	0.0924453	1006
7	rs76582536	A	G	0.0874751	1006
7	rs35170308	A	T	0.0934394	1006
7	rs11976703	C	A	0.0685885	1006
7	rs117234216	T	C	0.0586481	1006
7	rs8180807	G	A	0.94334	1006
7	rs59465585	T	C	0.0586481	1006
7	rs76746872	G	A	0.026839	1006
7	rs11768140	G	A	0.781312	1006
7	rs79213207	C	A	0.0586481	1006
7	rs9639499	T	C	0.874751	1006
7	rs111487742	T	C	0.0298211	1006
7	rs4722370	C	T	0.0924453	1006
7	rs4722371	G	A	0.116302	1006
7	rs11770891	C	T	0.528827	1006
7	rs139751245	C	A	0.00397614	1006
7	rs142709589	C	T	0.0854871	1006
7	rs78145215	T	C	0.0626243	1006
7	rs117520228	G	T	0.0129225	1006
7	rs74903559	G	C	0.0854871	1006
7	rs79759111	T	C	0.0854871	1006
7	rs151333961	A	G	0.0198807	1006
7	rs2529081	A	G	0.121272	1006
7	rs36053817	C	G	0.0934394	1006
7	rs4722372	G	A	0.237575	1006
7	rs4722373	C	T	0.238569	1006
7	rs2190438	C	T	0.0854871	1006
7	rs2190437	G	A	0.444334	1006
7	rs75020631	G	C	0.084493	1006
7	rs3922328	C	A	0.084493	1006
7	rs10276688	T	C	0.142147	1006
7	rs13228213	C	G	0.028827	1006
7	rs2711107	C	T	0.442346	1006
7	rs116858140	T	C	0.0129225	1006
7	rs117147312	G	C	0.0854871	1006
7	rs36101866	G	C	0.235586	1006
7	rs139764830	A	G	0.0198807	1006
7	rs17149623	C	T	0.0198807	1006
7	rs2711106	T	C	0.107356	1006
7	rs2190436	G	A	0.191849	1006
7	rs2190435	C	T	0.0854871	1006
7	rs2214939	T	G	0.191849	1006
7	rs2529079	T	C	0.0586481	1006
7	rs2711105	T	G	0.107356	1006
7	rs2255365	A	C	0.45825	1006
7	rs4719773	T	C	0.143141	1006
7	rs2711104	C	T	0.190855	1006
7	rs75507582	C	A	0.0149105	1006
7	rs117136401	A	G	0.0477137	1006
7	rs117327019	G	A	0.0477137	1006
7	rs2711103	G	T	0.457256	1006
7	rs141183329	A	T	0.00795229	1006
7	rs76236658	A	G	0.0854871	1006
7	rs2158890	C	T	0.457256	1006
7	rs192796485	A	G	0.0119284	1006
7	rs61056434	G	A	0.106362	1006
7	rs9639500	C	T	0.142147	1006
7	rs1119811	G	C	0.199801	1006
7	rs78291009	A	G	0.0258449	1006
7	rs2529077	T	A	0.152087	1006
7	rs55658450	T	C	0.0487078	1006
7	rs150091043	A	G	0.0109344	1006
7	rs74744889	T	C	0.084493	1006
7	rs2529076	G	A	0.107356	1006
7	rs2711100	C	T	0.191849	1006
7	rs2711099	C	T	0.107356	1006
7	rs2711098	C	T	0.0586481	1006
7	rs2529075	G	C	0.45825	1006
7	rs56354828	A	G	0.0487078	1006
7	rs75482109	T	C	0.084493	1006
7	rs2711097	C	T	0.200795	1006
7	rs2529073	T	G	0.055666	1006
7	rs2529072	A	G	0.055666	1006
7	rs2529071	T	C	0.109344	1006
7	rs2529070	C	G	0.055666	1006
7	rs2529069	T	C	0.285288	1006
7	rs1029602	C	T	0.191849	1006
7	rs2108300	A	T	0.0586481	1006
7	rs1015650	A	T	0.0934394	1006
7	rs12668620	C	T	0.0934394	1006
7	rs2529068	G	A	0.107356	1006
7	rs1014116	T	C	0.143141	1006
7	rs13241379	G	A	0.0934394	1006
7	rs2529067	G	T	0.107356	1006
7	rs2529066	G	A	0.055666	1006
7	rs117811214	G	A	0.0487078	1006
7	rs117121593	G	A	0.0487078	1006
7	rs2529064	G	T	0.055666	1006
7	rs2529063	A	T	0.0586481	1006
7	rs116472685	T	C	0.0198807	1006
7	rs71537292	C	A	0.0298211	1006
7	rs11771088	T	C	0.0934394	1006
7	rs2711096	C	T	0.055666	1006
7	rs13236354	A	T	0.0934394	1006
7	rs10951023	C	T	0.0934394	1006
7	rs10951024	T	C	0.0934394	1006
7	rs12700535	C	A	0.200795	1006
7	rs4292585	A	T	0.084493	1006
7	rs12155326	A	C	0.191849	1006
7	rs10245219	G	A	0.10338	1006
7	rs12155331	A	T	0.084493	1006
7	rs2711095	C	T	0.191849	1006
7	rs2529062	A	G	0.191849	1006
7	rs2529061	G	A	0.10835	1006
7	rs2529060	T	C	0.192843	1006
7	rs76644000	G	A	0.0487078	1006
7	rs75726390	A	G	0.0487078	1006
7	rs117494772	C	T	0.0487078	1006
7	rs12672013	T	C	0.0934394	1006
7	rs13232202	T	G	0.0934394	1006
7	rs13244877	C	A	0.0934394	1006
7	rs10265529	T	C	0.144135	1006
7	rs73075787	G	T	0.107356	1006
7	rs12670305	C	A	0.0934394	1006
7	rs12672537	T	G	0.0934394	1006
7	rs3922327	G	A	0.0944334	1006
7	rs2529059	T	C	0.107356	1006
7	rs17149687	T	C	0.0735586	1006
7	rs146916275	G	A	0.0198807	1006
7	rs2529058	C	T	0.104374	1006
7	rs2711118	G	A	0.271372	1006
7	rs1963791	T	C	0.186879	1006
7	rs11761070	A	C	0.0636183	1006
7	rs11767874	C	A	0.303181	1006
7	rs11768627	G	A	0.191849	1006
7	rs117340107	C	G	0.0506958	1006
7	rs56318548	T	A	0.0506958	1006
7	rs117114851	C	T	0.0129225	1006
7	rs2529056	A	C	0.0606362	1006
7	rs2711117	T	A	0.2167	1006
7	rs2529055	A	G	0.166004	1006
7	rs140883786	G	A	0.0506958	1006
7	rs116864838	A	G	0.0506958	1006
7	rs6952491	C	A	0.281312	1006
7	rs13239509	C	T	0.11332	1006
7	rs2529054	A	G	0.282306	1006
7	rs2529053	A	G	0.166004	1006
7	rs117920591	T	C	0.0506958	1006
7	rs138077363	G	A	0.0198807	1006
7	rs2529052	A	G	0.281312	1006
7	rs2529051	A	G	0.332008	1006
7	rs2711116	T	C	0.281312	1006
7	rs2108296	G	T	0.11332	1006
7	rs2529050	C	T	0.281312	1006
7	rs2158889	T	C	0.281312	1006
7	rs2390980	T	C	0.11332	1006
7	rs2390981	A	G	0.281312	1006
7	rs2108295	C	G	0.281312	1006
7	rs2711126	T	A	0.281312	1006
7	rs78128327	T	C	0.0119284	1006
7	rs2529048	C	T	0.281312	1006
7	rs143692271	G	A	0.0506958	1006
7	rs10951027	G	A	0.115308	1006
7	rs2529047	G	A	0.281312	1006
7	rs117576224	C	T	0.0248509	1006
7	rs35123274	A	G	0.11332	1006
7	rs2711125	C	T	0.164016	1006
7	rs80217937	C	T	0.0129225	1006
7	rs2711124	T	A	0.166004	1006
7	rs34209628	C	T	0.115308	1006
7	rs117016603	A	T	0.0337972	1006
7	rs118059706	T	C	0.0526839	1006
7	rs917264	A	G	0.281312	1006
7	rs117117268	G	A	0.0308151	1006
7	rs917263	C	T	0.11332	1006
7	rs117783542	C	T	0.0129225	1006
7	rs2711123	A	G	0.166004	1006
7	rs77833199	G	T	0.11332	1006
7	rs10279338	A	G	0.0308151	1006
7	rs2529046	C	T	0.281312	1006
7	rs117201933	A	G	0.0516899	1006
7	rs117613649	A	G	0.0497018	1006
7	rs2529044	C	T	0.166004	1006
7	rs917262	A	G	0.281312	1006
7	rs2711122	T	C	0.281312	1006
7	rs2529043	G	A	0.281312	1006
7	rs2529042	G	A	0.467197	1006
7	rs2529041	C	T	0.281312	1006
7	rs2529040	C	T	0.281312	1006
7	rs76175516	A	T	0.0506958	1006
7	rs73286211	T	C	0.11332	1006
7	rs118063675	T	C	0.0506958	1006
7	rs2711121	C	G	0.281312	1006
7	rs2529039	T	A	0.282306	1006
7	rs117159602	C	T	0.0497018	1006
7	rs117890729	C	T	0.0516899	1006
7	rs2711119	C	T	0.279324	1006
7	rs151004091	T	C	0.0526839	1006
7	rs531359831	T	A	0.00894632	1006
7	rs112691564	A	G	0.114314	1006
7	rs146700949	C	T	0.0526839	1006
7	rs80095726	A	G	0.0526839	1006
7	rs2711094	C	G	0.176938	1006
7	rs80279245	A	G	0.0526839	1006
7	rs78797842	A	C	0.0526839	1006
7	rs985062	G	A	0.336978	1006
7	rs13231413	A	G	0.130219	1006
7	rs78013169	T	G	0.0526839	1006
7	rs74681548	C	T	0.0526839	1006
7	rs2711093	C	T	0.284294	1006
7	rs76413269	T	G	0.0526839	1006
7	rs117940661	T	C	0.0178926	1006
7	rs117862286	A	G	0.0149105	1006
7	rs79476125	A	G	0.0526839	1006
7	rs55782418	G	C	0.0526839	1006
7	rs138342088	T	C	0.0198807	1006
7	rs74394616	T	A	0.10835	1006
7	rs79996469	C	T	0.0526839	1006
7	rs77894613	T	A	0.0526839	1006
7	rs2529038	A	T	0.279324	1006
7	rs74605016	G	A	0.0526839	1006
7	rs77190854	A	G	0.112326	1006
7	rs79265434	A	G	0.10835	1006
7	rs2711091	A	G	0.282306	1006
7	rs78467898	T	G	0.0526839	1006
7	rs142854811	G	A	0.0526839	1006
7	rs140741305	T	C	0.0526839	1006
7	rs114197696	T	C	0.0526839	1006
7	rs114563204	T	C	0.0526839	1006
7	rs2711090	G	A	0.0586481	1006
7	rs2711089	C	A	0.33499	1006
7	rs139832252	A	G	0.0526839	1006
7	rs150499205	G	T	0.0129225	1006
7	rs79968383	C	T	0.0526839	1006
7	rs138790847	G	A	0.0685885	1006
7	rs11761560	T	C	0.114314	1006
7	rs2529036	C	T	0.260437	1006
7	rs62449806	G	A	0.151093	1006
7	rs76495162	T	G	0.0685885	1006
7	rs78003997	A	G	0.0685885	1006
7	rs10486428	A	G	0.10835	1006
7	rs17206955	T	C	0.0685885	1006
7	rs56272093	T	A	0.0685885	1006
7	rs117909879	A	G	0.0188867	1006
7	rs80219926	A	G	0.0695825	1006
7	rs62449807	C	G	0.117296	1006
7	rs79806331	A	C	0.0695825	1006
7	rs77093164	C	T	0.0695825	1006
7	rs77286352	G	A	0.0695825	1006
7	rs4722378	T	C	0.112326	1006
7	rs2711134	A	G	0.0586481	1006
7	rs80285370	G	A	0.0695825	1006
7	rs78042800	C	G	0.0695825	1006
7	rs2108303	T	G	0.351889	1006
7	rs56286681	A	G	0.0695825	1006
7	rs56337524	A	G	0.0695825	1006
7	rs55846946	T	C	0.0695825	1006
7	rs56223251	A	G	0.0695825	1006
7	rs56179013	G	C	0.0695825	1006
7	rs56213713	A	G	0.0695825	1006
7	rs55649299	T	C	0.0695825	1006
7	rs57710107	T	A	0.0695825	1006
7	rs117842189	T	A	0.0695825	1006
7	rs76939541	A	G	0.0695825	1006
7	rs77412661	G	A	0.0695825	1006
7	rs79690735	G	A	0.0695825	1006
7	rs11766193	T	G	0.112326	1006
7	rs77930723	C	A	0.0695825	1006
7	rs58634243	G	A	0.0705765	1006
7	rs79787018	A	C	0.0248509	1006
7	rs12700538	G	A	0.112326	1006
7	rs76134129	A	G	0.0695825	1006
7	rs79605385	A	G	0.0695825	1006
7	rs79497734	G	A	0.0695825	1006
7	rs117880837	A	G	0.0109344	1006
7	rs55639119	G	A	0.0695825	1006
7	rs79267799	G	C	0.0129225	1006
7	rs2097951	T	C	0.0695825	1006
7	rs56921395	C	T	0.114314	1006
7	rs75082201	A	G	0.0695825	1006
7	rs79448692	C	A	0.0695825	1006
7	rs56167283	C	T	0.0695825	1006
7	rs34418982	C	A	0.0884692	1006
7	rs55898213	G	T	0.0695825	1006
7	rs74556855	G	A	0.0695825	1006
7	rs77510095	T	G	0.0198807	1006
7	rs74683589	T	G	0.0695825	1006
7	rs115143076	A	G	0.0695825	1006
7	rs2529092	G	A	0.987078	1006
7	rs80281834	C	T	0.112326	1006
7	rs79022008	T	C	0.0695825	1006
7	rs78355375	C	T	0.0695825	1006
7	rs76102023	A	G	0.0695825	1006
7	rs75973137	C	A	0.0695825	1006
7	rs17207104	A	G	0.0526839	1006
7	rs11770717	T	C	0.112326	1006
7	rs78376996	C	T	0.0695825	1006
7	rs2711131	A	G	0.0616302	1006
7	rs80304162	A	G	0.0695825	1006
7	rs2711130	G	C	0.284294	1006
7	rs2711129	G	A	0.168986	1006
7	rs12056164	A	C	0.112326	1006
7	rs12672003	A	G	0.10835	1006
7	rs76420710	A	G	0.0695825	1006
7	rs989234	G	A	0.112326	1006
7	rs79711507	A	G	0.0695825	1006
7	rs989233	C	T	0.112326	1006
7	rs7805228	T	C	0.0695825	1006
7	rs7786767	G	C	0.0695825	1006
7	rs7786905	G	A	0.0695825	1006
7	rs7787065	G	C	0.0695825	1006
7	rs55822161	T	C	0.0695825	1006
7	rs17149758	C	G	0.112326	1006
7	rs78605573	G	T	0.084493	1006
7	rs77018871	A	T	0.0695825	1006
7	rs7796432	A	G	0.0695825	1006
7	rs7796741	A	G	0.0695825	1006
7	rs62449808	A	G	0.0178926	1006
7	rs79729812	T	C	0.0685885	1006
7	rs2721783	C	T	0.350895	1006
7	rs76300852	C	T	0.0685885	1006
7	rs59883931	T	C	0.0685885	1006
7	rs2390982	C	A	0.10835	1006
7	rs60597892	T	C	0.0675944	1006
7	rs60014319	C	T	0.0675944	1006
7	rs116471633	A	G	0.0685885	1006
7	rs2529091	C	T	0.276342	1006
7	rs77743107	G	A	0.0685885	1006
7	rs76912026	A	G	0.0685885	1006
7	rs12672481	C	G	0.112326	1006
7	rs80310481	A	G	0.0695825	1006
7	rs75083086	T	C	0.0695825	1006
7	rs75992373	G	T	0.0685885	1006
7	rs13235833	A	G	0.112326	1006
7	rs7800494	T	C	0.0685885	1006
7	rs143836113	A	G	0.0248509	1006
7	rs7785886	G	A	0.0685885	1006
7	rs2711128	A	G	0.351889	1006
7	rs117080429	A	G	0.0695825	1006
7	rs76921264	G	A	0.0695825	1006
7	rs79905936	T	C	0.0695825	1006
7	rs74381249	C	T	0.0695825	1006
7	rs75215248	G	A	0.0178926	1006
7	rs114311186	A	G	0.0695825	1006
7	rs75058191	T	C	0.0695825	1006
7	rs117604584	G	A	0.0178926	1006
7	rs79028233	T	A	0.0695825	1006
7	rs74918908	G	A	0.0695825	1006
7	rs75743759	G	T	0.0695825	1006
7	rs116962501	A	T	0.0695825	1006
7	rs2721784	C	A	0.167992	1006
7	rs79288308	G	T	0.0695825	1006
7	rs79731569	G	A	0.0695825	1006
7	rs2108301	T	A	0.494036	1006
7	rs73077840	G	C	0.0228628	1006
7	rs76546476	A	G	0.0695825	1006
7	rs77933603	C	T	0.0695825	1006
7	rs77584790	A	T	0.0695825	1006
7	rs78169923	G	A	0.0695825	1006
7	rs2529090	C	G	0.167992	1006
7	rs75842412	C	T	0.0695825	1006
7	rs41275961	A	G	0.0695825	1006
7	rs76799431	A	G	0.0695825	1006
7	rs12530888	C	T	0.166998	1006
7	rs117606244	C	T	0.0228628	1006
7	rs80063013	G	A	0.0695825	1006
7	rs6977229	A	G	0.0695825	1006
7	rs6977719	A	G	0.0695825	1006
7	rs56192723	C	A	0.0685885	1006
7	rs79221545	G	A	0.354871	1006
7	rs141284029	C	G	0.0685885	1006
7	rs10250011	A	G	0.145129	1006
7	rs56133391	A	G	0.0695825	1006
7	rs147379265	G	A	0.0695825	1006
7	rs6970676	A	G	0.0685885	1006
7	rs10480031	A	T	0.0168986	1006
7	rs2721785	A	G	0.168986	1006
7	rs2721786	T	C	0.282306	1006
7	rs2721787	A	C	0.350895	1006
7	rs2190439	G	A	0.350895	1006
7	rs76159568	A	C	0.0685885	1006
7	rs139491645	T	C	0.0685885	1006
7	rs13233475	G	A	0.0596421	1006
7	rs36124669	C	A	0.112326	1006
7	rs2721788	T	C	0.0606362	1006
7	rs118157486	G	A	0.0178926	1006
7	rs2529087	G	C	0.884692	1006
7	rs10270776	A	G	0.149105	1006
7	rs2721789	A	G	0.350895	1006
7	rs76890179	G	A	0.0685885	1006
7	rs2711120	A	T	0.282306	1006
7	rs77563139	T	C	0.0685885	1006
7	rs74588715	C	T	0.0685885	1006
7	rs13244368	G	A	0.112326	1006
7	rs74772968	A	G	0.0685885	1006
7	rs75072516	T	G	0.0685885	1006
7	rs146270685	A	C	0.0685885	1006
7	rs77949169	A	T	0.0685885	1006
7	rs77031215	G	A	0.0685885	1006
7	rs76415359	T	C	0.0685885	1006
7	rs78524635	C	G	0.0685885	1006
7	rs13231952	G	A	0.112326	1006
7	rs77124354	A	G	0.0685885	1006
7	rs77615248	C	T	0.0685885	1006
7	rs74951415	A	G	0.0685885	1006
7	rs74373065	A	G	0.0685885	1006
7	rs62449810	C	G	0.116302	1006
7	rs76181382	A	G	0.0685885	1006
7	rs73079906	T	C	0.0168986	1006
7	rs2721790	G	A	0.281312	1006
7	rs145612846	G	A	0.0685885	1006
7	rs117204691	T	C	0.0695825	1006
7	rs79028118	T	G	0.0685885	1006
7	rs75724566	A	G	0.0685885	1006
7	rs2711132	G	T	0.878728	1006
7	rs76583494	G	A	0.0417495	1006
7	rs112396202	A	G	0.0695825	1006
7	rs77058811	G	A	0.0685885	1006
7	rs79660577	G	A	0.0685885	1006
7	rs117845198	T	C	0.0695825	1006
7	rs79718729	A	C	0.0695825	1006
7	rs75248554	G	A	0.0695825	1006
7	rs118174447	A	G	0.0695825	1006
7	rs79226939	G	A	0.0685885	1006
7	rs114675055	A	C	0.0695825	1006
7	rs114629092	A	G	0.0695825	1006
7	rs13235382	C	A	0.0586481	1006
7	rs148821723	A	G	0.0695825	1006
7	rs143108113	A	T	0.00596421	1006
7	rs79487414	T	C	0.0685885	1006
7	rs4275129	A	G	0.0685885	1006
7	rs35667270	G	A	0.0685885	1006
7	rs141544148	G	A	0.0685885	1006
7	rs2711109	G	C	0.280318	1006
7	rs118140149	G	A	0.0248509	1006
7	rs147553852	G	A	0.0685885	1006
7	rs7788403	T	G	0.349901	1006
7	rs117035359	C	T	0.0685885	1006
7	rs148564553	A	G	0.0685885	1006
7	rs78113691	G	A	0.0685885	1006
7	rs78851667	C	T	0.0695825	1006
7	rs2097950	A	G	0.0685885	1006
7	rs193146331	C	T	0.0248509	1006
7	rs917265	A	G	0.0576541	1006
7	rs929401	C	T	0.0685885	1006
7	rs78134612	A	G	0.0685885	1006
7	rs117122959	G	A	0.0238569	1006
7	rs2711115	A	G	0.349901	1006
7	rs79782972	G	A	0.0695825	1006
7	rs2721799	T	C	0.349901	1006
7	rs2529085	A	G	0.281312	1006
7	rs767421	G	C	0.349901	1006
7	rs73079918	T	A	0.0337972	1006
7	rs76551658	A	G	0.0685885	1006
7	rs78106232	A	G	0.0685885	1006
7	rs59059589	C	T	0.0685885	1006
7	rs80228038	T	C	0.0685885	1006
7	rs17149781	A	G	0.107356	1006
7	rs143973128	T	G	0.0168986	1006
7	rs55940748	C	T	0.0685885	1006
7	rs55767400	A	C	0.0685885	1006
7	rs79725790	T	C	0.0685885	1006
7	rs78015921	C	A	0.0685885	1006
7	rs80320518	T	A	0.0685885	1006
7	rs12539630	C	G	0.05666	1006
7	rs78351732	G	A	0.0685885	1006
7	rs2721802	C	G	0.167992	1006
7	rs141238773	A	G	0.0705765	1006
7	rs151077051	G	C	0.0685885	1006
7	rs2721816	A	G	0.168986	1006
7	rs60626178	T	G	0.0685885	1006
7	rs58504512	T	A	0.0685885	1006
7	rs75788222	T	A	0.0685885	1006
7	rs75252181	A	G	0.0685885	1006
7	rs2721817	T	G	0.168986	1006
7	rs55819702	T	C	0.0685885	1006
7	rs12700539	G	A	0.111332	1006
7	rs6942812	C	T	0.11332	1006
7	rs117338021	A	G	0.0685885	1006
7	rs78774940	A	G	0.0685885	1006
7	rs6943306	A	G	0.349901	1006
7	rs149902857	G	A	0.0685885	1006
7	rs12700540	G	A	0.0337972	1006
7	rs115137813	C	T	0.0685885	1006
7	rs116782468	C	T	0.0695825	1006
7	rs2529083	C	T	0.488072	1006
7	rs117475822	G	A	0.0149105	1006
7	rs1053962	G	A	0.349901	1006
7	rs11979343	T	G	0.0755467	1006
7	rs17149815	G	A	0.0685885	1006
7	rs76759125	A	T	0.0685885	1006
7	rs78974223	T	G	0.0685885	1006
7	rs118069853	G	A	0.0685885	1006
7	rs10253880	G	C	0.217694	1006
7	rs74969546	C	T	0.0685885	1006
7	rs78702573	T	C	0.0685885	1006
7	rs74751868	G	A	0.112326	1006
7	rs147388784	A	G	0.0685885	1006
7	rs114065157	C	G	0.0685885	1006
7	rs117460127	G	A	0.0506958	1006
7	rs77038232	G	A	0.0685885	1006
7	rs2057995	G	A	0.0685885	1006
7	rs2057994	G	A	0.0685885	1006
7	rs2057993	T	C	0.0685885	1006
7	rs77686030	T	C	0.0685885	1006
7	rs17208128	A	G	0.0685885	1006
7	rs17273958	C	T	0.0685885	1006
7	rs59828900	G	A	0.0685885	1006
7	rs75713267	A	G	0.0685885	1006
7	rs75545703	C	T	0.0685885	1006
7	rs79966096	T	A	0.0685885	1006
7	rs76683054	T	C	0.0675944	1006
7	rs2954559	T	C	0.0666004	1006
7	rs55964644	T	C	0.0685885	1006
7	rs80248938	T	G	0.0685885	1006
7	rs75986916	A	G	0.0685885	1006
7	rs10268614	C	T	0.0337972	1006
7	rs12700541	G	A	0.191849	1006
7	rs10272049	C	T	0.0159046	1006
7	rs75536921	G	A	0.0685885	1006
7	rs11509161	G	A	0.0159046	1006
7	rs2108298	A	G	0.17495	1006
7	rs79210963	T	C	0.10835	1006
7	rs78312609	C	T	0.0685885	1006
7	rs76756504	C	T	0.0685885	1006
7	rs722218	A	C	0.499006	1006
7	rs713571	A	G	0.112326	1006
7	rs2529049	G	A	0.245527	1006
7	rs2529045	T	C	0.248509	1006
7	rs112506214	T	C	0.0685885	1006
7	rs77176338	G	T	0.0149105	1006
7	rs75529209	C	T	0.0685885	1006
7	rs79698503	C	T	0.0685885	1006
7	rs74720214	A	G	0.0685885	1006
7	rs79662014	T	C	0.0685885	1006
7	rs2529037	G	C	0.49006	1006
7	rs116977738	A	T	0.0328032	1006
7	rs117389647	A	G	0.0258449	1006
7	rs77300226	C	T	0.0685885	1006
7	rs11769204	A	G	0.112326	1006
7	rs78749452	G	C	0.00695825	1006
7	rs73079940	A	G	0.0666004	1006
7	rs2721781	A	C	0.356859	1006
7	rs6949566	C	T	0.112326	1006
7	rs1053430	C	T	0.0685885	1006
7	rs2721780	A	G	0.357853	1006
7	rs2529086	T	C	0.357853	1006
7	rs77658083	C	T	0.0685885	1006
7	rs2721779	A	G	0.357853	1006
7	rs74326988	C	A	0.0695825	1006
7	rs17208431	T	C	0.054672	1006
7	rs75682973	A	T	0.0685885	1006
7	rs75989914	C	T	0.0685885	1006
7	rs55945481	G	T	0.0685885	1006
7	rs55876757	G	C	0.0685885	1006
7	rs76467123	C	T	0.0685885	1006
7	rs79834779	A	T	0.0685885	1006
7	rs140696904	T	C	0.0685885	1006
7	rs71521705	T	G	0.102386	1006
7	rs138703376	T	C	0.0685885	1006
7	rs112509803	G	C	0.10835	1006
7	rs2721777	A	G	0.289264	1006
7	rs6974739	G	T	0.0675944	1006
7	rs2954558	T	C	0.356859	1006
7	rs75351734	A	C	0.0675944	1006
7	rs17274348	A	G	0.0675944	1006
7	rs17274369	C	T	0.0675944	1006
7	rs6957782	G	A	0.0675944	1006
7	rs12979	C	G	0.131213	1006
7	rs17274530	G	A	0.0675944	1006
7	rs191556083	G	A	0.00596421	1006
7	rs138759906	T	C	0.0675944	1006
7	rs2721820	T	G	0.353877	1006
7	rs17274565	C	G	0.0675944	1006
7	rs17208801	C	T	0.0675944	1006
7	rs2257061	T	C	0.356859	1006
7	rs6968498	G	T	0.0675944	1006
7	rs6972106	A	T	0.0675944	1006
7	rs17208939	G	A	0.0675944	1006
7	rs17149906	A	C	0.0685885	1006
7	rs2721819	G	A	0.131213	1006
7	rs17149912	T	C	0.150099	1006
7	rs71535705	G	A	0.0129225	1006
7	rs2240005	G	A	0.249503	1006
7	rs66851582	C	T	0.164016	1006
7	rs2074142	C	T	0.251491	1006
7	rs80124647	G	C	0.0377734	1006
7	rs138081433	C	T	0.0139165	1006
7	rs4719777	G	C	0.308151	1006
7	rs56389614	A	G	0.0675944	1006
7	rs55797319	T	G	0.0675944	1006
7	rs10486429	G	A	0.0675944	1006
7	rs10486430	T	C	0.0675944	1006
7	rs6951289	G	A	0.0675944	1006
7	rs6951004	C	A	0.0675944	1006
7	rs6951005	C	T	0.0675944	1006
7	rs6951241	A	G	0.0675944	1006
7	rs6951244	A	C	0.0675944	1006
7	rs2721808	C	A	0.478131	1006
7	rs2521753	A	G	0.0666004	1006
7	rs35525835	G	C	0.0347913	1006
7	rs17275047	C	T	0.0675944	1006
7	rs140343471	T	C	0.0208748	1006
7	rs17275075	C	G	0.0675944	1006
7	rs17209324	T	C	0.0675944	1006
7	rs2269812	A	G	0.139165	1006
7	rs17209408	C	T	0.0238569	1006
7	rs55980618	C	G	0.0666004	1006
7	rs12540699	G	A	0.0785288	1006
7	rs6962615	C	T	0.0675944	1006
7	rs73079954	G	A	0.0129225	1006
7	rs117289371	C	A	0.0298211	1006
7	rs75830240	C	T	0.0675944	1006
7	rs77096632	A	G	0.0675944	1006
7	rs75743828	C	T	0.0675944	1006
7	rs71535708	A	G	0.0675944	1006
7	rs2521754	C	G	0.166998	1006
7	rs55675261	C	T	0.0675944	1006
7	rs56338461	G	C	0.0298211	1006
7	rs55735863	A	G	0.0675944	1006
7	rs2721809	G	A	0.412525	1006
7	rs17209487	A	T	0.0675944	1006
7	rs17209515	C	G	0.124254	1006
7	rs56233321	A	G	0.0675944	1006
7	rs56166864	G	A	0.0675944	1006
7	rs2721810	T	C	0.49006	1006
7	rs56262438	A	C	0.0675944	1006
7	rs77391597	C	T	0.0675944	1006
7	rs17149943	G	T	0.132207	1006
7	rs2521755	T	C	0.488072	1006
7	rs2721811	A	G	0.421471	1006
7	rs78867620	G	A	0.0675944	1006
7	rs140051509	A	G	0.0685885	1006
7	rs6960203	A	T	0.0675944	1006
7	rs2282903	C	T	0.130219	1006
7	rs6960837	G	A	0.0685885	1006
7	rs17149958	C	T	0.0536779	1006
7	rs2282904	G	C	0.129225	1006
7	rs17209655	C	T	0.0675944	1006
7	rs2721812	T	A	0.133201	1006
7	rs2721814	A	G	0.358847	1006
7	rs73082014	T	G	0.0357853	1006
7	rs75306590	A	G	0.0685885	1006
7	rs71535707	G	A	0.0685885	1006
7	rs138824937	C	G	0.00795229	1006
7	rs2299098	G	C	0.176938	1006
7	rs73082019	A	G	0.0964215	1006
7	rs77166908	T	C	0.0685885	1006
7	rs12540919	C	T	0.0964215	1006
7	rs12530499	C	T	0.0964215	1006
7	rs2237306	C	A	0.134195	1006
7	rs17149980	G	A	0.131213	1006
7	rs28758560	A	C	0.200795	1006
7	rs76634207	C	A	0.0685885	1006
7	rs80290011	G	A	0.0685885	1006
7	rs2237307	G	A	0.360835	1006
7	rs17149990	C	A	0.129225	1006
7	rs874540	T	C	0.360835	1006
7	rs1544366	A	G	0.482107	1006
7	rs143487286	G	A	0.00795229	1006
7	rs876308	G	A	0.413519	1006
7	rs876307	G	T	0.413519	1006
7	rs754555	C	T	0.150099	1006
7	rs876305	T	C	0.413519	1006
7	rs754554	G	T	0.150099	1006
7	rs754553	C	T	0.150099	1006
7	rs2023793	G	A	0.413519	1006
7	rs2237308	G	A	0.106362	1006
7	rs71535706	C	T	0.0685885	1006
7	rs2237309	G	A	0.106362	1006
7	rs2237310	A	C	0.153082	1006
7	rs2237311	G	A	0.133201	1006
7	rs2237312	A	G	0.362823	1006
7	rs2237313	G	A	0.122266	1006
7	rs55780395	T	C	0.0685885	1006
7	rs10269819	A	G	0.0318091	1006
7	rs2521757	A	G	0.484095	1006
7	rs2237315	G	T	0.329026	1006
7	rs2237316	G	T	0.201789	1006
7	rs17275995	C	T	0.0685885	1006
7	rs117006578	A	G	0.0149105	1006
7	rs2521758	G	T	0.483101	1006
7	rs12669044	C	T	0.152087	1006
7	rs77546411	A	G	0.0685885	1006
7	rs2521759	C	G	0.488072	1006
7	rs75349466	G	A	0.0685885	1006
7	rs150928786	G	T	0.0129225	1006
7	rs77626207	G	A	0.0685885	1006
7	rs117712080	G	A	0.0178926	1006
7	rs143244279	G	A	0.0159046	1006
7	rs6975201	G	C	0.0526839	1006
7	rs2721793	G	A	0.130219	1006
7	rs6957239	T	A	0.0685885	1006
7	rs2721794	C	G	0.129225	1006
7	rs2721795	G	T	0.487078	1006
7	rs78837205	G	A	0.0685885	1006
7	rs76851911	C	T	0.119284	1006
7	rs2521760	C	T	0.130219	1006
7	rs71521706	G	A	0.124254	1006
7	rs117323249	A	G	0.0218688	1006
7	rs62449822	G	A	0.158052	1006
7	rs1001464	G	A	0.0904573	1006
7	rs886234	T	C	0.326044	1006
7	rs117915962	C	T	0.0685885	1006
7	rs886235	C	G	0.326044	1006
7	rs2237318	C	T	0.324056	1006
7	rs2721798	G	T	0.173956	1006
7	rs2521761	T	C	0.17495	1006
7	rs2521762	C	T	0.17495	1006
7	rs2237320	C	G	0.0695825	1006
7	rs2721797	C	A	0.17495	1006
7	rs2521763	T	A	0.360835	1006
7	rs2237321	T	C	0.177932	1006
7	rs2237322	C	G	0.360835	1006
7	rs7809659	C	T	0.083499	1006
7	rs17150022	T	C	0.110338	1006
7	rs2521764	T	A	0.0685885	1006
7	rs78039879	C	G	0.0626243	1006
7	rs2721796	C	T	0.177932	1006
7	rs2521765	G	C	0.452286	1006
7	rs2521766	T	G	0.0685885	1006
7	rs76853581	T	C	0.0636183	1006
7	rs80012185	T	C	0.110338	1006
7	rs80195870	G	T	0.109344	1006
7	rs6976330	T	C	0.110338	1006
7	rs10276520	C	T	0.126243	1006
7	rs138731899	G	A	0.109344	1006
7	rs116052126	G	A	0.122266	1006
7	rs146197383	A	G	0.109344	1006
7	rs75861367	G	A	0.109344	1006
7	rs116997662	A	G	0.0159046	1006
7	rs34470389	C	A	0.0795229	1006
7	rs114829110	G	A	0.109344	1006
7	rs77112403	T	C	0.109344	1006
7	rs144776646	C	T	0.00695825	1006
7	rs2158063	A	G	0.363817	1006
7	rs111383872	G	A	0.109344	1006
7	rs80227718	G	A	0.0159046	1006
7	rs113229869	C	T	0.12326	1006
7	rs6949503	C	T	0.109344	1006
7	rs75575419	C	T	0.110338	1006
7	rs2721807	T	G	0.361829	1006
7	rs2721806	C	T	0.323062	1006
7	rs183370219	A	G	0.0258449	1006
7	rs2721805	C	T	0.45825	1006
7	rs3779463	C	T	0.110338	1006
7	rs11509139	A	G	0.110338	1006
7	rs77351722	C	T	0.0328032	1006
7	rs11509873	T	C	0.110338	1006
7	rs2721803	C	T	0.49006	1006
7	rs2237323	G	A	0.126243	1006
7	rs2237324	A	G	0.250497	1006
7	rs12665974	C	T	0.110338	1006
7	rs79824373	G	A	0.0139165	1006
7	rs76589804	G	T	0.0188867	1006
7	rs75678193	A	T	0.109344	1006
7	rs79971637	C	T	0.109344	1006
7	rs77162489	G	A	0.109344	1006
7	rs75107726	G	A	0.109344	1006
7	rs144112038	A	G	0.0159046	1006
7	rs79251484	C	T	0.109344	1006
7	rs61241329	C	A	0.0188867	1006
7	rs2721801	G	A	0.0984095	1006
7	rs2521768	C	T	0.451292	1006
7	rs55926631	G	A	0.0626243	1006
7	rs2521769	A	G	0.199801	1006
7	rs12154597	C	G	0.109344	1006
7	rs77589514	G	T	0.0626243	1006
7	rs74642946	A	G	0.114314	1006
7	rs74815990	G	C	0.0626243	1006
7	rs12665866	C	G	0.109344	1006
7	rs4719779	A	T	0.223658	1006
7	rs4722384	C	T	0.114314	1006
7	rs4722385	A	G	0.114314	1006
7	rs4722386	A	G	0.114314	1006
7	rs2521770	C	T	0.487078	1006
7	rs10235527	G	A	0.114314	1006
7	rs56150926	T	C	0.0626243	1006
7	rs150256759	A	G	0.00596421	1006
7	rs117095854	T	C	0.0129225	1006
7	rs2248149	T	C	0.0347913	1006
7	rs2248146	C	T	0.322068	1006
7	rs78436753	C	T	0.110338	1006
7	rs181469267	C	T	0.00695825	1006
7	rs6979037	T	C	0.110338	1006
7	rs117329131	A	T	0.028827	1006
7	rs1476519	A	T	0.114314	1006
7	rs149067342	C	T	0.00894632	1006
7	rs116944078	C	T	0.0159046	1006
7	rs12700545	G	C	0.166004	1006
7	rs80007250	C	T	0.0626243	1006
7	rs2188880	C	T	0.0347913	1006
7	rs3779462	T	G	0.114314	1006
7	rs1476520	T	C	0.457256	1006
7	rs1476521	A	G	0.260437	1006
7	rs1001821	C	G	0.146123	1006
7	rs1476522	C	G	0.473161	1006
7	rs4722387	C	G	0.116302	1006
7	rs2237326	T	C	0.111332	1006
7	rs147572078	T	C	0.00994036	1006
7	rs59945804	C	T	0.111332	1006
7	rs76028838	A	G	0.0646123	1006
7	rs78849264	T	C	0.178926	1006
7	rs2521771	G	A	0.0218688	1006
7	rs2521772	A	T	0.461233	1006
7	rs78565521	A	G	0.0656064	1006
7	rs3757652	C	T	0.132207	1006
7	rs117372503	G	T	0.0159046	1006
7	rs2521773	T	G	0.510934	1006
7	rs4719780	A	G	0.11332	1006
7	rs75253181	G	A	0.120278	1006
7	rs4722388	G	A	0.109344	1006
7	rs10215349	A	G	0.110338	1006
7	rs10216064	C	T	0.110338	1006
7	rs10215067	T	C	0.110338	1006
7	rs10216083	G	C	0.110338	1006
7	rs9648009	G	A	0.11332	1006
7	rs9648313	G	C	0.11332	1006
7	rs28570974	A	G	0.11332	1006
7	rs9648314	C	T	0.11332	1006
7	rs6976667	T	C	0.355865	1006
7	rs10276677	C	A	0.114314	1006
7	rs10233226	T	A	0.114314	1006
7	rs10276690	C	G	0.114314	1006
7	rs10276782	C	T	0.114314	1006
7	rs10247348	A	G	0.114314	1006
7	rs59111506	A	G	0.114314	1006
7	rs149003899	T	A	0.0258449	1006
7	rs55860948	G	A	0.12326	1006
7	rs2214248	A	C	0.114314	1006
7	rs12700547	G	A	0.12326	1006
7	rs4722389	C	G	0.488072	1006
7	rs10246778	C	T	0.11332	1006
7	rs41368145	G	C	0.124254	1006
7	rs17150118	G	T	0.125249	1006
7	rs12669780	C	G	0.124254	1006
7	rs78505750	A	G	0.0228628	1006
7	rs4722390	G	C	0.115308	1006
7	rs34155688	G	T	0.248509	1006
7	rs78648966	G	A	0.0656064	1006
7	rs79724368	C	A	0.0656064	1006
7	rs17150120	T	C	0.0129225	1006
7	rs1978122	T	A	0.124254	1006
7	rs13224864	T	A	0.127237	1006
7	rs111498086	A	G	0.116302	1006
7	rs17211681	C	T	0.122266	1006
7	rs4722391	T	C	0.486083	1006
7	rs77594613	T	C	0.116302	1006
7	rs10275940	C	T	0.110338	1006
7	rs6959900	C	A	0.243539	1006
7	rs10046525	A	G	0.111332	1006
7	rs767329	A	G	0.116302	1006
7	rs73088306	C	A	0.116302	1006
7	rs55721832	T	C	0.124254	1006
7	rs56347266	G	C	0.127237	1006
7	rs1468185	A	C	0.250497	1006
7	rs10270198	G	C	0.227634	1006
7	rs56169632	G	C	0.0596421	1006
7	rs7787684	G	C	0.517893	1006
7	rs41459253	T	G	0.124254	1006
7	rs74779340	G	C	0.115308	1006
7	rs10248833	A	G	0.114314	1006
7	rs140233612	T	C	0.238569	1006
7	rs150362201	G	A	0.11332	1006
7	rs111300961	T	G	0.11332	1006
7	rs141147017	G	C	0.11332	1006
7	rs17211952	T	C	0.12326	1006
7	rs113213591	G	A	0.11332	1006
7	rs4722392	G	C	0.484095	1006
7	rs117241806	G	A	0.0228628	1006
7	rs11762966	C	T	0.0636183	1006
7	rs17277761	G	C	0.11332	1006
7	rs28508477	G	C	0.114314	1006
7	rs10951029	G	A	0.236581	1006
7	rs34081711	G	C	0.127237	1006
7	rs79879286	G	C	0.114314	1006
7	rs17150155	G	A	0.236581	1006
7	rs143168331	C	A	0.00795229	1006
7	rs2391000	C	T	0.109344	1006
7	rs113041465	C	T	0.107356	1006
7	rs28787388	T	C	0.107356	1006
7	rs148910335	G	T	0.107356	1006
7	rs55749506	A	T	0.125249	1006
7	rs12154468	G	A	0.107356	1006
7	rs12154475	G	A	0.107356	1006
7	rs182861188	C	T	0.00894632	1006
7	rs117381192	G	T	0.0735586	1006
7	rs28837462	C	A	0.110338	1006
7	rs117001561	G	A	0.130219	1006
7	rs11771400	A	G	0.0596421	1006
7	rs74510285	T	C	0.125249	1006
7	rs12154649	C	G	0.114314	1006
7	rs4719781	A	G	0.505964	1006
7	rs7790361	A	G	0.479125	1006
7	rs113922010	G	A	0.0954274	1006
7	rs7457348	C	T	0.124254	1006
7	rs60866628	G	A	0.0328032	1006
7	rs6945054	T	C	0.130219	1006
7	rs144248770	G	A	0.124254	1006
7	rs2158061	A	G	0.981113	1006
7	rs59450900	G	A	0.109344	1006
7	rs76881352	A	G	0.101392	1006
7	rs2106760	C	T	0.491054	1006
7	rs73088325	C	G	0.00894632	1006
7	rs73088329	C	A	0.156064	1006
7	rs117637656	C	A	0.00795229	1006
7	rs10486432	A	G	0.102386	1006
7	rs3088014	T	G	0.100398	1006
7	rs56390544	C	T	0.119284	1006
7	rs17150177	C	T	0.101392	1006
7	rs6958470	T	G	0.0347913	1006
7	rs17150180	A	C	0.120278	1006
7	rs13244325	T	G	0.134195	1006
7	rs117541982	A	G	0.0178926	1006
7	rs74810236	A	G	0.119284	1006
7	rs142915233	G	A	0.00994036	1006
7	rs147418650	T	C	0.101392	1006
7	rs28711029	G	A	0.117296	1006
7	rs10227466	T	C	0.497018	1006
7	rs12113560	C	T	0.0337972	1006
7	rs2285651	G	T	0.11332	1006
7	rs57390482	T	A	0.0437376	1006
7	rs79631004	T	G	0.100398	1006
7	rs66553400	T	C	0.0397614	1006
7	rs57347218	G	A	0.0397614	1006
7	rs61679797	C	T	0.0397614	1006
7	rs73088333	C	T	0.00994036	1006
7	rs143251675	C	T	0.00994036	1006
7	rs2051755	A	G	0.633201	1006
7	rs4722393	G	C	0.11829	1006
7	rs1012775	A	G	0.633201	1006
7	rs4374886	T	C	0.0417495	1006
7	rs2106761	C	T	0.121272	1006
7	rs35109505	G	A	0.230616	1006
7	rs9648315	T	C	0.230616	1006
7	rs140427528	G	A	0.119284	1006
7	rs4719782	A	G	0.633201	1006
7	rs17150208	C	T	0.161034	1006
7	rs739625	G	T	0.602386	1006
7	rs117732018	T	C	0.0407555	1006
7	rs739626	C	A	0.117296	1006
7	rs73290274	G	C	0.0298211	1006
7	rs2391001	G	A	0.248509	1006
7	rs739627	C	T	0.392644	1006
7	rs148030382	C	T	0.00497018	1006
7	rs1044956	G	A	0.247515	1006
7	rs76330454	T	A	0.0387674	1006
7	rs10215692	T	C	0.11829	1006
7	rs56786810	G	A	0.00994036	1006
7	rs35967932	G	A	0.230616	1006
7	rs10951030	G	A	0.117296	1006
7	rs1859118	C	T	0.228628	1006
7	rs75684908	G	A	0.0228628	1006
7	rs12700548	T	A	0.571571	1006
7	rs2106943	A	C	0.563618	1006
7	rs111227579	G	A	0.00795229	1006
7	rs35822961	G	A	0.0864811	1006
7	rs11761859	C	T	0.66501	1006
7	rs7806080	A	C	0.66501	1006
7	rs17150225	C	T	0.00695825	1006
7	rs7810587	A	C	0.117296	1006
7	rs6979174	G	C	0.664016	1006
7	rs13231119	A	G	0.0864811	1006
7	rs17150230	T	G	0.00894632	1006
7	rs13307070	T	A	0.162028	1006
7	rs111385326	T	G	0.00695825	1006
7	rs78345024	C	T	0.0218688	1006
7	rs17213131	A	C	0.2833	1006
7	rs78941772	T	C	0.0864811	1006
7	rs6957090	A	C	0.658052	1006
7	rs17150239	C	T	0.106362	1006
7	rs74699912	A	G	0.166004	1006
7	rs73088352	T	C	0.00994036	1006
7	rs7802069	T	C	0.626243	1006
7	rs10486434	G	A	0.0984095	1006
7	rs13241517	A	G	0.286282	1006
7	rs12700549	T	A	0.286282	1006
7	rs75019247	A	G	0.162028	1006
7	rs17213284	C	G	0.287276	1006
7	rs17150247	A	C	0.101392	1006
7	rs17291810	T	C	0.286282	1006
7	rs111361893	C	T	0.00695825	1006
7	rs13225320	A	G	0.0864811	1006
7	rs17213445	C	T	0.286282	1006
7	rs181271864	A	C	0.00994036	1006
7	rs35400285	G	T	0.286282	1006
7	rs141565320	G	A	0.0347913	1006
7	rs146355941	G	A	0.161034	1006
7	rs77189816	T	A	0.161034	1006
7	rs55745081	G	A	0.0626243	1006
7	rs17150258	G	T	0.00695825	1006
7	rs12700550	A	T	0.0864811	1006
7	rs2285687	T	G	0.286282	1006
7	rs2285688	A	G	0.286282	1006
7	rs2285689	C	T	0.243539	1006
7	rs34986116	C	T	0.244533	1006
7	rs79705006	A	G	0.162028	1006
7	rs79453211	C	T	0.00795229	1006
7	rs75355073	A	G	0.00795229	1006
7	rs79872594	T	C	0.00795229	1006
7	rs17292110	A	T	0.146123	1006
7	rs1541363	C	T	0.12326	1006
7	rs17292166	C	T	0.0397614	1006
7	rs17213738	C	T	0.0397614	1006
7	rs17292264	G	T	0.286282	1006
7	rs79770871	T	C	0.145129	1006
7	rs17150265	G	C	0.00497018	1006
7	rs12700551	C	T	0.287276	1006
7	rs34640695	A	G	0.213718	1006
7	rs56045801	T	C	0.214712	1006
7	rs55860363	C	T	0.124254	1006
7	rs56373103	C	T	0.225646	1006
7	rs6953041	A	G	0.157058	1006
7	rs55799502	C	T	0.133201	1006
7	rs145596906	G	A	0.0159046	1006
7	rs41275964	C	T	0.00994036	1006
7	rs55992133	T	C	0.138171	1006
7	rs10274129	C	T	0.082505	1006
7	rs17150267	T	C	0.0188867	1006
7	rs13243145	A	G	0.219682	1006
7	rs73087716	T	C	0.122266	1006
7	rs73272222	G	C	0.0437376	1006
7	rs7796480	G	A	0.0298211	1006
7	rs74454569	G	A	0.00894632	1006
7	rs149634506	C	G	0.00497018	1006
7	rs58923130	T	C	0.0109344	1006
7	rs73087719	A	C	0.0228628	1006
7	rs7802083	C	T	0.2167	1006
7	rs76798214	T	C	0.0109344	1006
7	rs141286573	T	G	0.00994036	1006
7	rs62449853	G	C	0.119284	1006
7	rs75398976	C	T	0.0109344	1006
7	rs60192259	C	G	0.0109344	1006
7	rs17150275	A	G	0.0109344	1006
7	rs61347130	C	A	0.0109344	1006
7	rs10231952	G	A	0.121272	1006
7	rs139216383	T	C	0.00596421	1006
7	rs35271082	T	C	0.227634	1006
7	rs55743649	T	C	0.0228628	1006
7	rs76945944	C	G	0.0298211	1006
7	rs17214144	T	C	0.239563	1006
7	rs16873714	C	A	0.116302	1006
7	rs17150291	T	C	0.00994036	1006
7	rs4719783	A	G	0.243539	1006
7	rs739708	G	C	0.0437376	1006
7	rs757156	T	C	0.651093	1006
7	rs76635739	G	A	0.082505	1006
7	rs6978030	G	C	0.0109344	1006
7	rs80057299	T	G	0.0894632	1006
7	rs79927138	G	A	0.00994036	1006
7	rs17150299	C	G	0.00994036	1006
7	rs17150301	G	T	0.00994036	1006
7	rs79332984	G	C	0.119284	1006
7	rs10238784	G	A	0.130219	1006
7	rs17150305	G	A	0.260437	1006
7	rs80010323	C	T	0.028827	1006
7	rs186181221	C	T	0.0347913	1006
7	rs6461822	C	T	0.650099	1006
7	rs6956360	G	A	0.359841	1006
7	rs35124258	G	A	0.130219	1006
7	rs138955473	C	T	0.0198807	1006
7	rs62449854	G	A	0.116302	1006
7	rs4470905	C	T	0.594433	1006
7	rs17293003	T	C	0.262425	1006
7	rs17150311	T	C	0.00894632	1006
7	rs78711634	G	T	0.116302	1006
7	rs140736877	G	A	0.0149105	1006
7	rs116092108	C	T	0.0109344	1006
7	rs739709	C	A	0.0536779	1006
7	rs115657163	C	T	0.0109344	1006
7	rs2007271	C	T	0.591451	1006
7	rs10486437	C	T	0.00994036	1006
7	rs17150320	T	A	0.0298211	1006
7	rs10259998	C	T	0.223658	1006
7	rs73087742	G	T	0.0238569	1006
7	rs6950461	G	A	0.168986	1006
7	rs62449855	A	G	0.117296	1006
7	rs6955303	G	A	0.17495	1006
7	rs1010984	C	T	0.425447	1006
7	rs17150327	C	T	0.0884692	1006
7	rs62449856	A	G	0.117296	1006
7	rs6942762	T	A	0.0298211	1006
7	rs6961203	C	T	0.649105	1006
7	rs11977734	G	C	0.0487078	1006
7	rs116572898	T	C	0.0198807	1006
7	rs77554729	C	T	0.0248509	1006
7	rs6966219	G	A	0.0457256	1006
7	rs73087750	C	T	0.0318091	1006
7	rs6966132	C	T	0.119284	1006
7	rs149778715	C	T	0.0198807	1006
7	rs116900781	G	A	0.0218688	1006
7	rs75767471	C	T	0.0149105	1006
7	rs2285690	C	T	0.290258	1006
7	rs2285691	C	G	0.290258	1006
7	rs17851558	C	T	0.0914513	1006
7	rs62449857	G	T	0.0914513	1006
7	rs62449858	C	A	0.0914513	1006
7	rs3735543	G	A	0.184891	1006
7	rs2040690	T	C	0.291252	1006
7	rs41275967	T	C	0.0318091	1006
7	rs80055518	A	C	0.0337972	1006
7	rs73272266	C	T	0.250497	1006
7	rs13245133	C	G	0.084493	1006
7	rs62449859	C	G	0.0914513	1006
7	rs62450560	C	T	0.115308	1006
7	rs147704044	C	T	0.00795229	1006
7	rs79133698	T	G	0.0328032	1006
7	rs6968973	T	A	0.337972	1006
7	rs55965716	G	T	0.260437	1006
7	rs13227525	T	G	0.0795229	1006
7	rs17150357	A	G	0.200795	1006
7	rs17228163	C	T	0.261431	1006
7	rs10248878	C	T	0.628231	1006
7	rs4722395	C	T	0.373757	1006
7	rs4722396	G	C	0.0964215	1006
7	rs4722397	C	G	0.370775	1006
7	rs41275973	G	A	0.084493	1006
7	rs6952356	T	C	0.370775	1006
7	rs12670857	C	T	0.0854871	1006
7	rs140381476	C	T	0.00894632	1006
7	rs142705324	T	C	0.00994036	1006
7	rs6952815	T	G	0.0854871	1006
7	rs10261181	G	A	0.271372	1006
7	rs62450564	T	C	0.200795	1006
7	rs118055511	C	T	0.0218688	1006
7	rs7800352	T	C	0.88668	1006
7	rs16873719	T	G	0.0238569	1006
7	rs11770911	G	A	0.262425	1006
7	rs11981517	C	T	0.363817	1006
7	rs7456235	A	G	0.0964215	1006
7	rs11761671	A	G	0.262425	1006
7	rs11768710	G	A	0.262425	1006
7	rs76865933	C	T	0.0516899	1006
7	rs6979475	G	A	0.261431	1006
7	rs879496	G	A	0.0954274	1006
7	rs10229012	T	A	0.0954274	1006
7	rs7785090	G	C	0.0745527	1006
7	rs1024456	T	C	0.0795229	1006
7	rs141237634	T	G	0.00795229	1006
7	rs8180767	A	C	0.356859	1006
7	rs2189073	C	T	0.356859	1006
7	rs34422201	G	A	0.158052	1006
7	rs117784124	G	C	0.0129225	1006
7	rs10255575	A	T	0.322068	1006
7	rs10242160	T	C	0.322068	1006
7	rs17150421	C	T	0.15507	1006
7	rs4141251	C	T	0.293241	1006
7	rs118134355	C	T	0.0218688	1006
7	rs79714312	T	C	0.054672	1006
7	rs35235763	G	A	0.101392	1006
7	rs60676332	G	A	0.15507	1006
7	rs55762207	T	A	0.054672	1006
7	rs6946141	G	A	0.582505	1006
7	rs78314877	C	T	0.054672	1006
7	rs35665484	T	G	0.595427	1006
7	rs7794156	G	C	0.703777	1006
7	rs17150445	G	A	0.100398	1006
7	rs7798909	G	A	0.0785288	1006
7	rs73091415	T	C	0.084493	1006
7	rs58319890	A	T	0.139165	1006
7	rs9639502	T	A	0.104374	1006
7	rs34340301	T	C	0.0377734	1006
7	rs17150451	T	C	0.0815109	1006
7	rs6977159	A	G	0.399602	1006
7	rs140499900	A	T	0.0129225	1006
7	rs4722400	A	G	0.161034	1006
7	rs77757360	T	C	0.054672	1006
7	rs76183699	A	C	0.054672	1006
7	rs17150460	T	G	0.136183	1006
7	rs73091424	G	A	0.161034	1006
7	rs10256759	T	A	0.451292	1006
7	rs10486438	C	T	0.0815109	1006
7	rs7784081	C	G	0.445328	1006
7	rs141213805	T	A	0.0109344	1006
7	rs62450585	C	T	0.164016	1006
7	rs10951032	C	T	0.262425	1006
7	rs10486439	G	A	0.0397614	1006
7	rs17229427	T	C	0.252485	1006
7	rs76042221	C	T	0.0188867	1006
7	rs73091429	T	G	0.083499	1006
7	rs78884230	T	G	0.054672	1006
7	rs144	C	T	0.279324	1006
7	rs136	C	T	0.279324	1006
7	rs121	A	G	0.480119	1006
7	rs17150484	T	A	0.0407555	1006
7	rs117427275	C	G	0.00994036	1006
7	rs131	C	G	0.363817	1006
7	rs35434953	T	A	0.0188867	1006
7	rs4722402	C	T	0.0815109	1006
7	rs130	G	T	0.279324	1006
7	rs113871764	A	G	0.054672	1006
7	rs117764071	G	T	0.0198807	1006
7	rs73091437	A	G	0.0159046	1006
7	rs2189074	G	A	0.302187	1006
7	rs140	T	C	0.972167	1006
7	rs141	A	G	0.467197	1006
7	rs132	T	C	0.306163	1006
7	rs7787589	G	T	0.534791	1006
7	rs111691091	T	C	0.305169	1006
7	rs141002739	C	T	0.0168986	1006
7	rs7805287	G	C	0.534791	1006
7	rs118155985	T	A	0.0188867	1006
7	rs117192778	G	C	0.0218688	1006
7	rs142	G	T	0.250497	1006
7	rs76978681	A	C	0.05666	1006
7	rs12216670	C	A	0.083499	1006
7	rs11763600	A	G	0.0854871	1006
7	rs74838692	A	G	0.0109344	1006
7	rs143	A	C	0.444334	1006
7	rs4722403	T	C	0.559642	1006
7	rs116997068	G	T	0.0139165	1006
7	rs135	T	C	0.310139	1006
7	rs77615834	T	C	0.05666	1006
7	rs6461826	G	C	0.259443	1006
7	rs134	G	A	0.277336	1006
7	rs112316397	C	A	0.0238569	1006
7	rs13233846	T	C	0.083499	1006
7	rs79969277	G	A	0.0606362	1006
7	rs7800412	G	A	0.285288	1006
7	rs7783383	T	C	0.285288	1006
7	rs133	G	T	0.28827	1006
7	rs73076224	C	A	0.083499	1006
7	rs75802003	T	G	0.0258449	1006
7	rs10215435	T	C	0.082505	1006
7	rs6973567	C	T	0.166004	1006
7	rs78546706	A	G	0.0258449	1006
7	rs757155	T	C	0.16501	1006
7	rs6461827	C	T	0.084493	1006
7	rs10235913	T	C	0.559642	1006
7	rs6461828	G	A	0.559642	1006
7	rs73076235	G	A	0.084493	1006
7	rs120	A	G	0.574553	1006
7	rs129	C	T	0.574553	1006
7	rs119	C	T	0.54672	1006
7	rs76556761	T	G	0.055666	1006
7	rs145	G	A	0.552684	1006
7	rs62450586	G	C	0.0815109	1006
7	rs128	C	T	0.54672	1006
7	rs12154682	T	A	0.297217	1006
7	rs127	T	C	0.54672	1006
7	rs62450587	T	A	0.0815109	1006
7	rs126	A	T	0.309145	1006
7	rs125	C	T	0.54672	1006
7	rs79075163	A	T	0.0238569	1006
7	rs73076239	T	A	0.0218688	1006
7	rs7778780	G	A	0.252485	1006
7	rs28682917	G	C	0.0815109	1006
7	rs10241945	G	A	0.170974	1006
7	rs10242072	G	C	0.171968	1006
7	rs763852	G	A	0.192843	1006
7	rs80011330	A	C	0.0586481	1006
7	rs456	G	C	0.574553	1006
7	rs457	T	C	0.574553	1006
7	rs10486440	C	T	0.205765	1006
7	rs76730145	G	A	0.0178926	1006
7	rs118	C	T	0.578529	1006
7	rs117	C	T	0.282306	1006
7	rs76764675	G	C	0.028827	1006
7	rs28475742	G	T	0.574553	1006
7	rs73691268	G	A	0.282306	1006
7	rs116	T	C	0.575547	1006
7	rs137	A	G	0.296223	1006
7	rs124	G	A	0.577535	1006
7	rs117924444	C	A	0.0328032	1006
7	rs12536724	G	A	0.188867	1006
7	rs123	C	A	0.511928	1006
7	rs10239961	C	T	0.188867	1006
7	rs122	G	A	0.577535	1006
7	rs115	C	A	0.428429	1006
7	rs114	A	G	0.492048	1006
7	rs2391004	C	T	0.404573	1006
7	rs79269711	T	C	0.0586481	1006
7	rs10244418	G	A	0.0805169	1006
7	rs2391005	A	G	0.128231	1006
7	rs112708260	C	T	0.083499	1006
7	rs77489051	C	T	0.0586481	1006
7	rs6953791	C	T	0.816103	1006
7	rs6953682	A	G	0.11332	1006
7	rs35617882	A	G	0.102386	1006
7	rs2391006	C	G	0.712724	1006
7	rs13230759	T	C	0.0377734	1006
7	rs75567617	T	G	0.0328032	1006
7	rs78727810	A	G	0.0328032	1006
7	rs76671950	G	A	0.0228628	1006
7	rs6461830	C	A	0.0964215	1006
7	rs7811551	T	A	0.0964215	1006
7	rs7792910	G	C	0.0964215	1006
7	rs75480678	T	C	0.0328032	1006
7	rs77721878	T	C	0.102386	1006
7	rs11977540	G	A	0.217694	1006
7	rs75229545	A	G	0.0606362	1006
7	rs73276244	G	T	0.0974155	1006
7	rs62448670	T	G	0.219682	1006
7	rs79796961	G	A	0.0974155	1006
7	rs62448671	G	A	0.0944334	1006
7	rs2391007	C	T	0.634195	1006
7	rs6951637	T	C	0.105368	1006
7	rs2391008	T	C	0.969185	1006
7	rs4332039	G	A	0.292247	1006
7	rs67091494	G	A	0.0119284	1006
7	rs2391009	A	G	0.702783	1006
7	rs34980993	T	C	0.150099	1006
7	rs2001830	G	A	0.0596421	1006
7	rs147827528	T	C	0.0208748	1006
7	rs117198397	C	T	0.0218688	1006
7	rs10480033	T	C	0.353877	1006
7	rs10265239	G	A	0.171968	1006
7	rs62451590	C	T	0.0586481	1006
7	rs61301711	C	T	0.0208748	1006
7	rs79545827	C	T	0.0178926	1006
7	rs4719785	A	G	0.347913	1006
7	rs11981395	C	T	0.0208748	1006
7	rs57236584	C	T	0.173956	1006
7	rs11974649	A	T	0.0208748	1006
7	rs79609647	A	T	0.0328032	1006
7	rs17296165	A	C	0.0178926	1006
7	rs6461831	G	C	0.0208748	1006
7	rs6952796	G	A	0.0208748	1006
7	rs145340624	A	T	0.0149105	1006
7	rs76425501	G	A	0.0208748	1006
7	rs2522249	T	G	0.0298211	1006
7	rs56705060	A	G	0.0248509	1006
7	rs147700179	G	C	0.0178926	1006
7	rs17840679	A	T	0.0626243	1006
7	rs117634407	G	A	0.0178926	1006
7	rs12531725	A	C	0.314115	1006
7	rs117281833	A	G	0.0218688	1006
7	rs73276265	C	T	0.0208748	1006
7	rs73276267	C	T	0.0208748	1006
7	rs117984710	G	A	0.0178926	1006
7	rs12154546	A	G	0.0178926	1006
7	rs757139	A	C	0.444334	1006
7	rs10242782	A	C	0.412525	1006
7	rs11972120	T	C	0.0536779	1006
7	rs11771668	G	A	0.380716	1006
7	rs34544927	G	A	0.0984095	1006
7	rs77284208	G	A	0.0447316	1006
7	rs4722407	A	G	0.341948	1006
7	rs4236316	C	T	0.205765	1006
7	rs2710993	G	A	0.702783	1006
7	rs2710994	C	T	0.151093	1006
7	rs6972578	A	G	0.341948	1006
7	rs117347933	T	C	0.0119284	1006
7	rs6972736	C	T	0.341948	1006
7	rs6955146	T	A	0.341948	1006
7	rs6972925	A	G	0.341948	1006
7	rs111450550	C	G	0.0437376	1006
7	rs6973076	A	G	0.341948	1006
7	rs6973097	A	G	0.341948	1006
7	rs34401627	T	C	0.341948	1006
7	rs35402623	A	G	0.341948	1006
7	rs4722408	T	A	0.205765	1006
7	rs2710995	A	G	0.489066	1006
7	rs17150604	G	A	0.130219	1006
7	rs117648384	G	A	0.0129225	1006
7	rs12533143	G	A	0.341948	1006
7	rs12533171	C	A	0.341948	1006
7	rs118016495	C	T	0.0198807	1006
7	rs80343489	T	C	0.0437376	1006
7	rs55844228	G	T	0.0357853	1006
7	rs7803029	C	T	0.457256	1006
7	rs112921647	C	T	0.0258449	1006
7	rs10951036	G	A	0.462227	1006
7	rs78518268	G	A	0.00795229	1006
7	rs2522245	C	T	0.0994036	1006
7	rs11766936	T	C	0.336978	1006
7	rs57509322	C	T	0.17992	1006
7	rs79700512	T	A	0.0437376	1006
7	rs193125773	C	T	0.00497018	1006
7	rs2710997	A	G	0.119284	1006
7	rs154	A	T	0.775348	1006
7	rs2710998	A	G	0.120278	1006
7	rs2710999	T	C	0.776342	1006
7	rs77457900	G	A	0.0129225	1006
7	rs12538574	T	C	0.028827	1006
7	rs153	C	G	0.028827	1006
7	rs17296878	A	G	0.0129225	1006
7	rs2252255	T	A	0.0874751	1006
7	rs164	C	A	0.133201	1006
7	rs55881478	T	C	0.132207	1006
7	rs73078256	T	C	0.182903	1006
7	rs2074335	A	C	0.122266	1006
7	rs2522244	T	A	0.121272	1006
7	rs73078258	C	T	0.0198807	1006
7	rs113248627	G	A	0.333002	1006
7	rs77385435	T	C	0.0447316	1006
7	rs74745793	T	C	0.0447316	1006
7	rs12700568	C	T	0.73161	1006
7	rs10269252	G	C	0.73161	1006
7	rs2522243	G	A	0.730616	1006
7	rs78794872	C	T	0.0437376	1006
7	rs79856291	G	A	0.0437376	1006
7	rs77630140	T	G	0.0159046	1006
7	rs152	C	T	0.134195	1006
7	rs74789946	C	T	0.0447316	1006
7	rs2522240	C	A	0.45825	1006
7	rs151	C	A	0.134195	1006
7	rs13438013	G	A	0.0248509	1006
7	rs162	C	A	0.134195	1006
7	rs161	T	A	0.729622	1006
7	rs160	C	T	0.774354	1006
7	rs2522239	C	T	0.459245	1006
7	rs2522238	A	T	0.12326	1006
7	rs73078285	T	C	0.0228628	1006
7	rs74384468	G	A	0.0447316	1006
7	rs159	T	C	0.729622	1006
7	rs79624288	C	T	0.0447316	1006
7	rs111706117	G	A	0.027833	1006
7	rs150	C	T	0.774354	1006
7	rs2522237	A	G	0.459245	1006
7	rs17150652	C	T	0.028827	1006
7	rs17297340	A	G	0.111332	1006
7	rs149	G	A	0.270378	1006
7	rs148	A	T	0.270378	1006
7	rs75656980	G	C	0.0447316	1006
7	rs17231650	T	G	0.38668	1006
7	rs2711028	T	G	0.0894632	1006
7	rs10486445	A	G	0.388668	1006
7	rs77294254	A	G	0.0487078	1006
7	rs12530817	T	G	0.337972	1006
7	rs12538542	G	A	0.387674	1006
7	rs77830538	G	A	0.0487078	1006
7	rs55695918	G	A	0.337972	1006
7	rs79616660	G	A	0.0308151	1006
7	rs2522236	A	G	0.0884692	1006
7	rs73276293	C	T	0.0387674	1006
7	rs76718014	C	T	0.0447316	1006
7	rs6977038	T	C	0.172962	1006
7	rs76703877	G	C	0.0487078	1006
7	rs6461832	G	A	0.131213	1006
7	rs6957546	A	C	0.172962	1006
7	rs147	G	A	0.83002	1006
7	rs427	G	A	0.172962	1006
7	rs428	T	C	0.028827	1006
7	rs79449997	C	T	0.0248509	1006
7	rs113534857	C	G	0.0487078	1006
7	rs113237225	C	A	0.0347913	1006
7	rs2711027	G	A	0.426441	1006
7	rs2711026	C	G	0.781312	1006
7	rs158	C	T	0.781312	1006
7	rs11973976	A	G	0.133201	1006
7	rs731049	T	C	0.649105	1006
7	rs886314	A	G	0.335984	1006
7	rs2072094	G	T	0.0387674	1006
7	rs111589466	C	G	0.0168986	1006
7	rs2074334	A	G	0.131213	1006
7	rs148796005	G	C	0.0188867	1006
7	rs76641855	G	T	0.0497018	1006
7	rs146	A	G	0.135189	1006
7	rs147446039	A	C	0.0248509	1006
7	rs2214333	A	T	0.782306	1006
7	rs2214332	G	A	0.7833	1006
7	rs179	A	G	0.644135	1006
7	rs4719787	C	T	0.60835	1006
7	rs118116457	C	T	0.0178926	1006
7	rs149101478	G	A	0.0139165	1006
7	rs187	G	A	0.134195	1006
7	rs111303670	G	A	0.0457256	1006
7	rs4719788	C	T	0.0159046	1006
7	rs178	G	C	0.604374	1006
7	rs77816365	A	G	0.0497018	1006
7	rs2711023	T	C	0.782306	1006
7	rs1544376	C	T	0.640159	1006
7	rs75921257	A	G	0.0457256	1006
7	rs1544375	T	C	0.733598	1006
7	rs9942629	T	C	0.640159	1006
7	rs117375414	C	G	0.0159046	1006
7	rs117809069	T	G	0.0159046	1006
7	rs16873726	C	T	0.0367793	1006
7	rs2711021	G	A	0.0924453	1006
7	rs2711020	G	A	0.77833	1006
7	rs177	G	C	0.640159	1006
7	rs78063000	T	C	0.0457256	1006
7	rs2040670	T	C	0.782306	1006
7	rs17150701	G	T	0.0357853	1006
7	rs2711019	C	T	0.0964215	1006
7	rs185	C	T	0.134195	1006
7	rs2711018	C	T	0.0924453	1006
7	rs111555608	C	T	0.0417495	1006
7	rs117541233	A	G	0.0298211	1006
7	rs191151425	A	G	0.00695825	1006
7	rs58220207	T	C	0.0357853	1006
7	rs2711005	G	A	0.0924453	1006
7	rs176	G	A	0.604374	1006
7	rs2522234	C	T	0.0924453	1006
7	rs75941772	G	T	0.0497018	1006
7	rs17232369	A	G	0.10835	1006
7	rs74866441	T	C	0.0497018	1006
7	rs184	T	C	0.640159	1006
7	rs183	A	G	0.782306	1006
7	rs182	G	A	0.782306	1006
7	rs2522233	C	T	0.0924453	1006
7	rs181	A	G	0.300199	1006
7	rs180	G	A	0.408549	1006
7	rs2711025	T	C	0.0924453	1006
7	rs175	A	C	0.408549	1006
7	rs75465058	G	A	0.0497018	1006
7	rs174	A	C	0.408549	1006
7	rs13243952	A	G	0.388668	1006
7	rs173	C	T	0.134195	1006
7	rs75144539	G	A	0.0457256	1006
7	rs2522232	G	C	0.0914513	1006
7	rs157	C	T	0.134195	1006
7	rs12535622	G	A	0.388668	1006
7	rs80088232	G	A	0.0497018	1006
7	rs172	C	T	0.743539	1006
7	rs12538491	T	G	0.33996	1006
7	rs60684511	G	C	0.0347913	1006
7	rs2522231	C	T	0.0894632	1006
7	rs143992951	C	T	0.0119284	1006
7	rs2522230	G	A	0.0904573	1006
7	rs7802683	G	A	0.33996	1006
7	rs61606045	A	G	0.132207	1006
7	rs145504341	G	T	0.0457256	1006
7	rs113514288	T	C	0.0487078	1006
7	rs141480506	A	G	0.266402	1006
7	rs6966979	T	A	0.0924453	1006
7	rs141407921	C	T	0.0497018	1006
7	rs13235641	C	T	0.266402	1006
7	rs118181517	G	A	0.0477137	1006
7	rs112839264	G	C	0.338966	1006
7	rs113818220	G	A	0.0497018	1006
7	rs112875045	G	T	0.338966	1006
7	rs112341746	G	A	0.338966	1006
7	rs56206831	G	T	0.131213	1006
7	rs170	A	G	0.782306	1006
7	rs145559529	G	C	0.0129225	1006
7	rs138327150	G	A	0.0874751	1006
7	rs112435309	T	A	0.33996	1006
7	rs55837213	C	T	0.0874751	1006
7	rs13223812	G	A	0.338966	1006
7	rs2522228	A	G	0.782306	1006
7	rs150596269	T	A	0.0109344	1006
7	rs6973047	A	G	0.690855	1006
7	rs34100694	G	A	0.338966	1006
7	rs2522227	A	T	0.476143	1006
7	rs17298333	C	A	0.338966	1006
7	rs2522226	G	A	0.0884692	1006
7	rs80036291	A	C	0.0487078	1006
7	rs73278335	C	T	0.0357853	1006
7	rs169	A	G	0.781312	1006
7	rs2522224	A	C	0.475149	1006
7	rs117298883	G	A	0.0248509	1006
7	rs7804669	C	T	0.0347913	1006
7	rs17150754	C	A	0.135189	1006
7	rs17232677	C	T	0.112326	1006
7	rs17150758	A	G	0.136183	1006
7	rs167	T	C	0.781312	1006
7	rs184409020	A	G	0.0447316	1006
7	rs2522223	C	T	0.475149	1006
7	rs10951038	A	G	0.338966	1006
7	rs2522222	C	G	0.0874751	1006
7	rs2522221	C	T	0.0894632	1006
7	rs10951039	A	G	0.338966	1006
7	rs156	T	G	0.028827	1006
7	rs73080267	G	T	0.336978	1006
7	rs73080269	G	C	0.336978	1006
7	rs73278343	T	G	0.0357853	1006
7	rs4360199	G	T	0.338966	1006
7	rs166	C	T	0.135189	1006
7	rs4722413	C	T	0.135189	1006
7	rs34315485	T	C	0.338966	1006
7	rs4722414	A	T	0.134195	1006
7	rs67577159	G	A	0.337972	1006
7	rs35883576	A	T	0.338966	1006
7	rs55945637	G	T	0.133201	1006
7	rs2522251	G	T	0.476143	1006
7	rs11971170	G	A	0.644135	1006
7	rs16873731	T	C	0.134195	1006
7	rs2522250	A	T	0.0874751	1006
7	rs547481824	C	T	0.00497018	1006
7	rs73080287	T	C	0.0248509	1006
7	rs11765144	T	G	0.333996	1006
7	rs2522246	A	G	0.470179	1006
7	rs34205296	C	A	0.336978	1006
7	rs112043331	T	C	0.338966	1006
7	rs17150775	G	A	0.0357853	1006
7	rs17150777	C	T	0.0347913	1006
7	rs2040672	A	G	0.782306	1006
7	rs74393212	C	G	0.0497018	1006
7	rs2040671	C	A	0.33499	1006
7	rs55897602	A	T	0.335984	1006
7	rs73278349	T	C	0.0357853	1006
7	rs1016915	A	G	0.137177	1006
7	rs1016916	G	T	0.33499	1006
7	rs73080299	C	A	0.380716	1006
7	rs11973729	G	C	0.0357853	1006
7	rs4722416	A	C	0.135189	1006
7	rs113577837	A	G	0.0497018	1006
7	rs10951043	C	T	0.332008	1006
7	rs2040669	G	T	0.333996	1006
7	rs1962542	C	T	0.516899	1006
7	rs76584366	G	A	0.0308151	1006
7	rs12112501	G	A	0.0347913	1006
7	rs56040928	T	C	0.134195	1006
7	rs8180777	C	T	0.737575	1006
7	rs8180881	T	G	0.217694	1006
7	rs117223100	T	C	0.0994036	1006
7	rs113480534	T	C	0.0506958	1006
7	rs75339109	G	T	0.0506958	1006
7	rs75101795	A	C	0.0467197	1006
7	rs76141482	G	A	0.0417495	1006
7	rs78603242	C	T	0.027833	1006
7	rs77032223	A	G	0.0387674	1006
7	rs13235046	G	A	0.128231	1006
7	rs149717811	T	G	0.0178926	1006
7	rs76113286	A	G	0.257455	1006
7	rs4722417	T	C	0.784294	1006
7	rs6947273	G	T	0.0337972	1006
7	rs143447092	T	G	0.026839	1006
7	rs2001606	G	A	0.34493	1006
7	rs2001607	A	G	0.346918	1006
7	rs17150790	T	C	0.0337972	1006
7	rs73693921	A	G	0.0497018	1006
7	rs77504048	G	T	0.0208748	1006
7	rs2391081	G	A	0.342942	1006
7	rs2001434	T	C	0.831014	1006
7	rs2391082	A	G	0.781312	1006
7	rs4443562	A	G	0.255467	1006
7	rs4320455	C	T	0.310139	1006
7	rs73278363	C	T	0.0337972	1006
7	rs76076838	C	A	0.0208748	1006
7	rs6962912	A	C	0.398608	1006
7	rs6963508	G	C	0.377734	1006
7	rs17150808	A	G	0.65507	1006
7	rs34105255	C	T	0.375746	1006
7	rs10255636	C	T	0.65507	1006
7	rs17725486	G	A	0.341948	1006
7	rs10271728	T	C	0.633201	1006
7	rs139210991	T	C	0.0168986	1006
7	rs10275560	T	C	0.757455	1006
7	rs117907279	G	C	0.0178926	1006
7	rs73082291	C	T	0.148111	1006
7	rs2391084	A	C	0.244533	1006
7	rs73278367	C	A	0.0337972	1006
7	rs60497093	C	G	0.0337972	1006
7	rs59280120	G	A	0.0337972	1006
7	rs10085787	C	T	0.59841	1006
7	rs73082294	C	A	0.125249	1006
7	rs7779697	A	T	0.779324	1006
7	rs73082298	A	C	0.128231	1006
7	rs73278379	T	G	0.0337972	1006
7	rs10268816	C	A	0.173956	1006
7	rs7803101	T	C	0.244533	1006
7	rs12700574	T	C	0.5666	1006
7	rs190376225	G	A	0.0178926	1006
7	rs57605984	G	A	0.189861	1006
7	rs140215171	G	A	0.0328032	1006
7	rs149914628	G	A	0.110338	1006
7	rs59835646	A	G	0.0178926	1006
7	rs73084306	C	G	0.105368	1006
7	rs4722419	T	G	0.120278	1006
7	rs10276780	G	T	0.139165	1006
7	rs114450340	G	A	0.0675944	1006
7	rs10276962	C	T	0.119284	1006
7	rs80017836	G	A	0.0218688	1006
7	rs74767006	C	A	0.0695825	1006
7	rs12700576	G	A	0.763419	1006
7	rs61295180	T	A	0.11829	1006
7	rs1984612	C	G	0.423459	1006
7	rs10259148	G	A	0.236581	1006
7	rs76856634	T	C	0.0606362	1006
7	rs75318517	C	T	0.0188867	1006
7	rs62451602	A	G	0.0397614	1006
7	rs34044974	C	A	0.406561	1006
7	rs2710992	G	A	0.407555	1006
7	rs10951045	G	A	0.265408	1006
7	rs10282247	T	C	0.192843	1006
7	rs10282364	T	C	0.206759	1006
7	rs1000880	G	A	0.0984095	1006
7	rs10282490	T	C	0.22664	1006
7	rs10237636	A	G	0.175944	1006
7	rs73084317	A	G	0.121272	1006
7	rs1003960	C	T	0.0188867	1006
7	rs2711032	T	A	0.371769	1006
7	rs1990012	C	T	0.369781	1006
7	rs56096720	G	C	0.0397614	1006
7	rs74567970	T	C	0.0218688	1006
7	rs11981902	C	T	0.180915	1006
7	rs10275019	C	T	0.411531	1006
7	rs2711031	C	G	0.326044	1006
7	rs150809692	G	C	0.0397614	1006
7	rs6461837	T	C	0.233598	1006
7	rs2526401	A	C	0.389662	1006
7	rs141073464	A	G	0.0258449	1006
7	rs4236318	A	G	0.198807	1006
7	rs76554085	C	T	0.0387674	1006
7	rs2526404	A	G	0.389662	1006
7	rs7807143	A	G	0.187873	1006
7	rs17298961	G	A	0.0387674	1006
7	rs7794917	T	C	0.193837	1006
7	rs2526406	A	C	0.198807	1006
7	rs2526407	A	G	0.963221	1006
7	rs2526408	A	T	0.390656	1006
7	rs17150835	T	A	0.191849	1006
7	rs117293587	A	G	0.0208748	1006
7	rs28737431	A	T	0.191849	1006
7	rs6947646	A	G	0.0397614	1006
7	rs2711013	C	T	0.235586	1006
7	rs2526410	G	A	0.196819	1006
7	rs2526411	A	C	0.196819	1006
7	rs255631	C	T	0.427435	1006
7	rs36058933	T	A	0.195825	1006
7	rs73280307	T	A	0.0387674	1006
7	rs255632	C	T	0.191849	1006
7	rs2526413	A	G	0.0208748	1006
7	rs39408	T	C	0.452286	1006
7	rs79868758	A	C	0.0258449	1006
7	rs13223622	A	C	0.083499	1006
7	rs39409	T	C	0.415507	1006
7	rs74799498	C	G	0.0367793	1006
7	rs39410	T	C	0.415507	1006
7	rs39411	G	A	0.452286	1006
7	rs79923145	C	G	0.0367793	1006
7	rs39412	T	C	0.431412	1006
7	rs117253348	G	A	0.0159046	1006
7	rs13234955	C	G	0.082505	1006
7	rs78395010	T	C	0.0308151	1006
7	rs71521716	C	T	0.0815109	1006
7	rs39413	A	T	0.5	1006
7	rs76426806	G	A	0.21173	1006
7	rs39414	A	G	0.502982	1006
7	rs71521717	C	G	0.082505	1006
7	rs147814835	A	G	0.0218688	1006
7	rs39415	C	T	0.100398	1006
7	rs13246799	C	T	0.082505	1006
7	rs39416	C	T	0.286282	1006
7	rs39417	T	C	0.199801	1006
7	rs4719793	T	C	0.217694	1006
7	rs71521718	C	T	0.082505	1006
7	rs39418	C	G	0.101392	1006
7	rs39419	T	A	0.539761	1006
7	rs39420	A	T	0.289264	1006
7	rs39421	A	G	0.545726	1006
7	rs151134548	T	A	0.0149105	1006
7	rs39422	A	G	0.284294	1006
7	rs39423	G	A	0.284294	1006
7	rs73282351	T	C	0.109344	1006
7	rs186981513	C	A	0.054672	1006
7	rs149421498	C	T	0.107356	1006
7	rs144831208	C	T	0.0377734	1006
7	rs39424	G	T	0.219682	1006
7	rs4719794	G	A	0.532803	1006
7	rs10276192	G	A	0.0765408	1006
7	rs139636320	G	C	0.0506958	1006
7	rs39425	A	G	0.912525	1006
7	rs7789951	G	T	0.0954274	1006
7	rs75677707	C	T	0.0795229	1006
7	rs7790129	G	A	0.0954274	1006
7	rs39426	G	A	0.158052	1006
7	rs143984672	G	A	0.0248509	1006
7	rs39427	C	T	0.180915	1006
7	rs140874672	C	T	0.0178926	1006
7	rs39428	G	A	0.879722	1006
7	rs2893190	C	T	0.276342	1006
7	rs39429	T	G	0.502982	1006
7	rs13237383	A	T	0.159046	1006
7	rs56325011	G	C	0.0347913	1006
7	rs7784096	A	G	0.154076	1006
7	rs139168243	G	C	0.0347913	1006
7	rs39430	T	C	0.873757	1006
7	rs2711006	C	T	0.373757	1006
7	rs77933195	G	C	0.0347913	1006
7	rs7788716	G	C	0.254473	1006
7	rs39431	A	C	0.503976	1006
7	rs6960530	C	A	0.154076	1006
7	rs6966047	A	T	0.197813	1006
7	rs139804898	A	C	0.0347913	1006
7	rs145510450	G	C	0.0347913	1006
7	rs148991033	G	C	0.0347913	1006
7	rs57630187	T	C	0.0427435	1006
7	rs4719796	A	C	0.196819	1006
7	rs4722423	T	G	0.399602	1006
7	rs13225942	A	G	0.195825	1006
7	rs5019372	C	T	0.195825	1006
7	rs12537364	C	T	0.194831	1006
7	rs28432158	G	C	0.195825	1006
7	rs12056156	G	C	0.195825	1006
7	rs39432	T	C	0.867793	1006
7	rs116987600	C	T	0.0188867	1006
7	rs118033770	A	C	0.0168986	1006
7	rs39433	G	T	0.464215	1006
7	rs39434	T	C	0.875746	1006
7	rs2711015	A	C	0.331014	1006
7	rs10275364	G	C	0.201789	1006
7	rs39435	C	A	0.26839	1006
7	rs2711014	T	C	0.630219	1006
7	rs39436	C	T	0.518887	1006
7	rs39437	G	C	0.848907	1006
7	rs2040841	G	A	0.128231	1006
7	rs74948132	T	C	0.055666	1006
7	rs73084372	G	T	0.0526839	1006
7	rs78449568	C	A	0.0785288	1006
7	rs73084374	C	T	0.0785288	1006
7	rs39438	A	C	0.846918	1006
7	rs39439	T	C	0.852883	1006
7	rs39440	G	T	0.848907	1006
7	rs12672773	G	A	0.0785288	1006
7	rs66606808	G	A	0.0795229	1006
7	rs138860951	G	A	0.0238569	1006
7	rs12673795	C	T	0.082505	1006
7	rs12673796	C	T	0.0785288	1006
7	rs76541953	C	T	0.026839	1006
7	rs12673885	G	A	0.0795229	1006
7	rs58753080	G	A	0.0795229	1006
7	rs58367591	C	G	0.133201	1006
7	rs39441	C	T	0.550696	1006
7	rs7798196	G	A	0.0815109	1006
7	rs12333389	C	T	0.0576541	1006
7	rs39442	C	T	0.545726	1006
7	rs73084376	C	G	0.0854871	1006
7	rs12531950	C	T	0.0874751	1006
7	rs113880629	A	G	0.0874751	1006
7	rs39443	A	G	0.859841	1006
7	rs77055547	T	C	0.026839	1006
7	rs117707960	G	A	0.0228628	1006
7	rs39444	T	G	0.859841	1006
7	rs39445	T	A	0.544732	1006
7	rs7800212	A	C	0.0874751	1006
7	rs10255481	A	T	0.05666	1006
7	rs39446	T	C	0.855865	1006
7	rs140584691	A	G	0.026839	1006
7	rs39447	C	T	0.854871	1006
7	rs56239347	A	G	0.0864811	1006
7	rs39448	T	C	0.702783	1006
7	rs39449	C	G	0.853877	1006
7	rs75747248	G	A	0.0775348	1006
7	rs80201255	G	A	0.175944	1006
7	rs76634893	G	A	0.0894632	1006
7	rs39450	G	C	0.875746	1006
7	rs3735537	T	A	0.115308	1006
7	rs7794397	T	G	0.246521	1006
7	rs39451	A	G	0.87674	1006
7	rs9639504	G	A	0.114314	1006
7	rs10268780	A	G	0.144135	1006
7	rs10239907	G	A	0.222664	1006
7	rs12673033	A	G	0.0914513	1006
7	rs39452	T	C	0.708748	1006
7	rs39453	T	C	0.365805	1006
7	rs140343694	T	A	0.00994036	1006
7	rs28634865	A	G	0.0755467	1006
7	rs114057721	G	A	0.0318091	1006
7	rs7800235	G	A	0.22664	1006
7	rs39454	G	A	0.28827	1006
7	rs7800424	C	T	0.22664	1006
7	rs7800601	C	T	0.22664	1006
7	rs10237560	C	T	0.112326	1006
7	rs2057812	T	C	0.229622	1006
7	rs2057813	C	T	0.228628	1006
7	rs73084393	T	C	0.0447316	1006
7	rs6461842	T	C	0.230616	1006
7	rs6461843	C	T	0.229622	1006
7	rs11978637	T	C	0.224652	1006
7	rs73084396	C	A	0.0765408	1006
7	rs17150913	C	T	0.224652	1006
7	rs39455	C	T	0.291252	1006
7	rs7789053	C	T	0.238569	1006
7	rs12700577	C	T	0.39662	1006
7	rs7789209	A	T	0.224652	1006
7	rs39456	A	T	0.686879	1006
7	rs60541561	G	C	0.229622	1006
7	rs6961098	A	G	0.230616	1006
7	rs58256981	G	A	0.224652	1006
7	rs12700578	T	G	0.394632	1006
7	rs7803756	C	T	0.230616	1006
7	rs6461845	A	G	0.327038	1006
7	rs11768325	G	A	0.0964215	1006
7	rs7804503	C	T	0.380716	1006
7	rs10479801	C	T	0.229622	1006
7	rs117297720	T	C	0.0188867	1006
7	rs6461846	T	C	0.225646	1006
7	rs6461847	A	G	0.225646	1006
7	rs75467093	G	A	0.0178926	1006
7	rs4629755	C	T	0.100398	1006
7	rs57410053	C	T	0.147117	1006
7	rs7797377	T	C	0.225646	1006
7	rs12113574	G	A	0.148111	1006
7	rs12112346	A	T	0.230616	1006
7	rs116241924	A	G	0.0198807	1006
7	rs59280775	C	T	0.225646	1006
7	rs17150926	A	G	0.225646	1006
7	rs17150931	A	G	0.225646	1006
7	rs6950514	C	T	0.225646	1006
7	rs144435237	A	G	0.0168986	1006
7	rs6974844	T	C	0.225646	1006
7	rs6954761	A	G	0.225646	1006
7	rs66477528	T	C	0.230616	1006
7	rs60316361	A	T	0.225646	1006
7	rs117067562	A	G	0.0337972	1006
7	rs111807521	A	G	0.230616	1006
7	rs138405776	A	C	0.0308151	1006
7	rs112812378	T	G	0.055666	1006
7	rs7807631	C	T	0.0198807	1006
7	rs7807785	C	G	0.225646	1006
7	rs56320245	G	A	0.225646	1006
7	rs17150941	T	C	0.225646	1006
7	rs55950809	G	A	0.225646	1006
7	rs7782239	C	A	0.327038	1006
7	rs11975563	A	G	0.228628	1006
7	rs185385113	G	A	0.0119284	1006
7	rs57762293	G	A	0.224652	1006
7	rs146266262	G	A	0.0536779	1006
7	rs67565189	A	T	0.225646	1006
7	rs56076346	A	G	0.227634	1006
7	rs56028945	C	T	0.0198807	1006
7	rs139500516	G	A	0.00994036	1006
7	rs55973724	C	A	0.224652	1006
7	rs55754505	C	T	0.224652	1006
7	rs12700580	G	T	0.382704	1006
7	rs10951046	C	T	0.227634	1006
7	rs17150951	G	C	0.0964215	1006
7	rs11489282	G	A	0.223658	1006
7	rs12700582	T	C	0.382704	1006
7	rs12700583	A	G	0.382704	1006
7	rs4719799	C	T	0.709742	1006
7	rs181786378	C	A	0.0109344	1006
7	rs12700584	T	C	0.710736	1006
7	rs62451611	G	A	0.0974155	1006
7	rs73086238	T	C	0.0437376	1006
7	rs7810784	A	G	0.32008	1006
7	rs10215217	G	A	0.321074	1006
7	rs73086245	C	T	0.0765408	1006
7	rs1861525	A	G	0.0447316	1006
7	rs11267038	A	C	0.0497018	1006
7	rs11769363	T	G	0.309145	1006
7	rs541589082	G	A	0.00695825	1006
7	rs3846998	A	G	0.382704	1006
7	rs2107123	A	G	0.675944	1006
7	rs73086250	A	G	0.0437376	1006
7	rs12533754	G	C	0.382704	1006
7	rs4722425	G	C	0.676938	1006
7	rs139323697	C	A	0.291252	1006
7	rs12700585	C	T	0.675944	1006
7	rs117852938	G	A	0.0318091	1006
7	rs2107122	G	T	0.223658	1006
7	rs2107121	T	A	0.736581	1006
7	rs73086259	C	T	0.05666	1006
7	rs73086260	T	C	0.0596421	1006
7	rs58844254	C	T	0.166998	1006
7	rs2717884	T	C	0.22664	1006
7	rs2717885	C	T	0.22664	1006
7	rs118123988	C	G	0.0129225	1006
7	rs2717886	T	C	0.22664	1006
7	rs34005449	T	C	0.0198807	1006
7	rs76419295	C	G	0.0149105	1006
7	rs4722429	G	A	0.676938	1006
7	rs4722430	G	A	0.112326	1006
7	rs191222818	A	G	0.00795229	1006
7	rs145093603	G	A	0.0526839	1006
7	rs73284094	G	A	0.147117	1006
7	rs11561771	T	C	0.676938	1006
7	rs12700586	G	A	0.38171	1006
7	rs2717887	G	A	0.05666	1006
7	rs2523088	A	G	0.225646	1006
7	rs6947570	A	G	0.676938	1006
7	rs11764023	A	T	0.673956	1006
7	rs7782111	A	T	0.676938	1006
7	rs143654877	C	T	0.00695825	1006
7	rs2523087	T	C	0.903579	1006
7	rs7782397	C	T	0.676938	1006
7	rs2523086	C	G	0.223658	1006
7	rs10244087	A	G	0.676938	1006
7	rs34943796	C	T	0.676938	1006
7	rs62451615	C	T	0.675944	1006
7	rs62451616	G	A	0.675944	1006
7	rs66863112	G	A	0.676938	1006
7	rs142485430	G	C	0.0119284	1006
7	rs62451617	G	C	0.676938	1006
7	rs2285738	T	C	0.676938	1006
7	rs2285737	C	T	0.676938	1006
7	rs2285736	A	G	0.677932	1006
7	rs17150982	C	T	0.0526839	1006
7	rs11984293	G	T	0.166998	1006
7	rs146856716	G	A	0.0119284	1006
7	rs17150990	T	A	0.166998	1006
7	rs138305173	C	G	0.00994036	1006
7	rs2893191	C	T	0.676938	1006
7	rs2391088	G	A	0.676938	1006
7	rs2158247	C	T	0.676938	1006
7	rs141234892	C	T	0.0188867	1006
7	rs12700587	C	T	0.38171	1006
7	rs12700588	A	G	0.676938	1006
7	rs10951049	C	T	0.676938	1006
7	rs2523085	A	G	0.900596	1006
7	rs12700589	C	T	0.38171	1006
7	rs10236740	G	C	0.675944	1006
7	rs2523083	A	T	0.900596	1006
7	rs10807822	C	T	0.676938	1006
7	rs10951050	C	T	0.676938	1006
7	rs7809351	T	A	0.676938	1006
7	rs2523082	G	C	0.05666	1006
7	rs2523081	C	G	0.223658	1006
7	rs2523080	A	G	0.223658	1006
7	rs73691506	C	G	0.290258	1006
7	rs7791127	G	A	0.676938	1006
7	rs118111364	G	C	0.0149105	1006
7	rs2523079	T	G	0.900596	1006
7	rs2717872	C	T	0.903579	1006
7	rs2523078	A	G	0.234592	1006
7	rs6944272	T	G	0.676938	1006
7	rs4722431	G	A	0.676938	1006
7	rs4722432	C	G	0.676938	1006
7	rs4722433	G	A	0.676938	1006
7	rs4722434	C	T	0.676938	1006
7	rs7457425	A	C	0.677932	1006
7	rs11760900	G	A	0.676938	1006
7	rs6968421	C	T	0.672962	1006
7	rs6968557	C	T	0.671968	1006
7	rs62451620	C	T	0.0506958	1006
7	rs73285901	G	A	0.0417495	1006
7	rs7788871	T	C	0.673956	1006
7	rs7806201	G	A	0.657058	1006
7	rs7809897	A	G	0.673956	1006
7	rs12700590	A	G	0.673956	1006
7	rs12532548	G	A	0.672962	1006
7	rs10238739	G	C	0.673956	1006
7	rs957643	C	T	0.673956	1006
7	rs113765669	T	C	0.0487078	1006
7	rs2523077	G	T	0.610338	1006
7	rs12536655	T	A	0.489066	1006
7	rs145188431	C	T	0.0119284	1006
7	rs62451621	T	C	0.0218688	1006
7	rs956615	A	G	0.610338	1006
7	rs956614	C	G	0.610338	1006
7	rs6956814	C	T	0.609344	1006
7	rs6956823	C	T	0.609344	1006
7	rs10263162	T	C	0.28827	1006
7	rs2523075	G	A	0.0964215	1006
7	rs2523074	T	A	0.60835	1006
7	rs2717900	A	G	0.609344	1006
7	rs73287713	C	T	0.0586481	1006
7	rs78835339	G	A	0.0119284	1006
7	rs12538022	T	C	0.489066	1006
7	rs2523073	G	A	0.609344	1006
7	rs2523072	G	C	0.609344	1006
7	rs12535348	C	T	0.489066	1006
7	rs2717899	A	T	0.609344	1006
7	rs2523071	A	G	0.609344	1006
7	rs2523070	G	A	0.609344	1006
7	rs2523069	T	C	0.116302	1006
7	rs2717898	C	G	0.611332	1006
7	rs2523068	A	G	0.116302	1006
7	rs2717897	C	T	0.0785288	1006
7	rs2523067	G	A	0.119284	1006
7	rs2717896	C	T	0.120278	1006
7	rs55925119	T	G	0.120278	1006
7	rs73088242	G	A	0.0586481	1006
7	rs10256921	T	C	0.287276	1006
7	rs10241515	C	T	0.120278	1006
7	rs6969507	T	C	0.900596	1006
7	rs147962123	G	A	0.0208748	1006
7	rs2523066	C	G	0.116302	1006
7	rs149137331	C	T	0.0109344	1006
7	rs2717913	G	A	0.116302	1006
7	rs1966344	A	G	0.489066	1006
7	rs2717877	G	A	0.117296	1006
7	rs78143148	T	C	0.0198807	1006
7	rs13221848	A	G	0.49006	1006
7	rs13222152	A	G	0.49006	1006
7	rs117848444	C	G	0.0208748	1006
7	rs1034691	G	A	0.489066	1006
7	rs1964213	A	T	0.49006	1006
7	rs2014032	T	C	0.49006	1006
7	rs7808262	C	G	0.117296	1006
7	rs6976140	A	G	0.49006	1006
7	rs78641664	T	C	0.083499	1006
7	rs2189293	A	C	0.607356	1006
7	rs13233607	G	A	0.49006	1006
7	rs2523064	A	G	0.607356	1006
7	rs2717867	T	C	0.117296	1006
7	rs116957577	C	G	0.0238569	1006
7	rs117213666	T	G	0.0109344	1006
7	rs10951051	T	C	0.49006	1006
7	rs2523063	C	T	0.117296	1006
7	rs2523062	C	T	0.117296	1006
7	rs2717866	C	T	0.11829	1006
7	rs2717865	G	A	0.11829	1006
7	rs2523061	A	C	0.11829	1006
7	rs2717864	C	T	0.117296	1006
7	rs13241585	G	A	0.489066	1006
7	rs2523060	C	G	0.117296	1006
7	rs2717863	G	T	0.117296	1006
7	rs2717862	G	A	0.117296	1006
7	rs2523059	G	C	0.117296	1006
7	rs2717861	G	T	0.117296	1006
7	rs2391086	T	C	0.117296	1006
7	rs2717859	G	A	0.117296	1006
7	rs3213642	G	A	0.0377734	1006
7	rs2717858	T	C	0.121272	1006
7	rs2717857	G	A	0.116302	1006
7	rs141113824	T	C	0.0218688	1006
7	rs10241642	G	T	0.116302	1006
7	rs10241663	G	C	0.116302	1006
7	rs2523058	C	T	0.116302	1006
7	rs2523057	C	G	0.116302	1006
7	rs13240260	G	A	0.489066	1006
7	rs67274226	G	A	0.117296	1006
7	rs2523056	C	A	0.116302	1006
7	rs2717856	T	A	0.116302	1006
7	rs2717855	G	A	0.116302	1006
7	rs4722436	C	A	0.28827	1006
7	rs2523055	T	C	0.117296	1006
7	rs2523054	A	G	0.116302	1006
7	rs2523053	A	G	0.116302	1006
7	rs2717882	T	A	0.117296	1006
7	rs117320992	C	G	0.0238569	1006
7	rs2717881	T	A	0.950298	1006
7	rs2523052	C	T	0.0964215	1006
7	rs13235643	T	C	0.425447	1006
7	rs2717880	T	C	0.0974155	1006
7	rs2717879	T	C	0.919483	1006
7	rs2717878	C	G	0.612326	1006
7	rs2523051	T	C	0.11829	1006
7	rs117329424	G	A	0.0149105	1006
7	rs2523050	T	C	0.117296	1006
7	rs2523049	A	C	0.117296	1006
7	rs77993523	C	T	0.144135	1006
7	rs12537228	C	T	0.49006	1006
7	rs35639823	C	T	0.489066	1006
7	rs73090258	A	T	0.0596421	1006
7	rs2717902	T	C	0.117296	1006
7	rs17302067	T	C	0.0457256	1006
7	rs12700592	G	A	0.49006	1006
7	rs1859208	C	T	0.116302	1006
7	rs140706196	G	A	0.00994036	1006
7	rs12700593	T	C	0.487078	1006
7	rs4719804	G	C	0.775348	1006
7	rs4722437	C	T	0.287276	1006
7	rs2523048	A	C	0.120278	1006
7	rs2523047	A	G	0.119284	1006
7	rs13223514	G	T	0.486083	1006
7	rs2523046	A	G	0.119284	1006
7	rs34539240	C	A	0.486083	1006
7	rs186242955	G	C	0.00695825	1006
7	rs143088714	T	C	0.0109344	1006
7	rs10227016	A	G	0.612326	1006
7	rs10272108	T	C	0.898608	1006
7	rs10227123	A	C	0.124254	1006
7	rs12673428	T	A	0.880716	1006
7	rs62451624	C	T	0.0188867	1006
7	rs28374617	G	C	0.119284	1006
```
