## Supplementary material for "Characterization of shared and ancestry-specific signals driving complex traits using multi-ancestry fine-mapping": s1_ref.bim

```
7	rs156308	0	24217997	G	A
7	rs156306	0	24218899	C	T
7	rs76652221	0	24219057	A	G
7	rs156304	0	24219300	A	G
7	rs17369508	0	24219642	A	G
7	rs17369536	0	24219795	T	C
7	rs17148956	0	24219881	C	G
7	rs117012139	0	24220029	T	C
7	rs183583496	0	24220076	C	G
7	rs156303	0	24220395	A	C
7	rs148872682	0	24220615	C	A
7	rs117079527	0	24221031	C	T
7	rs156302	0	24221155	C	T
7	rs78794247	0	24221805	T	C
7	rs62451490	0	24221825	G	T
7	rs73072562	0	24222528	C	T
7	rs79018096	0	24222565	G	T
7	rs12532815	0	24222898	A	G
7	rs185657	0	24222915	A	C
7	rs156301	0	24223524	C	A
7	rs12539436	0	24224663	G	T
7	rs156300	0	24224674	G	A
7	rs156299	0	24224732	T	G
7	rs156298	0	24224839	G	C
7	rs62451491	0	24225656	C	T
7	rs62451492	0	24225999	A	G
7	rs79385393	0	24226722	C	A
7	rs78972630	0	24226936	G	A
7	rs1304531	0	24227335	G	A
7	rs73072569	0	24227608	A	G
7	rs73072570	0	24227753	C	T
7	rs73072572	0	24228661	G	A
7	rs78521492	0	24228917	A	G
7	rs59180320	0	24229317	G	A
7	rs58247801	0	24229405	C	T
7	rs73072575	0	24229413	G	T
7	rs58130101	0	24229440	G	A
7	rs77303657	0	24230473	T	C
7	rs77504291	0	24230474	G	A
7	rs62451493	0	24230754	A	G
7	rs73072579	0	24230825	C	G
7	rs78586497	0	24230937	G	A
7	rs79013213	0	24231057	C	T
7	rs61272861	0	24231559	C	T
7	rs12540826	0	24232208	C	G
7	rs756500	0	24232285	T	G
7	rs74422317	0	24232562	A	G
7	rs12666273	0	24232651	C	T
7	rs77320221	0	24233015	A	C
7	rs2642250	0	24233089	G	A
7	rs78494024	0	24233198	A	G
7	rs62451494	0	24233331	G	A
7	rs10487600	0	24233584	G	A
7	rs10487601	0	24233664	G	A
7	rs62451495	0	24233987	G	A
7	rs12531961	0	24234367	G	A
7	rs17369837	0	24234644	G	T
7	rs17369851	0	24234890	A	G
7	rs73072592	0	24235100	G	A
7	rs156297	0	24235645	G	C
7	rs147393719	0	24235677	G	C
7	rs156296	0	24236093	C	T
7	rs156295	0	24236454	C	T
7	rs12540413	0	24236489	C	T
7	rs156294	0	24236667	G	C
7	rs156293	0	24236755	C	T
7	rs156292	0	24237032	G	C
7	rs156291	0	24237073	G	A
7	rs156290	0	24237230	G	A
7	rs156289	0	24237549	G	A
7	rs156288	0	24237557	T	A
7	rs156287	0	24237673	A	C
7	rs156286	0	24237827	G	A
7	rs198296	0	24238181	C	T
7	rs156285	0	24238194	T	A
7	rs77933464	0	24239021	T	C
7	rs78807898	0	24239029	C	T
7	rs156284	0	24239113	G	A
7	rs156283	0	24239184	T	C
7	rs17660880	0	24239207	T	C
7	rs16873588	0	24239276	A	G
7	rs79941990	0	24239789	C	T
7	rs35840240	0	24240493	C	T
7	rs76839060	0	24241329	A	C
7	rs117936519	0	24241446	C	G
7	rs34044269	0	24242174	A	G
7	rs17660934	0	24242676	G	A
7	rs17148968	0	24243781	A	G
7	rs35059508	0	24243926	A	G
7	rs13245518	0	24244012	A	G
7	rs963830	0	24244088	T	A
7	rs963829	0	24244569	T	C
7	rs10254428	0	24244627	C	T
7	rs12538738	0	24244879	T	A
7	rs62451496	0	24245418	A	G
7	rs73074503	0	24245677	C	T
7	rs1494193	0	24245778	A	G
7	rs35041843	0	24246064	G	A
7	rs79804613	0	24246629	C	T
7	rs2107310	0	24246688	T	C
7	rs1908269	0	24247057	C	G
7	rs198280	0	24247684	A	G
7	rs77037970	0	24248040	A	G
7	rs198279	0	24248045	A	G
7	rs17370266	0	24248127	G	A
7	rs198278	0	24248193	A	G
7	rs13244088	0	24248620	C	G
7	rs198277	0	24248871	T	G
7	rs16873590	0	24248958	T	C
7	rs198276	0	24249044	G	A
7	rs73272312	0	24249241	A	G
7	rs198275	0	24249469	A	G
7	rs198274	0	24249790	C	T
7	rs198273	0	24249876	C	T
7	rs79176582	0	24250556	G	A
7	rs62451497	0	24250641	T	C
7	rs198272	0	24251034	C	A
7	rs2107309	0	24251314	C	G
7	rs60349749	0	24251415	A	C
7	rs2253753	0	24251799	A	C
7	rs62451498	0	24251929	A	G
7	rs17148975	0	24252515	C	A
7	rs2813827	0	24252971	C	T
7	rs79415246	0	24253026	G	A
7	rs2642265	0	24253062	C	A
7	rs2813828	0	24253081	G	C
7	rs111428242	0	24253090	A	G
7	rs2642264	0	24253138	G	A
7	rs2813829	0	24253168	C	T
7	rs2813830	0	24253264	C	T
7	rs73272318	0	24253402	A	G
7	rs2172676	0	24253680	A	G
7	rs2172675	0	24253773	G	A
7	rs77034864	0	24253806	T	C
7	rs2642263	0	24253859	C	A
7	rs2642262	0	24253882	G	A
7	rs6968858	0	24254120	T	C
7	rs16225	0	24254319	G	C
7	rs78179997	0	24254617	C	T
7	rs16224	0	24255041	C	A
7	rs150742717	0	24255537	G	A
7	rs2525441	0	24255581	A	G
7	rs2525440	0	24255778	T	C
7	rs16488	0	24256241	G	A
7	rs16487	0	24256282	T	A
7	rs16486	0	24256466	G	A
7	rs16222	0	24256626	A	G
7	rs16221	0	24256976	A	G
7	rs739855	0	24257183	C	T
7	rs16220	0	24257480	C	G
7	rs73076502	0	24257508	C	A
7	rs76269397	0	24257572	C	T
7	rs16219	0	24257608	C	G
7	rs16218	0	24257655	C	A
7	rs16217	0	24257706	T	C
7	rs6979896	0	24257938	G	A
7	rs6980046	0	24258004	G	A
7	rs16215	0	24258793	T	C
7	rs198295	0	24259207	G	C
7	rs73078605	0	24259598	T	C
7	rs185574	0	24259852	G	C
7	rs3025153	0	24259922	T	G
7	rs73272338	0	24260317	G	C
7	rs198294	0	24260380	C	T
7	rs11772560	0	24260501	C	G
7	rs198293	0	24260672	A	C
7	rs198292	0	24261064	G	A
7	rs198291	0	24261201	G	A
7	rs198290	0	24261262	C	T
7	rs56105313	0	24261584	A	G
7	rs80303986	0	24262751	C	A
7	rs73272347	0	24262915	G	C
7	rs198289	0	24263451	A	G
7	rs73078611	0	24263831	G	A
7	rs198288	0	24263896	G	A
7	rs6956032	0	24263908	T	C
7	rs16214	0	24264373	T	C
7	rs16213	0	24264513	T	G
7	rs16212	0	24264661	C	G
7	rs56051041	0	24264713	C	T
7	rs16485	0	24264832	G	A
7	rs2813833	0	24265075	G	A
7	rs2642268	0	24265080	C	T
7	rs198285	0	24265108	C	A
7	rs73272357	0	24265142	A	G
7	rs76307776	0	24265335	C	G
7	rs198284	0	24265343	C	T
7	rs198283	0	24265370	T	C
7	rs1603017	0	24265426	C	G
7	rs198282	0	24265601	G	A
7	rs11977888	0	24265603	T	C
7	rs12055984	0	24266046	C	T
7	rs10268827	0	24266104	A	G
7	rs55942345	0	24266248	C	A
7	rs16211	0	24266337	C	G
7	rs77308886	0	24266648	C	T
7	rs4618586	0	24266825	A	G
7	rs34691500	0	24267056	G	A
7	rs3025149	0	24267300	C	T
7	rs16210	0	24267358	T	C
7	rs2240126	0	24267847	T	C
7	rs16209	0	24267900	G	T
7	rs2240124	0	24267930	T	C
7	rs10950999	0	24268010	G	C
7	rs17149004	0	24268117	T	A
7	rs3025147	0	24268266	T	G
7	rs11760792	0	24268387	C	T
7	rs2051824	0	24268404	A	G
7	rs16208	0	24269078	G	T
7	rs3815143	0	24269192	G	A
7	rs16207	0	24269205	C	A
7	rs16206	0	24269361	G	A
7	rs7808863	0	24269502	A	G
7	rs16205	0	24269503	T	C
7	rs16204	0	24269523	A	G
7	rs16203	0	24269627	T	A
7	rs4722329	0	24270441	C	T
7	rs34995331	0	24270504	C	T
7	rs16202	0	24270802	A	G
7	rs2023889	0	24270864	G	T
7	rs2107311	0	24270871	A	T
7	rs16201	0	24270917	T	A
7	rs16200	0	24271030	T	G
7	rs4722330	0	24271219	A	G
7	rs16199	0	24271272	T	C
7	rs12533126	0	24271275	C	T
7	rs75666763	0	24271759	G	A
7	rs10242183	0	24271788	G	C
7	rs6950182	0	24271891	C	G
7	rs6950204	0	24271971	A	G
7	rs74343875	0	24272454	C	T
7	rs2158343	0	24272554	C	T
7	rs12671462	0	24272570	T	C
7	rs16484	0	24273131	A	C
7	rs3025144	0	24273159	C	A
7	rs16198	0	24273230	A	G
7	rs3025143	0	24273695	G	C
7	rs16195	0	24274244	T	G
7	rs7781431	0	24274428	T	G
7	rs16194	0	24274525	A	G
7	rs12666025	0	24274753	A	C
7	rs76517961	0	24275694	G	A
7	rs10259152	0	24276216	C	T
7	rs11768427	0	24276241	G	A
7	rs28897122	0	24276537	T	C
7	rs2525439	0	24276664	C	A
7	rs2525438	0	24276701	A	G
7	rs28792726	0	24276803	G	A
7	rs9639487	0	24277115	A	C
7	rs2525436	0	24277810	C	G
7	rs17149017	0	24278480	C	T
7	rs10249046	0	24278517	G	A
7	rs6979388	0	24278733	T	C
7	rs146838935	0	24278754	T	G
7	rs55788788	0	24279166	G	A
7	rs55756459	0	24279633	G	A
7	rs6964661	0	24279642	G	A
7	rs56323936	0	24279690	G	A
7	rs2525435	0	24279701	T	C
7	rs3025140	0	24280055	G	A
7	rs3025139	0	24280205	G	A
7	rs16193	0	24280347	A	G
7	rs16192	0	24280426	A	C
7	rs16483	0	24280534	T	C
7	rs2051822	0	24280852	G	A
7	rs3025138	0	24281124	A	G
7	rs12700518	0	24281519	T	G
7	rs12671491	0	24281706	G	A
7	rs6461787	0	24282334	G	T
7	rs6461788	0	24282517	G	C
7	rs7795700	0	24282760	T	A
7	rs6963304	0	24282999	T	G
7	rs12672642	0	24283553	G	A
7	rs73078658	0	24283583	A	G
7	rs1034732	0	24284164	C	G
7	rs1034731	0	24284189	C	T
7	rs2006644	0	24284281	G	A
7	rs2006643	0	24284325	C	T
7	rs76768157	0	24284521	A	T
7	rs17341269	0	24284541	A	G
7	rs56270151	0	24284678	C	T
7	rs61505992	0	24284687	C	G
7	rs76754964	0	24284689	C	G
7	rs56181140	0	24284715	G	C
7	rs55944461	0	24285305	G	A
7	rs17372029	0	24285329	A	G
7	rs79009557	0	24285501	T	C
7	rs59220973	0	24285687	C	T
7	rs7788682	0	24286442	T	G
7	rs16191	0	24286617	T	C
7	rs16190	0	24286638	G	C
7	rs6973464	0	24286717	A	G
7	rs16189	0	24286788	C	G
7	rs16482	0	24287020	T	A
7	rs723198	0	24287775	T	C
7	rs139820486	0	24287831	T	C
7	rs16188	0	24288024	T	C
7	rs17149039	0	24288127	A	G
7	rs7779775	0	24288579	A	G
7	rs76687522	0	24288890	A	G
7	rs4000777	0	24289027	G	C
7	rs5021337	0	24289198	T	C
7	rs5021336	0	24289200	G	A
7	rs5021335	0	24289203	C	T
7	rs4418237	0	24289244	A	G
7	rs4504541	0	24289438	C	A
7	rs16185	0	24289569	A	G
7	rs16183	0	24289842	T	A
7	rs7790190	0	24290395	G	C
7	rs55891953	0	24290612	C	T
7	rs6957638	0	24290999	A	G
7	rs6978147	0	24291204	T	A
7	rs6962933	0	24291980	C	T
7	rs62448578	0	24291995	C	G
7	rs6945477	0	24292242	T	C
7	rs6967249	0	24292435	A	T
7	rs6967763	0	24292752	A	G
7	rs185379708	0	24293024	C	G
7	rs1989971	0	24293209	C	T
7	rs2390889	0	24293361	A	G
7	rs2893148	0	24293495	G	C
7	rs16182	0	24293548	C	T
7	rs16181	0	24293561	G	A
7	rs16180	0	24294750	T	G
7	rs16179	0	24294993	G	A
7	rs147519436	0	24295537	G	A
7	rs16178	0	24295818	G	A
7	rs16177	0	24295850	G	A
7	rs16176	0	24296007	A	G
7	rs16175	0	24296192	T	A
7	rs112020793	0	24296390	G	A
7	rs73078701	0	24296513	T	C
7	rs73080603	0	24296516	C	T
7	rs16174	0	24297082	T	C
7	rs16172	0	24297325	A	G
7	rs16171	0	24297341	A	G
7	rs16170	0	24297458	A	G
7	rs16169	0	24297484	A	G
7	rs62448603	0	24297564	G	A
7	rs12670418	0	24297592	A	C
7	rs12668380	0	24297781	T	C
7	rs10254767	0	24297929	A	G
7	rs16168	0	24298571	A	C
7	rs76072758	0	24298839	C	T
7	rs983949	0	24299013	T	G
7	rs114991500	0	24299393	C	G
7	rs2390961	0	24299647	A	G
7	rs2390962	0	24299656	C	G
7	rs2525432	0	24300017	T	G
7	rs78879926	0	24300176	G	C
7	rs76995661	0	24300320	A	G
7	rs2189497	0	24300765	G	A
7	rs2722383	0	24301012	G	A
7	rs55770533	0	24301357	T	C
7	rs144314601	0	24301634	G	A
7	rs16167	0	24302066	A	G
7	rs16481	0	24302193	T	C
7	rs16166	0	24302220	A	G
7	rs16165	0	24302257	T	A
7	rs16164	0	24302873	C	G
7	rs34205823	0	24302892	T	G
7	rs4722335	0	24302940	A	G
7	rs16163	0	24303337	C	A
7	rs2189496	0	24303375	T	C
7	rs16162	0	24303807	T	C
7	rs76379626	0	24303929	G	A
7	rs16159	0	24304014	C	T
7	rs16158	0	24304098	G	A
7	rs16157	0	24304409	T	C
7	rs77892964	0	24304636	G	A
7	rs7804106	0	24305843	G	A
7	rs6972277	0	24306230	G	A
7	rs11536440	0	24306305	C	A
7	rs11536441	0	24306306	C	T
7	rs188455966	0	24306615	A	G
7	rs6960016	0	24306749	G	A
7	rs2722406	0	24306762	C	T
7	rs721262	0	24307220	A	G
7	rs79043293	0	24307445	T	A
7	rs77261973	0	24307626	T	C
7	rs75034250	0	24307921	T	A
7	rs2525431	0	24308214	G	C
7	rs28366561	0	24308286	A	C
7	rs4722337	0	24309098	A	T
7	rs78691510	0	24309217	C	T
7	rs75819953	0	24309322	C	G
7	rs78509801	0	24309323	G	A
7	rs16154	0	24309558	A	G
7	rs16153	0	24309570	A	G
7	rs4722338	0	24309916	G	A
7	rs78121355	0	24309954	C	T
7	rs2525430	0	24310080	A	G
7	rs12700519	0	24310168	G	C
7	rs16151	0	24310657	A	T
7	rs3025125	0	24310938	G	A
7	rs16150	0	24311024	T	C
7	rs725922	0	24311067	T	C
7	rs16480	0	24311069	T	C
7	rs6948203	0	24311563	C	T
7	rs2525429	0	24311588	C	T
7	rs13223753	0	24311728	T	C
7	rs77925583	0	24311763	T	G
7	rs4722339	0	24312217	A	C
7	rs10241609	0	24312294	C	T
7	rs4722340	0	24312397	G	A
7	rs11982406	0	24312444	A	C
7	rs146055004	0	24313216	G	A
7	rs183185801	0	24313464	A	T
7	rs13231567	0	24313809	T	C
7	rs185053370	0	24313949	T	C
7	rs6947139	0	24314972	T	G
7	rs56386051	0	24315244	C	T
7	rs138990347	0	24315326	C	T
7	rs6947772	0	24315380	T	G
7	rs142161226	0	24315963	G	A
7	rs10273936	0	24316321	T	C
7	rs4722341	0	24316359	C	G
7	rs4719761	0	24316536	G	C
7	rs13235551	0	24316622	G	A
7	rs2079201	0	24317072	T	C
7	rs12700521	0	24318194	A	G
7	rs113107396	0	24318236	G	A
7	rs55861495	0	24318629	C	G
7	rs73080656	0	24318694	G	A
7	rs60435280	0	24318853	A	G
7	rs12700522	0	24320043	T	C
7	rs117732601	0	24320091	C	T
7	rs10951003	0	24320646	G	A
7	rs7800861	0	24320660	A	G
7	rs10256432	0	24320787	G	A
7	rs1073317	0	24321101	A	G
7	rs12700523	0	24321111	A	G
7	rs1073316	0	24321266	G	A
7	rs1989219	0	24321328	G	A
7	rs12700524	0	24321414	A	G
7	rs3905497	0	24321568	G	C
7	rs78348904	0	24321753	T	C
7	rs3857723	0	24321827	C	T
7	rs3857724	0	24322008	G	A
7	rs16479	0	24322062	A	G
7	rs16149	0	24322325	G	A
7	rs16148	0	24322338	T	C
7	rs1859291	0	24322659	A	T
7	rs1859290	0	24322670	A	C
7	rs78837956	0	24322880	T	G
7	rs17149106	0	24323207	G	T
7	rs150377477	0	24323368	A	G
7	rs16147	0	24323410	T	C
7	rs16145	0	24323989	G	T
7	rs16143	0	24324588	C	T
7	rs16478	0	24324608	G	A
7	rs16142	0	24324670	A	G
7	rs16141	0	24324759	T	G
7	rs16140	0	24324808	C	G
7	rs16139	0	24324879	T	C
7	rs5573	0	24325009	G	A
7	rs3025121	0	24325344	C	T
7	rs16138	0	24325495	G	C
7	rs3025120	0	24326269	T	C
7	rs1468272	0	24326507	G	A
7	rs1468271	0	24326981	C	T
7	rs3757680	0	24327073	G	A
7	rs117756595	0	24327395	C	T
7	rs3779477	0	24327526	G	A
7	rs3025118	0	24327677	G	T
7	rs6977705	0	24327815	A	G
7	rs6977736	0	24327881	A	G
7	rs16135	0	24327920	A	G
7	rs117198011	0	24327943	G	C
7	rs3025115	0	24328872	G	A
7	rs5574	0	24329133	C	T
7	rs16132	0	24329520	T	A
7	rs16131	0	24329837	T	C
7	rs6950937	0	24330075	C	G
7	rs6951110	0	24330191	C	G
7	rs6971226	0	24330210	T	C
7	rs16476	0	24330219	T	G
7	rs16129	0	24330765	A	C
7	rs4722343	0	24330816	G	A
7	rs4719762	0	24330850	T	A
7	rs16475	0	24331486	A	G
7	rs16124	0	24331799	T	G
7	rs2189495	0	24331814	A	G
7	rs16123	0	24332135	A	G
7	rs16122	0	24332224	G	C
7	rs77260769	0	24332402	G	A
7	rs75884344	0	24332690	C	A
7	rs76438856	0	24332713	A	T
7	rs13222243	0	24332744	C	T
7	rs2023890	0	24332747	G	A
7	rs6461789	0	24332833	C	G
7	rs6461790	0	24333096	C	A
7	rs16474	0	24333610	G	T
7	rs16473	0	24333651	A	T
7	rs16472	0	24334069	A	G
7	rs147509841	0	24334580	T	C
7	rs16120	0	24334724	A	G
7	rs16119	0	24334930	A	G
7	rs11762612	0	24335342	C	T
7	rs17374047	0	24335527	A	G
7	rs16469	0	24336148	C	T
7	rs73080700	0	24336614	C	A
7	rs73080701	0	24336773	G	T
7	rs16118	0	24336822	C	G
7	rs2722382	0	24336956	C	T
7	rs16117	0	24337202	T	C
7	rs16468	0	24337244	G	T
7	rs16116	0	24337402	G	A
7	rs16115	0	24337477	C	G
7	rs16114	0	24337633	G	C
7	rs16113	0	24337658	T	C
7	rs16111	0	24338151	A	G
7	rs12700525	0	24338385	A	G
7	rs116865425	0	24338619	C	T
7	rs4719763	0	24338741	T	C
7	rs1013851	0	24338841	C	A
7	rs16110	0	24339008	G	C
7	rs117295883	0	24339061	G	A
7	rs16109	0	24339369	G	T
7	rs16108	0	24339418	G	T
7	rs16106	0	24340101	T	C
7	rs118142297	0	24340599	G	A
7	rs3025107	0	24341106	C	T
7	rs10269857	0	24341544	A	C
7	rs16467	0	24342125	A	G
7	rs10256891	0	24342251	T	C
7	rs12112368	0	24342379	G	C
7	rs16104	0	24342687	C	T
7	rs3025105	0	24343105	C	G
7	rs16466	0	24343178	T	C
7	rs79124100	0	24343379	A	T
7	rs7791890	0	24343415	C	T
7	rs16102	0	24343800	A	G
7	rs10951004	0	24343848	T	C
7	rs10807818	0	24343849	C	G
7	rs79119278	0	24344192	C	T
7	rs16101	0	24344323	A	G
7	rs16100	0	24344367	A	G
7	rs16099	0	24344461	T	C
7	rs16098	0	24345005	T	C
7	rs16096	0	24345495	A	T
7	rs16095	0	24345809	T	C
7	rs929284	0	24346361	C	G
7	rs16094	0	24346374	A	G
7	rs10239353	0	24346676	C	T
7	rs16093	0	24346766	T	C
7	rs12670597	0	24347207	T	G
7	rs10255852	0	24347387	T	C
7	rs56088608	0	24347515	G	A
7	rs3025099	0	24347534	C	T
7	rs56383542	0	24347592	C	T
7	rs16091	0	24347726	G	C
7	rs16090	0	24347824	A	G
7	rs16089	0	24347891	G	T
7	rs16087	0	24348217	C	T
7	rs16086	0	24348527	A	G
7	rs16085	0	24349013	T	C
7	rs16084	0	24349154	A	G
7	rs16083	0	24349255	A	C
7	rs12171603	0	24349873	G	A
7	rs3857725	0	24349887	T	G
7	rs16082	0	24350504	A	G
7	rs999387	0	24350626	A	G
7	rs150570319	0	24350926	T	G
7	rs16080	0	24350966	T	C
7	rs13231738	0	24353023	G	A
7	rs16079	0	24353182	T	C
7	rs11973567	0	24353194	A	C
7	rs55827478	0	24353417	T	C
7	rs16078	0	24353455	G	A
7	rs16077	0	24353507	G	C
7	rs2390969	0	24353900	A	T
7	rs4336503	0	24354172	T	C
7	rs4307239	0	24354300	A	G
7	rs28624148	0	24354427	G	A
7	rs10272787	0	24354498	G	A
7	rs10487603	0	24355042	A	C
7	rs17149196	0	24355227	A	G
7	rs12333707	0	24355542	A	G
7	rs12334195	0	24355660	C	T
7	rs4236314	0	24356148	G	A
7	rs4722344	0	24356174	G	C
7	rs75504225	0	24356457	C	T
7	rs1012768	0	24356504	G	T
7	rs71537272	0	24356899	G	A
7	rs13226607	0	24356968	G	A
7	rs11772148	0	24356995	T	C
7	rs11768484	0	24357003	G	A
7	rs73082768	0	24357079	G	A
7	rs11761673	0	24357192	A	G
7	rs73082772	0	24357288	T	A
7	rs11768564	0	24357323	G	A
7	rs73082776	0	24357388	G	C
7	rs17149209	0	24357575	T	C
7	rs138437543	0	24357869	C	T
7	rs28674593	0	24357870	G	A
7	rs17149217	0	24358090	G	A
7	rs17316431	0	24358103	G	T
7	rs6461791	0	24358200	G	A
7	rs6461793	0	24358474	C	G
7	rs6461794	0	24358497	G	A
7	rs10223953	0	24358549	T	G
7	rs6461795	0	24358621	T	C
7	rs7778750	0	24358747	C	T
7	rs28568663	0	24359090	A	C
7	rs68001924	0	24359097	T	C
7	rs67903393	0	24359185	T	A
7	rs67362970	0	24359265	C	T
7	rs66639563	0	24359269	C	A
7	rs10271834	0	24359732	G	A
7	rs10228333	0	24359747	T	C
7	rs74632143	0	24359757	G	A
7	rs73082790	0	24359871	T	G
7	rs6950851	0	24359921	G	C
7	rs10272064	0	24359948	G	T
7	rs10271872	0	24359949	C	T
7	rs75876391	0	24360133	C	T
7	rs6950947	0	24360179	C	A
7	rs6950954	0	24360190	C	T
7	rs56310940	0	24360361	C	G
7	rs73082794	0	24360747	A	C
7	rs147046085	0	24360928	C	T
7	rs142462547	0	24361113	G	A
7	rs73082799	0	24361647	G	A
7	rs2188772	0	24362099	T	A
7	rs4719764	0	24362530	C	T
7	rs4722345	0	24362531	G	A
7	rs73082800	0	24363777	T	C
7	rs73082802	0	24363827	A	G
7	rs73084603	0	24363833	G	A
7	rs34944101	0	24364110	T	C
7	rs11972279	0	24364333	C	G
7	rs76986182	0	24364399	C	T
7	rs10233456	0	24364791	C	T
7	rs73084604	0	24364831	T	C
7	rs73084606	0	24364979	G	T
7	rs73084609	0	24365256	G	A
7	rs145525500	0	24365548	G	A
7	rs17149236	0	24366788	C	T
7	rs73084616	0	24366824	A	G
7	rs140513756	0	24366856	C	G
7	rs10224039	0	24367761	C	T
7	rs73084619	0	24367772	C	T
7	rs10253435	0	24367809	A	T
7	rs10487605	0	24368686	C	T
7	rs55790256	0	24369196	G	C
7	rs73084622	0	24369650	T	C
7	rs151051083	0	24369700	C	T
7	rs146481177	0	24369857	C	T
7	rs2521623	0	24369930	A	G
7	rs78753161	0	24370163	C	T
7	rs11763059	0	24370566	C	T
7	rs2521624	0	24370883	T	C
7	rs73084628	0	24370901	G	A
7	rs2521625	0	24371434	C	T
7	rs16873654	0	24371465	C	T
7	rs2722407	0	24371586	A	G
7	rs148812933	0	24371835	A	T
7	rs181312934	0	24371890	A	G
7	rs73088764	0	24372147	C	T
7	rs11771124	0	24372370	A	G
7	rs73088765	0	24373476	T	C
7	rs1859009	0	24373651	C	T
7	rs28645129	0	24374106	G	A
7	rs4719765	0	24374271	G	A
7	rs2521626	0	24374374	T	C
7	rs17149261	0	24374457	G	A
7	rs144227432	0	24374498	G	A
7	rs28562688	0	24374778	T	G
7	rs11760231	0	24375030	A	G
7	rs2466399	0	24375082	C	T
7	rs2428343	0	24375186	A	C
7	rs2466398	0	24375199	T	C
7	rs2466397	0	24375264	G	A
7	rs2521627	0	24375349	A	G
7	rs2521628	0	24375553	G	A
7	rs2722381	0	24375606	T	C
7	rs4719766	0	24375828	G	A
7	rs4719767	0	24375947	G	T
7	rs73088774	0	24376199	C	T
7	rs2722379	0	24376271	C	T
7	rs73088775	0	24376306	G	A
7	rs17376624	0	24376379	G	A
7	rs2521630	0	24376523	C	T
7	rs2521631	0	24376596	A	G
7	rs2722378	0	24376976	C	T
7	rs13235705	0	24377125	C	T
7	rs73088776	0	24377301	G	A
7	rs2521632	0	24377522	G	A
7	rs2521633	0	24377638	T	G
7	rs10487606	0	24377991	T	C
7	rs2521634	0	24378040	G	A
7	rs6957661	0	24378605	G	A
7	rs77206861	0	24378675	G	A
7	rs140188927	0	24378750	A	T
7	rs17149280	0	24378920	A	G
7	rs28566482	0	24379367	G	A
7	rs2521635	0	24379635	A	T
7	rs28673835	0	24379665	C	T
7	rs28414026	0	24379689	A	T
7	rs10487607	0	24379775	G	A
7	rs76352285	0	24380110	C	T
7	rs2245662	0	24380187	A	G
7	rs2521636	0	24380255	T	C
7	rs2245657	0	24380385	G	A
7	rs11978325	0	24380815	G	A
7	rs995659	0	24381150	A	T
7	rs995660	0	24381201	C	T
7	rs73088792	0	24381513	T	C
7	rs2722400	0	24381734	G	T
7	rs2722401	0	24381817	T	C
7	rs73088793	0	24381856	C	T
7	rs73088795	0	24381858	C	T
7	rs10260381	0	24381949	C	T
7	rs2011336	0	24382410	G	A
7	rs2722403	0	24382726	T	G
7	rs2722404	0	24382901	A	G
7	rs71537273	0	24383611	A	C
7	rs739609	0	24383739	T	C
7	rs873155	0	24383768	G	A
7	rs739610	0	24383775	T	C
7	rs739611	0	24383782	T	C
7	rs873156	0	24383815	C	T
7	rs17324083	0	24383860	G	C
7	rs2390970	0	24383941	C	A
7	rs2078965	0	24384118	G	C
7	rs1468175	0	24384535	T	A
7	rs143841453	0	24384847	G	A
7	rs12673094	0	24385049	C	T
7	rs17149299	0	24385517	C	T
7	rs4722346	0	24385995	C	A
7	rs10277671	0	24386163	G	A
7	rs73091112	0	24386575	C	T
7	rs76729073	0	24386873	A	G
7	rs80103103	0	24386896	T	C
7	rs73091113	0	24387000	G	A
7	rs73091115	0	24387001	T	C
7	rs17527852	0	24387094	A	G
7	rs17149302	0	24387206	T	G
7	rs10951006	0	24387874	G	A
7	rs12155085	0	24388111	C	G
7	rs148394874	0	24388180	T	C
7	rs12155090	0	24388324	C	T
7	rs12155164	0	24388428	G	C
7	rs12155163	0	24388519	C	T
7	rs55966275	0	24388597	A	C
7	rs55842023	0	24388624	G	A
7	rs55845438	0	24388718	A	G
7	rs55904984	0	24389035	T	A
7	rs28408636	0	24389093	C	T
7	rs55749640	0	24389147	C	T
7	rs73276678	0	24389872	T	C
7	rs77504394	0	24390137	C	G
7	rs56169214	0	24390189	A	C
7	rs2214205	0	24390331	C	T
7	rs146199543	0	24390340	A	G
7	rs6954993	0	24390465	A	T
7	rs73091124	0	24390553	C	T
7	rs75565192	0	24390731	T	G
7	rs6956026	0	24390824	G	A
7	rs56140426	0	24391109	G	A
7	rs56305138	0	24391316	C	T
7	rs76840429	0	24391618	C	T
7	rs73091129	0	24391947	C	G
7	rs186699196	0	24392179	C	G
7	rs7795026	0	24392316	G	A
7	rs117697806	0	24392385	C	T
7	rs10951007	0	24392915	T	C
7	rs10807819	0	24393129	A	G
7	rs10807820	0	24393216	T	A
7	rs142460825	0	24393514	A	T
7	rs9942561	0	24393967	G	A
7	rs9942606	0	24393973	T	C
7	rs9942563	0	24394066	G	C
7	rs10229981	0	24394363	C	A
7	rs2188771	0	24394772	A	G
7	rs10249804	0	24395340	T	C
7	rs4431499	0	24395657	A	C
7	rs10237661	0	24395805	C	T
7	rs10238015	0	24395900	G	A
7	rs1122806	0	24396473	C	T
7	rs1005592	0	24396495	A	C
7	rs4722348	0	24397242	A	T
7	rs73091153	0	24397309	A	C
7	rs4722349	0	24397445	T	C
7	rs75337060	0	24397491	A	G
7	rs17377332	0	24397841	G	A
7	rs12112282	0	24397958	T	A
7	rs73091160	0	24398897	C	T
7	rs6975802	0	24399804	G	A
7	rs10487609	0	24400013	G	T
7	rs10251565	0	24400399	T	C
7	rs10266124	0	24401115	A	C
7	rs10252567	0	24401215	T	C
7	rs10240346	0	24401634	C	T
7	rs6948218	0	24401867	C	T
7	rs138454671	0	24401953	C	T
7	rs6968835	0	24402159	T	C
7	rs6968997	0	24402245	T	G
7	rs6948741	0	24402266	A	T
7	rs66931551	0	24402291	G	C
7	rs6948996	0	24402318	C	T
7	rs117795351	0	24402395	C	T
7	rs73072969	0	24402439	G	A
7	rs10244791	0	24402624	G	C
7	rs10244581	0	24402640	C	A
7	rs10244588	0	24402668	C	T
7	rs10244589	0	24402669	C	A
7	rs10274084	0	24402773	A	G
7	rs10245042	0	24402799	G	A
7	rs10260303	0	24402812	T	C
7	rs73072978	0	24402824	A	T
7	rs10274228	0	24402869	A	C
7	rs10245446	0	24403338	C	G
7	rs10263936	0	24403414	T	A
7	rs10278260	0	24403705	A	G
7	rs10264579	0	24403907	T	C
7	rs10951009	0	24404480	C	A
7	rs10282104	0	24404513	A	G
7	rs1016978	0	24404794	C	A
7	rs117033734	0	24404826	A	C
7	rs10282621	0	24404945	A	G
7	rs10253625	0	24405250	C	T
7	rs10253966	0	24405358	G	T
7	rs2390971	0	24405627	G	A
7	rs2390972	0	24405757	G	T
7	rs2390973	0	24405800	A	G
7	rs2390974	0	24405842	T	C
7	rs17149347	0	24405852	C	T
7	rs2390975	0	24405877	A	G
7	rs2390976	0	24405929	T	A
7	rs55769845	0	24406084	C	T
7	rs4722350	0	24406124	T	A
7	rs1107376	0	24406519	A	C
7	rs6461799	0	24406742	T	C
7	rs17149356	0	24406760	T	C
7	rs73075009	0	24406836	C	T
7	rs13230631	0	24406847	T	G
7	rs17149360	0	24406877	T	C
7	rs17149361	0	24406959	G	A
7	rs74436723	0	24407027	C	G
7	rs55710676	0	24407087	C	T
7	rs1541347	0	24407617	G	T
7	rs73075079	0	24407622	A	T
7	rs73075082	0	24407645	G	C
7	rs76021545	0	24408358	C	T
7	rs11970778	0	24408359	G	A
7	rs11971462	0	24408400	C	T
7	rs11975134	0	24408430	T	C
7	rs62450368	0	24408718	G	C
7	rs6969237	0	24409179	A	G
7	rs6951794	0	24409270	T	C
7	rs6969538	0	24409354	A	C
7	rs117290500	0	24409358	G	A
7	rs75629188	0	24409409	C	T
7	rs6973863	0	24409410	G	A
7	rs6974031	0	24409522	G	C
7	rs73075087	0	24409646	G	A
7	rs62450369	0	24409779	G	A
7	rs62450370	0	24410536	C	T
7	rs6979449	0	24410651	C	T
7	rs13231710	0	24410781	G	A
7	rs34249977	0	24411174	T	C
7	rs17325286	0	24411359	T	A
7	rs34173602	0	24411737	C	T
7	rs6947020	0	24411852	C	T
7	rs17149369	0	24412193	G	A
7	rs10243689	0	24412502	G	A
7	rs10259242	0	24412746	T	C
7	rs62450401	0	24412885	A	C
7	rs73278459	0	24413104	C	A
7	rs73278461	0	24413274	G	A
7	rs73278464	0	24413279	T	C
7	rs73278467	0	24413330	G	T
7	rs74862531	0	24413366	G	A
7	rs73278471	0	24413380	T	G
7	rs17149371	0	24413546	A	C
7	rs118163738	0	24413602	C	T
7	rs17149374	0	24414069	A	G
7	rs2106709	0	24414447	T	C
7	rs34692182	0	24414963	C	T
7	rs2893167	0	24415432	T	A
7	rs17149382	0	24415743	T	C
7	rs6950687	0	24415851	T	C
7	rs1859010	0	24415952	C	T
7	rs34702262	0	24416499	G	A
7	rs7803032	0	24417595	T	C
7	rs77920985	0	24418062	G	C
7	rs10242986	0	24418133	C	G
7	rs36057573	0	24418536	A	G
7	rs11765527	0	24418763	C	G
7	rs34648154	0	24418797	T	G
7	rs10250973	0	24419701	G	A
7	rs74321064	0	24419760	C	T
7	rs62450407	0	24420404	C	G
7	rs2521638	0	24420523	A	T
7	rs2521639	0	24420613	G	A
7	rs62450408	0	24422020	T	A
7	rs17378617	0	24422046	C	G
7	rs7805207	0	24422068	G	A
7	rs151029418	0	24422141	G	A
7	rs2722387	0	24422179	A	G
7	rs182425683	0	24422261	T	C
7	rs78428914	0	24422510	T	C
7	rs10263765	0	24423067	G	A
7	rs17149396	0	24423445	G	C
7	rs2028071	0	24423742	A	G
7	rs147971629	0	24423946	T	G
7	rs143835549	0	24424753	T	G
7	rs10271983	0	24424873	G	A
7	rs7803435	0	24425104	T	A
7	rs2521640	0	24425314	G	C
7	rs73076810	0	24425380	T	A
7	rs72592125	0	24425409	A	G
7	rs2521641	0	24425461	C	T
7	rs10275499	0	24425479	C	T
7	rs62450409	0	24425520	A	G
7	rs73076814	0	24425569	A	G
7	rs73076815	0	24425572	A	G
7	rs73076817	0	24425698	T	C
7	rs62450410	0	24425768	A	G
7	rs62450411	0	24425786	T	C
7	rs66736533	0	24426001	C	T
7	rs62450413	0	24426292	G	T
7	rs2722385	0	24426555	T	G
7	rs2722384	0	24426621	A	G
7	rs10487610	0	24426975	C	T
7	rs6971081	0	24426983	G	A
7	rs6971202	0	24427007	G	A
7	rs6970988	0	24427145	A	C
7	rs16873659	0	24427155	T	C
7	rs2722398	0	24427417	T	G
7	rs73076821	0	24427538	T	C
7	rs2521643	0	24427853	G	A
7	rs12532156	0	24427967	A	T
7	rs2521644	0	24427969	C	T
7	rs2722397	0	24428024	T	C
7	rs2722396	0	24428217	T	C
7	rs62450414	0	24428493	G	C
7	rs150365288	0	24428515	A	T
7	rs17149405	0	24428552	A	C
7	rs6943496	0	24428909	A	G
7	rs4722352	0	24428993	T	C
7	rs56894518	0	24429001	C	T
7	rs117587350	0	24429047	C	T
7	rs141605778	0	24429141	T	C
7	rs62450415	0	24429241	T	G
7	rs2722395	0	24429520	T	C
7	rs117678783	0	24429531	C	T
7	rs72592128	0	24429744	A	C
7	rs72592129	0	24430356	C	A
7	rs6949619	0	24430375	C	T
7	rs78281459	0	24430683	A	T
7	rs57885924	0	24430936	T	G
7	rs2722394	0	24431105	T	C
7	rs2722393	0	24431336	T	A
7	rs62450416	0	24431481	T	C
7	rs10487611	0	24431549	A	G
7	rs72592130	0	24431789	C	T
7	rs2521645	0	24431955	T	C
7	rs35695433	0	24432154	G	A
7	rs112037334	0	24432360	C	A
7	rs2722390	0	24432431	A	G
7	rs916775	0	24432753	A	G
7	rs2521646	0	24433001	C	T
7	rs2521647	0	24433127	C	G
7	rs2722389	0	24433621	G	A
7	rs2521648	0	24433656	C	T
7	rs67064761	0	24433803	G	C
7	rs72592134	0	24433827	A	G
7	rs11761358	0	24434164	C	T
7	rs11765036	0	24434310	T	C
7	rs34233830	0	24434319	T	C
7	rs10261191	0	24434409	A	C
7	rs67583352	0	24434685	G	A
7	rs4722354	0	24435494	C	G
7	rs143439684	0	24435910	T	C
7	rs4722355	0	24436079	C	A
7	rs59395904	0	24436205	T	C
7	rs187732129	0	24436362	A	T
7	rs151182627	0	24436776	C	G
7	rs62450442	0	24436993	C	T
7	rs112049812	0	24438409	A	G
7	rs98	0	24438932	C	T
7	rs4496869	0	24440589	A	C
7	rs6961527	0	24440694	T	C
7	rs116931674	0	24441510	T	C
7	rs93	0	24441525	T	C
7	rs138185710	0	24441526	G	A
7	rs72592137	0	24441634	G	A
7	rs115334177	0	24441898	G	C
7	rs55778925	0	24441903	G	C
7	rs17326215	0	24442130	G	A
7	rs148324768	0	24442145	T	C
7	rs17149415	0	24442486	A	G
7	rs62450444	0	24442530	C	T
7	rs17379222	0	24442901	G	A
7	rs4722357	0	24442911	G	A
7	rs6953088	0	24443107	G	C
7	rs10244401	0	24443376	C	G
7	rs10247614	0	24443424	G	T
7	rs4404827	0	24443527	C	G
7	rs56265933	0	24444105	G	C
7	rs4722358	0	24444198	G	C
7	rs2106596	0	24444385	T	C
7	rs2106597	0	24444479	G	A
7	rs2106598	0	24444664	C	G
7	rs4956	0	24444777	C	T
7	rs4957	0	24444835	C	G
7	rs113	0	24445058	A	T
7	rs92	0	24445246	T	C
7	rs79607328	0	24446062	C	T
7	rs73078820	0	24446648	G	C
7	rs13221610	0	24446909	T	C
7	rs6956326	0	24448899	C	A
7	rs151240724	0	24449263	A	G
7	rs73078825	0	24449283	T	A
7	rs73078827	0	24449512	C	G
7	rs91	0	24449611	T	C
7	rs17326733	0	24450054	C	G
7	rs59558169	0	24450630	A	T
7	rs17326797	0	24451082	A	G
7	rs6461803	0	24451566	T	C
7	rs112	0	24452802	T	G
7	rs111	0	24452905	T	C
7	rs73078832	0	24453124	C	T
7	rs6960552	0	24453325	T	C
7	rs108	0	24453568	G	A
7	rs107	0	24453722	A	G
7	rs106	0	24454033	A	G
7	rs9785009	0	24454198	C	T
7	rs62450445	0	24454418	A	G
7	rs62450446	0	24454424	G	A
7	rs62450448	0	24454536	A	G
7	rs89	0	24454602	G	A
7	rs77857881	0	24454937	G	A
7	rs7784232	0	24454946	G	T
7	rs60885158	0	24455130	T	C
7	rs88	0	24455178	A	G
7	rs1548425	0	24455428	A	C
7	rs4722359	0	24455956	C	T
7	rs4719768	0	24455981	G	A
7	rs10276566	0	24456228	G	A
7	rs17149463	0	24456585	A	G
7	rs74938992	0	24456736	T	A
7	rs62450450	0	24456932	C	T
7	rs10258215	0	24457174	C	T
7	rs4722360	0	24457295	C	T
7	rs62450451	0	24457337	C	T
7	rs10232211	0	24457649	A	G
7	rs77269716	0	24457728	G	A
7	rs34989823	0	24458157	T	C
7	rs28637453	0	24459220	A	C
7	rs28411101	0	24459336	T	C
7	rs73078859	0	24459793	C	T
7	rs3899947	0	24460290	G	A
7	rs2390977	0	24460295	T	C
7	rs7805962	0	24460536	T	G
7	rs4388361	0	24460634	C	G
7	rs7787557	0	24460724	G	A
7	rs144633982	0	24460905	A	G
7	rs62450452	0	24461353	C	T
7	rs56991569	0	24461623	T	C
7	rs7811649	0	24461917	T	C
7	rs1858957	0	24462320	G	A
7	rs62450454	0	24462386	C	T
7	rs6461804	0	24462557	C	T
7	rs9638820	0	24462817	G	A
7	rs10224276	0	24462842	G	A
7	rs10239704	0	24462927	T	G
7	rs55777002	0	24462934	C	G
7	rs11760338	0	24463149	C	T
7	rs28665026	0	24463193	G	A
7	rs62450455	0	24463262	G	A
7	rs28378464	0	24463296	G	A
7	rs62450456	0	24463320	T	C
7	rs139299856	0	24463408	G	T
7	rs149727258	0	24463409	G	T
7	rs78589919	0	24463474	T	G
7	rs10951012	0	24463553	A	C
7	rs10951013	0	24463815	G	A
7	rs74534161	0	24463844	A	G
7	rs12531310	0	24463875	C	A
7	rs62450457	0	24464004	C	G
7	rs984209	0	24464080	T	G
7	rs76858987	0	24464219	G	A
7	rs10228771	0	24464343	C	A
7	rs2023732	0	24464636	G	C
7	rs79434975	0	24464793	C	G
7	rs62448869	0	24464799	A	T
7	rs114495245	0	24464806	T	A
7	rs62448870	0	24464911	A	G
7	rs62448871	0	24465024	A	C
7	rs62448872	0	24465136	G	A
7	rs6958654	0	24465373	T	C
7	rs6942803	0	24465784	C	A
7	rs6942832	0	24465888	A	T
7	rs62448875	0	24466547	T	C
7	rs10278322	0	24467256	G	C
7	rs78024515	0	24467609	A	G
7	rs62448877	0	24467922	G	A
7	rs7796450	0	24468109	A	T
7	rs7796569	0	24468110	C	T
7	rs7796645	0	24468285	A	G
7	rs12533743	0	24468539	T	C
7	rs73078900	0	24468556	A	G
7	rs75651911	0	24468948	T	C
7	rs56671959	0	24469184	C	A
7	rs10231223	0	24469952	C	T
7	rs12531939	0	24470110	G	A
7	rs11973625	0	24471286	C	T
7	rs12700532	0	24471306	C	T
7	rs28433252	0	24471325	G	A
7	rs28480205	0	24471330	G	A
7	rs60426889	0	24471610	G	T
7	rs62448887	0	24471711	A	C
7	rs62448888	0	24471747	G	A
7	rs10269288	0	24472247	A	G
7	rs142042490	0	24472286	T	C
7	rs146822138	0	24472347	T	A
7	rs6951361	0	24472409	A	G
7	rs28708987	0	24472730	C	T
7	rs34297299	0	24472908	C	A
7	rs62448890	0	24473551	G	A
7	rs116984549	0	24473976	A	C
7	rs73081006	0	24473997	C	A
7	rs117798381	0	24474099	G	A
7	rs11772769	0	24474316	A	G
7	rs28565050	0	24475071	A	C
7	rs55857250	0	24475952	A	C
7	rs10267583	0	24476930	A	G
7	rs77572176	0	24476931	A	G
7	rs116862025	0	24477709	A	G
7	rs73083026	0	24477742	C	G
7	rs1548424	0	24477997	G	C
7	rs57559830	0	24478451	T	C
7	rs10247006	0	24479001	G	C
7	rs62448892	0	24479314	T	C
7	rs77566174	0	24479335	G	A
7	rs41335051	0	24479487	T	C
7	rs62448893	0	24479874	G	A
7	rs17386390	0	24480623	C	G
7	rs17327167	0	24480784	A	G
7	rs7782423	0	24480819	T	A
7	rs34813786	0	24480943	G	A
7	rs7799805	0	24480963	G	A
7	rs73083030	0	24481407	C	T
7	rs73083031	0	24481566	G	A
7	rs17327237	0	24481675	T	G
7	rs62448895	0	24481826	T	C
7	rs79318026	0	24481889	G	A
7	rs73083036	0	24482131	C	T
7	rs62448896	0	24482165	G	A
7	rs76341829	0	24483124	A	G
7	rs62448897	0	24483227	C	T
7	rs62448898	0	24483277	G	C
7	rs1010184	0	24483611	G	C
7	rs17149489	0	24483722	C	T
7	rs11770345	0	24483969	G	A
7	rs56060725	0	24484263	G	A
7	rs7779109	0	24484274	A	G
7	rs17149497	0	24484417	T	C
7	rs77900875	0	24484464	A	C
7	rs62448900	0	24484602	C	A
7	rs10242095	0	24484962	A	G
7	rs975995	0	24485414	A	G
7	rs1010185	0	24486549	A	G
7	rs28412958	0	24487613	A	G
7	rs116212990	0	24488276	G	A
7	rs62448901	0	24488308	T	G
7	rs145986625	0	24488382	T	C
7	rs73083048	0	24488755	C	T
7	rs10281745	0	24488820	T	C
7	rs10266300	0	24488998	C	G
7	rs10266708	0	24489374	C	T
7	rs62448902	0	24489395	C	T
7	rs76851812	0	24489842	G	T
7	rs7782559	0	24490073	C	T
7	rs17149501	0	24491000	C	T
7	rs10245586	0	24491379	A	G
7	rs10278197	0	24491419	C	T
7	rs73083057	0	24492042	C	A
7	rs6960084	0	24492155	G	C
7	rs10282314	0	24492453	C	T
7	rs10282525	0	24492485	G	A
7	rs10282438	0	24492578	C	T
7	rs62448925	0	24493056	T	C
7	rs34210378	0	24493108	C	G
7	rs10224443	0	24493240	C	T
7	rs73083064	0	24493269	T	C
7	rs2390978	0	24493781	C	T
7	rs10228064	0	24493865	C	T
7	rs7785885	0	24493997	T	A
7	rs56358080	0	24494477	C	T
7	rs7791434	0	24495205	T	G
7	rs73083071	0	24495283	G	T
7	rs77503999	0	24495816	C	T
7	rs55703680	0	24495817	G	A
7	rs75862971	0	24496532	G	A
7	rs62448927	0	24497186	G	A
7	rs112613854	0	24497629	A	C
7	rs7779060	0	24497871	T	C
7	rs7796383	0	24497948	G	A
7	rs12375236	0	24498089	G	A
7	rs17149509	0	24498700	G	C
7	rs7800940	0	24498724	C	T
7	rs17149510	0	24499181	C	T
7	rs56388393	0	24499602	G	C
7	rs143367111	0	24499729	G	A
7	rs10231310	0	24499951	G	T
7	rs62448929	0	24500552	C	T
7	rs28485069	0	24500664	T	C
7	rs4722362	0	24500807	G	C
7	rs73083080	0	24500898	T	A
7	rs73083081	0	24501036	C	T
7	rs4722363	0	24501297	T	G
7	rs76019701	0	24501468	A	G
7	rs62448930	0	24501557	A	G
7	rs117044679	0	24501579	A	G
7	rs73282478	0	24502333	T	C
7	rs12673052	0	24502845	A	T
7	rs74556091	0	24503334	A	C
7	rs62448932	0	24503527	G	C
7	rs10247968	0	24504078	C	T
7	rs28709622	0	24504401	C	T
7	rs28415358	0	24504481	A	G
7	rs28406833	0	24504482	A	C
7	rs17149514	0	24504641	G	T
7	rs62448933	0	24504847	A	G
7	rs17149516	0	24504934	G	T
7	rs17149519	0	24505207	A	G
7	rs62448934	0	24505565	G	A
7	rs79295977	0	24505653	T	C
7	rs148684132	0	24506418	T	A
7	rs62448935	0	24506494	A	G
7	rs6461808	0	24506606	A	T
7	rs62448936	0	24507030	T	C
7	rs74511866	0	24507097	A	G
7	rs73083089	0	24507747	G	A
7	rs62448937	0	24507953	G	A
7	rs6966939	0	24508538	G	A
7	rs62448938	0	24508727	T	C
7	rs75050733	0	24508935	A	G
7	rs28780399	0	24508946	C	T
7	rs28808734	0	24509182	A	C
7	rs2893168	0	24509260	C	T
7	rs10951017	0	24509582	G	C
7	rs117676582	0	24509625	T	A
7	rs10951018	0	24509698	G	A
7	rs10234295	0	24510801	G	A
7	rs80054062	0	24511066	G	A
7	rs2051731	0	24511248	T	G
7	rs12112216	0	24511567	G	C
7	rs13438205	0	24511662	T	C
7	rs10271357	0	24512394	A	G
7	rs78543856	0	24512512	A	G
7	rs117001387	0	24512820	A	T
7	rs7784509	0	24513020	C	G
7	rs10258398	0	24513146	T	C
7	rs7789043	0	24513648	C	T
7	rs28459952	0	24514101	T	C
7	rs6943230	0	24514635	T	C
7	rs62448939	0	24514646	G	A
7	rs62448940	0	24514678	T	C
7	rs6961237	0	24514729	A	G
7	rs79074883	0	24514818	C	T
7	rs4719769	0	24515352	C	G
7	rs2078928	0	24515356	A	T
7	rs4722364	0	24515365	T	C
7	rs55790273	0	24515517	G	A
7	rs739538	0	24515741	T	A
7	rs739539	0	24515976	G	A
7	rs739540	0	24516013	T	C
7	rs113385577	0	24516183	C	G
7	rs17149538	0	24516352	C	T
7	rs1858958	0	24516433	G	C
7	rs6943268	0	24516645	A	G
7	rs112491743	0	24516699	C	G
7	rs76150319	0	24517009	G	A
7	rs719082	0	24517195	C	T
7	rs116990941	0	24517708	G	A
7	rs73084913	0	24517778	G	A
7	rs62448345	0	24518719	G	C
7	rs62448346	0	24518745	G	A
7	rs62448347	0	24518851	G	A
7	rs540370329	0	24518914	C	T
7	rs6954701	0	24518977	A	G
7	rs6955203	0	24519008	G	A
7	rs62448348	0	24519175	G	T
7	rs117979756	0	24519225	C	A
7	rs80053095	0	24519499	G	A
7	rs11766140	0	24519656	G	A
7	rs62448349	0	24519922	C	T
7	rs112222082	0	24520020	T	C
7	rs113094602	0	24520415	A	C
7	rs113726503	0	24520423	T	C
7	rs111335023	0	24520452	C	T
7	rs56375180	0	24520593	C	T
7	rs1858959	0	24520652	G	A
7	rs55941717	0	24521106	A	T
7	rs111748423	0	24521323	G	T
7	rs11767990	0	24521566	C	T
7	rs11761314	0	24521902	A	G
7	rs62448350	0	24522392	C	A
7	rs113870774	0	24523071	C	T
7	rs983127	0	24523181	G	C
7	rs12672156	0	24524006	C	T
7	rs113333742	0	24524028	C	T
7	rs10951019	0	24524095	G	A
7	rs62448351	0	24524102	C	G
7	rs62448352	0	24524181	G	T
7	rs2521224	0	24525704	C	T
7	rs78519326	0	24525864	A	G
7	rs6461809	0	24526039	T	C
7	rs150913841	0	24526061	G	A
7	rs981747	0	24526740	T	C
7	rs78203657	0	24526915	T	C
7	rs62448354	0	24527455	G	T
7	rs80047701	0	24527631	G	A
7	rs10231068	0	24527654	A	T
7	rs2711111	0	24529055	A	G
7	rs2390979	0	24529342	T	A
7	rs976680	0	24529993	A	T
7	rs976681	0	24530016	G	A
7	rs10240106	0	24530222	A	G
7	rs73084930	0	24530340	G	A
7	rs55909782	0	24530454	A	T
7	rs80246178	0	24530482	G	A
7	rs57952494	0	24530793	A	G
7	rs17149577	0	24531346	A	T
7	rs2521227	0	24531477	A	C
7	rs16873668	0	24531534	A	T
7	rs55742369	0	24531737	T	C
7	rs10277950	0	24531931	G	A
7	rs62449791	0	24532684	C	G
7	rs140271103	0	24533762	A	G
7	rs2521230	0	24534070	T	C
7	rs10250643	0	24535650	T	G
7	rs6955973	0	24536608	A	G
7	rs6956276	0	24536700	C	T
7	rs2521219	0	24536701	A	G
7	rs28661073	0	24536974	T	C
7	rs117253462	0	24537749	T	C
7	rs4513880	0	24538061	G	C
7	rs111299740	0	24538132	A	G
7	rs56008806	0	24538598	G	A
7	rs56200236	0	24538671	A	T
7	rs117103906	0	24539058	G	A
7	rs756913	0	24539772	G	A
7	rs117144568	0	24539855	T	C
7	rs2711108	0	24539998	C	G
7	rs17387919	0	24540300	T	C
7	rs117725316	0	24540352	G	T
7	rs4236315	0	24540490	T	C
7	rs73087006	0	24540900	C	T
7	rs78540781	0	24540913	G	A
7	rs4719771	0	24541271	T	C
7	rs2521222	0	24541524	T	C
7	rs116952174	0	24542301	C	A
7	rs4719772	0	24542565	G	T
7	rs10246290	0	24543491	G	A
7	rs11765493	0	24543646	G	C
7	rs12669298	0	24543979	C	T
7	rs9918576	0	24544188	C	T
7	rs10266515	0	24545032	T	A
7	rs58632387	0	24545088	A	C
7	rs12538055	0	24545164	T	C
7	rs10266855	0	24545381	T	C
7	rs78124840	0	24546251	C	T
7	rs11524615	0	24547294	G	A
7	rs34441881	0	24547490	T	C
7	rs11771214	0	24548327	A	G
7	rs76582536	0	24548340	A	G
7	rs35170308	0	24548986	A	T
7	rs11976703	0	24549526	C	A
7	rs117234216	0	24550402	T	C
7	rs8180807	0	24550871	G	A
7	rs59465585	0	24551965	T	C
7	rs76746872	0	24551978	G	A
7	rs11768140	0	24551993	G	A
7	rs79213207	0	24552064	C	A
7	rs9639499	0	24552746	T	C
7	rs111487742	0	24553656	T	C
7	rs4722370	0	24553708	C	T
7	rs4722371	0	24554234	G	A
7	rs11770891	0	24554565	C	T
7	rs139751245	0	24554580	C	A
7	rs142709589	0	24555045	C	T
7	rs78145215	0	24555333	T	C
7	rs117520228	0	24555351	G	T
7	rs74903559	0	24555526	G	C
7	rs79759111	0	24556340	T	C
7	rs151333961	0	24556660	A	G
7	rs2529081	0	24556668	A	G
7	rs36053817	0	24556672	C	G
7	rs4722372	0	24556824	G	A
7	rs4722373	0	24557029	C	T
7	rs2190438	0	24557371	C	T
7	rs2190437	0	24557497	G	A
7	rs75020631	0	24557623	G	C
7	rs3922328	0	24557667	C	A
7	rs10276688	0	24558055	T	C
7	rs13228213	0	24558290	C	G
7	rs2711107	0	24558530	C	T
7	rs116858140	0	24558606	T	C
7	rs117147312	0	24558663	G	C
7	rs36101866	0	24559344	G	C
7	rs139764830	0	24559554	A	G
7	rs17149623	0	24560619	C	T
7	rs2711106	0	24560690	T	C
7	rs2190436	0	24561060	G	A
7	rs2190435	0	24561192	C	T
7	rs2214939	0	24561317	T	G
7	rs2529079	0	24561481	T	C
7	rs2711105	0	24561567	T	G
7	rs2255365	0	24561661	A	C
7	rs4719773	0	24562158	T	C
7	rs2711104	0	24562279	C	T
7	rs75507582	0	24562327	C	A
7	rs117136401	0	24562543	A	G
7	rs117327019	0	24563049	G	A
7	rs2711103	0	24563064	G	T
7	rs141183329	0	24563332	A	T
7	rs76236658	0	24563948	A	G
7	rs2158890	0	24564143	C	T
7	rs192796485	0	24564761	A	G
7	rs61056434	0	24564953	G	A
7	rs9639500	0	24565188	C	T
7	rs1119811	0	24565460	G	C
7	rs78291009	0	24565478	A	G
7	rs2529077	0	24566835	T	A
7	rs55658450	0	24567513	T	C
7	rs150091043	0	24567534	A	G
7	rs74744889	0	24567981	T	C
7	rs2529076	0	24568021	G	A
7	rs2711100	0	24568120	C	T
7	rs2711099	0	24568155	C	T
7	rs2711098	0	24569427	C	T
7	rs2529075	0	24569527	G	C
7	rs56354828	0	24569679	A	G
7	rs75482109	0	24569889	T	C
7	rs2711097	0	24569933	C	T
7	rs2529073	0	24570510	T	G
7	rs2529072	0	24570647	A	G
7	rs2529071	0	24570737	T	C
7	rs2529070	0	24571023	C	G
7	rs2529069	0	24571038	T	C
7	rs1029602	0	24571485	C	T
7	rs2108300	0	24572390	A	T
7	rs1015650	0	24572479	A	T
7	rs12668620	0	24572794	C	T
7	rs2529068	0	24572827	G	A
7	rs1014116	0	24573002	T	C
7	rs13241379	0	24573462	G	A
7	rs2529067	0	24573807	G	T
7	rs2529066	0	24573858	G	A
7	rs117811214	0	24574429	G	A
7	rs117121593	0	24574506	G	A
7	rs2529064	0	24574651	G	T
7	rs2529063	0	24574719	A	T
7	rs116472685	0	24575005	T	C
7	rs71537292	0	24575848	C	A
7	rs11771088	0	24576083	T	C
7	rs2711096	0	24576992	C	T
7	rs13236354	0	24577591	A	T
7	rs10951023	0	24577693	C	T
7	rs10951024	0	24577999	T	C
7	rs12700535	0	24578445	C	A
7	rs4292585	0	24578469	A	T
7	rs12155326	0	24578598	A	C
7	rs10245219	0	24578659	G	A
7	rs12155331	0	24578832	A	T
7	rs2711095	0	24578963	C	T
7	rs2529062	0	24579251	A	G
7	rs2529061	0	24579279	G	A
7	rs2529060	0	24579441	T	C
7	rs76644000	0	24579751	G	A
7	rs75726390	0	24579756	A	G
7	rs117494772	0	24580231	C	T
7	rs12672013	0	24580324	T	C
7	rs13232202	0	24580342	T	G
7	rs13244877	0	24580347	C	A
7	rs10265529	0	24580359	T	C
7	rs73075787	0	24580687	G	T
7	rs12670305	0	24580885	C	A
7	rs12672537	0	24580888	T	G
7	rs3922327	0	24581129	G	A
7	rs2529059	0	24582774	T	C
7	rs17149687	0	24582960	T	C
7	rs146916275	0	24583391	G	A
7	rs2529058	0	24584552	C	T
7	rs2711118	0	24584683	G	A
7	rs1963791	0	24585643	T	C
7	rs11761070	0	24587280	A	C
7	rs11767874	0	24587380	C	A
7	rs11768627	0	24587433	G	A
7	rs117340107	0	24587545	C	G
7	rs56318548	0	24587721	T	A
7	rs117114851	0	24588651	C	T
7	rs2529056	0	24588852	A	C
7	rs2711117	0	24590069	T	A
7	rs2529055	0	24590331	A	G
7	rs140883786	0	24590598	G	A
7	rs116864838	0	24590949	A	G
7	rs6952491	0	24590979	C	A
7	rs13239509	0	24591138	C	T
7	rs2529054	0	24592310	A	G
7	rs2529053	0	24592815	A	G
7	rs117920591	0	24593435	T	C
7	rs138077363	0	24593705	G	A
7	rs2529052	0	24594267	A	G
7	rs2529051	0	24594306	A	G
7	rs2711116	0	24595020	T	C
7	rs2108296	0	24595590	G	T
7	rs2529050	0	24595823	C	T
7	rs2158889	0	24596097	T	C
7	rs2390980	0	24596591	T	C
7	rs2390981	0	24596607	A	G
7	rs2108295	0	24596788	C	G
7	rs2711126	0	24597291	T	A
7	rs78128327	0	24597967	T	C
7	rs2529048	0	24598118	C	T
7	rs143692271	0	24598271	G	A
7	rs10951027	0	24598396	G	A
7	rs2529047	0	24598708	G	A
7	rs117576224	0	24598954	C	T
7	rs35123274	0	24600239	A	G
7	rs2711125	0	24600679	C	T
7	rs80217937	0	24601071	C	T
7	rs2711124	0	24601377	T	A
7	rs34209628	0	24601423	C	T
7	rs117016603	0	24601835	A	T
7	rs118059706	0	24601874	T	C
7	rs917264	0	24602958	A	G
7	rs117117268	0	24603043	G	A
7	rs917263	0	24603096	C	T
7	rs117783542	0	24603318	C	T
7	rs2711123	0	24603432	A	G
7	rs77833199	0	24604117	G	T
7	rs10279338	0	24604455	A	G
7	rs2529046	0	24604543	C	T
7	rs117201933	0	24605071	A	G
7	rs117613649	0	24605203	A	G
7	rs2529044	0	24606157	C	T
7	rs917262	0	24606274	A	G
7	rs2711122	0	24606957	T	C
7	rs2529043	0	24607069	G	A
7	rs2529042	0	24607175	G	A
7	rs2529041	0	24607479	C	T
7	rs2529040	0	24607544	C	T
7	rs76175516	0	24607870	A	T
7	rs73286211	0	24607932	T	C
7	rs118063675	0	24608146	T	C
7	rs2711121	0	24608287	C	G
7	rs2529039	0	24608924	T	A
7	rs117159602	0	24609910	C	T
7	rs117890729	0	24611166	C	T
7	rs2711119	0	24612441	C	T
7	rs151004091	0	24613483	T	C
7	rs531359831	0	24613509	T	A
7	rs112691564	0	24613517	A	G
7	rs146700949	0	24613661	C	T
7	rs80095726	0	24613917	A	G
7	rs2711094	0	24614960	C	G
7	rs80279245	0	24615273	A	G
7	rs78797842	0	24615651	A	C
7	rs985062	0	24616474	G	A
7	rs13231413	0	24616521	A	G
7	rs78013169	0	24617120	T	G
7	rs74681548	0	24617164	C	T
7	rs2711093	0	24617290	C	T
7	rs76413269	0	24617460	T	G
7	rs117940661	0	24617574	T	C
7	rs117862286	0	24618747	A	G
7	rs79476125	0	24618835	A	G
7	rs55782418	0	24619251	G	C
7	rs138342088	0	24619556	T	C
7	rs74394616	0	24619811	T	A
7	rs79996469	0	24620119	C	T
7	rs77894613	0	24620248	T	A
7	rs2529038	0	24620682	A	T
7	rs74605016	0	24620921	G	A
7	rs77190854	0	24620960	A	G
7	rs79265434	0	24621381	A	G
7	rs2711091	0	24622086	A	G
7	rs78467898	0	24622466	T	G
7	rs142854811	0	24622643	G	A
7	rs140741305	0	24622761	T	C
7	rs114197696	0	24622805	T	C
7	rs114563204	0	24622871	T	C
7	rs2711090	0	24622901	G	A
7	rs2711089	0	24622923	C	A
7	rs139832252	0	24625008	A	G
7	rs150499205	0	24625106	G	T
7	rs79968383	0	24625155	C	T
7	rs138790847	0	24625387	G	A
7	rs11761560	0	24625582	T	C
7	rs2529036	0	24626586	C	T
7	rs62449806	0	24626860	G	A
7	rs76495162	0	24627580	T	G
7	rs78003997	0	24627882	A	G
7	rs10486428	0	24627942	A	G
7	rs17206955	0	24628177	T	C
7	rs56272093	0	24628652	T	A
7	rs117909879	0	24629401	A	G
7	rs80219926	0	24630146	A	G
7	rs62449807	0	24630401	C	G
7	rs79806331	0	24630658	A	C
7	rs77093164	0	24630730	C	T
7	rs77286352	0	24630927	G	A
7	rs4722378	0	24631245	T	C
7	rs2711134	0	24632111	A	G
7	rs80285370	0	24632119	G	A
7	rs78042800	0	24632238	C	G
7	rs2108303	0	24633333	T	G
7	rs56286681	0	24633480	A	G
7	rs56337524	0	24633590	A	G
7	rs55846946	0	24633789	T	C
7	rs56223251	0	24634246	A	G
7	rs56179013	0	24634257	G	C
7	rs56213713	0	24634415	A	G
7	rs55649299	0	24634426	T	C
7	rs57710107	0	24634549	T	A
7	rs117842189	0	24634888	T	A
7	rs76939541	0	24635685	A	G
7	rs77412661	0	24635688	G	A
7	rs79690735	0	24635818	G	A
7	rs11766193	0	24636019	T	G
7	rs77930723	0	24636177	C	A
7	rs58634243	0	24636674	G	A
7	rs79787018	0	24636707	A	C
7	rs12700538	0	24637056	G	A
7	rs76134129	0	24637063	A	G
7	rs79605385	0	24637356	A	G
7	rs79497734	0	24638067	G	A
7	rs117880837	0	24638186	A	G
7	rs55639119	0	24638261	G	A
7	rs79267799	0	24638514	G	C
7	rs2097951	0	24639231	T	C
7	rs56921395	0	24639312	C	T
7	rs75082201	0	24639931	A	G
7	rs79448692	0	24640814	C	A
7	rs56167283	0	24640964	C	T
7	rs34418982	0	24641129	C	A
7	rs55898213	0	24641278	G	T
7	rs74556855	0	24641706	G	A
7	rs77510095	0	24642246	T	G
7	rs74683589	0	24642372	T	G
7	rs115143076	0	24642524	A	G
7	rs2529092	0	24643576	G	A
7	rs80281834	0	24643818	C	T
7	rs79022008	0	24644029	T	C
7	rs78355375	0	24644457	C	T
7	rs76102023	0	24644631	A	G
7	rs75973137	0	24644792	C	A
7	rs17207104	0	24645019	A	G
7	rs11770717	0	24645969	T	C
7	rs78376996	0	24646116	C	T
7	rs2711131	0	24646264	A	G
7	rs80304162	0	24646662	A	G
7	rs2711130	0	24646774	G	C
7	rs2711129	0	24646806	G	A
7	rs12056164	0	24646830	A	C
7	rs12672003	0	24647222	A	G
7	rs76420710	0	24647461	A	G
7	rs989234	0	24648348	G	A
7	rs79711507	0	24648396	A	G
7	rs989233	0	24648440	C	T
7	rs7805228	0	24648973	T	C
7	rs7786767	0	24649134	G	C
7	rs7786905	0	24649198	G	A
7	rs7787065	0	24649300	G	C
7	rs55822161	0	24649460	T	C
7	rs17149758	0	24649490	C	G
7	rs78605573	0	24650209	G	T
7	rs77018871	0	24650824	A	T
7	rs7796432	0	24651040	A	G
7	rs7796741	0	24651255	A	G
7	rs62449808	0	24651831	A	G
7	rs79729812	0	24652649	T	C
7	rs2721783	0	24652955	C	T
7	rs76300852	0	24653242	C	T
7	rs59883931	0	24653645	T	C
7	rs2390982	0	24653778	C	A
7	rs60597892	0	24653786	T	C
7	rs60014319	0	24653789	C	T
7	rs116471633	0	24653907	A	G
7	rs2529091	0	24654082	C	T
7	rs77743107	0	24654215	G	A
7	rs76912026	0	24654438	A	G
7	rs12672481	0	24654575	C	G
7	rs80310481	0	24654627	A	G
7	rs75083086	0	24654766	T	C
7	rs75992373	0	24655070	G	T
7	rs13235833	0	24655337	A	G
7	rs7800494	0	24655370	T	C
7	rs143836113	0	24655479	A	G
7	rs7785886	0	24655792	G	A
7	rs2711128	0	24656208	A	G
7	rs117080429	0	24656494	A	G
7	rs76921264	0	24656735	G	A
7	rs79905936	0	24657031	T	C
7	rs74381249	0	24657055	C	T
7	rs75215248	0	24657275	G	A
7	rs114311186	0	24657580	A	G
7	rs75058191	0	24657700	T	C
7	rs117604584	0	24658157	G	A
7	rs79028233	0	24658299	T	A
7	rs74918908	0	24658450	G	A
7	rs75743759	0	24658908	G	T
7	rs116962501	0	24658936	A	T
7	rs2721784	0	24659062	C	A
7	rs79288308	0	24659862	G	T
7	rs79731569	0	24660116	G	A
7	rs2108301	0	24660345	T	A
7	rs73077840	0	24661025	G	C
7	rs76546476	0	24661260	A	G
7	rs77933603	0	24661409	C	T
7	rs77584790	0	24661513	A	T
7	rs78169923	0	24661887	G	A
7	rs2529090	0	24662280	C	G
7	rs75842412	0	24662875	C	T
7	rs41275961	0	24663462	A	G
7	rs76799431	0	24664087	A	G
7	rs12530888	0	24664130	C	T
7	rs117606244	0	24664433	C	T
7	rs80063013	0	24665467	G	A
7	rs6977229	0	24665744	A	G
7	rs6977719	0	24666015	A	G
7	rs56192723	0	24667281	C	A
7	rs79221545	0	24667319	G	A
7	rs141284029	0	24668089	C	G
7	rs10250011	0	24668272	A	G
7	rs56133391	0	24668997	A	G
7	rs147379265	0	24669362	G	A
7	rs6970676	0	24670062	A	G
7	rs10480031	0	24670112	A	T
7	rs2721785	0	24670739	A	G
7	rs2721786	0	24670765	T	C
7	rs2721787	0	24670875	A	C
7	rs2190439	0	24671468	G	A
7	rs76159568	0	24671807	A	C
7	rs139491645	0	24672142	T	C
7	rs13233475	0	24672223	G	A
7	rs36124669	0	24672599	C	A
7	rs2721788	0	24672789	T	C
7	rs118157486	0	24672960	G	A
7	rs2529087	0	24673103	G	C
7	rs10270776	0	24673223	A	G
7	rs2721789	0	24673252	A	G
7	rs76890179	0	24673356	G	A
7	rs2711120	0	24674015	A	T
7	rs77563139	0	24674236	T	C
7	rs74588715	0	24674564	C	T
7	rs13244368	0	24674763	G	A
7	rs74772968	0	24674875	A	G
7	rs75072516	0	24675313	T	G
7	rs146270685	0	24675598	A	C
7	rs77949169	0	24676089	A	T
7	rs77031215	0	24676245	G	A
7	rs76415359	0	24676567	T	C
7	rs78524635	0	24676665	C	G
7	rs13231952	0	24676965	G	A
7	rs77124354	0	24677894	A	G
7	rs77615248	0	24678330	C	T
7	rs74951415	0	24678715	A	G
7	rs74373065	0	24678882	A	G
7	rs62449810	0	24678958	C	G
7	rs76181382	0	24679192	A	G
7	rs73079906	0	24679296	T	C
7	rs2721790	0	24679402	G	A
7	rs145612846	0	24679516	G	A
7	rs117204691	0	24679558	T	C
7	rs79028118	0	24679854	T	G
7	rs75724566	0	24679901	A	G
7	rs2711132	0	24680053	G	T
7	rs76583494	0	24680190	G	A
7	rs112396202	0	24680351	A	G
7	rs77058811	0	24681044	G	A
7	rs79660577	0	24681203	G	A
7	rs117845198	0	24682408	T	C
7	rs79718729	0	24682420	A	C
7	rs75248554	0	24682520	G	A
7	rs118174447	0	24682960	A	G
7	rs79226939	0	24683500	G	A
7	rs114675055	0	24684823	A	C
7	rs114629092	0	24684882	A	G
7	rs13235382	0	24684897	C	A
7	rs148821723	0	24685093	A	G
7	rs143108113	0	24685137	A	T
7	rs79487414	0	24685651	T	C
7	rs4275129	0	24686420	A	G
7	rs35667270	0	24686846	G	A
7	rs141544148	0	24687037	G	A
7	rs2711109	0	24687050	G	C
7	rs118140149	0	24687893	G	A
7	rs147553852	0	24687989	G	A
7	rs7788403	0	24688183	T	G
7	rs117035359	0	24688204	C	T
7	rs148564553	0	24688332	A	G
7	rs78113691	0	24688748	G	A
7	rs78851667	0	24688768	C	T
7	rs2097950	0	24689023	A	G
7	rs193146331	0	24689092	C	T
7	rs917265	0	24689207	A	G
7	rs929401	0	24689391	C	T
7	rs78134612	0	24689982	A	G
7	rs117122959	0	24690651	G	A
7	rs2711115	0	24691155	A	G
7	rs79782972	0	24691218	G	A
7	rs2721799	0	24691332	T	C
7	rs2529085	0	24691934	A	G
7	rs767421	0	24692331	G	C
7	rs73079918	0	24692960	T	A
7	rs76551658	0	24694077	A	G
7	rs78106232	0	24694166	A	G
7	rs59059589	0	24694856	C	T
7	rs80228038	0	24694913	T	C
7	rs17149781	0	24695495	A	G
7	rs143973128	0	24695548	T	G
7	rs55940748	0	24695565	C	T
7	rs55767400	0	24695586	A	C
7	rs79725790	0	24696479	T	C
7	rs78015921	0	24696593	C	A
7	rs80320518	0	24696887	T	A
7	rs12539630	0	24697361	C	G
7	rs78351732	0	24697519	G	A
7	rs2721802	0	24697743	C	G
7	rs141238773	0	24698331	A	G
7	rs151077051	0	24698992	G	C
7	rs2721816	0	24699329	A	G
7	rs60626178	0	24699492	T	G
7	rs58504512	0	24699573	T	A
7	rs75788222	0	24700052	T	A
7	rs75252181	0	24700215	A	G
7	rs2721817	0	24700399	T	G
7	rs55819702	0	24700709	T	C
7	rs12700539	0	24700835	G	A
7	rs6942812	0	24701602	C	T
7	rs117338021	0	24701866	A	G
7	rs78774940	0	24701955	A	G
7	rs6943306	0	24701995	A	G
7	rs149902857	0	24702217	G	A
7	rs12700540	0	24702373	G	A
7	rs115137813	0	24702430	C	T
7	rs116782468	0	24702441	C	T
7	rs2529083	0	24702513	C	T
7	rs117475822	0	24702781	G	A
7	rs1053962	0	24703298	G	A
7	rs11979343	0	24703841	T	G
7	rs17149815	0	24704821	G	A
7	rs76759125	0	24705541	A	T
7	rs78974223	0	24705791	T	G
7	rs118069853	0	24705852	G	A
7	rs10253880	0	24706117	G	C
7	rs74969546	0	24706265	C	T
7	rs78702573	0	24707079	T	C
7	rs74751868	0	24707521	G	A
7	rs147388784	0	24707575	A	G
7	rs114065157	0	24707711	C	G
7	rs117460127	0	24707858	G	A
7	rs77038232	0	24707921	G	A
7	rs2057995	0	24708442	G	A
7	rs2057994	0	24709065	G	A
7	rs2057993	0	24709247	T	C
7	rs77686030	0	24709385	T	C
7	rs17208128	0	24709424	A	G
7	rs17273958	0	24709494	C	T
7	rs59828900	0	24710422	G	A
7	rs75713267	0	24710462	A	G
7	rs75545703	0	24710526	C	T
7	rs79966096	0	24710643	T	A
7	rs76683054	0	24711611	T	C
7	rs2954559	0	24712172	T	C
7	rs55964644	0	24712180	T	C
7	rs80248938	0	24712529	T	G
7	rs75986916	0	24713107	A	G
7	rs10268614	0	24713184	C	T
7	rs12700541	0	24713291	G	A
7	rs10272049	0	24713542	C	T
7	rs75536921	0	24713722	G	A
7	rs11509161	0	24714699	G	A
7	rs2108298	0	24717951	A	G
7	rs79210963	0	24717969	T	C
7	rs78312609	0	24718361	C	T
7	rs76756504	0	24718561	C	T
7	rs722218	0	24718710	A	C
7	rs713571	0	24719074	A	G
7	rs2529049	0	24719606	G	A
7	rs2529045	0	24720434	T	C
7	rs112506214	0	24720457	T	C
7	rs77176338	0	24720605	G	T
7	rs75529209	0	24720744	C	T
7	rs79698503	0	24721530	C	T
7	rs74720214	0	24721850	A	G
7	rs79662014	0	24721984	T	C
7	rs2529037	0	24722178	G	C
7	rs116977738	0	24722872	A	T
7	rs117389647	0	24722964	A	G
7	rs77300226	0	24723588	C	T
7	rs11769204	0	24724066	A	G
7	rs78749452	0	24724361	G	C
7	rs73079940	0	24725817	A	G
7	rs2721781	0	24725834	A	C
7	rs6949566	0	24726016	C	T
7	rs1053430	0	24727267	C	T
7	rs2721780	0	24728563	A	G
7	rs2529086	0	24728564	T	C
7	rs77658083	0	24728940	C	T
7	rs2721779	0	24729082	A	G
7	rs74326988	0	24729887	C	A
7	rs17208431	0	24730111	T	C
7	rs75682973	0	24730178	A	T
7	rs75989914	0	24730512	C	T
7	rs55945481	0	24731388	G	T
7	rs55876757	0	24731729	G	C
7	rs76467123	0	24732472	C	T
7	rs79834779	0	24732496	A	T
7	rs140696904	0	24734406	T	C
7	rs71521705	0	24734922	T	G
7	rs138703376	0	24734960	T	C
7	rs112509803	0	24735004	G	C
7	rs2721777	0	24735746	A	G
7	rs6974739	0	24735767	G	T
7	rs2954558	0	24736636	T	C
7	rs75351734	0	24737015	A	C
7	rs17274348	0	24737208	A	G
7	rs17274369	0	24737258	C	T
7	rs6957782	0	24738118	G	A
7	rs12979	0	24738164	C	G
7	rs17274530	0	24738615	G	A
7	rs191556083	0	24739159	G	A
7	rs138759906	0	24739182	T	C
7	rs2721820	0	24739228	T	G
7	rs17274565	0	24739589	C	G
7	rs17208801	0	24739834	C	T
7	rs2257061	0	24740177	T	C
7	rs6968498	0	24740245	G	T
7	rs6972106	0	24740413	A	T
7	rs17208939	0	24741727	G	A
7	rs17149906	0	24741945	A	C
7	rs2721819	0	24742128	G	A
7	rs17149912	0	24742436	T	C
7	rs71535705	0	24742437	G	A
7	rs2240005	0	24742553	G	A
7	rs66851582	0	24742576	C	T
7	rs2074142	0	24742585	C	T
7	rs80124647	0	24742660	G	C
7	rs138081433	0	24742924	C	T
7	rs4719777	0	24743205	G	C
7	rs56389614	0	24743436	A	G
7	rs55797319	0	24743437	T	G
7	rs10486429	0	24743478	G	A
7	rs10486430	0	24743653	T	C
7	rs6951289	0	24743712	G	A
7	rs6951004	0	24743713	C	A
7	rs6951005	0	24743719	C	T
7	rs6951241	0	24743980	A	G
7	rs6951244	0	24743982	A	C
7	rs2721808	0	24744309	C	A
7	rs2521753	0	24744424	A	G
7	rs35525835	0	24744498	G	C
7	rs17275047	0	24744784	C	T
7	rs140343471	0	24744897	T	C
7	rs17275075	0	24744977	C	G
7	rs17209324	0	24745475	T	C
7	rs2269812	0	24746022	A	G
7	rs17209408	0	24746026	C	T
7	rs55980618	0	24746065	C	G
7	rs12540699	0	24746247	G	A
7	rs6962615	0	24746268	C	T
7	rs73079954	0	24746536	G	A
7	rs117289371	0	24746592	C	A
7	rs75830240	0	24746730	C	T
7	rs77096632	0	24746794	A	G
7	rs75743828	0	24746946	C	T
7	rs71535708	0	24747156	A	G
7	rs2521754	0	24747277	C	G
7	rs55675261	0	24747511	C	T
7	rs56338461	0	24747541	G	C
7	rs55735863	0	24747879	A	G
7	rs2721809	0	24747910	G	A
7	rs17209487	0	24748320	A	T
7	rs17209515	0	24748349	C	G
7	rs56233321	0	24748456	A	G
7	rs56166864	0	24748479	G	A
7	rs2721810	0	24748565	T	C
7	rs56262438	0	24748916	A	C
7	rs77391597	0	24749181	C	T
7	rs17149943	0	24749199	G	T
7	rs2521755	0	24749223	T	C
7	rs2721811	0	24749429	A	G
7	rs78867620	0	24750584	G	A
7	rs140051509	0	24750733	A	G
7	rs6960203	0	24750817	A	T
7	rs2282903	0	24750933	C	T
7	rs6960837	0	24750969	G	A
7	rs17149958	0	24751847	C	T
7	rs2282904	0	24751958	G	C
7	rs17209655	0	24752061	C	T
7	rs2721812	0	24752518	T	A
7	rs2721814	0	24754509	A	G
7	rs73082014	0	24754918	T	G
7	rs75306590	0	24755670	A	G
7	rs71535707	0	24755769	G	A
7	rs138824937	0	24755863	C	G
7	rs2299098	0	24756377	G	C
7	rs73082019	0	24756643	A	G
7	rs77166908	0	24756747	T	C
7	rs12540919	0	24756951	C	T
7	rs12530499	0	24757195	C	T
7	rs2237306	0	24757202	C	A
7	rs17149980	0	24757230	G	A
7	rs28758560	0	24757241	A	C
7	rs76634207	0	24757361	C	A
7	rs80290011	0	24757568	G	A
7	rs2237307	0	24757660	G	A
7	rs17149990	0	24757797	C	A
7	rs874540	0	24758161	T	C
7	rs1544366	0	24758248	A	G
7	rs143487286	0	24758261	G	A
7	rs876308	0	24758565	G	A
7	rs876307	0	24758645	G	T
7	rs754555	0	24758753	C	T
7	rs876305	0	24758795	T	C
7	rs754554	0	24758818	G	T
7	rs754553	0	24758852	C	T
7	rs2023793	0	24759063	G	A
7	rs2237308	0	24759138	G	A
7	rs71535706	0	24759209	C	T
7	rs2237309	0	24759377	G	A
7	rs2237310	0	24759648	A	C
7	rs2237311	0	24759945	G	A
7	rs2237312	0	24760039	A	G
7	rs2237313	0	24760701	G	A
7	rs55780395	0	24760744	T	C
7	rs10269819	0	24761117	A	G
7	rs2521757	0	24761669	A	G
7	rs2237315	0	24761850	G	T
7	rs2237316	0	24761968	G	T
7	rs17275995	0	24762039	C	T
7	rs117006578	0	24762044	A	G
7	rs2521758	0	24762292	G	T
7	rs12669044	0	24762350	C	T
7	rs77546411	0	24763110	A	G
7	rs2521759	0	24764655	C	G
7	rs75349466	0	24764663	G	A
7	rs150928786	0	24765193	G	T
7	rs77626207	0	24765508	G	A
7	rs117712080	0	24765559	G	A
7	rs143244279	0	24765571	G	A
7	rs6975201	0	24766096	G	C
7	rs2721793	0	24766181	G	A
7	rs6957239	0	24766187	T	A
7	rs2721794	0	24766507	C	G
7	rs2721795	0	24766614	G	T
7	rs78837205	0	24766706	G	A
7	rs76851911	0	24767396	C	T
7	rs2521760	0	24767483	C	T
7	rs71521706	0	24767640	G	A
7	rs117323249	0	24767769	A	G
7	rs62449822	0	24767955	G	A
7	rs1001464	0	24769089	G	A
7	rs886234	0	24769231	T	C
7	rs117915962	0	24769240	C	T
7	rs886235	0	24769241	C	G
7	rs2237318	0	24769278	C	T
7	rs2721798	0	24769400	G	T
7	rs2521761	0	24769958	T	C
7	rs2521762	0	24769991	C	T
7	rs2237320	0	24770279	C	G
7	rs2721797	0	24770428	C	A
7	rs2521763	0	24770653	T	A
7	rs2237321	0	24770694	T	C
7	rs2237322	0	24770740	C	G
7	rs7809659	0	24771392	C	T
7	rs17150022	0	24771777	T	C
7	rs2521764	0	24772114	T	A
7	rs78039879	0	24772315	C	G
7	rs2721796	0	24772409	C	T
7	rs2521765	0	24772641	G	C
7	rs2521766	0	24772686	T	G
7	rs76853581	0	24772925	T	C
7	rs80012185	0	24774299	T	C
7	rs80195870	0	24774468	G	T
7	rs6976330	0	24774731	T	C
7	rs10276520	0	24774895	C	T
7	rs138731899	0	24775318	G	A
7	rs116052126	0	24775514	G	A
7	rs146197383	0	24776030	A	G
7	rs75861367	0	24776192	G	A
7	rs116997662	0	24776265	A	G
7	rs34470389	0	24776405	C	A
7	rs114829110	0	24776761	G	A
7	rs77112403	0	24776784	T	C
7	rs144776646	0	24776867	C	T
7	rs2158063	0	24777871	A	G
7	rs111383872	0	24778113	G	A
7	rs80227718	0	24778321	G	A
7	rs113229869	0	24778617	C	T
7	rs6949503	0	24778961	C	T
7	rs75575419	0	24779950	C	T
7	rs2721807	0	24779987	T	G
7	rs2721806	0	24780053	C	T
7	rs183370219	0	24780162	A	G
7	rs2721805	0	24780316	C	T
7	rs3779463	0	24780777	C	T
7	rs11509139	0	24781080	A	G
7	rs77351722	0	24781101	C	T
7	rs11509873	0	24781456	T	C
7	rs2721803	0	24781532	C	T
7	rs2237323	0	24781561	G	A
7	rs2237324	0	24781792	A	G
7	rs12665974	0	24781824	C	T
7	rs79824373	0	24781871	G	A
7	rs76589804	0	24782118	G	T
7	rs75678193	0	24782761	A	T
7	rs79971637	0	24782781	C	T
7	rs77162489	0	24783656	G	A
7	rs75107726	0	24783693	G	A
7	rs144112038	0	24783713	A	G
7	rs79251484	0	24783745	C	T
7	rs61241329	0	24783987	C	A
7	rs2721801	0	24784057	G	A
7	rs2521768	0	24784403	C	T
7	rs55926631	0	24784427	G	A
7	rs2521769	0	24784485	A	G
7	rs12154597	0	24785882	C	G
7	rs77589514	0	24786289	G	T
7	rs74642946	0	24786867	A	G
7	rs74815990	0	24786979	G	C
7	rs12665866	0	24787279	C	G
7	rs4719779	0	24787318	A	T
7	rs4722384	0	24787877	C	T
7	rs4722385	0	24788209	A	G
7	rs4722386	0	24788311	A	G
7	rs2521770	0	24789082	C	T
7	rs10235527	0	24789449	G	A
7	rs56150926	0	24790014	T	C
7	rs150256759	0	24790060	A	G
7	rs117095854	0	24790358	T	C
7	rs2248149	0	24791894	T	C
7	rs2248146	0	24791998	C	T
7	rs78436753	0	24792101	C	T
7	rs181469267	0	24792632	C	T
7	rs6979037	0	24793210	T	C
7	rs117329131	0	24793596	A	T
7	rs1476519	0	24793703	A	T
7	rs149067342	0	24794155	C	T
7	rs116944078	0	24794186	C	T
7	rs12700545	0	24795019	G	C
7	rs80007250	0	24795165	C	T
7	rs2188880	0	24795757	C	T
7	rs3779462	0	24795852	T	G
7	rs1476520	0	24796229	T	C
7	rs1476521	0	24796502	A	G
7	rs1001821	0	24796541	C	G
7	rs1476522	0	24796693	C	G
7	rs4722387	0	24797006	C	G
7	rs2237326	0	24797764	T	C
7	rs147572078	0	24798617	T	C
7	rs59945804	0	24798639	C	T
7	rs76028838	0	24798764	A	G
7	rs78849264	0	24799227	T	C
7	rs2521771	0	24799265	G	A
7	rs2521772	0	24799496	A	T
7	rs78565521	0	24799918	A	G
7	rs3757652	0	24800099	C	T
7	rs117372503	0	24800650	G	T
7	rs2521773	0	24801999	T	G
7	rs4719780	0	24802138	A	G
7	rs75253181	0	24802607	G	A
7	rs4722388	0	24803592	G	A
7	rs10215349	0	24803743	A	G
7	rs10216064	0	24803758	C	T
7	rs10215067	0	24803791	T	C
7	rs10216083	0	24804123	G	C
7	rs9648009	0	24804756	G	A
7	rs9648313	0	24804884	G	C
7	rs28570974	0	24804891	A	G
7	rs9648314	0	24804960	C	T
7	rs6976667	0	24805050	T	C
7	rs10276677	0	24805148	C	A
7	rs10233226	0	24805180	T	A
7	rs10276690	0	24805189	C	G
7	rs10276782	0	24805240	C	T
7	rs10247348	0	24805386	A	G
7	rs59111506	0	24805622	A	G
7	rs149003899	0	24806122	T	A
7	rs55860948	0	24806772	G	A
7	rs2214248	0	24806978	A	C
7	rs12700547	0	24807097	G	A
7	rs4722389	0	24807995	C	G
7	rs10246778	0	24808303	C	T
7	rs41368145	0	24808333	G	C
7	rs17150118	0	24808368	G	T
7	rs12669780	0	24808629	C	G
7	rs78505750	0	24808755	A	G
7	rs4722390	0	24811034	G	C
7	rs34155688	0	24812250	G	T
7	rs78648966	0	24812682	G	A
7	rs79724368	0	24812683	C	A
7	rs17150120	0	24812873	T	C
7	rs1978122	0	24813226	T	A
7	rs13224864	0	24814144	T	A
7	rs111498086	0	24814147	A	G
7	rs17211681	0	24814834	C	T
7	rs4722391	0	24814926	T	C
7	rs77594613	0	24814953	T	C
7	rs10275940	0	24815296	C	T
7	rs6959900	0	24815573	C	A
7	rs10046525	0	24816151	A	G
7	rs767329	0	24817067	A	G
7	rs73088306	0	24817244	C	A
7	rs55721832	0	24817261	T	C
7	rs56347266	0	24817720	G	C
7	rs1468185	0	24818656	A	C
7	rs10270198	0	24818918	G	C
7	rs56169632	0	24819104	G	C
7	rs7787684	0	24820215	G	C
7	rs41459253	0	24820693	T	G
7	rs74779340	0	24820945	G	C
7	rs10248833	0	24820961	A	G
7	rs140233612	0	24821946	T	C
7	rs150362201	0	24822050	G	A
7	rs111300961	0	24822230	T	G
7	rs141147017	0	24822286	G	C
7	rs17211952	0	24823795	T	C
7	rs113213591	0	24824304	G	A
7	rs4722392	0	24824337	G	C
7	rs117241806	0	24824475	G	A
7	rs11762966	0	24824774	C	T
7	rs17277761	0	24824911	G	C
7	rs28508477	0	24825124	G	C
7	rs10951029	0	24825133	G	A
7	rs34081711	0	24825237	G	C
7	rs79879286	0	24826589	G	C
7	rs17150155	0	24826613	G	A
7	rs143168331	0	24827860	C	A
7	rs2391000	0	24828055	C	T
7	rs113041465	0	24829139	C	T
7	rs28787388	0	24829598	T	C
7	rs148910335	0	24829869	G	T
7	rs55749506	0	24830130	A	T
7	rs12154468	0	24830214	G	A
7	rs12154475	0	24830366	G	A
7	rs182861188	0	24830439	C	T
7	rs117381192	0	24830500	G	T
7	rs28837462	0	24830613	C	A
7	rs117001561	0	24831369	G	A
7	rs11771400	0	24831435	A	G
7	rs74510285	0	24831750	T	C
7	rs12154649	0	24832129	C	G
7	rs4719781	0	24832308	A	G
7	rs7790361	0	24833118	A	G
7	rs113922010	0	24833601	G	A
7	rs7457348	0	24834021	C	T
7	rs60866628	0	24834109	G	A
7	rs6945054	0	24834341	T	C
7	rs144248770	0	24834679	G	A
7	rs2158061	0	24835482	A	G
7	rs59450900	0	24835533	G	A
7	rs76881352	0	24835729	A	G
7	rs2106760	0	24835787	C	T
7	rs73088325	0	24836133	C	G
7	rs73088329	0	24837520	C	A
7	rs117637656	0	24837693	C	A
7	rs10486432	0	24837746	A	G
7	rs3088014	0	24839712	T	G
7	rs56390544	0	24840627	C	T
7	rs17150177	0	24840975	C	T
7	rs6958470	0	24841591	T	G
7	rs17150180	0	24842203	A	C
7	rs13244325	0	24842243	T	G
7	rs117541982	0	24842509	A	G
7	rs74810236	0	24842670	A	G
7	rs142915233	0	24843000	G	A
7	rs147418650	0	24843384	T	C
7	rs28711029	0	24843542	G	A
7	rs10227466	0	24843621	T	C
7	rs12113560	0	24843644	C	T
7	rs2285651	0	24843810	G	T
7	rs57390482	0	24844080	T	A
7	rs79631004	0	24844736	T	G
7	rs66553400	0	24844908	T	C
7	rs57347218	0	24845132	G	A
7	rs61679797	0	24845228	C	T
7	rs73088333	0	24846015	C	T
7	rs143251675	0	24847035	C	T
7	rs2051755	0	24847842	A	G
7	rs4722393	0	24848336	G	C
7	rs1012775	0	24848829	A	G
7	rs4374886	0	24848927	T	C
7	rs2106761	0	24849803	C	T
7	rs35109505	0	24850097	G	A
7	rs9648315	0	24850995	T	C
7	rs140427528	0	24851692	G	A
7	rs4719782	0	24852157	A	G
7	rs17150208	0	24852357	C	T
7	rs739625	0	24852676	G	T
7	rs117732018	0	24852686	T	C
7	rs739626	0	24852791	C	A
7	rs73290274	0	24852932	G	C
7	rs2391001	0	24853154	G	A
7	rs739627	0	24853496	C	T
7	rs148030382	0	24853801	C	T
7	rs1044956	0	24854765	G	A
7	rs76330454	0	24855651	T	A
7	rs10215692	0	24856032	T	C
7	rs56786810	0	24856436	G	A
7	rs35967932	0	24856458	G	A
7	rs10951030	0	24856997	G	A
7	rs1859118	0	24857148	C	T
7	rs75684908	0	24857149	G	A
7	rs12700548	0	24857700	T	A
7	rs2106943	0	24857983	A	C
7	rs111227579	0	24858043	G	A
7	rs35822961	0	24858952	G	A
7	rs11761859	0	24859250	C	T
7	rs7806080	0	24859380	A	C
7	rs17150225	0	24859516	C	T
7	rs7810587	0	24859962	A	C
7	rs6979174	0	24860000	G	C
7	rs13231119	0	24860221	A	G
7	rs17150230	0	24860296	T	G
7	rs13307070	0	24860417	T	A
7	rs111385326	0	24860474	T	G
7	rs78345024	0	24862673	C	T
7	rs17213131	0	24862716	A	C
7	rs78941772	0	24862934	T	C
7	rs6957090	0	24863109	A	C
7	rs17150239	0	24863792	C	T
7	rs74699912	0	24864058	A	G
7	rs73088352	0	24864217	T	C
7	rs7802069	0	24866690	T	C
7	rs10486434	0	24866963	G	A
7	rs13241517	0	24868252	A	G
7	rs12700549	0	24868408	T	A
7	rs75019247	0	24868565	A	G
7	rs17213284	0	24868789	C	G
7	rs17150247	0	24868832	A	C
7	rs17291810	0	24868863	T	C
7	rs111361893	0	24869720	C	T
7	rs13225320	0	24870722	A	G
7	rs17213445	0	24870943	C	T
7	rs181271864	0	24871395	A	C
7	rs35400285	0	24871593	G	T
7	rs141565320	0	24871759	G	A
7	rs146355941	0	24872105	G	A
7	rs77189816	0	24872251	T	A
7	rs55745081	0	24872370	G	A
7	rs17150258	0	24872507	G	T
7	rs12700550	0	24872829	A	T
7	rs2285687	0	24873911	T	G
7	rs2285688	0	24874459	A	G
7	rs2285689	0	24874499	C	T
7	rs34986116	0	24875157	C	T
7	rs79705006	0	24875831	A	G
7	rs79453211	0	24875898	C	T
7	rs75355073	0	24876279	A	G
7	rs79872594	0	24876840	T	C
7	rs17292110	0	24877165	A	T
7	rs1541363	0	24878612	C	T
7	rs17292166	0	24878895	C	T
7	rs17213738	0	24878961	C	T
7	rs17292264	0	24879030	G	T
7	rs79770871	0	24879095	T	C
7	rs17150265	0	24879099	G	C
7	rs12700551	0	24879345	C	T
7	rs34640695	0	24879406	A	G
7	rs56045801	0	24879423	T	C
7	rs55860363	0	24879445	C	T
7	rs56373103	0	24879566	C	T
7	rs6953041	0	24879876	A	G
7	rs55799502	0	24879879	C	T
7	rs145596906	0	24879984	G	A
7	rs41275964	0	24880022	C	T
7	rs55992133	0	24880035	T	C
7	rs10274129	0	24880086	C	T
7	rs17150267	0	24880303	T	C
7	rs13243145	0	24880573	A	G
7	rs73087716	0	24881065	T	C
7	rs73272222	0	24881125	G	C
7	rs7796480	0	24881578	G	A
7	rs74454569	0	24881694	G	A
7	rs149634506	0	24882283	C	G
7	rs58923130	0	24882608	T	C
7	rs73087719	0	24882754	A	C
7	rs7802083	0	24883058	C	T
7	rs76798214	0	24883093	T	C
7	rs141286573	0	24883232	T	G
7	rs62449853	0	24883372	G	C
7	rs75398976	0	24883514	C	T
7	rs60192259	0	24883746	C	G
7	rs17150275	0	24883859	A	G
7	rs61347130	0	24883923	C	A
7	rs10231952	0	24884038	G	A
7	rs139216383	0	24884393	T	C
7	rs35271082	0	24884456	T	C
7	rs55743649	0	24884873	T	C
7	rs76945944	0	24885335	C	G
7	rs17214144	0	24885747	T	C
7	rs16873714	0	24886767	C	A
7	rs17150291	0	24887588	T	C
7	rs4719783	0	24887728	A	G
7	rs739708	0	24888319	G	C
7	rs757156	0	24888620	T	C
7	rs76635739	0	24889040	G	A
7	rs6978030	0	24889471	G	C
7	rs80057299	0	24889515	T	G
7	rs79927138	0	24889552	G	A
7	rs17150299	0	24890149	C	G
7	rs17150301	0	24890438	G	T
7	rs79332984	0	24890531	G	C
7	rs10238784	0	24890808	G	A
7	rs17150305	0	24891093	G	A
7	rs80010323	0	24891100	C	T
7	rs186181221	0	24891366	C	T
7	rs6461822	0	24891947	C	T
7	rs6956360	0	24892514	G	A
7	rs35124258	0	24892531	G	A
7	rs138955473	0	24892842	C	T
7	rs62449854	0	24893081	G	A
7	rs4470905	0	24893147	C	T
7	rs17293003	0	24894255	T	C
7	rs17150311	0	24894650	T	C
7	rs78711634	0	24894736	G	T
7	rs140736877	0	24895206	G	A
7	rs116092108	0	24895242	C	T
7	rs739709	0	24895243	C	A
7	rs115657163	0	24895414	C	T
7	rs2007271	0	24895575	C	T
7	rs10486437	0	24896058	C	T
7	rs17150320	0	24896257	T	A
7	rs10259998	0	24896313	C	T
7	rs73087742	0	24897079	G	T
7	rs6950461	0	24897257	G	A
7	rs62449855	0	24897822	A	G
7	rs6955303	0	24897854	G	A
7	rs1010984	0	24898004	C	T
7	rs17150327	0	24898123	C	T
7	rs62449856	0	24898218	A	G
7	rs6942762	0	24899073	T	A
7	rs6961203	0	24899388	C	T
7	rs11977734	0	24899411	G	C
7	rs116572898	0	24899577	T	C
7	rs77554729	0	24899863	C	T
7	rs6966219	0	24900030	G	A
7	rs73087750	0	24900038	C	T
7	rs6966132	0	24900161	C	T
7	rs149778715	0	24901771	C	T
7	rs116900781	0	24902185	G	A
7	rs75767471	0	24902375	C	T
7	rs2285690	0	24902762	C	T
7	rs2285691	0	24903107	C	G
7	rs17851558	0	24903139	C	T
7	rs62449857	0	24903227	G	T
7	rs62449858	0	24903667	C	A
7	rs3735543	0	24904873	G	A
7	rs2040690	0	24904889	T	C
7	rs41275967	0	24905179	T	C
7	rs80055518	0	24905504	A	C
7	rs73272266	0	24906024	C	T
7	rs13245133	0	24906308	C	G
7	rs62449859	0	24906418	C	G
7	rs62450560	0	24906579	C	T
7	rs147704044	0	24906751	C	T
7	rs79133698	0	24907090	T	G
7	rs6968973	0	24907219	T	A
7	rs55965716	0	24907316	G	T
7	rs13227525	0	24907928	T	G
7	rs17150357	0	24908458	A	G
7	rs17228163	0	24908697	C	T
7	rs10248878	0	24908737	C	T
7	rs4722395	0	24909994	C	T
7	rs4722396	0	24910034	G	C
7	rs4722397	0	24910127	C	G
7	rs41275973	0	24910591	G	A
7	rs6952356	0	24911061	T	C
7	rs12670857	0	24911167	C	T
7	rs140381476	0	24911181	C	T
7	rs142705324	0	24911189	T	C
7	rs6952815	0	24911357	T	G
7	rs10261181	0	24911526	G	A
7	rs62450564	0	24912931	T	C
7	rs118055511	0	24913010	C	T
7	rs7800352	0	24913630	T	C
7	rs16873719	0	24913650	T	G
7	rs11770911	0	24913874	G	A
7	rs11981517	0	24914179	C	T
7	rs7456235	0	24914555	A	G
7	rs11761671	0	24916460	A	G
7	rs11768710	0	24916997	G	A
7	rs76865933	0	24917273	C	T
7	rs6979475	0	24917974	G	A
7	rs879496	0	24918330	G	A
7	rs10229012	0	24919549	T	A
7	rs7785090	0	24919656	G	C
7	rs1024456	0	24920003	T	C
7	rs141237634	0	24921182	T	G
7	rs8180767	0	24921240	A	C
7	rs2189073	0	24921298	C	T
7	rs34422201	0	24921817	G	A
7	rs117784124	0	24922148	G	C
7	rs10255575	0	24922835	A	T
7	rs10242160	0	24923029	T	C
7	rs17150421	0	24923761	C	T
7	rs4141251	0	24924015	C	T
7	rs118134355	0	24924097	C	T
7	rs79714312	0	24924604	T	C
7	rs35235763	0	24924676	G	A
7	rs60676332	0	24924727	G	A
7	rs55762207	0	24925570	T	A
7	rs6946141	0	24925834	G	A
7	rs78314877	0	24925960	C	T
7	rs35665484	0	24926478	T	G
7	rs7794156	0	24926837	G	C
7	rs17150445	0	24926866	G	A
7	rs7798909	0	24927624	G	A
7	rs73091415	0	24928191	T	C
7	rs58319890	0	24928542	A	T
7	rs9639502	0	24928777	T	A
7	rs34340301	0	24929861	T	C
7	rs17150451	0	24929889	T	C
7	rs6977159	0	24930069	A	G
7	rs140499900	0	24930485	A	T
7	rs4722400	0	24930753	A	G
7	rs77757360	0	24930819	T	C
7	rs76183699	0	24931152	A	C
7	rs17150460	0	24931315	T	G
7	rs73091424	0	24931475	G	A
7	rs10256759	0	24931476	T	A
7	rs10486438	0	24932346	C	T
7	rs7784081	0	24932366	C	G
7	rs141213805	0	24932567	T	A
7	rs62450585	0	24932724	C	T
7	rs10951032	0	24933246	C	T
7	rs10486439	0	24933691	G	A
7	rs17229427	0	24933853	T	C
7	rs76042221	0	24934374	C	T
7	rs73091429	0	24934600	T	G
7	rs78884230	0	24935354	T	G
7	rs144	0	24935581	C	T
7	rs136	0	24936098	C	T
7	rs121	0	24937686	A	G
7	rs17150484	0	24938398	T	A
7	rs117427275	0	24938795	C	G
7	rs131	0	24938887	C	G
7	rs35434953	0	24939245	T	A
7	rs4722402	0	24939660	C	T
7	rs130	0	24940547	G	T
7	rs113871764	0	24940654	A	G
7	rs117764071	0	24942120	G	T
7	rs73091437	0	24942743	A	G
7	rs2189074	0	24943693	G	A
7	rs140	0	24944323	T	C
7	rs141	0	24944420	A	G
7	rs132	0	24944757	T	C
7	rs7787589	0	24945387	G	T
7	rs111691091	0	24945391	T	C
7	rs141002739	0	24945949	C	T
7	rs7805287	0	24946405	G	C
7	rs118155985	0	24946647	T	A
7	rs117192778	0	24947013	G	C
7	rs142	0	24947024	G	T
7	rs76978681	0	24947629	A	C
7	rs12216670	0	24948424	C	A
7	rs11763600	0	24948510	A	G
7	rs74838692	0	24949066	A	G
7	rs143	0	24949338	A	C
7	rs4722403	0	24950571	T	C
7	rs116997068	0	24950896	G	T
7	rs135	0	24950897	T	C
7	rs77615834	0	24950928	T	C
7	rs6461826	0	24951363	G	C
7	rs134	0	24951382	G	A
7	rs112316397	0	24951395	C	A
7	rs13233846	0	24952017	T	C
7	rs79969277	0	24952218	G	A
7	rs7800412	0	24952745	G	A
7	rs7783383	0	24952812	T	C
7	rs133	0	24952978	G	T
7	rs73076224	0	24953002	C	A
7	rs75802003	0	24953211	T	G
7	rs10215435	0	24953647	T	C
7	rs6973567	0	24954224	C	T
7	rs78546706	0	24954505	A	G
7	rs757155	0	24956173	T	C
7	rs6461827	0	24956248	C	T
7	rs10235913	0	24956482	T	C
7	rs6461828	0	24957167	G	A
7	rs73076235	0	24957691	G	A
7	rs120	0	24958042	A	G
7	rs129	0	24958281	C	T
7	rs119	0	24958569	C	T
7	rs76556761	0	24958616	T	G
7	rs145	0	24958843	G	A
7	rs62450586	0	24958921	G	C
7	rs128	0	24958977	C	T
7	rs12154682	0	24959039	T	A
7	rs127	0	24959386	T	C
7	rs62450587	0	24959474	T	A
7	rs126	0	24959603	A	T
7	rs125	0	24959703	C	T
7	rs79075163	0	24960577	A	T
7	rs73076239	0	24960778	T	A
7	rs7778780	0	24961093	G	A
7	rs28682917	0	24961285	G	C
7	rs10241945	0	24961986	G	A
7	rs10242072	0	24962055	G	C
7	rs763852	0	24962199	G	A
7	rs80011330	0	24962381	A	C
7	rs456	0	24962419	G	C
7	rs457	0	24962426	T	C
7	rs10486440	0	24962751	C	T
7	rs76730145	0	24962877	G	A
7	rs118	0	24963914	C	T
7	rs117	0	24964056	C	T
7	rs76764675	0	24964574	G	C
7	rs28475742	0	24964633	G	T
7	rs73691268	0	24964911	G	A
7	rs116	0	24965298	T	C
7	rs137	0	24965731	A	G
7	rs124	0	24965996	G	A
7	rs117924444	0	24966167	C	A
7	rs12536724	0	24966273	G	A
7	rs123	0	24966446	C	A
7	rs10239961	0	24966522	C	T
7	rs122	0	24966590	G	A
7	rs115	0	24966755	C	A
7	rs114	0	24966846	A	G
7	rs2391004	0	24967256	C	T
7	rs79269711	0	24967448	T	C
7	rs10244418	0	24967527	G	A
7	rs2391005	0	24967557	A	G
7	rs112708260	0	24967713	C	T
7	rs77489051	0	24967723	C	T
7	rs6953791	0	24968031	C	T
7	rs6953682	0	24968078	A	G
7	rs35617882	0	24968301	A	G
7	rs2391006	0	24968564	C	G
7	rs13230759	0	24968612	T	C
7	rs75567617	0	24968674	T	G
7	rs78727810	0	24968678	A	G
7	rs76671950	0	24968933	G	A
7	rs6461830	0	24969081	C	A
7	rs7811551	0	24969308	T	A
7	rs7792910	0	24969327	G	C
7	rs75480678	0	24969481	T	C
7	rs77721878	0	24969503	T	C
7	rs11977540	0	24969624	G	A
7	rs75229545	0	24969869	A	G
7	rs73276244	0	24969915	G	T
7	rs62448670	0	24969932	T	G
7	rs79796961	0	24969954	G	A
7	rs62448671	0	24970023	G	A
7	rs2391007	0	24970548	C	T
7	rs6951637	0	24970805	T	C
7	rs2391008	0	24970901	T	C
7	rs4332039	0	24971074	G	A
7	rs67091494	0	24971169	G	A
7	rs2391009	0	24971213	A	G
7	rs34980993	0	24971264	T	C
7	rs2001830	0	24971817	G	A
7	rs147827528	0	24971877	T	C
7	rs117198397	0	24971880	C	T
7	rs10480033	0	24972151	T	C
7	rs10265239	0	24972658	G	A
7	rs62451590	0	24973209	C	T
7	rs61301711	0	24973218	C	T
7	rs79545827	0	24973462	C	T
7	rs4719785	0	24973549	A	G
7	rs11981395	0	24973893	C	T
7	rs57236584	0	24973947	C	T
7	rs11974649	0	24974000	A	T
7	rs79609647	0	24974073	A	T
7	rs17296165	0	24974335	A	C
7	rs6461831	0	24974375	G	C
7	rs6952796	0	24974501	G	A
7	rs145340624	0	24974722	A	T
7	rs76425501	0	24974860	G	A
7	rs2522249	0	24975104	T	G
7	rs56705060	0	24975147	A	G
7	rs147700179	0	24975352	G	C
7	rs17840679	0	24976078	A	T
7	rs117634407	0	24976782	G	A
7	rs12531725	0	24976905	A	C
7	rs117281833	0	24977162	A	G
7	rs73276265	0	24977728	C	T
7	rs73276267	0	24978050	C	T
7	rs117984710	0	24978096	G	A
7	rs12154546	0	24979060	A	G
7	rs757139	0	24979355	A	C
7	rs10242782	0	24979715	A	C
7	rs11972120	0	24980026	T	C
7	rs11771668	0	24980171	G	A
7	rs34544927	0	24980408	G	A
7	rs77284208	0	24982285	G	A
7	rs4722407	0	24982494	A	G
7	rs4236316	0	24982529	C	T
7	rs2710993	0	24982863	G	A
7	rs2710994	0	24983455	C	T
7	rs6972578	0	24983793	A	G
7	rs117347933	0	24983794	T	C
7	rs6972736	0	24983836	C	T
7	rs6955146	0	24983889	T	A
7	rs6972925	0	24984030	A	G
7	rs111450550	0	24984104	C	G
7	rs6973076	0	24984118	A	G
7	rs6973097	0	24984164	A	G
7	rs34401627	0	24984331	T	C
7	rs35402623	0	24984415	A	G
7	rs4722408	0	24984482	T	A
7	rs2710995	0	24984666	A	G
7	rs17150604	0	24985153	G	A
7	rs117648384	0	24985400	G	A
7	rs12533143	0	24985654	G	A
7	rs12533171	0	24985941	C	A
7	rs118016495	0	24986316	C	T
7	rs80343489	0	24987469	T	C
7	rs55844228	0	24987715	G	T
7	rs7803029	0	24988434	C	T
7	rs112921647	0	24988493	C	T
7	rs10951036	0	24988554	G	A
7	rs78518268	0	24989474	G	A
7	rs2522245	0	24989842	C	T
7	rs11766936	0	24990910	T	C
7	rs57509322	0	24991002	C	T
7	rs79700512	0	24991216	T	A
7	rs193125773	0	24991602	C	T
7	rs2710997	0	24993067	A	G
7	rs154	0	24993109	A	T
7	rs2710998	0	24993561	A	G
7	rs2710999	0	24993972	T	C
7	rs77457900	0	24994346	G	A
7	rs12538574	0	24994715	T	C
7	rs153	0	24994836	C	G
7	rs17296878	0	24995640	A	G
7	rs2252255	0	24996771	T	A
7	rs164	0	24999216	C	A
7	rs55881478	0	24999234	T	C
7	rs73078256	0	25000462	T	C
7	rs2074335	0	25000876	A	C
7	rs2522244	0	25000960	T	A
7	rs73078258	0	25001158	C	T
7	rs113248627	0	25001837	G	A
7	rs77385435	0	25002609	T	C
7	rs74745793	0	25002995	T	C
7	rs12700568	0	25003548	C	T
7	rs10269252	0	25003554	G	C
7	rs2522243	0	25005433	G	A
7	rs78794872	0	25005667	C	T
7	rs79856291	0	25006114	G	A
7	rs77630140	0	25006426	T	G
7	rs152	0	25006720	C	T
7	rs74789946	0	25006946	C	T
7	rs2522240	0	25007109	C	A
7	rs151	0	25007223	C	A
7	rs13438013	0	25008039	G	A
7	rs162	0	25008108	C	A
7	rs161	0	25008381	T	A
7	rs160	0	25008779	C	T
7	rs2522239	0	25008782	C	T
7	rs2522238	0	25008816	A	T
7	rs73078285	0	25008918	T	C
7	rs74384468	0	25009149	G	A
7	rs159	0	25009698	T	C
7	rs79624288	0	25010436	C	T
7	rs111706117	0	25010593	G	A
7	rs150	0	25010652	C	T
7	rs2522237	0	25012042	A	G
7	rs17150652	0	25012055	C	T
7	rs17297340	0	25012586	A	G
7	rs149	0	25012699	G	A
7	rs148	0	25012945	A	T
7	rs75656980	0	25013119	G	C
7	rs17231650	0	25013498	T	G
7	rs2711028	0	25013893	T	G
7	rs10486445	0	25013982	A	G
7	rs77294254	0	25014039	A	G
7	rs12530817	0	25014108	T	G
7	rs12538542	0	25014364	G	A
7	rs77830538	0	25014449	G	A
7	rs55695918	0	25014467	G	A
7	rs79616660	0	25014795	G	A
7	rs2522236	0	25015157	A	G
7	rs73276293	0	25015235	C	T
7	rs76718014	0	25015718	C	T
7	rs6977038	0	25015809	T	C
7	rs76703877	0	25015819	G	C
7	rs6461832	0	25015863	G	A
7	rs6957546	0	25016197	A	C
7	rs147	0	25016300	G	A
7	rs427	0	25016411	G	A
7	rs428	0	25016453	T	C
7	rs79449997	0	25016541	C	T
7	rs113534857	0	25017122	C	G
7	rs113237225	0	25017201	C	A
7	rs2711027	0	25017202	G	A
7	rs2711026	0	25017669	C	G
7	rs158	0	25017962	C	T
7	rs11973976	0	25018426	A	G
7	rs731049	0	25019921	T	C
7	rs886314	0	25019947	A	G
7	rs2072094	0	25020024	G	T
7	rs111589466	0	25020069	C	G
7	rs2074334	0	25020772	A	G
7	rs148796005	0	25021029	G	C
7	rs76641855	0	25021373	G	T
7	rs146	0	25021625	A	G
7	rs147446039	0	25022137	A	C
7	rs2214333	0	25023100	A	T
7	rs2214332	0	25023145	G	A
7	rs179	0	25023441	A	G
7	rs4719787	0	25023700	C	T
7	rs118116457	0	25024295	C	T
7	rs149101478	0	25024433	G	A
7	rs187	0	25024679	G	A
7	rs111303670	0	25025027	G	A
7	rs4719788	0	25025257	C	T
7	rs178	0	25025280	G	C
7	rs77816365	0	25025467	A	G
7	rs2711023	0	25025573	T	C
7	rs1544376	0	25025863	C	T
7	rs75921257	0	25025905	A	G
7	rs1544375	0	25026045	T	C
7	rs9942629	0	25026299	T	C
7	rs117375414	0	25026405	C	G
7	rs117809069	0	25026460	T	G
7	rs16873726	0	25026659	C	T
7	rs2711021	0	25026898	G	A
7	rs2711020	0	25027217	G	A
7	rs177	0	25027668	G	C
7	rs78063000	0	25027761	T	C
7	rs2040670	0	25028132	T	C
7	rs17150701	0	25028786	G	T
7	rs2711019	0	25028903	C	T
7	rs185	0	25029135	C	T
7	rs2711018	0	25029467	C	T
7	rs111555608	0	25029493	C	T
7	rs117541233	0	25029905	A	G
7	rs191151425	0	25029960	A	G
7	rs58220207	0	25030891	T	C
7	rs2711005	0	25031419	G	A
7	rs176	0	25031503	G	A
7	rs2522234	0	25031624	C	T
7	rs75941772	0	25031753	G	T
7	rs17232369	0	25031874	A	G
7	rs74866441	0	25032498	T	C
7	rs184	0	25032825	T	C
7	rs183	0	25033011	A	G
7	rs182	0	25033198	G	A
7	rs2522233	0	25033426	C	T
7	rs181	0	25033620	A	G
7	rs180	0	25033755	G	A
7	rs2711025	0	25033756	T	C
7	rs175	0	25033791	A	C
7	rs75465058	0	25033807	G	A
7	rs174	0	25033874	A	C
7	rs13243952	0	25034074	A	G
7	rs173	0	25034131	C	T
7	rs75144539	0	25034295	G	A
7	rs2522232	0	25034390	G	C
7	rs157	0	25034655	C	T
7	rs12535622	0	25034703	G	A
7	rs80088232	0	25034912	G	A
7	rs172	0	25035053	C	T
7	rs12538491	0	25035200	T	G
7	rs60684511	0	25036051	G	C
7	rs2522231	0	25036059	C	T
7	rs143992951	0	25036060	C	T
7	rs2522230	0	25036061	G	A
7	rs7802683	0	25036141	G	A
7	rs61606045	0	25036204	A	G
7	rs145504341	0	25036390	G	T
7	rs113514288	0	25036402	T	C
7	rs141480506	0	25036781	A	G
7	rs6966979	0	25037129	T	A
7	rs141407921	0	25037316	C	T
7	rs13235641	0	25037369	C	T
7	rs118181517	0	25037588	G	A
7	rs112839264	0	25037696	G	C
7	rs113818220	0	25037788	G	A
7	rs112875045	0	25037791	G	T
7	rs112341746	0	25038009	G	A
7	rs56206831	0	25038147	G	T
7	rs170	0	25038523	A	G
7	rs145559529	0	25039052	G	C
7	rs138327150	0	25040208	G	A
7	rs112435309	0	25040278	T	A
7	rs55837213	0	25040287	C	T
7	rs13223812	0	25041223	G	A
7	rs2522228	0	25041339	A	G
7	rs150596269	0	25041551	T	A
7	rs6973047	0	25041890	A	G
7	rs34100694	0	25043500	G	A
7	rs2522227	0	25043536	A	T
7	rs17298333	0	25043942	C	A
7	rs2522226	0	25045363	G	A
7	rs80036291	0	25045923	A	C
7	rs73278335	0	25046195	C	T
7	rs169	0	25046341	A	G
7	rs2522224	0	25046376	A	C
7	rs117298883	0	25047253	G	A
7	rs7804669	0	25047264	C	T
7	rs17150754	0	25047483	C	A
7	rs17232677	0	25048033	C	T
7	rs17150758	0	25048045	A	G
7	rs167	0	25048245	T	C
7	rs184409020	0	25048320	A	G
7	rs2522223	0	25048911	C	T
7	rs10951038	0	25049386	A	G
7	rs2522222	0	25049389	C	G
7	rs2522221	0	25049490	C	T
7	rs10951039	0	25049773	A	G
7	rs156	0	25049919	T	G
7	rs73080267	0	25050394	G	T
7	rs73080269	0	25050395	G	C
7	rs73278343	0	25050566	T	G
7	rs4360199	0	25050688	G	T
7	rs166	0	25050869	C	T
7	rs4722413	0	25051177	C	T
7	rs34315485	0	25051191	T	C
7	rs4722414	0	25051371	A	T
7	rs67577159	0	25052290	G	A
7	rs35883576	0	25052441	A	T
7	rs55945637	0	25052508	G	T
7	rs2522251	0	25052796	G	T
7	rs11971170	0	25053171	G	A
7	rs16873731	0	25053207	T	C
7	rs2522250	0	25053211	A	T
7	rs547481824	0	25053230	C	T
7	rs73080287	0	25053984	T	C
7	rs11765144	0	25054098	T	G
7	rs2522246	0	25054104	A	G
7	rs34205296	0	25054847	C	A
7	rs112043331	0	25054965	T	C
7	rs17150775	0	25055342	G	A
7	rs17150777	0	25055548	C	T
7	rs2040672	0	25055740	A	G
7	rs74393212	0	25055746	C	G
7	rs2040671	0	25055852	C	A
7	rs55897602	0	25056082	A	T
7	rs73278349	0	25056123	T	C
7	rs1016915	0	25056434	A	G
7	rs1016916	0	25056531	G	T
7	rs73080299	0	25059905	C	A
7	rs11973729	0	25060705	G	C
7	rs4722416	0	25061014	A	C
7	rs113577837	0	25061759	A	G
7	rs10951043	0	25061896	C	T
7	rs2040669	0	25061944	G	T
7	rs1962542	0	25062741	C	T
7	rs76584366	0	25062886	G	A
7	rs12112501	0	25062967	G	A
7	rs56040928	0	25063333	T	C
7	rs8180777	0	25063924	C	T
7	rs8180881	0	25064003	T	G
7	rs117223100	0	25064319	T	C
7	rs113480534	0	25064370	T	C
7	rs75339109	0	25064553	G	T
7	rs75101795	0	25065572	A	C
7	rs76141482	0	25065657	G	A
7	rs78603242	0	25066041	C	T
7	rs77032223	0	25066251	A	G
7	rs13235046	0	25066757	G	A
7	rs149717811	0	25066968	T	G
7	rs76113286	0	25067015	A	G
7	rs4722417	0	25067042	T	C
7	rs6947273	0	25067309	G	T
7	rs143447092	0	25067599	T	G
7	rs2001606	0	25067891	G	A
7	rs2001607	0	25067892	A	G
7	rs17150790	0	25068223	T	C
7	rs73693921	0	25068250	A	G
7	rs77504048	0	25068286	G	T
7	rs2391081	0	25068398	G	A
7	rs2001434	0	25068898	T	C
7	rs2391082	0	25069052	A	G
7	rs4443562	0	25069129	A	G
7	rs4320455	0	25069340	C	T
7	rs73278363	0	25069771	C	T
7	rs76076838	0	25069905	C	A
7	rs6962912	0	25070204	A	C
7	rs6963508	0	25070334	G	C
7	rs17150808	0	25070514	A	G
7	rs34105255	0	25070716	C	T
7	rs10255636	0	25070837	C	T
7	rs17725486	0	25070863	G	A
7	rs10271728	0	25071146	T	C
7	rs139210991	0	25071629	T	C
7	rs10275560	0	25071824	T	C
7	rs117907279	0	25071911	G	C
7	rs73082291	0	25072093	C	T
7	rs2391084	0	25072358	A	C
7	rs73278367	0	25073121	C	A
7	rs60497093	0	25073216	C	G
7	rs59280120	0	25073237	G	A
7	rs10085787	0	25073439	C	T
7	rs73082294	0	25073733	C	A
7	rs7779697	0	25073988	A	T
7	rs73082298	0	25074072	A	C
7	rs73278379	0	25074221	T	G
7	rs10268816	0	25074365	C	A
7	rs7803101	0	25074411	T	C
7	rs12700574	0	25074609	T	C
7	rs190376225	0	25074686	G	A
7	rs57605984	0	25074803	G	A
7	rs140215171	0	25074813	G	A
7	rs149914628	0	25074850	G	A
7	rs59835646	0	25075076	A	G
7	rs73084306	0	25075370	C	G
7	rs4722419	0	25075713	T	G
7	rs10276780	0	25075802	G	T
7	rs114450340	0	25075875	G	A
7	rs10276962	0	25076112	C	T
7	rs80017836	0	25076113	G	A
7	rs74767006	0	25076186	C	A
7	rs12700576	0	25076683	G	A
7	rs61295180	0	25077019	T	A
7	rs1984612	0	25077081	C	G
7	rs10259148	0	25077097	G	A
7	rs76856634	0	25077628	T	C
7	rs75318517	0	25077946	C	T
7	rs62451602	0	25078079	A	G
7	rs34044974	0	25078140	C	A
7	rs2710992	0	25078191	G	A
7	rs10951045	0	25078213	G	A
7	rs10282247	0	25078543	T	C
7	rs10282364	0	25078624	T	C
7	rs1000880	0	25078712	G	A
7	rs10282490	0	25078763	T	C
7	rs10237636	0	25078992	A	G
7	rs73084317	0	25079003	A	G
7	rs1003960	0	25079013	C	T
7	rs2711032	0	25079587	T	A
7	rs1990012	0	25079962	C	T
7	rs56096720	0	25079994	G	C
7	rs74567970	0	25080005	T	C
7	rs11981902	0	25080328	C	T
7	rs10275019	0	25080555	C	T
7	rs2711031	0	25080769	C	G
7	rs150809692	0	25080983	G	C
7	rs6461837	0	25081246	T	C
7	rs2526401	0	25088336	A	C
7	rs141073464	0	25088621	A	G
7	rs4236318	0	25089059	A	G
7	rs76554085	0	25089076	C	T
7	rs2526404	0	25089697	A	G
7	rs7807143	0	25089945	A	G
7	rs17298961	0	25090217	G	A
7	rs7794917	0	25090539	T	C
7	rs2526406	0	25090624	A	C
7	rs2526407	0	25090641	A	G
7	rs2526408	0	25091127	A	T
7	rs17150835	0	25091400	T	A
7	rs117293587	0	25091413	A	G
7	rs28737431	0	25091660	A	T
7	rs6947646	0	25091946	A	G
7	rs2711013	0	25092927	C	T
7	rs2526410	0	25093333	G	A
7	rs2526411	0	25093340	A	C
7	rs255631	0	25093433	C	T
7	rs36058933	0	25093559	T	A
7	rs73280307	0	25093617	T	A
7	rs255632	0	25094095	C	T
7	rs2526413	0	25094305	A	G
7	rs39408	0	25094977	T	C
7	rs79868758	0	25095165	A	C
7	rs13223622	0	25095526	A	C
7	rs39409	0	25095848	T	C
7	rs74799498	0	25095869	C	G
7	rs39410	0	25095928	T	C
7	rs39411	0	25096066	G	A
7	rs79923145	0	25096285	C	G
7	rs39412	0	25096293	T	C
7	rs117253348	0	25096920	G	A
7	rs13234955	0	25096975	C	G
7	rs78395010	0	25097047	T	C
7	rs71521716	0	25097755	C	T
7	rs39413	0	25097933	A	T
7	rs76426806	0	25098517	G	A
7	rs39414	0	25098946	A	G
7	rs71521717	0	25099453	C	G
7	rs147814835	0	25099511	A	G
7	rs39415	0	25099673	C	T
7	rs13246799	0	25100300	C	T
7	rs39416	0	25100755	C	T
7	rs39417	0	25101251	T	C
7	rs4719793	0	25101310	T	C
7	rs71521718	0	25102279	C	T
7	rs39418	0	25102891	C	G
7	rs39419	0	25103073	T	A
7	rs39420	0	25103256	A	T
7	rs39421	0	25103873	A	G
7	rs151134548	0	25103895	T	A
7	rs39422	0	25103911	A	G
7	rs39423	0	25103941	G	A
7	rs73282351	0	25103960	T	C
7	rs186981513	0	25103986	C	A
7	rs149421498	0	25104017	C	T
7	rs144831208	0	25104023	C	T
7	rs39424	0	25104706	G	T
7	rs4719794	0	25104840	G	A
7	rs10276192	0	25105461	G	A
7	rs139636320	0	25105501	G	C
7	rs39425	0	25105552	A	G
7	rs7789951	0	25105848	G	T
7	rs75677707	0	25105864	C	T
7	rs7790129	0	25105932	G	A
7	rs39426	0	25106296	G	A
7	rs143984672	0	25106339	G	A
7	rs39427	0	25106526	C	T
7	rs140874672	0	25106609	C	T
7	rs39428	0	25106828	G	A
7	rs2893190	0	25107073	C	T
7	rs39429	0	25107343	T	G
7	rs13237383	0	25107543	A	T
7	rs56325011	0	25107649	G	C
7	rs7784096	0	25108095	A	G
7	rs139168243	0	25108145	G	C
7	rs39430	0	25108268	T	C
7	rs2711006	0	25108425	C	T
7	rs77933195	0	25108429	G	C
7	rs7788716	0	25108546	G	C
7	rs39431	0	25109146	A	C
7	rs6960530	0	25109506	C	A
7	rs6966047	0	25110755	A	T
7	rs139804898	0	25110811	A	C
7	rs145510450	0	25110984	G	C
7	rs148991033	0	25111065	G	C
7	rs57630187	0	25111149	T	C
7	rs4719796	0	25111345	A	C
7	rs4722423	0	25111872	T	G
7	rs13225942	0	25111952	A	G
7	rs5019372	0	25112306	C	T
7	rs12537364	0	25112709	C	T
7	rs28432158	0	25112995	G	C
7	rs12056156	0	25113254	G	C
7	rs39432	0	25113660	T	C
7	rs116987600	0	25113748	C	T
7	rs118033770	0	25113884	A	C
7	rs39433	0	25114415	G	T
7	rs39434	0	25115243	T	C
7	rs2711015	0	25115316	A	C
7	rs10275364	0	25115576	G	C
7	rs39435	0	25115850	C	A
7	rs2711014	0	25115972	T	C
7	rs39436	0	25116332	C	T
7	rs39437	0	25116570	G	C
7	rs2040841	0	25117164	G	A
7	rs74948132	0	25117799	T	C
7	rs73084372	0	25118265	G	T
7	rs78449568	0	25119125	C	A
7	rs73084374	0	25119237	C	T
7	rs39438	0	25119752	A	C
7	rs39439	0	25119906	T	C
7	rs39440	0	25120134	G	T
7	rs12672773	0	25120270	G	A
7	rs66606808	0	25121496	G	A
7	rs138860951	0	25121747	G	A
7	rs12673795	0	25121768	C	T
7	rs12673796	0	25121770	C	T
7	rs76541953	0	25122014	C	T
7	rs12673885	0	25122071	G	A
7	rs58753080	0	25122832	G	A
7	rs58367591	0	25123160	C	G
7	rs39441	0	25123222	C	T
7	rs7798196	0	25123329	G	A
7	rs12333389	0	25123787	C	T
7	rs39442	0	25124032	C	T
7	rs73084376	0	25124472	C	G
7	rs12531950	0	25124628	C	T
7	rs113880629	0	25125289	A	G
7	rs39443	0	25126457	A	G
7	rs77055547	0	25127064	T	C
7	rs117707960	0	25127477	G	A
7	rs39444	0	25127942	T	G
7	rs39445	0	25128500	T	A
7	rs7800212	0	25128522	A	C
7	rs10255481	0	25128554	A	T
7	rs39446	0	25128788	T	C
7	rs140584691	0	25128982	A	G
7	rs39447	0	25128992	C	T
7	rs56239347	0	25129079	A	G
7	rs39448	0	25129415	T	C
7	rs39449	0	25129459	C	G
7	rs75747248	0	25129787	G	A
7	rs80201255	0	25130033	G	A
7	rs76634893	0	25130164	G	A
7	rs39450	0	25130553	G	C
7	rs3735537	0	25130592	T	A
7	rs7794397	0	25131043	T	G
7	rs39451	0	25131050	A	G
7	rs9639504	0	25131521	G	A
7	rs10268780	0	25132183	A	G
7	rs10239907	0	25132379	G	A
7	rs12673033	0	25132897	A	G
7	rs39452	0	25133409	T	C
7	rs39453	0	25133849	T	C
7	rs140343694	0	25134153	T	A
7	rs28634865	0	25134534	A	G
7	rs114057721	0	25135215	G	A
7	rs7800235	0	25135566	G	A
7	rs39454	0	25135783	G	A
7	rs7800424	0	25135817	C	T
7	rs7800601	0	25135928	C	T
7	rs10237560	0	25136599	C	T
7	rs2057812	0	25136646	T	C
7	rs2057813	0	25137071	C	T
7	rs73084393	0	25137661	T	C
7	rs6461842	0	25137694	T	C
7	rs6461843	0	25137805	C	T
7	rs11978637	0	25137947	T	C
7	rs73084396	0	25138303	C	A
7	rs17150913	0	25138770	C	T
7	rs39455	0	25139009	C	T
7	rs7789053	0	25139021	C	T
7	rs12700577	0	25139164	C	T
7	rs7789209	0	25139229	A	T
7	rs39456	0	25139497	A	T
7	rs60541561	0	25139663	G	C
7	rs6961098	0	25140047	A	G
7	rs58256981	0	25140807	G	A
7	rs12700578	0	25141278	T	G
7	rs7803756	0	25141704	C	T
7	rs6461845	0	25141806	A	G
7	rs11768325	0	25141960	G	A
7	rs7804503	0	25142196	C	T
7	rs10479801	0	25142455	C	T
7	rs117297720	0	25143380	T	C
7	rs6461846	0	25143517	T	C
7	rs6461847	0	25143674	A	G
7	rs75467093	0	25143713	G	A
7	rs4629755	0	25143750	C	T
7	rs57410053	0	25143950	C	T
7	rs7797377	0	25143959	T	C
7	rs12113574	0	25144603	G	A
7	rs12112346	0	25144620	A	T
7	rs116241924	0	25144711	A	G
7	rs59280775	0	25145108	C	T
7	rs17150926	0	25145190	A	G
7	rs17150931	0	25145295	A	G
7	rs6950514	0	25145351	C	T
7	rs144435237	0	25145412	A	G
7	rs6974844	0	25145596	T	C
7	rs6954761	0	25145688	A	G
7	rs66477528	0	25146095	T	C
7	rs60316361	0	25146787	A	T
7	rs117067562	0	25147108	A	G
7	rs111807521	0	25147213	A	G
7	rs138405776	0	25147837	A	C
7	rs112812378	0	25147907	T	G
7	rs7807631	0	25147926	C	T
7	rs7807785	0	25148004	C	G
7	rs56320245	0	25148446	G	A
7	rs17150941	0	25148523	T	C
7	rs55950809	0	25148970	G	A
7	rs7782239	0	25150148	C	A
7	rs11975563	0	25150551	A	G
7	rs185385113	0	25150643	G	A
7	rs57762293	0	25151029	G	A
7	rs146266262	0	25151514	G	A
7	rs67565189	0	25151550	A	T
7	rs56076346	0	25152175	A	G
7	rs56028945	0	25152323	C	T
7	rs139500516	0	25152396	G	A
7	rs55973724	0	25152501	C	A
7	rs55754505	0	25152619	C	T
7	rs12700580	0	25152857	G	T
7	rs10951046	0	25155861	C	T
7	rs17150951	0	25156025	G	C
7	rs11489282	0	25156224	G	A
7	rs12700582	0	25156881	T	C
7	rs12700583	0	25157307	A	G
7	rs4719799	0	25158246	C	T
7	rs181786378	0	25158998	C	A
7	rs12700584	0	25159184	T	C
7	rs62451611	0	25159348	G	A
7	rs73086238	0	25160369	T	C
7	rs7810784	0	25160988	A	G
7	rs10215217	0	25161133	G	A
7	rs73086245	0	25161134	C	T
7	rs1861525	0	25161602	A	G
7	rs11267038	0	25163744	A	C
7	rs11769363	0	25164262	T	G
7	rs541589082	0	25164698	G	A
7	rs3846998	0	25165724	A	G
7	rs2107123	0	25166387	A	G
7	rs73086250	0	25167108	A	G
7	rs12533754	0	25167941	G	C
7	rs4722425	0	25168899	G	C
7	rs139323697	0	25169713	C	A
7	rs12700585	0	25170290	C	T
7	rs117852938	0	25171825	G	A
7	rs2107122	0	25171946	G	T
7	rs2107121	0	25172092	T	A
7	rs73086259	0	25172463	C	T
7	rs73086260	0	25172480	T	C
7	rs58844254	0	25173660	C	T
7	rs2717884	0	25173878	T	C
7	rs2717885	0	25174332	C	T
7	rs118123988	0	25174414	C	G
7	rs2717886	0	25174697	T	C
7	rs34005449	0	25175885	T	C
7	rs76419295	0	25176509	C	G
7	rs4722429	0	25177029	G	A
7	rs4722430	0	25177062	G	A
7	rs191222818	0	25177463	A	G
7	rs145093603	0	25177582	G	A
7	rs73284094	0	25177696	G	A
7	rs11561771	0	25177724	T	C
7	rs12700586	0	25178639	G	A
7	rs2717887	0	25179102	G	A
7	rs2523088	0	25179133	A	G
7	rs6947570	0	25179735	A	G
7	rs11764023	0	25179820	A	T
7	rs7782111	0	25180202	A	T
7	rs143654877	0	25180255	C	T
7	rs2523087	0	25180275	T	C
7	rs7782397	0	25180303	C	T
7	rs2523086	0	25180323	C	G
7	rs10244087	0	25180571	A	G
7	rs34943796	0	25180963	C	T
7	rs62451615	0	25181485	C	T
7	rs62451616	0	25181504	G	A
7	rs66863112	0	25181538	G	A
7	rs142485430	0	25181541	G	C
7	rs62451617	0	25181591	G	C
7	rs2285738	0	25181912	T	C
7	rs2285737	0	25182001	C	T
7	rs2285736	0	25182172	A	G
7	rs17150982	0	25182373	C	T
7	rs11984293	0	25182405	G	T
7	rs146856716	0	25182514	G	A
7	rs17150990	0	25182734	T	A
7	rs138305173	0	25183092	C	G
7	rs2893191	0	25183112	C	T
7	rs2391088	0	25183508	G	A
7	rs2158247	0	25183945	C	T
7	rs141234892	0	25184655	C	T
7	rs12700587	0	25184780	C	T
7	rs12700588	0	25184915	A	G
7	rs10951049	0	25184987	C	T
7	rs2523085	0	25185100	A	G
7	rs12700589	0	25185270	C	T
7	rs10236740	0	25186332	G	C
7	rs2523083	0	25186496	A	T
7	rs10807822	0	25186558	C	T
7	rs10951050	0	25186569	C	T
7	rs7809351	0	25186887	T	A
7	rs2523082	0	25186888	G	C
7	rs2523081	0	25186899	C	G
7	rs2523080	0	25186945	A	G
7	rs73691506	0	25187126	C	G
7	rs7791127	0	25187152	G	A
7	rs118111364	0	25187156	G	C
7	rs2523079	0	25187358	T	G
7	rs2717872	0	25187370	C	T
7	rs2523078	0	25187546	A	G
7	rs6944272	0	25187643	T	G
7	rs4722431	0	25187805	G	A
7	rs4722432	0	25187924	C	G
7	rs4722433	0	25187944	G	A
7	rs4722434	0	25188162	C	T
7	rs7457425	0	25188268	A	C
7	rs11760900	0	25188876	G	A
7	rs6968421	0	25189234	C	T
7	rs6968557	0	25189301	C	T
7	rs62451620	0	25189612	C	T
7	rs73285901	0	25189764	G	A
7	rs7788871	0	25189953	T	C
7	rs7806201	0	25190106	G	A
7	rs7809897	0	25190477	A	G
7	rs12700590	0	25190951	A	G
7	rs12532548	0	25191044	G	A
7	rs10238739	0	25191656	G	C
7	rs957643	0	25191675	C	T
7	rs113765669	0	25192439	T	C
7	rs2523077	0	25192766	G	T
7	rs12536655	0	25192875	T	A
7	rs145188431	0	25192969	C	T
7	rs62451621	0	25193360	T	C
7	rs956615	0	25193498	A	G
7	rs956614	0	25193643	C	G
7	rs6956814	0	25193800	C	T
7	rs6956823	0	25193815	C	T
7	rs10263162	0	25194291	T	C
7	rs2523075	0	25194313	G	A
7	rs2523074	0	25194331	T	A
7	rs2717900	0	25194413	A	G
7	rs73287713	0	25194431	C	T
7	rs78835339	0	25194469	G	A
7	rs12538022	0	25194506	T	C
7	rs2523073	0	25194618	G	A
7	rs2523072	0	25194665	G	C
7	rs12535348	0	25194753	C	T
7	rs2717899	0	25194857	A	T
7	rs2523071	0	25194918	A	G
7	rs2523070	0	25195073	G	A
7	rs2523069	0	25195087	T	C
7	rs2717898	0	25195096	C	G
7	rs2523068	0	25195827	A	G
7	rs2717897	0	25195880	C	T
7	rs2523067	0	25197027	G	A
7	rs2717896	0	25197078	C	T
7	rs55925119	0	25197465	T	G
7	rs73088242	0	25197526	G	A
7	rs10256921	0	25197536	T	C
7	rs10241515	0	25197631	C	T
7	rs6969507	0	25197667	T	C
7	rs147962123	0	25197762	G	A
7	rs2523066	0	25198089	C	G
7	rs149137331	0	25198293	C	T
7	rs2717913	0	25198434	G	A
7	rs1966344	0	25199966	A	G
7	rs2717877	0	25200653	G	A
7	rs78143148	0	25200654	T	C
7	rs13221848	0	25200976	A	G
7	rs13222152	0	25201206	A	G
7	rs117848444	0	25201722	C	G
7	rs1034691	0	25202369	G	A
7	rs1964213	0	25202399	A	T
7	rs2014032	0	25202453	T	C
7	rs7808262	0	25202551	C	G
7	rs6976140	0	25202601	A	G
7	rs78641664	0	25202908	T	C
7	rs2189293	0	25203513	A	C
7	rs13233607	0	25203895	G	A
7	rs2523064	0	25203935	A	G
7	rs2717867	0	25204079	T	C
7	rs116957577	0	25204123	C	G
7	rs117213666	0	25204272	T	G
7	rs10951051	0	25204478	T	C
7	rs2523063	0	25204628	C	T
7	rs2523062	0	25205310	C	T
7	rs2717866	0	25205944	C	T
7	rs2717865	0	25205980	G	A
7	rs2523061	0	25205987	A	C
7	rs2717864	0	25206066	C	T
7	rs13241585	0	25206282	G	A
7	rs2523060	0	25206579	C	G
7	rs2717863	0	25206865	G	T
7	rs2717862	0	25207066	G	A
7	rs2523059	0	25207190	G	C
7	rs2717861	0	25207239	G	T
7	rs2391086	0	25207531	T	C
7	rs2717859	0	25207849	G	A
7	rs3213642	0	25207963	G	A
7	rs2717858	0	25207974	T	C
7	rs2717857	0	25207994	G	A
7	rs141113824	0	25208224	T	C
7	rs10241642	0	25208328	G	T
7	rs10241663	0	25208363	G	C
7	rs2523058	0	25208432	C	T
7	rs2523057	0	25208480	C	G
7	rs13240260	0	25208625	G	A
7	rs67274226	0	25208879	G	A
7	rs2523056	0	25208998	C	A
7	rs2717856	0	25209015	T	A
7	rs2717855	0	25209702	G	A
7	rs4722436	0	25210154	C	A
7	rs2523055	0	25210269	T	C
7	rs2523054	0	25210309	A	G
7	rs2523053	0	25210459	A	G
7	rs2717882	0	25210587	T	A
7	rs117320992	0	25210623	C	G
7	rs2717881	0	25210734	T	A
7	rs2523052	0	25210826	C	T
7	rs13235643	0	25211104	T	C
7	rs2717880	0	25211234	T	C
7	rs2717879	0	25211330	T	C
7	rs2717878	0	25211612	C	G
7	rs2523051	0	25211677	T	C
7	rs117329424	0	25212226	G	A
7	rs2523050	0	25212582	T	C
7	rs2523049	0	25212650	A	C
7	rs77993523	0	25213038	C	T
7	rs12537228	0	25213150	C	T
7	rs35639823	0	25213269	C	T
7	rs73090258	0	25213728	A	T
7	rs2717902	0	25213931	T	C
7	rs17302067	0	25214077	T	C
7	rs12700592	0	25214405	G	A
7	rs1859208	0	25214727	C	T
7	rs140706196	0	25214909	G	A
7	rs12700593	0	25216116	T	C
7	rs4719804	0	25216465	G	C
7	rs4722437	0	25216481	C	T
7	rs2523048	0	25216596	A	C
7	rs2523047	0	25216636	A	G
7	rs13223514	0	25216645	G	T
7	rs2523046	0	25216787	A	G
7	rs34539240	0	25216915	C	A
7	rs186242955	0	25216963	G	C
7	rs143088714	0	25216974	T	C
7	rs10227016	0	25217027	A	G
7	rs10272108	0	25217056	T	C
7	rs10227123	0	25217112	A	C
7	rs12673428	0	25217429	T	A
7	rs62451624	0	25217742	C	T
7	rs28374617	0	25217750	G	C
```
