## Supplementary material for "Characterization of shared and ancestry-specific signals driving complex traits using multi-ancestry fine-mapping": s2.afreq

```
#CHROM	ID	REF	ALT	ALT_FREQS	OBS_CT
7	rs156308	G	A	0.602183	1008
7	rs142732224	T	C	0.014881	1008
7	rs156306	C	T	0.479167	1008
7	rs76652221	A	G	0.236111	1008
7	rs156304	A	G	0.484127	1008
7	rs17369508	A	G	0.0873016	1008
7	rs17369536	T	C	0.162698	1008
7	rs156303	A	C	0.647817	1008
7	rs117079527	C	T	0.0882937	1008
7	rs138623807	C	T	0.0367063	1008
7	rs156302	C	T	0.477183	1008
7	rs78794247	T	C	0.0505952	1008
7	rs62451490	G	T	0.0753968	1008
7	rs79018096	G	T	0.0496032	1008
7	rs12532815	A	G	0.0873016	1008
7	rs185657	A	C	0.477183	1008
7	rs156301	C	A	0.475198	1008
7	rs12539436	G	T	0.0753968	1008
7	rs156300	G	A	0.639881	1008
7	rs156299	T	G	0.639881	1008
7	rs156298	G	C	0.644841	1008
7	rs62451491	C	T	0.0744048	1008
7	rs62451492	A	G	0.162698	1008
7	rs78972630	G	A	0.0833333	1008
7	rs1304531	G	A	0.477183	1008
7	rs73072569	A	G	0.162698	1008
7	rs78521492	A	G	0.0863095	1008
7	rs146389320	C	A	0.00694444	1008
7	rs59180320	G	A	0.0863095	1008
7	rs58247801	C	T	0.0863095	1008
7	rs58130101	G	A	0.0496032	1008
7	rs76953447	A	T	0.0337302	1008
7	rs77303657	T	C	0.0753968	1008
7	rs77504291	G	A	0.0753968	1008
7	rs62451493	A	G	0.0753968	1008
7	rs78586497	G	A	0.0753968	1008
7	rs79013213	C	T	0.0753968	1008
7	rs61272861	C	T	0.0853175	1008
7	rs12540826	C	G	0.0753968	1008
7	rs756500	T	G	0.482143	1008
7	rs74422317	A	G	0.0882937	1008
7	rs77320221	A	C	0.0882937	1008
7	rs2642250	G	A	0.62996	1008
7	rs78494024	A	G	0.0882937	1008
7	rs62451494	G	A	0.0753968	1008
7	rs117274336	C	T	0.0347222	1008
7	rs10487600	G	A	0.0753968	1008
7	rs10487601	G	A	0.0753968	1008
7	rs62451495	G	A	0.0753968	1008
7	rs12531961	G	A	0.0753968	1008
7	rs17369837	G	T	0.159722	1008
7	rs17369851	A	G	0.00297619	1008
7	rs117900977	T	G	0.0753968	1008
7	rs156297	G	C	0.566468	1008
7	rs156296	C	T	0.563492	1008
7	rs156295	C	T	0.639881	1008
7	rs12540413	C	T	0.0753968	1008
7	rs156294	G	C	0.566468	1008
7	rs156293	C	T	0.478175	1008
7	rs156292	G	C	0.568452	1008
7	rs156291	G	A	0.641865	1008
7	rs156290	G	A	0.565476	1008
7	rs156289	G	A	0.56746	1008
7	rs156288	T	A	0.642857	1008
7	rs156287	A	C	0.569444	1008
7	rs156286	G	A	0.640873	1008
7	rs150389738	G	A	0.0763889	1008
7	rs198296	C	T	0.565476	1008
7	rs156285	T	A	0.565476	1008
7	rs77933464	T	C	0.0496032	1008
7	rs78807898	C	T	0.0486111	1008
7	rs156284	G	A	0.565476	1008
7	rs156283	T	C	0.565476	1008
7	rs117936519	C	G	0.0486111	1008
7	rs17660934	G	A	0.031746	1008
7	rs35059508	A	G	0.487103	1008
7	rs13245518	A	G	0.649802	1008
7	rs963830	T	A	0.649802	1008
7	rs145813950	G	T	0.0168651	1008
7	rs80050946	C	T	0.0376984	1008
7	rs963829	T	C	0.634921	1008
7	rs10254428	C	T	0.771825	1008
7	rs12538738	T	A	0.077381	1008
7	rs62451496	A	G	0.0952381	1008
7	rs75821433	T	C	0.046627	1008
7	rs1494193	A	G	0.485119	1008
7	rs79804613	C	T	0.0505952	1008
7	rs1908269	C	G	0.0952381	1008
7	rs198280	A	G	0.651786	1008
7	rs198279	A	G	0.651786	1008
7	rs17370266	G	A	0.00297619	1008
7	rs198278	A	G	0.651786	1008
7	rs13244088	C	G	0.487103	1008
7	rs198277	T	G	0.553571	1008
7	rs198276	G	A	0.64881	1008
7	rs198275	A	G	0.564484	1008
7	rs198274	C	T	0.5625	1008
7	rs198273	C	T	0.563492	1008
7	rs198272	C	A	0.5625	1008
7	rs2107309	C	G	0.65873	1008
7	rs117772069	G	A	0.0347222	1008
7	rs79418314	C	T	0.0347222	1008
7	rs2253753	A	C	0.64881	1008
7	rs2813827	C	T	0.5625	1008
7	rs79415246	G	A	0.0496032	1008
7	rs2642265	C	A	0.563492	1008
7	rs2813828	G	C	0.563492	1008
7	rs2642264	G	A	0.563492	1008
7	rs2813829	C	T	0.64881	1008
7	rs2813830	C	T	0.563492	1008
7	rs2172676	A	G	0.563492	1008
7	rs2172675	G	A	0.563492	1008
7	rs77034864	T	C	0.0496032	1008
7	rs2642263	C	A	0.563492	1008
7	rs2642262	G	A	0.664683	1008
7	rs74793193	A	G	0.0704365	1008
7	rs16225	G	C	0.563492	1008
7	rs16224	C	A	0.492063	1008
7	rs150742717	G	A	0.0496032	1008
7	rs2525441	A	G	0.560516	1008
7	rs2525440	T	C	0.561508	1008
7	rs140939093	C	T	0.0109127	1008
7	rs16488	G	A	0.561508	1008
7	rs16487	T	A	0.561508	1008
7	rs16486	G	A	0.561508	1008
7	rs16222	A	G	0.561508	1008
7	rs16221	A	G	0.560516	1008
7	rs75193057	G	T	0.0287698	1008
7	rs16220	C	G	0.656746	1008
7	rs16219	C	G	0.561508	1008
7	rs16218	C	A	0.560516	1008
7	rs16217	T	C	0.561508	1008
7	rs6979896	G	A	0.5625	1008
7	rs6980046	G	A	0.656746	1008
7	rs198295	G	C	0.561508	1008
7	rs79736040	C	A	0.0644841	1008
7	rs185574	G	C	0.561508	1008
7	rs3025153	T	G	0.0525794	1008
7	rs198294	C	T	0.559524	1008
7	rs198293	A	C	0.559524	1008
7	rs198292	G	A	0.559524	1008
7	rs198291	G	A	0.559524	1008
7	rs198290	C	T	0.560516	1008
7	rs73272347	G	C	0.0178571	1008
7	rs198289	A	G	0.470238	1008
7	rs198288	G	A	0.608135	1008
7	rs6956032	T	C	0.0168651	1008
7	rs16214	T	C	0.139881	1008
7	rs16213	T	G	0.607143	1008
7	rs16212	C	G	0.137897	1008
7	rs56051041	C	T	0.0168651	1008
7	rs16485	G	A	0.0168651	1008
7	rs138769250	G	A	0.0178571	1008
7	rs2813833	G	A	0.607143	1008
7	rs2642268	C	T	0.606151	1008
7	rs198285	C	A	0.607143	1008
7	rs73272357	A	G	0.0406746	1008
7	rs76307776	C	G	0.0168651	1008
7	rs198283	T	C	0.0416667	1008
7	rs1603017	C	G	0.522817	1008
7	rs198282	G	A	0.454365	1008
7	rs11977888	T	C	0.0367063	1008
7	rs12055984	C	T	0.151786	1008
7	rs10268827	A	G	0.147817	1008
7	rs55942345	C	A	0.015873	1008
7	rs16211	C	G	0.821429	1008
7	rs4618586	A	G	0.822421	1008
7	rs3025149	C	T	0.0367063	1008
7	rs16210	T	C	0.161706	1008
7	rs2240126	T	C	0.821429	1008
7	rs16209	G	T	0.821429	1008
7	rs2240124	T	C	0.821429	1008
7	rs10950999	G	C	0.821429	1008
7	rs17149004	T	A	0.015873	1008
7	rs2051824	A	G	0.8125	1008
7	rs16208	G	T	0.65873	1008
7	rs3815143	G	A	0.65873	1008
7	rs16207	C	A	0.65873	1008
7	rs16206	G	A	0.456349	1008
7	rs7808863	A	G	0.188492	1008
7	rs16205	T	C	0.811508	1008
7	rs16204	A	G	0.8125	1008
7	rs16203	T	A	0.811508	1008
7	rs4722329	C	T	0.162698	1008
7	rs16202	A	G	0.811508	1008
7	rs2107311	A	T	0.827381	1008
7	rs16201	T	A	0.811508	1008
7	rs16200	T	G	0.811508	1008
7	rs4722330	A	G	0.811508	1008
7	rs16199	T	C	0.811508	1008
7	rs12533126	C	T	0.119048	1008
7	rs10242183	G	C	0.811508	1008
7	rs6950182	C	G	0.151786	1008
7	rs6950204	A	G	0.811508	1008
7	rs74343875	C	T	0.149802	1008
7	rs2158343	C	T	0.811508	1008
7	rs12671462	T	C	0.472222	1008
7	rs16484	A	C	0.0357143	1008
7	rs3025144	C	A	0.229167	1008
7	rs16198	A	G	0.659722	1008
7	rs3025143	G	C	0.15377	1008
7	rs117014581	C	T	0.0248016	1008
7	rs16195	T	G	0.811508	1008
7	rs7781431	T	G	0.811508	1008
7	rs16194	A	G	0.811508	1008
7	rs12666025	A	C	0.821429	1008
7	rs77571145	G	A	0.116071	1008
7	rs76517961	G	A	0.152778	1008
7	rs76373399	G	A	0.116071	1008
7	rs10259152	C	T	0.16369	1008
7	rs28897122	T	C	0.162698	1008
7	rs2525439	C	A	0.665675	1008
7	rs2525438	A	G	0.821429	1008
7	rs28792726	G	A	0.178571	1008
7	rs9639487	A	C	0.291667	1008
7	rs77825161	G	A	0.0347222	1008
7	rs17149017	C	T	0.459325	1008
7	rs10249046	G	A	0.188492	1008
7	rs146838935	T	G	0.154762	1008
7	rs55788788	G	A	0.154762	1008
7	rs77176026	T	C	0.118056	1008
7	rs55756459	G	A	0.190476	1008
7	rs6964661	G	A	0.152778	1008
7	rs2525435	T	C	0.652778	1008
7	rs76896098	C	G	0.112103	1008
7	rs3025139	G	A	0.152778	1008
7	rs16193	A	G	0.15377	1008
7	rs16192	A	C	0.152778	1008
7	rs16483	T	C	0.0426587	1008
7	rs117198699	A	G	0.0297619	1008
7	rs12671491	G	A	0.343254	1008
7	rs201168168	C	T	0.0297619	1008
7	rs6461787	G	T	0.800595	1008
7	rs6461788	G	C	0.597222	1008
7	rs7795700	T	A	0.581349	1008
7	rs79835698	G	A	0.0109127	1008
7	rs6963304	T	G	0.777778	1008
7	rs12672642	G	A	0.582341	1008
7	rs73078658	A	G	0.399802	1008
7	rs1034732	C	G	0.593254	1008
7	rs1034731	C	T	0.585317	1008
7	rs2006644	G	A	0.585317	1008
7	rs2006643	C	T	0.593254	1008
7	rs17341269	A	G	0.593254	1008
7	rs61505992	C	G	0.588294	1008
7	rs76754964	C	G	0.170635	1008
7	rs55944461	G	A	0.375992	1008
7	rs17372029	A	G	0.122024	1008
7	rs79009557	T	C	0.178571	1008
7	rs59220973	C	T	0.584325	1008
7	rs139061834	A	G	0.0337302	1008
7	rs7788682	T	G	0.669643	1008
7	rs16190	G	C	0.669643	1008
7	rs16189	C	G	0.668651	1008
7	rs16482	T	A	0.686508	1008
7	rs117710054	T	C	0.0337302	1008
7	rs138026528	G	A	0.0109127	1008
7	rs16188	T	C	0.422619	1008
7	rs17149039	A	G	0.347222	1008
7	rs7779775	A	G	0.332341	1008
7	rs76687522	A	G	0.123016	1008
7	rs4000777	G	C	0.320437	1008
7	rs5021337	T	C	0.727183	1008
7	rs5021336	G	A	0.328373	1008
7	rs5021335	C	T	0.0357143	1008
7	rs4418237	A	G	0.330357	1008
7	rs4504541	C	A	0.328373	1008
7	rs16185	A	G	0.328373	1008
7	rs16183	T	A	0.39881	1008
7	rs55891953	C	T	0.399802	1008
7	rs6957638	A	G	0.407738	1008
7	rs6978147	T	A	0.731151	1008
7	rs143931423	T	G	0.0138889	1008
7	rs62448578	C	G	0.402778	1008
7	rs6945477	T	C	0.425595	1008
7	rs6967249	A	T	0.731151	1008
7	rs145645516	T	C	0.00198413	1008
7	rs6967763	A	G	0.731151	1008
7	rs2390889	A	G	0.151786	1008
7	rs2893148	G	C	0.150794	1008
7	rs16182	C	T	0.25	1008
7	rs16181	G	A	0.249008	1008
7	rs16180	T	G	0.731151	1008
7	rs16179	G	A	0.39881	1008
7	rs16178	G	A	0.411706	1008
7	rs16177	G	A	0.411706	1008
7	rs16176	A	G	0.746032	1008
7	rs16175	T	A	0.405754	1008
7	rs73078701	T	C	0.423611	1008
7	rs73080603	C	T	0.423611	1008
7	rs16174	T	C	0.435516	1008
7	rs3025130	A	G	0.0426587	1008
7	rs16172	A	G	0.425595	1008
7	rs16171	A	G	0.443452	1008
7	rs16170	A	G	0.313492	1008
7	rs16169	A	G	0.425595	1008
7	rs12670418	A	C	0.417659	1008
7	rs12668380	T	C	0.435516	1008
7	rs10254767	A	G	0.316468	1008
7	rs16168	A	C	0.167659	1008
7	rs76072758	C	T	0.433532	1008
7	rs983949	T	G	0.75	1008
7	rs2390961	A	G	0.316468	1008
7	rs2390962	C	G	0.757937	1008
7	rs2525432	T	G	0.316468	1008
7	rs2189497	G	A	0.412698	1008
7	rs2722383	G	A	0.316468	1008
7	rs6970382	T	C	0.406746	1008
7	rs16167	A	G	0.406746	1008
7	rs16481	T	C	0.417659	1008
7	rs16166	A	G	0.728175	1008
7	rs16165	T	A	0.417659	1008
7	rs16164	C	G	0.12004	1008
7	rs4722335	A	G	0.728175	1008
7	rs16163	C	A	0.411706	1008
7	rs16162	T	C	0.423611	1008
7	rs16159	C	T	0.326389	1008
7	rs16158	G	A	0.404762	1008
7	rs16157	T	C	0.742063	1008
7	rs7804106	G	A	0.673611	1008
7	rs190008897	T	C	0.00694444	1008
7	rs6972277	G	A	0.250992	1008
7	rs11536440	C	A	0.404762	1008
7	rs11536441	C	T	0.404762	1008
7	rs6960016	G	A	0.274802	1008
7	rs2722406	C	T	0.719246	1008
7	rs721262	A	G	0.642857	1008
7	rs79043293	T	A	0.0208333	1008
7	rs77261973	T	C	0.0208333	1008
7	rs75034250	T	A	0.401786	1008
7	rs150108071	C	T	0.0128968	1008
7	rs28366561	A	C	0.155754	1008
7	rs4722337	A	T	0.662698	1008
7	rs78691510	C	T	0.0208333	1008
7	rs75819953	C	G	0.28373	1008
7	rs78509801	G	A	0.150794	1008
7	rs16154	A	G	0.661706	1008
7	rs16153	A	G	0.0208333	1008
7	rs16152	G	C	0.0208333	1008
7	rs4722338	G	A	0.316468	1008
7	rs78121355	C	T	0.385913	1008
7	rs16151	A	T	0.344246	1008
7	rs16150	T	C	0.0208333	1008
7	rs725922	T	C	0.139881	1008
7	rs16480	T	C	0.342262	1008
7	rs117045945	G	C	0.0208333	1008
7	rs6948203	C	T	0.635913	1008
7	rs4722339	A	C	0.344246	1008
7	rs10241609	C	T	0.155754	1008
7	rs4722340	G	A	0.31746	1008
7	rs11982406	A	C	0.655754	1008
7	rs146055004	G	A	0.242063	1008
7	rs141886680	C	T	0.0287698	1008
7	rs145325121	G	A	0.0208333	1008
7	rs56386051	C	T	0.34623	1008
7	rs6947772	T	G	0.291667	1008
7	rs142161226	G	A	0.280754	1008
7	rs138127854	G	A	0.0396825	1008
7	rs10273936	T	C	0.608135	1008
7	rs4722341	C	G	0.25	1008
7	rs4719761	G	C	0.320437	1008
7	rs13235551	G	A	0.71131	1008
7	rs113107396	G	A	0.110119	1008
7	rs55861495	C	G	0.135913	1008
7	rs60435280	A	G	0.252976	1008
7	rs79050115	G	A	0.0297619	1008
7	rs7800861	A	G	0.322421	1008
7	rs151307378	C	G	0.00198413	1008
7	rs10256432	G	A	0.227183	1008
7	rs1073317	A	G	0.0208333	1008
7	rs1073316	G	A	0.322421	1008
7	rs1989219	G	A	0.322421	1008
7	rs3905497	G	C	0.322421	1008
7	rs78348904	T	C	0.159722	1008
7	rs16479	A	G	0.0208333	1008
7	rs146451656	G	A	0.014881	1008
7	rs16149	G	A	0.31746	1008
7	rs16148	T	C	0.74504	1008
7	rs1859290	A	C	0.160714	1008
7	rs17149106	G	T	0.0198413	1008
7	rs16147	T	C	0.640873	1008
7	rs16145	G	T	0.65377	1008
7	rs16143	C	T	0.284722	1008
7	rs16478	G	A	0.284722	1008
7	rs16142	A	G	0.284722	1008
7	rs16141	T	G	0.655754	1008
7	rs16140	C	G	0.286706	1008
7	rs5573	G	A	0.637897	1008
7	rs16138	G	C	0.285714	1008
7	rs117428378	A	G	0.0634921	1008
7	rs3025120	T	C	0.0208333	1008
7	rs3757681	C	T	0.0386905	1008
7	rs3757680	G	A	0.0644841	1008
7	rs3779477	G	A	0.241071	1008
7	rs3025118	G	T	0.0208333	1008
7	rs16135	A	G	0.707341	1008
7	rs79030209	C	T	0.104167	1008
7	rs3025115	G	A	0.0208333	1008
7	rs5574	C	T	0.345238	1008
7	rs16132	T	A	0.292659	1008
7	rs16131	T	C	0.0545635	1008
7	rs16476	T	G	0.374008	1008
7	rs16129	A	C	0.65377	1008
7	rs16475	A	G	0.0287698	1008
7	rs16124	T	G	0.656746	1008
7	rs2189495	A	G	0.656746	1008
7	rs141008532	A	G	0.030754	1008
7	rs16123	A	G	0.279762	1008
7	rs16122	G	C	0.277778	1008
7	rs77260769	G	A	0.0208333	1008
7	rs75884344	C	A	0.277778	1008
7	rs76438856	A	T	0.277778	1008
7	rs13222243	C	T	0.0545635	1008
7	rs2023890	G	A	0.924603	1008
7	rs6461789	C	G	0.270833	1008
7	rs16474	G	T	0.654762	1008
7	rs16473	A	T	0.634921	1008
7	rs3025111	G	A	0.104167	1008
7	rs16472	A	G	0.979167	1008
7	rs16120	A	G	0.657738	1008
7	rs16119	A	G	0.657738	1008
7	rs11762612	C	T	0.0545635	1008
7	rs17374047	A	G	0.165675	1008
7	rs16469	C	T	0.0208333	1008
7	rs16118	C	G	0.344246	1008
7	rs16117	T	C	0.0208333	1008
7	rs16468	G	T	0.323413	1008
7	rs16116	G	A	0.343254	1008
7	rs16115	C	G	0.280754	1008
7	rs16114	G	C	0.344246	1008
7	rs16113	T	C	0.344246	1008
7	rs16111	A	G	0.0545635	1008
7	rs12700525	A	G	0.0535714	1008
7	rs4719763	T	C	0.321429	1008
7	rs16110	G	C	0.242063	1008
7	rs16109	G	T	0.247024	1008
7	rs16108	G	T	0.277778	1008
7	rs16106	T	C	0.0525794	1008
7	rs10269857	A	C	0.321429	1008
7	rs16467	A	G	0.0178571	1008
7	rs10256891	T	C	0.248016	1008
7	rs12112368	G	C	0.248016	1008
7	rs16104	C	T	0.248016	1008
7	rs16466	T	C	0.124008	1008
7	rs7791890	C	T	0.237103	1008
7	rs16102	A	G	0.542659	1008
7	rs10951004	T	C	0.566468	1008
7	rs79119278	C	T	0.0178571	1008
7	rs16101	A	G	0.208333	1008
7	rs16100	A	G	0.209325	1008
7	rs16099	T	C	0.0178571	1008
7	rs16098	T	C	0.238095	1008
7	rs16096	A	T	0.564484	1008
7	rs16095	T	C	0.577381	1008
7	rs929284	C	G	0.209325	1008
7	rs16094	A	G	0.564484	1008
7	rs16093	T	C	0.546627	1008
7	rs12670597	T	G	0.417659	1008
7	rs10255852	T	C	0.289683	1008
7	rs56088608	G	A	0.0178571	1008
7	rs3025099	C	T	0.0178571	1008
7	rs56383542	C	T	0.0178571	1008
7	rs16091	G	C	0.256944	1008
7	rs16090	A	G	0.125992	1008
7	rs16089	G	T	0.251984	1008
7	rs16088	G	C	0.0922619	1008
7	rs16087	C	T	0.30754	1008
7	rs16086	A	G	0.228175	1008
7	rs16085	T	C	0.324405	1008
7	rs16084	A	G	0.0615079	1008
7	rs16083	A	C	0.564484	1008
7	rs12171603	G	A	0.22619	1008
7	rs16082	A	G	0.0793651	1008
7	rs999387	A	G	0.0257937	1008
7	rs16080	T	C	0.564484	1008
7	rs16463	A	G	0.0863095	1008
7	rs16079	T	C	0.624008	1008
7	rs11973567	A	C	0.28869	1008
7	rs75101766	C	T	0.0873016	1008
7	rs3025097	G	T	0.0873016	1008
7	rs55827478	T	C	0.030754	1008
7	rs16077	G	C	0.47619	1008
7	rs75528300	T	C	0.0347222	1008
7	rs16873648	C	T	0.0297619	1008
7	rs4336503	T	C	0.293651	1008
7	rs4307239	A	G	0.697421	1008
7	rs28624148	G	A	0.094246	1008
7	rs10272787	G	A	0.0952381	1008
7	rs10487603	A	C	0.093254	1008
7	rs17149196	A	G	0.093254	1008
7	rs6972670	T	C	0.0297619	1008
7	rs12333707	A	G	0.093254	1008
7	rs12334195	C	T	0.393849	1008
7	rs4236314	G	A	0.297619	1008
7	rs4722344	G	C	0.53869	1008
7	rs1012768	G	T	0.272817	1008
7	rs71537272	G	A	0.112103	1008
7	rs13226607	G	A	0.228175	1008
7	rs11772148	T	C	0.228175	1008
7	rs11768484	G	A	0.228175	1008
7	rs73082768	G	A	0.117063	1008
7	rs11761673	A	G	0.229167	1008
7	rs11768564	G	A	0.229167	1008
7	rs17149209	T	C	0.229167	1008
7	rs28674593	G	A	0.228175	1008
7	rs17149217	G	A	0.113095	1008
7	rs17316431	G	T	0.10119	1008
7	rs6461793	C	G	0.231151	1008
7	rs6461794	G	A	0.229167	1008
7	rs10223953	T	G	0.230159	1008
7	rs28568663	A	C	0.229167	1008
7	rs68001924	T	C	0.229167	1008
7	rs67903393	T	A	0.229167	1008
7	rs67362970	C	T	0.229167	1008
7	rs66639563	C	A	0.229167	1008
7	rs10271834	G	A	0.645833	1008
7	rs10228333	T	C	0.645833	1008
7	rs77786453	A	G	0.0873016	1008
7	rs6950851	G	C	0.643849	1008
7	rs10272064	G	T	0.115079	1008
7	rs10271872	C	T	0.115079	1008
7	rs6950947	C	A	0.227183	1008
7	rs6950954	C	T	0.275794	1008
7	rs144031755	G	A	0.0347222	1008
7	rs56310940	C	G	0.329365	1008
7	rs117997275	A	G	0.0287698	1008
7	rs117621696	A	G	0.0287698	1008
7	rs74818888	C	G	0.0873016	1008
7	rs75556450	A	G	0.0873016	1008
7	rs2188772	T	A	0.626984	1008
7	rs4719764	C	T	0.208333	1008
7	rs4722345	G	A	0.112103	1008
7	rs147672906	A	G	0.0198413	1008
7	rs34944101	T	C	0.0674603	1008
7	rs11972279	C	G	0.294643	1008
7	rs10233456	C	T	0.834325	1008
7	rs141020180	G	T	0.014881	1008
7	rs150003064	T	C	0.0188492	1008
7	rs74569204	T	G	0.0396825	1008
7	rs74868913	C	G	0.0376984	1008
7	rs10224039	C	T	0.218254	1008
7	rs10253435	A	T	0.106151	1008
7	rs10487605	C	T	0.112103	1008
7	rs147296815	A	G	0.0178571	1008
7	rs75467065	T	C	0.0873016	1008
7	rs6953030	T	C	0.0873016	1008
7	rs151051083	C	T	0.102183	1008
7	rs2521623	A	G	0.628968	1008
7	rs78753161	C	T	0.302579	1008
7	rs150159533	T	C	0.0327381	1008
7	rs11763059	C	T	0.102183	1008
7	rs2521624	T	C	0.625992	1008
7	rs2521625	C	T	0.922619	1008
7	rs2722407	A	G	0.631944	1008
7	rs117864663	C	T	0.0248016	1008
7	rs11771124	A	G	0.103175	1008
7	rs2722408	C	T	0.077381	1008
7	rs77689915	C	T	0.114087	1008
7	rs1859009	C	T	0.631944	1008
7	rs28645129	G	A	0.315476	1008
7	rs4719765	G	A	0.315476	1008
7	rs2521626	T	C	0.31746	1008
7	rs17149261	G	A	0.315476	1008
7	rs28562688	T	G	0.125	1008
7	rs146492526	C	T	0.0376984	1008
7	rs11760231	A	G	0.103175	1008
7	rs2466399	C	T	0.296627	1008
7	rs2428343	A	C	0.31746	1008
7	rs2466398	T	C	0.315476	1008
7	rs2466397	G	A	0.315476	1008
7	rs77131005	C	T	0.0873016	1008
7	rs2521627	A	G	0.62996	1008
7	rs140389096	T	C	0.014881	1008
7	rs2521628	G	A	0.315476	1008
7	rs2722381	T	C	0.315476	1008
7	rs4719766	G	A	0.228175	1008
7	rs4719767	G	T	0.293651	1008
7	rs2722379	C	T	0.609127	1008
7	rs2521630	C	T	0.294643	1008
7	rs2521631	A	G	0.609127	1008
7	rs2722378	C	T	0.190476	1008
7	rs13235705	C	T	0.0267857	1008
7	rs2521632	G	A	0.191468	1008
7	rs2521633	T	G	0.811508	1008
7	rs10487606	T	C	0.191468	1008
7	rs2521634	G	A	0.191468	1008
7	rs6957661	G	A	0.315476	1008
7	rs17149280	A	G	0.215278	1008
7	rs28566482	G	A	0.315476	1008
7	rs2521635	A	T	0.925595	1008
7	rs28673835	C	T	0.315476	1008
7	rs28414026	A	T	0.315476	1008
7	rs10487607	G	A	0.316468	1008
7	rs2245662	A	G	0.925595	1008
7	rs2521636	T	C	0.214286	1008
7	rs2245657	G	A	0.925595	1008
7	rs11978325	G	A	0.395833	1008
7	rs142546889	A	G	0.0277778	1008
7	rs12670676	G	T	0.0347222	1008
7	rs995659	A	T	0.531746	1008
7	rs995660	C	T	0.315476	1008
7	rs73088792	T	C	0.125	1008
7	rs2722400	G	T	0.531746	1008
7	rs2722401	T	C	0.530754	1008
7	rs10260381	C	T	0.125	1008
7	rs79835182	C	T	0.0902778	1008
7	rs2011336	G	A	0.645833	1008
7	rs2722403	T	G	0.531746	1008
7	rs10264410	C	G	0.0902778	1008
7	rs2722404	A	G	0.646825	1008
7	rs739609	T	C	0.316468	1008
7	rs873155	G	A	0.316468	1008
7	rs739610	T	C	0.316468	1008
7	rs739611	T	C	0.316468	1008
7	rs873156	C	T	0.316468	1008
7	rs2390970	C	A	0.314484	1008
7	rs2078965	G	C	0.314484	1008
7	rs1468175	T	A	0.314484	1008
7	rs12673094	C	T	0.314484	1008
7	rs17149299	C	T	0.314484	1008
7	rs4722346	C	A	0.314484	1008
7	rs10277671	G	A	0.00297619	1008
7	rs79429938	T	C	0.031746	1008
7	rs73091112	C	T	0.315476	1008
7	rs76729073	A	G	0.315476	1008
7	rs80103103	T	C	0.3125	1008
7	rs73091113	G	A	0.315476	1008
7	rs73091115	T	C	0.315476	1008
7	rs17527852	A	G	0.314484	1008
7	rs17149302	T	G	0.314484	1008
7	rs79014395	C	A	0.0892857	1008
7	rs10951006	G	A	0.359127	1008
7	rs12155085	C	G	0.314484	1008
7	rs12155090	C	T	0.314484	1008
7	rs12155164	G	C	0.314484	1008
7	rs12155163	C	T	0.314484	1008
7	rs55966275	A	C	0.314484	1008
7	rs55842023	G	A	0.314484	1008
7	rs55845438	A	G	0.320437	1008
7	rs55904984	T	A	0.313492	1008
7	rs55749640	C	T	0.399802	1008
7	rs17149307	A	C	0.0813492	1008
7	rs78164612	T	C	0.0714286	1008
7	rs73276678	T	C	0.0763889	1008
7	rs77504394	C	G	0.0535714	1008
7	rs56169214	A	C	0.641865	1008
7	rs2214205	C	T	0.276786	1008
7	rs6956026	G	A	0.842262	1008
7	rs56140426	G	A	0.744048	1008
7	rs56305138	C	T	0.739087	1008
7	rs145450168	A	G	0.0128968	1008
7	rs76840429	C	T	0.0803571	1008
7	rs7795026	G	A	0.740079	1008
7	rs10951007	T	C	0.742063	1008
7	rs10807819	A	G	0.742063	1008
7	rs10807820	T	A	0.742063	1008
7	rs9942561	G	A	0.740079	1008
7	rs9942606	T	C	0.740079	1008
7	rs9942563	G	C	0.697421	1008
7	rs10229981	C	A	0.740079	1008
7	rs2188771	A	G	0.740079	1008
7	rs10249804	T	C	0.740079	1008
7	rs4431499	A	C	0.936508	1008
7	rs10237661	C	T	0.793651	1008
7	rs10238015	G	A	0.740079	1008
7	rs1122806	C	T	0.741071	1008
7	rs1005592	A	C	0.835317	1008
7	rs75860586	C	A	0.0297619	1008
7	rs4722348	A	T	0.742063	1008
7	rs4722349	T	C	0.742063	1008
7	rs75337060	A	G	0.12004	1008
7	rs17377332	G	A	0.741071	1008
7	rs12112282	T	A	0.094246	1008
7	rs77238728	A	T	0.0446429	1008
7	rs6975802	G	A	0.694444	1008
7	rs10487609	G	T	0.093254	1008
7	rs10251565	T	C	0.695437	1008
7	rs10266124	A	C	0.694444	1008
7	rs10252567	T	C	0.694444	1008
7	rs10240346	C	T	0.694444	1008
7	rs6948218	C	T	0.694444	1008
7	rs6968835	T	C	0.694444	1008
7	rs6968997	T	G	0.694444	1008
7	rs6948741	A	T	0.694444	1008
7	rs6948996	C	T	0.694444	1008
7	rs10244791	G	C	0.693452	1008
7	rs10244581	C	A	0.69246	1008
7	rs10244588	C	T	0.693452	1008
7	rs10244589	C	A	0.693452	1008
7	rs10274084	A	G	0.693452	1008
7	rs10245042	G	A	0.694444	1008
7	rs10260303	T	C	0.694444	1008
7	rs10274228	A	C	0.694444	1008
7	rs10245446	C	G	0.695437	1008
7	rs10263936	T	A	0.695437	1008
7	rs10278260	A	G	0.695437	1008
7	rs10264579	T	C	0.694444	1008
7	rs10951009	C	A	0.694444	1008
7	rs10282104	A	G	0.694444	1008
7	rs1016978	C	A	0.694444	1008
7	rs10282621	A	G	0.122024	1008
7	rs10253625	C	T	0.694444	1008
7	rs10253966	G	T	0.693452	1008
7	rs2390971	G	A	0.694444	1008
7	rs2390972	G	T	0.694444	1008
7	rs2390973	A	G	0.694444	1008
7	rs2390974	T	C	0.694444	1008
7	rs17149347	C	T	0.248016	1008
7	rs2390975	A	G	0.690476	1008
7	rs2390976	T	A	0.694444	1008
7	rs55769845	C	T	0.094246	1008
7	rs4722350	T	A	0.694444	1008
7	rs1107376	A	C	0.229167	1008
7	rs6461799	T	C	0.22123	1008
7	rs17149356	T	C	0.225198	1008
7	rs13230631	T	G	0.229167	1008
7	rs17149360	T	C	0.228175	1008
7	rs17149361	G	A	0.014881	1008
7	rs55710676	C	T	0.0128968	1008
7	rs1541347	G	T	0.231151	1008
7	rs76021545	C	T	0.078373	1008
7	rs76390860	A	G	0.0297619	1008
7	rs117290500	G	A	0.0128968	1008
7	rs75629188	C	T	0.0128968	1008
7	rs6979449	C	T	0.0128968	1008
7	rs13231710	G	A	0.238095	1008
7	rs34249977	T	C	0.238095	1008
7	rs34173602	C	T	0.238095	1008
7	rs6947020	C	T	0.250992	1008
7	rs151303396	T	C	0.014881	1008
7	rs17149369	G	A	0.0128968	1008
7	rs10243689	G	A	0.0138889	1008
7	rs10259242	T	C	0.0138889	1008
7	rs73278459	C	A	0.0128968	1008
7	rs73278461	G	A	0.0128968	1008
7	rs73278464	T	C	0.0128968	1008
7	rs73278467	G	T	0.0128968	1008
7	rs74862531	G	A	0.0128968	1008
7	rs73278471	T	G	0.0128968	1008
7	rs17149371	A	C	0.0128968	1008
7	rs118163738	C	T	0.0128968	1008
7	rs17149374	A	G	0.0138889	1008
7	rs2106709	T	C	0.0138889	1008
7	rs34692182	C	T	0.238095	1008
7	rs2893167	T	A	0.238095	1008
7	rs17149382	T	C	0.0138889	1008
7	rs6950687	T	C	0.238095	1008
7	rs1859010	C	T	0.250992	1008
7	rs34702262	G	A	0.237103	1008
7	rs7803032	T	C	0.252976	1008
7	rs77920985	G	C	0.0138889	1008
7	rs36057573	A	G	0.251984	1008
7	rs34648154	T	G	0.264881	1008
7	rs10250973	G	A	0.168651	1008
7	rs74321064	C	T	0.0128968	1008
7	rs2521638	A	T	0.614087	1008
7	rs2521639	G	A	0.0833333	1008
7	rs7805207	G	A	0.169643	1008
7	rs2722387	A	G	0.251984	1008
7	rs78428914	T	C	0.0168651	1008
7	rs10263765	G	A	0.348214	1008
7	rs17149396	G	C	0.0744048	1008
7	rs7803435	T	A	0.708333	1008
7	rs2521640	G	C	0.595238	1008
7	rs73076810	T	A	0.108135	1008
7	rs72592125	A	G	0.235119	1008
7	rs2521641	C	T	0.249008	1008
7	rs10275499	C	T	0.343254	1008
7	rs62450409	A	G	0.108135	1008
7	rs73076817	T	C	0.342262	1008
7	rs62450410	A	G	0.343254	1008
7	rs66736533	C	T	0.108135	1008
7	rs78538092	G	A	0.0446429	1008
7	rs2722385	T	G	0.594246	1008
7	rs2722384	A	G	0.594246	1008
7	rs10487610	C	T	0.108135	1008
7	rs147914998	C	T	0.0208333	1008
7	rs6971081	G	A	0.251984	1008
7	rs6971202	G	A	0.251984	1008
7	rs78891495	G	A	0.0446429	1008
7	rs6970988	A	C	0.931548	1008
7	rs16873659	T	C	0.234127	1008
7	rs2722398	T	G	0.360119	1008
7	rs73076821	T	C	0.108135	1008
7	rs2521643	G	A	0.361111	1008
7	rs12532156	A	T	0.108135	1008
7	rs2521644	C	T	0.252976	1008
7	rs2722397	T	C	0.252976	1008
7	rs2722396	T	C	0.252976	1008
7	rs17149405	A	C	0.225198	1008
7	rs6943496	A	G	0.141865	1008
7	rs4722352	T	C	0.235119	1008
7	rs2722395	T	C	0.263889	1008
7	rs72592128	A	C	0.235119	1008
7	rs72592129	C	A	0.234127	1008
7	rs6949619	C	T	0.141865	1008
7	rs78281459	A	T	0.33631	1008
7	rs57885924	T	G	0.108135	1008
7	rs2722394	T	C	0.253968	1008
7	rs2722393	T	A	0.589286	1008
7	rs182005690	C	T	0.0168651	1008
7	rs62450416	T	C	0.108135	1008
7	rs10487611	A	G	0.33631	1008
7	rs72592130	C	T	0.22619	1008
7	rs2521645	T	C	0.597222	1008
7	rs35695433	G	A	0.252976	1008
7	rs112037334	C	A	0.238095	1008
7	rs2722390	A	G	0.599206	1008
7	rs144328311	G	T	0.0188492	1008
7	rs916775	A	G	0.361111	1008
7	rs2521646	C	T	0.599206	1008
7	rs2521647	C	G	0.361111	1008
7	rs2722389	G	A	0.359127	1008
7	rs2521648	C	T	0.490079	1008
7	rs67064761	G	C	0.237103	1008
7	rs72592134	A	G	0.237103	1008
7	rs11761358	C	T	0.335317	1008
7	rs11765036	T	C	0.118056	1008
7	rs67583352	G	A	0.238095	1008
7	rs4722354	C	G	0.238095	1008
7	rs143439684	T	C	0.113095	1008
7	rs4722355	C	A	0.333333	1008
7	rs531287085	C	T	0.00793651	1008
7	rs59395904	T	C	0.238095	1008
7	rs151182627	C	G	0.107143	1008
7	rs186783062	G	A	0.140873	1008
7	rs112049812	A	G	0.794643	1008
7	rs147095568	C	T	0.0218254	1008
7	rs98	C	T	0.334325	1008
7	rs188506903	T	C	0.00595238	1008
7	rs4496869	A	C	0.443452	1008
7	rs190096616	G	A	0.0396825	1008
7	rs93	T	C	0.681548	1008
7	rs72592137	G	A	0.236111	1008
7	rs117953719	T	C	0.031746	1008
7	rs17149415	A	G	0.12004	1008
7	rs4722357	G	A	0.795635	1008
7	rs6953088	G	C	0.795635	1008
7	rs10244401	C	G	0.357143	1008
7	rs10247614	G	T	0.358135	1008
7	rs4404827	C	G	0.795635	1008
7	rs59554862	C	T	0.0972222	1008
7	rs142417961	G	T	0.0386905	1008
7	rs4722358	G	C	0.237103	1008
7	rs2106596	T	C	0.238095	1008
7	rs2106598	C	G	0.357143	1008
7	rs4956	C	T	0.676587	1008
7	rs4957	C	G	0.439484	1008
7	rs113	A	T	0.422619	1008
7	rs92	T	C	0.570437	1008
7	rs78769270	G	A	0.127976	1008
7	rs79636717	T	C	0.0625	1008
7	rs186738887	A	T	0.0426587	1008
7	rs192195211	T	A	0.0426587	1008
7	rs13221610	T	C	0.261905	1008
7	rs6956326	C	A	0.490079	1008
7	rs74414549	C	A	0.0545635	1008
7	rs78631306	G	A	0.0545635	1008
7	rs91	T	C	0.508929	1008
7	rs59558169	A	T	0.125	1008
7	rs6461803	T	C	0.885913	1008
7	rs112	T	G	0.498016	1008
7	rs60324008	T	A	0.0902778	1008
7	rs111	T	C	0.497024	1008
7	rs6960552	T	C	0.498016	1008
7	rs108	G	A	0.496032	1008
7	rs107	A	G	0.498016	1008
7	rs106	A	G	0.885913	1008
7	rs9785009	C	T	0.625992	1008
7	rs89	G	A	0.488095	1008
7	rs60885158	T	C	0.128968	1008
7	rs88	A	G	0.626984	1008
7	rs1548425	A	C	0.499008	1008
7	rs4722359	C	T	0.963294	1008
7	rs4719768	G	A	0.882937	1008
7	rs10276566	G	A	0.489087	1008
7	rs17149463	A	G	0.355159	1008
7	rs74938992	T	A	0.134921	1008
7	rs10258215	C	T	0.127976	1008
7	rs4722360	C	T	0.498016	1008
7	rs73282405	A	G	0.0426587	1008
7	rs10232211	A	G	0.134921	1008
7	rs78205355	C	T	0.0406746	1008
7	rs34989823	T	C	0.258929	1008
7	rs80206949	G	T	0.0406746	1008
7	rs28637453	A	C	0.127976	1008
7	rs28411101	T	C	0.513889	1008
7	rs3899947	G	A	0.639881	1008
7	rs2390977	T	C	0.638889	1008
7	rs7805962	T	G	0.514881	1008
7	rs4388361	C	G	0.509921	1008
7	rs7787557	G	A	0.486111	1008
7	rs56991569	T	C	0.127976	1008
7	rs7811649	T	C	0.755952	1008
7	rs1858957	G	A	0.882937	1008
7	rs6461804	C	T	0.882937	1008
7	rs9638820	G	A	0.882937	1008
7	rs10224276	G	A	0.882937	1008
7	rs10239704	T	G	0.138889	1008
7	rs55777002	C	G	0.00198413	1008
7	rs11760338	C	T	0.882937	1008
7	rs28665026	G	A	0.875992	1008
7	rs139299856	G	T	0.135913	1008
7	rs149727258	G	T	0.135913	1008
7	rs10951012	A	C	0.325397	1008
7	rs117889730	G	A	0.0277778	1008
7	rs10951013	G	A	0.00198413	1008
7	rs74534161	A	G	0.258929	1008
7	rs12531310	C	A	0.0406746	1008
7	rs984209	T	G	0.342262	1008
7	rs76858987	G	A	0.174603	1008
7	rs10228771	C	A	0.322421	1008
7	rs2023732	G	C	0.753968	1008
7	rs79434975	C	G	0.191468	1008
7	rs62448869	A	T	0.248016	1008
7	rs114495245	T	A	0.191468	1008
7	rs62448870	A	G	0.246032	1008
7	rs62448871	A	C	0.246032	1008
7	rs62448872	G	A	0.0585317	1008
7	rs6958654	T	C	0.00198413	1008
7	rs75530230	C	T	0.223214	1008
7	rs6942803	C	A	0.244048	1008
7	rs6942832	A	T	0.00297619	1008
7	rs62448875	T	C	0.00297619	1008
7	rs10278322	G	C	0.112103	1008
7	rs144096014	T	C	0.00694444	1008
7	rs7796450	A	T	0.0605159	1008
7	rs7796569	C	T	0.0605159	1008
7	rs7796645	A	G	0.0605159	1008
7	rs12533743	T	C	0.0605159	1008
7	rs73078900	A	G	0.00198413	1008
7	rs75651911	T	C	0.1875	1008
7	rs56671959	C	A	0.0615079	1008
7	rs10231223	C	T	0.361111	1008
7	rs12531939	G	A	0.00297619	1008
7	rs11973625	C	T	0.0615079	1008
7	rs12700532	C	T	0.30754	1008
7	rs190722675	G	A	0.0585317	1008
7	rs60426889	G	T	0.00297619	1008
7	rs62448887	A	C	0.25	1008
7	rs62448888	G	A	0.0615079	1008
7	rs10269288	A	G	0.361111	1008
7	rs142042490	T	C	0.1875	1008
7	rs6951361	A	G	0.973214	1008
7	rs28708987	C	T	0.110119	1008
7	rs34297299	C	A	0.00297619	1008
7	rs79105434	A	G	0.0664683	1008
7	rs117798381	G	A	0.109127	1008
7	rs11772769	A	G	0.294643	1008
7	rs79836256	G	T	0.0565476	1008
7	rs28565050	A	C	0.34623	1008
7	rs12154255	A	G	0.0595238	1008
7	rs117466275	G	A	0.0198413	1008
7	rs10267583	A	G	0.366071	1008
7	rs77572176	A	G	0.200397	1008
7	rs77253608	C	T	0.0565476	1008
7	rs1548424	G	C	0.314484	1008
7	rs57559830	T	C	0.366071	1008
7	rs77408165	T	G	0.0734127	1008
7	rs10247006	G	C	0.109127	1008
7	rs62448892	T	C	0.0565476	1008
7	rs143560379	T	G	0.0128968	1008
7	rs41335051	T	C	0.200397	1008
7	rs62448893	G	A	0.0565476	1008
7	rs78422528	A	G	0.0565476	1008
7	rs75789885	T	C	0.10119	1008
7	rs7782423	T	A	0.156746	1008
7	rs7799805	G	A	0.100198	1008
7	rs77077728	T	G	0.0565476	1008
7	rs17327237	T	G	0.0109127	1008
7	rs79318026	G	A	0.100198	1008
7	rs73083036	C	T	0.00297619	1008
7	rs74387808	C	T	0.0565476	1008
7	rs76341829	A	G	0.199405	1008
7	rs77127324	C	T	0.0565476	1008
7	rs1010184	G	C	0.367063	1008
7	rs17149489	C	T	0.199405	1008
7	rs11770345	G	A	0.00297619	1008
7	rs56060725	G	A	0.0565476	1008
7	rs7779109	A	G	0.256944	1008
7	rs17149497	T	C	0.0565476	1008
7	rs62448900	C	A	0.00297619	1008
7	rs10242095	A	G	0.108135	1008
7	rs975995	A	G	0.368056	1008
7	rs73690847	G	C	0.0565476	1008
7	rs1010185	A	G	0.368056	1008
7	rs28412958	A	G	0.361111	1008
7	rs116212990	G	A	0.106151	1008
7	rs62448901	T	G	0.363095	1008
7	rs145986625	T	C	0.199405	1008
7	rs10281745	T	C	0.364087	1008
7	rs10266300	C	G	0.364087	1008
7	rs10266708	C	T	0.106151	1008
7	rs139969904	T	A	0.0198413	1008
7	rs7782559	C	T	0.191468	1008
7	rs17149501	C	T	0.0555556	1008
7	rs10245586	A	G	0.354167	1008
7	rs10278197	C	T	0.106151	1008
7	rs79390332	G	A	0.0555556	1008
7	rs75943091	T	A	0.0555556	1008
7	rs73083057	C	A	0.0555556	1008
7	rs6960084	G	C	0.356151	1008
7	rs10282314	C	T	0.106151	1008
7	rs10282525	G	A	0.107143	1008
7	rs10282438	C	T	0.105159	1008
7	rs10224443	C	T	0.891865	1008
7	rs2390978	C	T	0.00297619	1008
7	rs10228064	C	T	0.0962302	1008
7	rs2078927	T	A	0.0496032	1008
7	rs7791434	T	G	0.345238	1008
7	rs77503999	C	T	0.0962302	1008
7	rs55703680	G	A	0.0505952	1008
7	rs75862971	G	A	0.0962302	1008
7	rs7779060	T	C	0.324405	1008
7	rs12375236	G	A	0.173611	1008
7	rs78188828	G	A	0.0178571	1008
7	rs17149509	G	C	0.174603	1008
7	rs56388393	G	C	0.228175	1008
7	rs10231310	G	T	0.313492	1008
7	rs28485069	T	C	0.326389	1008
7	rs147082573	C	T	0.0386905	1008
7	rs74998612	T	C	0.0138889	1008
7	rs117059149	A	G	0.0446429	1008
7	rs12673052	A	T	0.328373	1008
7	rs10247968	C	T	0.0952381	1008
7	rs28709622	C	T	0.319444	1008
7	rs28415358	A	G	0.316468	1008
7	rs28406833	A	C	0.322421	1008
7	rs17149514	G	T	0.181548	1008
7	rs17149519	A	G	0.1875	1008
7	rs79295977	T	C	0.1875	1008
7	rs62448935	A	G	0.316468	1008
7	rs6461808	A	T	0.320437	1008
7	rs62448936	T	C	0.077381	1008
7	rs74511866	A	G	0.0734127	1008
7	rs62448937	G	A	0.303571	1008
7	rs74909143	G	T	0.0555556	1008
7	rs75514533	A	G	0.0555556	1008
7	rs74722271	A	G	0.0555556	1008
7	rs6966939	G	A	0.308532	1008
7	rs75050733	A	G	0.176587	1008
7	rs28780399	C	T	0.304563	1008
7	rs28808734	A	C	0.308532	1008
7	rs2893168	C	T	0.771825	1008
7	rs10951017	G	C	0.309524	1008
7	rs78330878	G	A	0.0535714	1008
7	rs10951018	G	A	0.306548	1008
7	rs10234295	G	A	0.309524	1008
7	rs77617515	A	G	0.0555556	1008
7	rs12112216	G	C	0.308532	1008
7	rs79136153	G	A	0.0535714	1008
7	rs10271357	A	G	0.0734127	1008
7	rs75791593	T	C	0.0555556	1008
7	rs7784509	C	G	0.173611	1008
7	rs7789043	C	T	0.177579	1008
7	rs28459952	T	C	0.0873016	1008
7	rs6943230	T	C	0.270833	1008
7	rs75417526	C	T	0.0515873	1008
7	rs6961237	A	G	0.772817	1008
7	rs79473042	C	T	0.0436508	1008
7	rs2078928	A	T	0.310516	1008
7	rs739538	T	A	0.178571	1008
7	rs739540	T	C	0.309524	1008
7	rs17149538	C	T	0.253968	1008
7	rs6943268	A	G	0.311508	1008
7	rs719082	C	T	0.305556	1008
7	rs6954701	A	G	0.619048	1008
7	rs6955203	G	A	0.299603	1008
7	rs112776673	C	T	0.0208333	1008
7	rs11766140	G	A	0.00297619	1008
7	rs76931518	C	T	0.0486111	1008
7	rs17149556	C	T	0.0486111	1008
7	rs1858959	G	A	0.295635	1008
7	rs11767990	C	T	0.296627	1008
7	rs11761314	A	G	0.296627	1008
7	rs983127	G	C	0.00297619	1008
7	rs12672156	C	T	0.0674603	1008
7	rs10951019	G	A	0.166667	1008
7	rs2521224	C	T	0.3125	1008
7	rs78519326	A	G	0.046627	1008
7	rs6461809	T	C	0.628968	1008
7	rs981747	T	C	0.858135	1008
7	rs78203657	T	C	0.201389	1008
7	rs80047701	G	A	0.0416667	1008
7	rs10231068	A	T	0.650794	1008
7	rs2711111	A	G	0.998016	1008
7	rs2390979	T	A	0.897817	1008
7	rs976680	A	T	0.65377	1008
7	rs976681	G	A	0.652778	1008
7	rs10240106	A	G	0.199405	1008
7	rs57952494	A	G	0.0416667	1008
7	rs17149577	A	T	0.654762	1008
7	rs2521227	A	C	0.897817	1008
7	rs16873668	A	T	0.649802	1008
7	rs10277950	G	A	0.652778	1008
7	rs2521230	T	C	0.888889	1008
7	rs142844332	A	G	0.0327381	1008
7	rs75683306	T	G	0.0744048	1008
7	rs117279796	A	G	0.030754	1008
7	rs78947355	A	G	0.0704365	1008
7	rs10250643	T	G	0.631944	1008
7	rs6956276	C	T	0.62996	1008
7	rs2521219	A	G	0.904762	1008
7	rs28661073	T	C	0.207341	1008
7	rs141063825	A	T	0.00694444	1008
7	rs4513880	G	C	0.808532	1008
7	rs139363162	C	T	0.0188492	1008
7	rs111299740	A	G	0.206349	1008
7	rs117687568	C	A	0.0198413	1008
7	rs17149584	A	G	0.0694444	1008
7	rs2711108	C	G	0.777778	1008
7	rs17387919	T	C	0.203373	1008
7	rs4236315	T	C	0.777778	1008
7	rs4719771	T	C	0.50496	1008
7	rs77535640	T	C	0.116071	1008
7	rs117943994	A	T	0.015873	1008
7	rs545963218	T	A	0.0188492	1008
7	rs4719772	G	T	0.708333	1008
7	rs10246290	G	A	0.502976	1008
7	rs75333214	A	G	0.0188492	1008
7	rs11765493	G	C	0.502976	1008
7	rs12669298	C	T	0.0664683	1008
7	rs139944319	A	C	0.134921	1008
7	rs117887252	C	T	0.127976	1008
7	rs146283938	A	G	0.030754	1008
7	rs9918576	C	T	0.826389	1008
7	rs6461811	G	A	0.12004	1008
7	rs6461812	A	G	0.12004	1008
7	rs10266515	T	A	0.174603	1008
7	rs58632387	A	C	0.0585317	1008
7	rs79076924	G	A	0.0515873	1008
7	rs150920069	A	G	0.0367063	1008
7	rs10266855	T	C	0.543651	1008
7	rs78124840	C	T	0.0585317	1008
7	rs76664236	C	T	0.0922619	1008
7	rs11524615	G	A	0.267857	1008
7	rs34441881	T	C	0.115079	1008
7	rs76410484	C	G	0.12004	1008
7	rs11771214	A	G	0.53373	1008
7	rs76582536	A	G	0.0585317	1008
7	rs73284230	G	A	0.12004	1008
7	rs75129279	T	A	0.0922619	1008
7	rs35170308	A	T	0.53373	1008
7	rs11976703	C	A	0.12004	1008
7	rs57315996	A	G	0.0922619	1008
7	rs77858723	T	G	0.12004	1008
7	rs11768140	G	A	0.338294	1008
7	rs9639499	T	C	0.878968	1008
7	rs11979755	C	T	0.12004	1008
7	rs4722370	C	T	0.531746	1008
7	rs4722371	G	A	0.0912698	1008
7	rs117335718	C	T	0.0138889	1008
7	rs11770891	C	T	0.00396825	1008
7	rs118041949	G	A	0.0198413	1008
7	rs142709589	C	T	0.0853175	1008
7	rs60661449	C	A	0.0912698	1008
7	rs78145215	T	C	0.0912698	1008
7	rs74903559	G	C	0.0863095	1008
7	rs79759111	T	C	0.0873016	1008
7	rs2529081	A	G	0.0922619	1008
7	rs36053817	C	G	0.507937	1008
7	rs4722372	G	A	0.679563	1008
7	rs4722373	C	T	0.679563	1008
7	rs2190438	C	T	0.0863095	1008
7	rs2190437	G	A	0.858135	1008
7	rs75020631	G	C	0.0863095	1008
7	rs3922328	C	A	0.0863095	1008
7	rs10276688	T	C	0.174603	1008
7	rs2711107	C	T	0.886905	1008
7	rs117147312	G	C	0.0863095	1008
7	rs139504929	A	G	0.0178571	1008
7	rs36101866	G	C	0.708333	1008
7	rs75573421	A	C	0.0912698	1008
7	rs2711106	T	C	0.0922619	1008
7	rs2190436	G	A	0.178571	1008
7	rs2190435	C	T	0.0863095	1008
7	rs2214939	T	G	0.178571	1008
7	rs2711105	T	G	0.093254	1008
7	rs4719773	T	C	0.174603	1008
7	rs2711104	C	T	0.178571	1008
7	rs146366350	C	T	0.0367063	1008
7	rs76236658	A	G	0.0873016	1008
7	rs61594178	A	G	0.0902778	1008
7	rs61056434	G	A	0.0912698	1008
7	rs9639500	C	T	0.174603	1008
7	rs1119811	G	C	0.625992	1008
7	rs2529077	T	A	0.534722	1008
7	rs74744889	T	C	0.0863095	1008
7	rs2529076	G	A	0.0922619	1008
7	rs2711100	C	T	0.178571	1008
7	rs2711099	C	T	0.093254	1008
7	rs118119598	C	T	0.0496032	1008
7	rs75482109	T	C	0.0863095	1008
7	rs2711097	C	T	0.625	1008
7	rs2529071	T	C	0.0922619	1008
7	rs2529069	T	C	0.713294	1008
7	rs28754481	T	A	0.0912698	1008
7	rs17149654	C	G	0.094246	1008
7	rs1029602	C	T	0.178571	1008
7	rs74671976	C	T	0.0257937	1008
7	rs1015650	A	T	0.534722	1008
7	rs12668620	C	T	0.53373	1008
7	rs2529068	G	A	0.0922619	1008
7	rs1014116	T	C	0.174603	1008
7	rs116898040	G	A	0.094246	1008
7	rs13241379	G	A	0.534722	1008
7	rs55905854	C	G	0.094246	1008
7	rs2097949	C	G	0.094246	1008
7	rs77105810	G	A	0.0952381	1008
7	rs114068096	G	A	0.109127	1008
7	rs17149661	T	C	0.0813492	1008
7	rs7778039	T	C	0.094246	1008
7	rs11771088	T	C	0.535714	1008
7	rs13236354	A	T	0.535714	1008
7	rs10951023	C	T	0.53373	1008
7	rs10951024	T	C	0.535714	1008
7	rs182070620	G	T	0.0188492	1008
7	rs12700535	C	A	0.627976	1008
7	rs185382669	A	T	0.0287698	1008
7	rs4292585	A	T	0.0853175	1008
7	rs12155326	A	C	0.177579	1008
7	rs10245219	G	A	0.0297619	1008
7	rs12155331	A	T	0.0843254	1008
7	rs2711095	C	T	0.177579	1008
7	rs2529062	A	G	0.177579	1008
7	rs2529061	G	A	0.0922619	1008
7	rs2529060	T	C	0.177579	1008
7	rs17149680	A	G	0.0327381	1008
7	rs12672013	T	C	0.535714	1008
7	rs13232202	T	G	0.535714	1008
7	rs13244877	C	A	0.535714	1008
7	rs10265529	T	C	0.175595	1008
7	rs12670305	C	A	0.536706	1008
7	rs12672537	T	G	0.536706	1008
7	rs57092927	C	A	0.0902778	1008
7	rs3922327	G	A	0.535714	1008
7	rs76875879	T	G	0.0902778	1008
7	rs17149687	T	C	0.0664683	1008
7	rs79896512	T	C	0.0912698	1008
7	rs2711118	G	A	0.595238	1008
7	rs4719775	G	A	0.0238095	1008
7	rs375841611	G	A	0.0902778	1008
7	rs1963791	T	C	0.15873	1008
7	rs17149700	T	C	0.0912698	1008
7	rs117017736	G	A	0.047619	1008
7	rs11761070	A	C	0.625992	1008
7	rs11767874	C	A	0.936508	1008
7	rs11768627	G	A	0.75496	1008
7	rs2711117	T	A	0.0595238	1008
7	rs6947409	G	C	0.208333	1008
7	rs2529055	A	G	0.0595238	1008
7	rs6952491	C	A	0.770833	1008
7	rs13239509	C	T	0.46131	1008
7	rs2529054	A	G	0.806548	1008
7	rs6944418	T	C	0.213294	1008
7	rs118104981	G	A	0.0267857	1008
7	rs2529053	A	G	0.0575397	1008
7	rs76722842	C	T	0.078373	1008
7	rs2529052	A	G	0.806548	1008
7	rs2529051	A	G	0.806548	1008
7	rs77855242	A	G	0.0803571	1008
7	rs2711116	T	C	0.806548	1008
7	rs2108296	G	T	0.456349	1008
7	rs2529050	C	T	0.805556	1008
7	rs2158889	T	C	0.806548	1008
7	rs2390980	T	C	0.460317	1008
7	rs2390981	A	G	0.806548	1008
7	rs76647131	C	T	0.125	1008
7	rs2108295	C	G	0.806548	1008
7	rs2711126	T	A	0.806548	1008
7	rs143537380	T	C	0.0248016	1008
7	rs148061847	T	C	0.0238095	1008
7	rs2529048	C	T	0.806548	1008
7	rs10951027	G	A	0.748016	1008
7	rs2529047	G	A	0.806548	1008
7	rs35123274	A	G	0.459325	1008
7	rs2711125	C	T	0.0585317	1008
7	rs2711124	T	A	0.0585317	1008
7	rs34209628	C	T	0.748016	1008
7	rs917264	A	G	0.806548	1008
7	rs917263	C	T	0.460317	1008
7	rs2711123	A	G	0.0585317	1008
7	rs77833199	G	T	0.459325	1008
7	rs2529046	C	T	0.806548	1008
7	rs78361131	C	T	0.102183	1008
7	rs2529044	C	T	0.0585317	1008
7	rs117942150	A	G	0.0386905	1008
7	rs917262	A	G	0.806548	1008
7	rs2711122	T	C	0.806548	1008
7	rs2529043	G	A	0.806548	1008
7	rs2529042	G	A	0.996032	1008
7	rs2529041	C	T	0.806548	1008
7	rs2529040	C	T	0.806548	1008
7	rs77347700	C	G	0.078373	1008
7	rs73286211	T	C	0.46131	1008
7	rs60339181	G	C	0.078373	1008
7	rs2711121	C	G	0.806548	1008
7	rs2529039	T	A	0.806548	1008
7	rs146353768	G	C	0.0426587	1008
7	rs77561945	A	T	0.0178571	1008
7	rs76126464	G	A	0.078373	1008
7	rs2711119	C	T	0.805556	1008
7	rs139653582	C	T	0.202381	1008
7	rs191460177	C	T	0.0763889	1008
7	rs112691564	A	G	0.46131	1008
7	rs2711094	C	G	0.670635	1008
7	rs985062	G	A	0.806548	1008
7	rs13231413	A	G	0.462302	1008
7	rs2711093	C	T	0.729167	1008
7	rs80225440	G	A	0.125992	1008
7	rs147111663	T	C	0.0188492	1008
7	rs74394616	T	A	0.0595238	1008
7	rs57719148	G	A	0.206349	1008
7	rs2529038	A	T	0.729167	1008
7	rs77190854	A	G	0.46131	1008
7	rs79265434	A	G	0.0595238	1008
7	rs77750660	T	G	0.077381	1008
7	rs2711091	A	G	0.729167	1008
7	rs57700690	T	A	0.077381	1008
7	rs2711089	C	A	0.727183	1008
7	rs77488945	A	G	0.0277778	1008
7	rs11761560	T	C	0.667659	1008
7	rs2529036	C	T	0.72619	1008
7	rs10486428	A	G	0.0595238	1008
7	rs75516020	T	C	0.077381	1008
7	rs4722378	T	C	0.458333	1008
7	rs79218896	A	G	0.0228175	1008
7	rs2108303	T	G	0.803571	1008
7	rs11766193	T	G	0.457341	1008
7	rs12700538	G	A	0.455357	1008
7	rs56921395	C	T	0.66369	1008
7	rs117833503	A	G	0.0327381	1008
7	rs34418982	C	A	0.444444	1008
7	rs79711200	G	A	0.113095	1008
7	rs80281834	C	T	0.458333	1008
7	rs78427519	T	A	0.0793651	1008
7	rs11770717	T	C	0.46131	1008
7	rs142894453	G	A	0.0267857	1008
7	rs2711130	G	C	0.727183	1008
7	rs2711129	G	A	0.0595238	1008
7	rs12056164	A	C	0.460317	1008
7	rs12672003	A	G	0.0585317	1008
7	rs77392470	A	G	0.0644841	1008
7	rs11978058	T	C	0.207341	1008
7	rs989234	G	A	0.459325	1008
7	rs989233	C	T	0.459325	1008
7	rs59021441	A	C	0.0793651	1008
7	rs17149758	C	G	0.46131	1008
7	rs79508379	A	T	0.077381	1008
7	rs2721783	C	T	0.806548	1008
7	rs2390982	C	A	0.0575397	1008
7	rs2529091	C	T	0.727183	1008
7	rs12672481	C	G	0.46131	1008
7	rs13235833	A	G	0.46131	1008
7	rs2711128	A	G	0.806548	1008
7	rs58825465	G	A	0.0793651	1008
7	rs58802434	A	C	0.203373	1008
7	rs2721784	C	A	0.0595238	1008
7	rs2108301	T	A	0.984127	1008
7	rs189713889	A	G	0.0138889	1008
7	rs142984538	G	C	0.0188492	1008
7	rs77441779	C	T	0.0535714	1008
7	rs2529090	C	G	0.0595238	1008
7	rs78056202	A	G	0.0138889	1008
7	rs142559414	G	C	0.031746	1008
7	rs2711127	T	G	0.206349	1008
7	rs12530888	C	T	0.0595238	1008
7	rs113573023	T	C	0.0793651	1008
7	rs74603974	G	A	0.0972222	1008
7	rs76660483	T	C	0.0793651	1008
7	rs79221545	G	A	0.805556	1008
7	rs190594441	A	C	0.0138889	1008
7	rs185687816	G	A	0.0198413	1008
7	rs10250011	A	G	0.180556	1008
7	rs144797033	C	T	0.00992063	1008
7	rs116892724	C	T	0.118056	1008
7	rs75203953	A	T	0.0248016	1008
7	rs2721785	A	G	0.0595238	1008
7	rs2721786	T	C	0.729167	1008
7	rs7807905	A	T	0.205357	1008
7	rs2721787	A	C	0.728175	1008
7	rs76488536	A	C	0.0793651	1008
7	rs2190439	G	A	0.804563	1008
7	rs13233475	G	A	0.320437	1008
7	rs74702284	C	G	0.206349	1008
7	rs36124669	C	A	0.459325	1008
7	rs10270776	A	G	0.180556	1008
7	rs2721789	A	G	0.803571	1008
7	rs2711120	A	T	0.724206	1008
7	rs13244368	G	A	0.459325	1008
7	rs117807425	C	T	0.0119048	1008
7	rs74933656	A	G	0.0228175	1008
7	rs13231952	G	A	0.459325	1008
7	rs138396884	G	A	0.0248016	1008
7	rs2721790	G	A	0.72619	1008
7	rs201674281	A	G	0.0337302	1008
7	rs138910256	T	G	0.014881	1008
7	rs76883607	A	G	0.0793651	1008
7	rs13235382	C	A	0.30754	1008
7	rs2711109	G	C	0.724206	1008
7	rs76000053	C	T	0.0744048	1008
7	rs79135338	C	T	0.0178571	1008
7	rs7788403	T	G	0.803571	1008
7	rs2711115	A	G	0.806548	1008
7	rs2721799	T	C	0.806548	1008
7	rs2529085	A	G	0.725198	1008
7	rs74416212	A	C	0.0109127	1008
7	rs767421	G	C	0.806548	1008
7	rs79622448	C	T	0.206349	1008
7	rs149753427	G	T	0.014881	1008
7	rs17149781	A	G	0.0575397	1008
7	rs17149784	T	C	0.206349	1008
7	rs189028756	C	A	0.014881	1008
7	rs2721802	C	G	0.0595238	1008
7	rs76388182	C	T	0.0833333	1008
7	rs139810413	A	G	0.0327381	1008
7	rs73286290	A	T	0.205357	1008
7	rs2721816	A	G	0.0595238	1008
7	rs11975462	T	C	0.205357	1008
7	rs142899195	C	G	0.015873	1008
7	rs2721817	T	G	0.0595238	1008
7	rs12700539	G	A	0.458333	1008
7	rs6942812	C	T	0.659722	1008
7	rs6943306	A	G	0.723214	1008
7	rs12700540	G	A	0.00198413	1008
7	rs2529083	C	T	0.984127	1008
7	rs142709342	T	C	0.00694444	1008
7	rs1053962	G	A	0.799603	1008
7	rs11982399	A	G	0.206349	1008
7	rs17149812	A	G	0.078373	1008
7	rs10253880	G	C	0.27381	1008
7	rs151065182	A	G	0.0267857	1008
7	rs117354275	G	A	0.0287698	1008
7	rs74751868	G	A	0.458333	1008
7	rs73286298	G	A	0.205357	1008
7	rs76573425	A	G	0.207341	1008
7	rs117460127	G	A	0.0208333	1008
7	rs11978265	G	C	0.207341	1008
7	rs77689145	G	T	0.078373	1008
7	rs6461816	C	T	0.078373	1008
7	rs142989649	A	G	0.015873	1008
7	rs17149842	T	G	0.205357	1008
7	rs187287167	T	G	0.0138889	1008
7	rs370310454	G	A	0.0734127	1008
7	rs2108298	A	G	0.0595238	1008
7	rs79210963	T	C	0.0575397	1008
7	rs722218	A	C	0.984127	1008
7	rs713571	A	G	0.465278	1008
7	rs571452979	A	G	0.014881	1008
7	rs2529049	G	A	0.337302	1008
7	rs74632427	C	T	0.0287698	1008
7	rs2529045	T	C	0.308532	1008
7	rs75723869	A	T	0.0803571	1008
7	rs2529037	G	C	0.984127	1008
7	rs80036247	T	C	0.0327381	1008
7	rs11769204	A	G	0.492063	1008
7	rs79700862	C	T	0.178571	1008
7	rs2721781	A	C	0.804563	1008
7	rs6949566	C	T	0.662698	1008
7	rs58408329	T	A	0.078373	1008
7	rs2721780	A	G	0.805556	1008
7	rs2529086	T	C	0.805556	1008
7	rs2721779	A	G	0.805556	1008
7	rs117834190	T	C	0.015873	1008
7	rs79569270	G	T	0.0634921	1008
7	rs73288015	C	G	0.205357	1008
7	rs55970552	T	C	0.207341	1008
7	rs112509803	G	C	0.0575397	1008
7	rs73288018	G	C	0.207341	1008
7	rs2721777	A	G	0.729167	1008
7	rs2954558	T	C	0.800595	1008
7	rs78414123	C	T	0.206349	1008
7	rs7785028	A	T	0.206349	1008
7	rs12979	C	G	0.0575397	1008
7	rs17149888	G	A	0.203373	1008
7	rs147676583	T	A	0.0396825	1008
7	rs2721820	T	G	0.844246	1008
7	rs117999918	G	A	0.030754	1008
7	rs78161767	G	A	0.0575397	1008
7	rs2257061	T	C	0.785714	1008
7	rs142321156	T	C	0.015873	1008
7	rs186520433	A	G	0.0188492	1008
7	rs2240004	G	A	0.206349	1008
7	rs2721819	G	A	0.0575397	1008
7	rs17149912	T	C	0.279762	1008
7	rs2240005	G	A	0.274802	1008
7	rs2074142	C	T	0.705357	1008
7	rs4719777	G	C	0.623016	1008
7	rs77478154	A	C	0.0257937	1008
7	rs2721808	C	A	0.983135	1008
7	rs75508654	C	T	0.0198413	1008
7	rs76172893	T	C	0.0724206	1008
7	rs2269812	A	G	0.200397	1008
7	rs57866118	G	A	0.0892857	1008
7	rs73288041	C	A	0.205357	1008
7	rs149237409	C	G	0.0128968	1008
7	rs2521754	C	G	0.0575397	1008
7	rs147310990	C	T	0.030754	1008
7	rs2721809	G	A	0.984127	1008
7	rs2240006	G	A	0.202381	1008
7	rs2721810	T	C	0.984127	1008
7	rs17149943	G	T	0.168651	1008
7	rs2721811	A	G	0.985119	1008
7	rs2282903	C	T	0.170635	1008
7	rs139262156	C	A	0.015873	1008
7	rs17149958	C	T	0.309524	1008
7	rs2282904	G	C	0.171627	1008
7	rs2721812	T	A	0.348214	1008
7	rs2721814	A	G	0.8125	1008
7	rs2299098	G	C	0.366071	1008
7	rs73082019	A	G	0.130952	1008
7	rs12540919	C	T	0.12996	1008
7	rs12530499	C	T	0.12996	1008
7	rs2237306	C	A	0.35119	1008
7	rs17149980	G	A	0.175595	1008
7	rs28758560	A	C	0.176587	1008
7	rs145303927	T	C	0.015873	1008
7	rs2237307	G	A	0.65377	1008
7	rs17149990	C	A	0.175595	1008
7	rs874540	T	C	0.669643	1008
7	rs1544366	A	G	0.984127	1008
7	rs876308	G	A	0.984127	1008
7	rs876307	G	T	0.984127	1008
7	rs754555	C	T	0.443452	1008
7	rs876305	T	C	0.984127	1008
7	rs754554	G	T	0.444444	1008
7	rs754553	C	T	0.444444	1008
7	rs2023793	G	A	0.984127	1008
7	rs2237308	G	A	0.44246	1008
7	rs2237309	G	A	0.44246	1008
7	rs2237310	A	C	0.444444	1008
7	rs2237311	G	A	0.364087	1008
7	rs2237312	A	G	0.809524	1008
7	rs2237313	G	A	0.173611	1008
7	rs77700964	G	A	0.015873	1008
7	rs77523075	C	T	0.0109127	1008
7	rs76879747	C	A	0.0694444	1008
7	rs2237314	T	C	0.0793651	1008
7	rs2521757	A	G	0.984127	1008
7	rs2237315	G	T	0.537698	1008
7	rs2237316	G	T	0.380952	1008
7	rs2521758	G	T	0.984127	1008
7	rs12669044	C	T	0.426587	1008
7	rs138961442	C	T	0.0297619	1008
7	rs140485110	G	A	0.0218254	1008
7	rs2521759	C	G	0.984127	1008
7	rs76102941	A	G	0.204365	1008
7	rs2721793	G	A	0.0803571	1008
7	rs59045346	T	C	0.267857	1008
7	rs2721794	C	G	0.0436508	1008
7	rs2721795	G	T	0.984127	1008
7	rs76851911	C	T	0.174603	1008
7	rs2521760	C	T	0.0823413	1008
7	rs2237317	C	T	0.25496	1008
7	rs1001464	G	A	0.729167	1008
7	rs886234	T	C	0.810516	1008
7	rs886235	C	G	0.811508	1008
7	rs2237318	C	T	0.810516	1008
7	rs2721798	G	T	0.150794	1008
7	rs2237319	A	T	0.0396825	1008
7	rs2521761	T	C	0.0813492	1008
7	rs2521762	C	T	0.0813492	1008
7	rs2237320	C	G	0.729167	1008
7	rs2721797	C	A	0.0813492	1008
7	rs2521763	T	A	0.810516	1008
7	rs2237321	T	C	0.0813492	1008
7	rs2237322	C	G	0.810516	1008
7	rs7809659	C	T	0.727183	1008
7	rs80006149	G	A	0.0297619	1008
7	rs17150022	T	C	0.0793651	1008
7	rs2721796	C	T	0.0823413	1008
7	rs144353859	C	G	0.0267857	1008
7	rs2521765	G	C	0.984127	1008
7	rs80012185	T	C	0.0793651	1008
7	rs80195870	G	T	0.078373	1008
7	rs6976330	T	C	0.078373	1008
7	rs10276520	C	T	0.174603	1008
7	rs138731899	G	A	0.0793651	1008
7	rs116052126	G	A	0.078373	1008
7	rs146197383	A	G	0.078373	1008
7	rs75861367	G	A	0.078373	1008
7	rs34470389	C	A	0.416667	1008
7	rs114829110	G	A	0.078373	1008
7	rs77112403	T	C	0.0793651	1008
7	rs2158063	A	G	0.811508	1008
7	rs111383872	G	A	0.078373	1008
7	rs113229869	C	T	0.173611	1008
7	rs6949503	C	T	0.078373	1008
7	rs75575419	C	T	0.078373	1008
7	rs2721807	T	G	0.810516	1008
7	rs2721806	C	T	0.811508	1008
7	rs2721805	C	T	0.984127	1008
7	rs3779463	C	T	0.078373	1008
7	rs11509139	A	G	0.078373	1008
7	rs11509873	T	C	0.0793651	1008
7	rs2721803	C	T	0.985119	1008
7	rs2237323	G	A	0.173611	1008
7	rs2237324	A	G	0.733135	1008
7	rs12665974	C	T	0.078373	1008
7	rs2237325	C	T	0.209325	1008
7	rs532028137	C	G	0.00992063	1008
7	rs202054154	G	A	0.00992063	1008
7	rs17150044	G	A	0.0287698	1008
7	rs75678193	A	T	0.078373	1008
7	rs79971637	C	T	0.078373	1008
7	rs77162489	G	A	0.0793651	1008
7	rs75107726	G	A	0.0793651	1008
7	rs79251484	C	T	0.078373	1008
7	rs61241329	C	A	0.0882937	1008
7	rs2721801	G	A	0.0902778	1008
7	rs2521768	C	T	0.769841	1008
7	rs2521769	A	G	0.183532	1008
7	rs12154597	C	G	0.078373	1008
7	rs74642946	A	G	0.203373	1008
7	rs116967572	C	T	0.0277778	1008
7	rs12665866	C	G	0.078373	1008
7	rs4719779	A	T	0.281746	1008
7	rs4722384	C	T	0.204365	1008
7	rs4722385	A	G	0.205357	1008
7	rs4722386	A	G	0.205357	1008
7	rs77931296	G	A	0.106151	1008
7	rs2521770	C	T	0.998016	1008
7	rs10235527	G	A	0.197421	1008
7	rs2248149	T	C	0.0952381	1008
7	rs2248146	C	T	0.375992	1008
7	rs78436753	C	T	0.077381	1008
7	rs2282905	G	A	0.106151	1008
7	rs6979037	T	C	0.0853175	1008
7	rs1476519	A	T	0.205357	1008
7	rs12700545	G	C	0.417659	1008
7	rs3801802	A	G	0.184524	1008
7	rs2188880	C	T	0.0952381	1008
7	rs3779462	T	G	0.205357	1008
7	rs1476520	T	C	0.801587	1008
7	rs1476521	A	G	0.383929	1008
7	rs1001821	C	G	0.313492	1008
7	rs1476522	C	G	0.803571	1008
7	rs4722387	C	G	0.206349	1008
7	rs2237326	T	C	0.0853175	1008
7	rs59945804	C	T	0.0853175	1008
7	rs78849264	T	C	0.0873016	1008
7	rs2521772	A	T	0.796627	1008
7	rs3757652	C	T	0.415675	1008
7	rs2521773	T	G	0.986111	1008
7	rs4719780	A	G	0.222222	1008
7	rs6979115	G	A	0.0992063	1008
7	rs739629	A	T	0.107143	1008
7	rs4722388	G	A	0.209325	1008
7	rs10215349	A	G	0.210317	1008
7	rs10216064	C	T	0.210317	1008
7	rs10215067	T	C	0.210317	1008
7	rs10216083	G	C	0.209325	1008
7	rs9648009	G	A	0.207341	1008
7	rs9648313	G	C	0.209325	1008
7	rs28570974	A	G	0.209325	1008
7	rs9648314	C	T	0.209325	1008
7	rs6976667	T	C	0.686508	1008
7	rs10276677	C	A	0.209325	1008
7	rs10233226	T	A	0.209325	1008
7	rs10276690	C	G	0.209325	1008
7	rs10276782	C	T	0.209325	1008
7	rs10247348	A	G	0.209325	1008
7	rs59111506	A	G	0.210317	1008
7	rs60934636	G	A	0.110119	1008
7	rs138135375	A	G	0.014881	1008
7	rs2214248	A	C	0.213294	1008
7	rs12700547	G	A	0.394841	1008
7	rs116860599	C	T	0.015873	1008
7	rs181676787	A	G	0.00595238	1008
7	rs17150110	A	C	0.121032	1008
7	rs4722389	C	G	0.796627	1008
7	rs149323344	T	G	0.00595238	1008
7	rs10246778	C	T	0.209325	1008
7	rs17150118	G	T	0.397817	1008
7	rs12669780	C	G	0.39881	1008
7	rs74596192	G	A	0.12004	1008
7	rs4722390	G	C	0.21131	1008
7	rs80071089	C	A	0.0168651	1008
7	rs34155688	G	T	0.173611	1008
7	rs73290229	G	A	0.109127	1008
7	rs17150120	T	C	0.122024	1008
7	rs7783087	A	G	0.123016	1008
7	rs13224864	T	A	0.602183	1008
7	rs111498086	A	G	0.0634921	1008
7	rs117122206	A	G	0.0257937	1008
7	rs4722391	T	C	0.794643	1008
7	rs77594613	T	C	0.0634921	1008
7	rs10275940	C	T	0.208333	1008
7	rs6959900	C	A	0.474206	1008
7	rs10046525	A	G	0.21131	1008
7	rs767329	A	G	0.0644841	1008
7	rs79664868	C	G	0.0188492	1008
7	rs1468185	A	C	0.406746	1008
7	rs10270198	G	C	0.275794	1008
7	rs56169632	G	C	0.0555556	1008
7	rs74779340	G	C	0.0654762	1008
7	rs10248833	A	G	0.210317	1008
7	rs73290242	A	G	0.124008	1008
7	rs140233612	T	C	0.472222	1008
7	rs150362201	G	A	0.0654762	1008
7	rs111300961	T	G	0.0654762	1008
7	rs141147017	G	C	0.0654762	1008
7	rs113213591	G	A	0.0654762	1008
7	rs4722392	G	C	0.790675	1008
7	rs140904024	T	A	0.0287698	1008
7	rs11762966	C	T	0.247024	1008
7	rs17277761	G	C	0.207341	1008
7	rs28508477	G	C	0.209325	1008
7	rs10951029	G	A	0.455357	1008
7	rs79879286	G	C	0.0654762	1008
7	rs17150155	G	A	0.602183	1008
7	rs6461818	A	G	0.124008	1008
7	rs137882803	C	T	0.0228175	1008
7	rs2391000	C	T	0.0684524	1008
7	rs113041465	C	T	0.0644841	1008
7	rs28787388	T	C	0.206349	1008
7	rs148910335	G	T	0.0644841	1008
7	rs142678880	A	C	0.0198413	1008
7	rs12154468	G	A	0.0644841	1008
7	rs12154475	G	A	0.0644841	1008
7	rs28837462	C	A	0.205357	1008
7	rs11771400	A	G	0.258929	1008
7	rs7804076	T	C	0.124008	1008
7	rs12154649	C	G	0.0654762	1008
7	rs4719781	A	G	0.983135	1008
7	rs7790361	A	G	0.792659	1008
7	rs113922010	G	A	0.0634921	1008
7	rs7457348	C	T	0.39881	1008
7	rs60866628	G	A	0.123016	1008
7	rs6945054	T	C	0.253968	1008
7	rs59450900	G	A	0.490079	1008
7	rs76881352	A	G	0.0575397	1008
7	rs2106760	C	T	0.761905	1008
7	rs79107368	T	G	0.0416667	1008
7	rs77175151	G	T	0.0228175	1008
7	rs10486432	A	G	0.0555556	1008
7	rs3088014	T	G	0.0555556	1008
7	rs17150175	C	T	0.184524	1008
7	rs184382160	T	C	0.00297619	1008
7	rs17150177	C	T	0.0545635	1008
7	rs143367016	C	T	0.0287698	1008
7	rs181353752	A	T	0.00992063	1008
7	rs185732261	G	T	0.00992063	1008
7	rs6958470	T	G	0.194444	1008
7	rs17150180	A	C	0.5	1008
7	rs140466492	T	C	0.0218254	1008
7	rs147418650	T	C	0.0545635	1008
7	rs28711029	G	A	0.231151	1008
7	rs10227466	T	C	0.982143	1008
7	rs2285651	G	T	0.496032	1008
7	rs2285652	A	G	0.197421	1008
7	rs79631004	T	G	0.0525794	1008
7	rs59139080	G	A	0.781746	1008
7	rs2051755	A	G	0.982143	1008
7	rs4722393	G	C	0.233135	1008
7	rs1012775	A	G	0.981151	1008
7	rs2106761	C	T	0.5	1008
7	rs138112537	G	A	0.0198413	1008
7	rs35109505	G	A	0.0456349	1008
7	rs143895282	A	G	0.0396825	1008
7	rs9648315	T	C	0.0456349	1008
7	rs4719782	A	G	0.973214	1008
7	rs17150208	C	T	0.497024	1008
7	rs739625	G	T	0.779762	1008
7	rs739626	C	A	0.236111	1008
7	rs2391001	G	A	0.734127	1008
7	rs739627	C	T	0.925595	1008
7	rs1044956	G	A	0.737103	1008
7	rs7455570	A	T	0.188492	1008
7	rs10215692	T	C	0.235119	1008
7	rs35967932	G	A	0.0456349	1008
7	rs10951030	G	A	0.501984	1008
7	rs1859118	C	T	0.0456349	1008
7	rs12700548	T	A	0.972222	1008
7	rs28500553	T	C	0.180556	1008
7	rs2106943	A	C	0.0535714	1008
7	rs35822961	G	A	0.261905	1008
7	rs11761859	C	T	0.97123	1008
7	rs7806080	A	C	0.97123	1008
7	rs17150225	C	T	0.142857	1008
7	rs7810587	A	C	0.520833	1008
7	rs6979174	G	C	0.97123	1008
7	rs13231119	A	G	0.262897	1008
7	rs117804692	A	G	0.0347222	1008
7	rs149414886	T	C	0.0178571	1008
7	rs17213131	A	C	0.047619	1008
7	rs78941772	T	C	0.263889	1008
7	rs6957090	A	C	0.831349	1008
7	rs17150239	C	T	0.515873	1008
7	rs7802069	T	C	0.34127	1008
7	rs10486434	G	A	0.502976	1008
7	rs12700549	T	A	0.0505952	1008
7	rs17213284	C	G	0.0505952	1008
7	rs17150247	A	C	0.522817	1008
7	rs17291810	T	C	0.0505952	1008
7	rs13225320	A	G	0.262897	1008
7	rs17213445	C	T	0.0505952	1008
7	rs35400285	G	T	0.0555556	1008
7	rs141565320	G	A	0.0396825	1008
7	rs17150258	G	T	0.136905	1008
7	rs12700550	A	T	0.259921	1008
7	rs2285687	T	G	0.0555556	1008
7	rs2285688	A	G	0.0555556	1008
7	rs2285689	C	T	0.258929	1008
7	rs34986116	C	T	0.258929	1008
7	rs79453211	C	T	0.138889	1008
7	rs75355073	A	G	0.139881	1008
7	rs79872594	T	C	0.141865	1008
7	rs143791570	G	A	0.0208333	1008
7	rs1541363	C	T	0.655754	1008
7	rs17292264	G	T	0.0555556	1008
7	rs12700551	C	T	0.0555556	1008
7	rs34640695	A	G	0.247024	1008
7	rs56045801	T	C	0.244048	1008
7	rs56373103	C	T	0.239087	1008
7	rs6953041	A	G	0.480159	1008
7	rs10274129	C	T	0.0198413	1008
7	rs13243145	A	G	0.1875	1008
7	rs73087716	T	C	0.184524	1008
7	rs73272222	G	C	0.243056	1008
7	rs7796480	G	A	0.0248016	1008
7	rs74454569	G	A	0.144841	1008
7	rs7802083	C	T	0.177579	1008
7	rs10231952	G	A	0.183532	1008
7	rs35271082	T	C	0.322421	1008
7	rs12667639	G	A	0.00992063	1008
7	rs76945944	C	G	0.0396825	1008
7	rs17214144	T	C	0.157738	1008
7	rs16873714	C	A	0.342262	1008
7	rs144567277	G	A	0.014881	1008
7	rs17150284	T	C	0.0952381	1008
7	rs17150291	T	C	0.144841	1008
7	rs4719783	A	G	0.15377	1008
7	rs739708	G	C	0.225198	1008
7	rs757156	T	C	0.986111	1008
7	rs61756142	G	A	0.0982143	1008
7	rs76635739	G	A	0.00793651	1008
7	rs79927138	G	A	0.128968	1008
7	rs17150299	C	G	0.128968	1008
7	rs17150301	G	T	0.128968	1008
7	rs10238784	G	A	0.458333	1008
7	rs17150305	G	A	0.46131	1008
7	rs80010323	C	T	0.0267857	1008
7	rs6461822	C	T	0.986111	1008
7	rs6956360	G	A	0.498016	1008
7	rs35124258	G	A	0.447421	1008
7	rs4470905	C	T	0.749008	1008
7	rs17293003	T	C	0.152778	1008
7	rs17150311	T	C	0.12996	1008
7	rs186837678	A	G	0.014881	1008
7	rs739709	C	A	0.137897	1008
7	rs2007271	C	T	0.848214	1008
7	rs77056323	G	T	0.031746	1008
7	rs117813192	G	A	0.0168651	1008
7	rs147915089	C	T	0.0168651	1008
7	rs10486437	C	T	0.12996	1008
7	rs17150320	T	A	0.12996	1008
7	rs10259998	C	T	0.569444	1008
7	rs6950461	G	A	0.136905	1008
7	rs6955303	G	A	0.137897	1008
7	rs1010984	C	T	0.597222	1008
7	rs117242114	T	C	0.0327381	1008
7	rs17150327	C	T	0.227183	1008
7	rs17150329	C	G	0.0406746	1008
7	rs6942762	T	A	0.12996	1008
7	rs6961203	C	T	0.986111	1008
7	rs11977734	G	C	0.165675	1008
7	rs77554729	C	T	0.0873016	1008
7	rs6966219	G	A	0.138889	1008
7	rs6966132	C	T	0.0992063	1008
7	rs142977993	G	A	0.00892857	1008
7	rs75767471	C	T	0.28373	1008
7	rs2285690	C	T	0.763889	1008
7	rs2285691	C	G	0.763889	1008
7	rs3735543	G	A	0.764881	1008
7	rs2040690	T	C	0.764881	1008
7	rs80055518	A	C	0.292659	1008
7	rs73272266	C	T	0.139881	1008
7	rs13245133	C	G	0.243056	1008
7	rs62450560	C	T	0.365079	1008
7	rs79133698	T	G	0.271825	1008
7	rs6968973	T	A	0.856151	1008
7	rs55965716	G	T	0.139881	1008
7	rs149116334	G	C	0.00892857	1008
7	rs13227525	T	G	0.27381	1008
7	rs190793397	G	A	0.0357143	1008
7	rs17150357	A	G	0.735119	1008
7	rs17228163	C	T	0.154762	1008
7	rs10248878	C	T	0.988095	1008
7	rs4722395	C	T	0.818452	1008
7	rs4722396	G	C	0.525794	1008
7	rs4722397	C	G	0.818452	1008
7	rs114551091	C	T	0.00496032	1008
7	rs41275973	G	A	0.0763889	1008
7	rs6952356	T	C	0.832341	1008
7	rs12670857	C	T	0.0763889	1008
7	rs6952815	T	G	0.0763889	1008
7	rs10261181	G	A	0.742063	1008
7	rs62450564	T	C	0.223214	1008
7	rs79169076	T	C	0.0456349	1008
7	rs16873719	T	G	0.218254	1008
7	rs11770911	G	A	0.15377	1008
7	rs190975951	G	C	0.0228175	1008
7	rs11981517	C	T	0.834325	1008
7	rs7456235	A	G	0.531746	1008
7	rs117456144	T	C	0.00496032	1008
7	rs117742434	T	C	0.0208333	1008
7	rs11761671	A	G	0.168651	1008
7	rs11768710	G	A	0.154762	1008
7	rs6979475	G	A	0.154762	1008
7	rs879496	G	A	0.531746	1008
7	rs117551284	T	C	0.0327381	1008
7	rs146249169	G	A	0.00892857	1008
7	rs117926026	T	C	0.00496032	1008
7	rs10229012	T	A	0.53373	1008
7	rs7785090	G	C	0.0882937	1008
7	rs1024456	T	C	0.287698	1008
7	rs74715294	T	C	0.0753968	1008
7	rs80203917	C	A	0.0753968	1008
7	rs114181203	G	A	0.0386905	1008
7	rs8180767	A	C	0.80754	1008
7	rs2189073	C	T	0.80754	1008
7	rs34422201	G	A	0.50496	1008
7	rs10255575	A	T	0.69246	1008
7	rs10242160	T	C	0.706349	1008
7	rs17150421	C	T	0.184524	1008
7	rs4141251	C	T	0.731151	1008
7	rs17150429	G	A	0.0416667	1008
7	rs35235763	G	A	0.50496	1008
7	rs60676332	G	A	0.184524	1008
7	rs17150431	C	G	0.0416667	1008
7	rs17150434	A	G	0.0416667	1008
7	rs79006078	C	T	0.0734127	1008
7	rs75837195	G	C	0.0416667	1008
7	rs17150435	T	C	0.0416667	1008
7	rs6946141	G	A	0.920635	1008
7	rs35665484	T	G	0.75	1008
7	rs7794156	G	C	0.974206	1008
7	rs17150445	G	A	0.50496	1008
7	rs7798909	G	A	0.18254	1008
7	rs73091415	T	C	0.0744048	1008
7	rs58319890	A	T	0.0744048	1008
7	rs9639502	T	A	0.50496	1008
7	rs34340301	T	C	0.0525794	1008
7	rs17150451	T	C	0.255952	1008
7	rs6977159	A	G	0.412698	1008
7	rs4722400	A	G	0.308532	1008
7	rs17150460	T	G	0.25496	1008
7	rs73091424	G	A	0.30754	1008
7	rs10256759	T	A	0.785714	1008
7	rs10486438	C	T	0.253968	1008
7	rs7784081	C	G	0.785714	1008
7	rs62450585	C	T	0.284722	1008
7	rs10951032	C	T	0.47619	1008
7	rs560055014	G	C	0.0446429	1008
7	rs10486439	G	A	0.105159	1008
7	rs192454496	C	T	0.0238095	1008
7	rs17229427	T	C	0.155754	1008
7	rs76042221	C	T	0.243056	1008
7	rs73091429	T	G	0.0734127	1008
7	rs114127511	C	T	0.0535714	1008
7	rs117467502	G	A	0.00992063	1008
7	rs144	C	T	0.40377	1008
7	rs136	C	T	0.406746	1008
7	rs77779973	C	T	0.0525794	1008
7	rs121	A	G	0.781746	1008
7	rs75354196	G	A	0.0525794	1008
7	rs17150484	T	A	0.12996	1008
7	rs131	C	G	0.72619	1008
7	rs35434953	T	A	0.243056	1008
7	rs111868671	G	A	0.0525794	1008
7	rs4722402	C	T	0.247024	1008
7	rs114305558	G	A	0.0535714	1008
7	rs130	G	T	0.407738	1008
7	rs117079976	T	C	0.0178571	1008
7	rs2189074	G	A	0.406746	1008
7	rs141	A	G	0.728175	1008
7	rs138624801	G	A	0.00892857	1008
7	rs132	T	C	0.407738	1008
7	rs80165972	G	A	0.0525794	1008
7	rs7787589	G	T	0.780754	1008
7	rs111691091	T	C	0.407738	1008
7	rs7805287	G	C	0.781746	1008
7	rs142	G	T	0.16369	1008
7	rs75350439	G	A	0.0525794	1008
7	rs12216670	C	A	0.0734127	1008
7	rs143	A	C	0.730159	1008
7	rs4722403	T	C	0.780754	1008
7	rs135	T	C	0.385913	1008
7	rs150292133	C	T	0.00892857	1008
7	rs6461826	G	C	0.385913	1008
7	rs134	G	A	0.395833	1008
7	rs144973846	G	C	0.00892857	1008
7	rs13233846	T	C	0.246032	1008
7	rs7800412	G	A	0.381944	1008
7	rs7783383	T	C	0.381944	1008
7	rs133	G	T	0.381944	1008
7	rs73076224	C	A	0.0863095	1008
7	rs75335439	C	T	0.0525794	1008
7	rs77027495	T	C	0.0188492	1008
7	rs10215435	T	C	0.246032	1008
7	rs6973567	C	T	0.325397	1008
7	rs757155	T	C	0.34623	1008
7	rs6461827	C	T	0.0853175	1008
7	rs10235913	T	C	0.760913	1008
7	rs73076231	G	A	0.142857	1008
7	rs6461828	G	A	0.759921	1008
7	rs73076235	G	A	0.0853175	1008
7	rs120	A	G	0.902778	1008
7	rs129	C	T	0.902778	1008
7	rs119	C	T	0.760913	1008
7	rs145	G	A	0.760913	1008
7	rs62450586	G	C	0.260913	1008
7	rs128	C	T	0.760913	1008
7	rs12154682	T	A	0.362103	1008
7	rs127	T	C	0.760913	1008
7	rs62450587	T	A	0.260913	1008
7	rs126	A	T	0.362103	1008
7	rs125	C	T	0.760913	1008
7	rs75401468	C	A	0.0525794	1008
7	rs79075163	A	T	0.0674603	1008
7	rs7778780	G	A	0.399802	1008
7	rs7797596	T	C	0.0525794	1008
7	rs28682917	G	C	0.260913	1008
7	rs10241945	G	A	0.347222	1008
7	rs10242072	G	C	0.348214	1008
7	rs78780964	G	A	0.0525794	1008
7	rs763852	G	A	0.491071	1008
7	rs456	G	C	0.904762	1008
7	rs457	T	C	0.904762	1008
7	rs10486440	C	T	0.49504	1008
7	rs79637716	A	G	0.0525794	1008
7	rs118	C	T	0.90377	1008
7	rs117	C	T	0.355159	1008
7	rs76764675	G	C	0.200397	1008
7	rs28475742	G	T	0.902778	1008
7	rs73691268	G	A	0.355159	1008
7	rs116	T	C	0.90377	1008
7	rs73076252	C	T	0.138889	1008
7	rs137	A	G	0.397817	1008
7	rs124	G	A	0.90377	1008
7	rs12536724	G	A	0.454365	1008
7	rs123	C	A	0.90377	1008
7	rs10239961	C	T	0.454365	1008
7	rs122	G	A	0.90377	1008
7	rs115	C	A	0.640873	1008
7	rs114	A	G	0.68254	1008
7	rs73076259	A	G	0.142857	1008
7	rs146551422	A	C	0.0138889	1008
7	rs2391004	C	T	0.0962302	1008
7	rs2391005	A	G	0.316468	1008
7	rs112708260	C	T	0.0525794	1008
7	rs190678709	A	G	0.00496032	1008
7	rs180743254	G	A	0.00496032	1008
7	rs6953791	C	T	0.534722	1008
7	rs6953682	A	G	0.0922619	1008
7	rs35617882	A	G	0.209325	1008
7	rs2391006	C	G	0.580357	1008
7	rs75567617	T	G	0.241071	1008
7	rs78727810	A	G	0.241071	1008
7	rs76671950	G	A	0.0674603	1008
7	rs77346120	T	C	0.0515873	1008
7	rs6461830	C	A	0.199405	1008
7	rs7811551	T	A	0.241071	1008
7	rs7792910	G	C	0.241071	1008
7	rs75480678	T	C	0.241071	1008
7	rs77721878	T	C	0.241071	1008
7	rs11977540	G	A	0.490079	1008
7	rs73276244	G	T	0.199405	1008
7	rs62448670	T	G	0.490079	1008
7	rs79796961	G	A	0.241071	1008
7	rs62448671	G	A	0.196429	1008
7	rs2391007	C	T	0.559524	1008
7	rs6951637	T	C	0.122024	1008
7	rs4332039	G	A	0.0535714	1008
7	rs2391009	A	G	0.837302	1008
7	rs34980993	T	C	0.404762	1008
7	rs2001830	G	A	0.194444	1008
7	rs10480033	T	C	0.344246	1008
7	rs10265239	G	A	0.0257937	1008
7	rs62451590	C	T	0.205357	1008
7	rs4719785	A	G	0.34127	1008
7	rs57236584	C	T	0.0674603	1008
7	rs79609647	A	T	0.22619	1008
7	rs117122119	C	T	0.0119048	1008
7	rs6952796	G	A	0.0674603	1008
7	rs2522249	T	G	0.228175	1008
7	rs17840679	A	T	0.205357	1008
7	rs12531725	A	C	0.0714286	1008
7	rs757139	A	C	0.554563	1008
7	rs10242782	A	C	0.0724206	1008
7	rs11972120	T	C	0.299603	1008
7	rs11771668	G	A	0.394841	1008
7	rs34544927	G	A	0.497024	1008
7	rs4722407	A	G	0.0505952	1008
7	rs4236316	C	T	0.0674603	1008
7	rs2710993	G	A	0.882937	1008
7	rs2710994	C	T	0.765873	1008
7	rs6972578	A	G	0.0505952	1008
7	rs6972736	C	T	0.0505952	1008
7	rs6955146	T	A	0.0505952	1008
7	rs6972925	A	G	0.0505952	1008
7	rs6973076	A	G	0.0505952	1008
7	rs6973097	A	G	0.0505952	1008
7	rs34401627	T	C	0.0505952	1008
7	rs35402623	A	G	0.0505952	1008
7	rs4722408	T	A	0.0674603	1008
7	rs2710995	A	G	0.816468	1008
7	rs17150604	G	A	0.0674603	1008
7	rs12533143	G	A	0.0505952	1008
7	rs12533171	C	A	0.0505952	1008
7	rs55844228	G	T	0.238095	1008
7	rs7803029	C	T	0.258929	1008
7	rs10951036	G	A	0.261905	1008
7	rs2522245	C	T	0.554563	1008
7	rs74951126	G	A	0.0456349	1008
7	rs11766936	T	C	0.0496032	1008
7	rs57509322	C	T	0.0327381	1008
7	rs2710997	A	G	0.561508	1008
7	rs154	A	T	0.84127	1008
7	rs2710998	A	G	0.561508	1008
7	rs2710999	T	C	0.84127	1008
7	rs2252255	T	A	0.318452	1008
7	rs112990141	G	C	0.0763889	1008
7	rs164	C	A	0.203373	1008
7	rs55881478	T	C	0.0654762	1008
7	rs77359126	T	C	0.0178571	1008
7	rs73078256	T	C	0.0654762	1008
7	rs192358017	T	A	0.0128968	1008
7	rs2074335	A	C	0.560516	1008
7	rs2522244	T	A	0.595238	1008
7	rs113248627	G	A	0.0188492	1008
7	rs12700568	C	T	0.815476	1008
7	rs10269252	G	C	0.84127	1008
7	rs2522243	G	A	0.84127	1008
7	rs152	C	T	0.203373	1008
7	rs2522240	C	A	0.572421	1008
7	rs151	C	A	0.203373	1008
7	rs162	C	A	0.203373	1008
7	rs161	T	A	0.84127	1008
7	rs160	C	T	0.84127	1008
7	rs2522239	C	T	0.572421	1008
7	rs2522238	A	T	0.560516	1008
7	rs146791188	A	G	0.0198413	1008
7	rs17150641	T	C	0.0525794	1008
7	rs159	T	C	0.84127	1008
7	rs151074061	C	T	0.0386905	1008
7	rs140970211	G	A	0.00396825	1008
7	rs150	C	T	0.84127	1008
7	rs2522237	A	G	0.573413	1008
7	rs17150652	C	T	0.241071	1008
7	rs17297340	A	G	0.0654762	1008
7	rs149	G	A	0.268849	1008
7	rs148	A	T	0.268849	1008
7	rs17231650	T	G	0.0119048	1008
7	rs2711028	T	G	0.314484	1008
7	rs10486445	A	G	0.0138889	1008
7	rs77762309	G	C	0.0297619	1008
7	rs12530817	T	G	0.0119048	1008
7	rs149171434	T	C	0.0218254	1008
7	rs12538542	G	A	0.0119048	1008
7	rs55695918	G	A	0.0119048	1008
7	rs2522236	A	G	0.3125	1008
7	rs73276293	C	T	0.246032	1008
7	rs6977038	T	C	0.436508	1008
7	rs6461832	G	A	0.0644841	1008
7	rs6957546	A	C	0.436508	1008
7	rs147	G	A	0.998016	1008
7	rs427	G	A	0.436508	1008
7	rs138590567	T	C	0.031746	1008
7	rs113237225	C	A	0.248016	1008
7	rs2711027	G	A	0.315476	1008
7	rs2711026	C	G	0.823413	1008
7	rs158	C	T	0.823413	1008
7	rs11973976	A	G	0.0644841	1008
7	rs731049	T	C	0.758929	1008
7	rs886314	A	G	0.0119048	1008
7	rs2072094	G	T	0.244048	1008
7	rs2074334	A	G	0.0644841	1008
7	rs146	A	G	0.193452	1008
7	rs2214333	A	T	0.821429	1008
7	rs2214332	G	A	0.821429	1008
7	rs179	A	G	0.509921	1008
7	rs4719787	C	T	0.275794	1008
7	rs187	G	A	0.198413	1008
7	rs178	G	C	0.276786	1008
7	rs2711023	T	C	0.821429	1008
7	rs1544376	C	T	0.509921	1008
7	rs75921257	A	G	0.0525794	1008
7	rs1544375	T	C	0.821429	1008
7	rs9942629	T	C	0.509921	1008
7	rs16873726	C	T	0.250992	1008
7	rs2711021	G	A	0.311508	1008
7	rs2711020	G	A	0.821429	1008
7	rs177	G	C	0.509921	1008
7	rs2040670	T	C	0.821429	1008
7	rs147462867	G	A	0.0327381	1008
7	rs17150701	G	T	0.250992	1008
7	rs2711019	C	T	0.310516	1008
7	rs185	C	T	0.172619	1008
7	rs2711018	C	T	0.310516	1008
7	rs117541233	A	G	0.0545635	1008
7	rs58220207	T	C	0.258929	1008
7	rs2711005	G	A	0.308532	1008
7	rs176	G	A	0.250992	1008
7	rs2522234	C	T	0.310516	1008
7	rs17232369	A	G	0.0644841	1008
7	rs184	T	C	0.510913	1008
7	rs183	A	G	0.821429	1008
7	rs182	G	A	0.821429	1008
7	rs2522233	C	T	0.310516	1008
7	rs181	A	G	0.300595	1008
7	rs180	G	A	0.556548	1008
7	rs2711025	T	C	0.310516	1008
7	rs175	A	C	0.558532	1008
7	rs174	A	C	0.556548	1008
7	rs173	C	T	0.172619	1008
7	rs2522232	G	C	0.310516	1008
7	rs157	C	T	0.172619	1008
7	rs172	C	T	0.560516	1008
7	rs77156173	T	C	0.117063	1008
7	rs60684511	G	C	0.259921	1008
7	rs2522231	C	T	0.309524	1008
7	rs2522230	G	A	0.309524	1008
7	rs61606045	A	G	0.0734127	1008
7	rs141480506	A	G	0.246032	1008
7	rs6966979	T	A	0.310516	1008
7	rs13235641	C	T	0.246032	1008
7	rs56206831	G	T	0.0734127	1008
7	rs170	A	G	0.821429	1008
7	rs57393037	G	A	0.197421	1008
7	rs147712631	T	G	0.0347222	1008
7	rs192853400	A	T	0.0188492	1008
7	rs148942023	C	T	0.00396825	1008
7	rs138327150	G	A	0.310516	1008
7	rs55837213	C	T	0.310516	1008
7	rs2522228	A	G	0.821429	1008
7	rs141726920	G	A	0.197421	1008
7	rs73278332	C	A	0.197421	1008
7	rs7458594	C	T	0.197421	1008
7	rs6973047	A	G	0.511905	1008
7	rs79591677	C	T	0.0218254	1008
7	rs2522227	A	T	0.316468	1008
7	rs2522226	G	A	0.315476	1008
7	rs73278335	C	T	0.252976	1008
7	rs75436680	C	T	0.127976	1008
7	rs169	A	G	0.825397	1008
7	rs2522224	A	C	0.321429	1008
7	rs180735302	A	G	0.00892857	1008
7	rs7804669	C	T	0.251984	1008
7	rs17150754	C	A	0.178571	1008
7	rs138568135	A	G	0.0287698	1008
7	rs17232677	C	T	0.0644841	1008
7	rs17150758	A	G	0.178571	1008
7	rs167	T	C	0.826389	1008
7	rs2522223	C	T	0.320437	1008
7	rs2522222	C	G	0.316468	1008
7	rs2522221	C	T	0.316468	1008
7	rs73278343	T	G	0.252976	1008
7	rs166	C	T	0.178571	1008
7	rs4722413	C	T	0.0644841	1008
7	rs34315485	T	C	0.0119048	1008
7	rs4722414	A	T	0.0644841	1008
7	rs55945637	G	T	0.0644841	1008
7	rs2522251	G	T	0.319444	1008
7	rs11971170	G	A	0.507937	1008
7	rs16873731	T	C	0.178571	1008
7	rs2522250	A	T	0.31746	1008
7	rs2522246	A	G	0.323413	1008
7	rs17150775	G	A	0.243056	1008
7	rs17150777	C	T	0.244048	1008
7	rs2040672	A	G	0.818452	1008
7	rs73278349	T	C	0.244048	1008
7	rs1016915	A	G	0.3125	1008
7	rs11973729	G	C	0.248016	1008
7	rs4722416	A	C	0.0793651	1008
7	rs1962542	C	T	0.0744048	1008
7	rs76711231	T	G	0.113095	1008
7	rs12112501	G	A	0.243056	1008
7	rs56040928	T	C	0.0793651	1008
7	rs8180777	C	T	0.242063	1008
7	rs8180881	T	G	0.173611	1008
7	rs77032223	A	G	0.12996	1008
7	rs13235046	G	A	0.294643	1008
7	rs76113286	A	G	0.181548	1008
7	rs4722417	T	C	0.524802	1008
7	rs6947273	G	T	0.109127	1008
7	rs2001606	G	A	0.145833	1008
7	rs2001607	A	G	0.144841	1008
7	rs17150790	T	C	0.12004	1008
7	rs73693921	A	G	0.244048	1008
7	rs2391081	G	A	0.144841	1008
7	rs2001434	T	C	0.769841	1008
7	rs2391082	A	G	0.535714	1008
7	rs4443562	A	G	0.194444	1008
7	rs4320455	C	T	0.310516	1008
7	rs73278363	C	T	0.116071	1008
7	rs6962912	A	C	0.266865	1008
7	rs6963508	G	C	0.260913	1008
7	rs17150808	A	G	0.46131	1008
7	rs34105255	C	T	0.259921	1008
7	rs10255636	C	T	0.46131	1008
7	rs17725486	G	A	0.145833	1008
7	rs10271728	T	C	0.454365	1008
7	rs10275560	T	C	0.539683	1008
7	rs73082291	C	T	0.077381	1008
7	rs2391084	A	C	0.191468	1008
7	rs73278367	C	A	0.16369	1008
7	rs60497093	C	G	0.161706	1008
7	rs59280120	G	A	0.161706	1008
7	rs10085787	C	T	0.294643	1008
7	rs73082294	C	A	0.0714286	1008
7	rs7779697	A	T	0.517857	1008
7	rs73082298	A	C	0.0724206	1008
7	rs73278379	T	G	0.159722	1008
7	rs10268816	C	A	0.422619	1008
7	rs7803101	T	C	0.160714	1008
7	rs12700574	T	C	0.331349	1008
7	rs144556102	G	A	0.0902778	1008
7	rs143171947	C	T	0.078373	1008
7	rs57605984	G	A	0.315476	1008
7	rs149914628	G	A	0.0753968	1008
7	rs59835646	A	G	0.24504	1008
7	rs73084306	C	G	0.0734127	1008
7	rs4722419	T	G	0.250992	1008
7	rs10276780	G	T	0.24504	1008
7	rs114450340	G	A	0.113095	1008
7	rs10276962	C	T	0.249008	1008
7	rs74767006	C	A	0.116071	1008
7	rs12700576	G	A	0.829365	1008
7	rs61295180	T	A	0.251984	1008
7	rs1984612	C	G	0.253968	1008
7	rs10259148	G	A	0.141865	1008
7	rs76856634	T	C	0.0486111	1008
7	rs34044974	C	A	0.181548	1008
7	rs2710992	G	A	0.474206	1008
7	rs10951045	G	A	0.21131	1008
7	rs10282247	T	C	0.113095	1008
7	rs10282364	T	C	0.329365	1008
7	rs1000880	G	A	0.0515873	1008
7	rs10282490	T	C	0.338294	1008
7	rs112031489	T	A	0.00892857	1008
7	rs10237636	A	G	0.329365	1008
7	rs118010631	T	C	0.0277778	1008
7	rs2526409	G	A	0.0228175	1008
7	rs1079813	C	T	0.0287698	1008
7	rs2711032	T	A	0.756944	1008
7	rs1990012	C	T	0.75496	1008
7	rs11981902	C	T	0.311508	1008
7	rs76446586	C	T	0.030754	1008
7	rs113826445	G	A	0.0119048	1008
7	rs10275019	C	T	0.757937	1008
7	rs2711031	C	G	0.689484	1008
7	rs6461837	T	C	0.349206	1008
7	rs2711030	C	G	0.0545635	1008
7	rs2526401	A	C	0.78869	1008
7	rs2526402	A	G	0.0545635	1008
7	rs4236318	A	G	0.389881	1008
7	rs145723780	T	C	0.00496032	1008
7	rs2711029	T	G	0.0545635	1008
7	rs140361887	C	A	0.0357143	1008
7	rs2526403	G	T	0.0545635	1008
7	rs143528111	G	C	0.0376984	1008
7	rs2526404	A	G	0.786706	1008
7	rs117876306	C	T	0.0376984	1008
7	rs2526405	T	C	0.0545635	1008
7	rs7807143	A	G	0.343254	1008
7	rs75626325	A	G	0.0287698	1008
7	rs138687098	G	T	0.0376984	1008
7	rs17150833	A	G	0.0287698	1008
7	rs7794917	T	C	0.306548	1008
7	rs2526406	A	C	0.412698	1008
7	rs2526407	A	G	0.996032	1008
7	rs2526408	A	T	0.756944	1008
7	rs115719348	G	C	0.0287698	1008
7	rs17150835	T	A	0.306548	1008
7	rs28737431	A	T	0.30754	1008
7	rs142476966	G	A	0.0287698	1008
7	rs6947646	A	G	0.0664683	1008
7	rs141270112	C	G	0.015873	1008
7	rs2711013	C	T	0.438492	1008
7	rs2526410	G	A	0.438492	1008
7	rs2526411	A	C	0.439484	1008
7	rs255631	C	T	0.78373	1008
7	rs2711012	A	G	0.0505952	1008
7	rs36058933	T	A	0.388889	1008
7	rs6461839	C	T	0.0297619	1008
7	rs2526412	G	A	0.0505952	1008
7	rs255632	C	T	0.308532	1008
7	rs149823497	G	T	0.0168651	1008
7	rs146404447	G	A	0.015873	1008
7	rs2526413	A	G	0.0515873	1008
7	rs39408	T	C	0.756944	1008
7	rs39409	T	C	0.761905	1008
7	rs39410	T	C	0.761905	1008
7	rs39411	G	A	0.761905	1008
7	rs39412	T	C	0.761905	1008
7	rs2711010	C	A	0.0615079	1008
7	rs39413	A	T	0.804563	1008
7	rs79780877	T	A	0.0376984	1008
7	rs76426806	G	A	0.40377	1008
7	rs39414	A	G	0.804563	1008
7	rs2711009	A	G	0.0615079	1008
7	rs39415	C	T	0.0605159	1008
7	rs39416	C	T	0.390873	1008
7	rs39417	T	C	0.314484	1008
7	rs4719793	T	C	0.41369	1008
7	rs2526415	T	C	0.0615079	1008
7	rs2711002	G	A	0.0208333	1008
7	rs39418	C	G	0.0605159	1008
7	rs39419	T	A	0.78869	1008
7	rs39420	A	T	0.375992	1008
7	rs39421	A	G	0.786706	1008
7	rs151134548	T	A	0.0892857	1008
7	rs39422	A	G	0.146825	1008
7	rs39423	G	A	0.354167	1008
7	rs73282351	T	C	0.265873	1008
7	rs150234865	C	T	0.0615079	1008
7	rs149421498	C	T	0.077381	1008
7	rs148094009	C	T	0.0605159	1008
7	rs39424	G	T	0.404762	1008
7	rs4719794	G	A	0.28373	1008
7	rs7789951	G	T	0.244048	1008
7	rs7790129	G	A	0.244048	1008
7	rs39426	G	A	0.0902778	1008
7	rs39427	C	T	0.281746	1008
7	rs118059130	T	C	0.0833333	1008
7	rs39428	G	A	0.94246	1008
7	rs2893190	C	T	0.320437	1008
7	rs39429	T	G	0.727183	1008
7	rs13237383	A	T	0.249008	1008
7	rs7784096	A	G	0.253968	1008
7	rs2711006	C	T	0.266865	1008
7	rs7788716	G	C	0.329365	1008
7	rs39431	A	C	0.732143	1008
7	rs6960530	C	A	0.249008	1008
7	rs6966047	A	T	0.595238	1008
7	rs57630187	T	C	0.34623	1008
7	rs4719796	A	C	0.595238	1008
7	rs4722423	T	G	0.253968	1008
7	rs13225942	A	G	0.59127	1008
7	rs5019372	C	T	0.59127	1008
7	rs12537364	C	T	0.590278	1008
7	rs28432158	G	C	0.59127	1008
7	rs12056156	G	C	0.59127	1008
7	rs180922017	C	T	0.0128968	1008
7	rs116987600	C	T	0.0704365	1008
7	rs39433	G	T	0.748016	1008
7	rs150040877	G	A	0.014881	1008
7	rs2711015	A	C	0.362103	1008
7	rs10275364	G	C	0.553571	1008
7	rs39435	C	A	0.102183	1008
7	rs2711014	T	C	0.927579	1008
7	rs39436	C	T	0.290675	1008
7	rs39437	G	C	0.585317	1008
7	rs183756387	C	T	0.0119048	1008
7	rs2040841	G	A	0.0337302	1008
7	rs539411024	A	G	0.0228175	1008
7	rs74948132	T	C	0.0555556	1008
7	rs75041133	G	T	0.046627	1008
7	rs78449568	C	A	0.209325	1008
7	rs73084374	C	T	0.209325	1008
7	rs39438	A	C	0.587302	1008
7	rs39439	T	C	0.585317	1008
7	rs39440	G	T	0.585317	1008
7	rs12672773	G	A	0.209325	1008
7	rs66606808	G	A	0.209325	1008
7	rs12673795	C	T	0.21131	1008
7	rs12673796	C	T	0.209325	1008
7	rs12673885	G	A	0.209325	1008
7	rs58753080	G	A	0.209325	1008
7	rs58367591	C	G	0.174603	1008
7	rs39441	C	T	0.27877	1008
7	rs7798196	G	A	0.209325	1008
7	rs12333389	C	T	0.0545635	1008
7	rs39442	C	T	0.27877	1008
7	rs73084376	C	G	0.21131	1008
7	rs12531950	C	T	0.21131	1008
7	rs113880629	A	G	0.212302	1008
7	rs39443	A	G	0.810516	1008
7	rs39444	T	G	0.810516	1008
7	rs39445	T	A	0.313492	1008
7	rs7800212	A	C	0.219246	1008
7	rs10255481	A	T	0.0535714	1008
7	rs39446	T	C	0.810516	1008
7	rs39447	C	T	0.771825	1008
7	rs56239347	A	G	0.219246	1008
7	rs39448	T	C	0.448413	1008
7	rs39449	C	G	0.771825	1008
7	rs75747248	G	A	0.0535714	1008
7	rs80201255	G	A	0.12996	1008
7	rs76634893	G	A	0.106151	1008
7	rs39450	G	C	0.769841	1008
7	rs3735537	T	A	0.107143	1008
7	rs3735536	C	A	0.0257937	1008
7	rs7794397	T	G	0.323413	1008
7	rs39451	A	G	0.770833	1008
7	rs9639504	G	A	0.0525794	1008
7	rs79071571	G	A	0.0257937	1008
7	rs10268780	A	G	0.105159	1008
7	rs10239907	G	A	0.316468	1008
7	rs12673033	A	G	0.206349	1008
7	rs39452	T	C	0.462302	1008
7	rs551022867	C	T	0.0228175	1008
7	rs39453	T	C	0.276786	1008
7	rs28634865	A	G	0.0694444	1008
7	rs114057721	G	A	0.218254	1008
7	rs7800235	G	A	0.234127	1008
7	rs39454	G	A	0.343254	1008
7	rs7800424	C	T	0.234127	1008
7	rs7800601	C	T	0.235119	1008
7	rs10237560	C	T	0.0634921	1008
7	rs2057812	T	C	0.232143	1008
7	rs2057813	C	T	0.232143	1008
7	rs6461842	T	C	0.27381	1008
7	rs6461843	C	T	0.27381	1008
7	rs11978637	T	C	0.27381	1008
7	rs189874909	C	T	0.0168651	1008
7	rs73084396	C	A	0.112103	1008
7	rs17150913	C	T	0.272817	1008
7	rs39455	C	T	0.301587	1008
7	rs7789053	C	T	0.27381	1008
7	rs12700577	C	T	0.159722	1008
7	rs7789209	A	T	0.27381	1008
7	rs39456	A	T	0.46131	1008
7	rs60541561	G	C	0.27381	1008
7	rs76252858	G	A	0.0198413	1008
7	rs6961098	A	G	0.27381	1008
7	rs58256981	G	A	0.27381	1008
7	rs12700578	T	G	0.159722	1008
7	rs7803756	C	T	0.27381	1008
7	rs6461845	A	G	0.53869	1008
7	rs11768325	G	A	0.264881	1008
7	rs7804503	C	T	0.159722	1008
7	rs10479801	C	T	0.274802	1008
7	rs6461846	T	C	0.274802	1008
7	rs6461847	A	G	0.274802	1008
7	rs4629755	C	T	0.264881	1008
7	rs57410053	C	T	0.162698	1008
7	rs7797377	T	C	0.274802	1008
7	rs12113574	G	A	0.162698	1008
7	rs12112346	A	T	0.274802	1008
7	rs59280775	C	T	0.275794	1008
7	rs17150926	A	G	0.274802	1008
7	rs17150931	A	G	0.274802	1008
7	rs6950514	C	T	0.274802	1008
7	rs6974844	T	C	0.274802	1008
7	rs6954761	A	G	0.275794	1008
7	rs145085893	T	C	0.0327381	1008
7	rs66477528	T	C	0.274802	1008
7	rs60316361	A	T	0.274802	1008
7	rs111807521	A	G	0.274802	1008
7	rs138405776	A	C	0.217262	1008
7	rs112812378	T	G	0.112103	1008
7	rs7807785	C	G	0.274802	1008
7	rs56320245	G	A	0.274802	1008
7	rs17150941	T	C	0.274802	1008
7	rs55950809	G	A	0.274802	1008
7	rs7782239	C	A	0.53869	1008
7	rs11975563	A	G	0.274802	1008
7	rs149511538	T	C	0.0327381	1008
7	rs57762293	G	A	0.274802	1008
7	rs67565189	A	T	0.274802	1008
7	rs56076346	A	G	0.275794	1008
7	rs55973724	C	A	0.274802	1008
7	rs55754505	C	T	0.274802	1008
7	rs12700580	G	T	0.161706	1008
7	rs192670933	C	T	0.0248016	1008
7	rs10951046	C	T	0.27381	1008
7	rs17150951	G	C	0.262897	1008
7	rs118145181	T	A	0.0615079	1008
7	rs11489282	G	A	0.27381	1008
7	rs12700582	T	C	0.161706	1008
7	rs12700583	A	G	0.161706	1008
7	rs4719799	C	T	0.698413	1008
7	rs138309805	C	G	0.0228175	1008
7	rs138140882	G	A	0.0238095	1008
7	rs12700584	T	C	0.699405	1008
7	rs76344530	C	T	0.0238095	1008
7	rs62451611	G	A	0.262897	1008
7	rs117387965	G	T	0.0238095	1008
7	rs7810784	A	G	0.53869	1008
7	rs10215217	G	A	0.53869	1008
7	rs73086245	C	T	0.116071	1008
7	rs11769363	T	G	0.543651	1008
7	rs3846998	A	G	0.157738	1008
7	rs2107123	A	G	0.458333	1008
7	rs12533754	G	C	0.15873	1008
7	rs4722425	G	C	0.456349	1008
7	rs139323697	C	A	0.299603	1008
7	rs12700585	C	T	0.457341	1008
7	rs377554355	C	G	0.0357143	1008
7	rs2107122	G	T	0.27381	1008
7	rs2107121	T	A	0.573413	1008
7	rs73086259	C	T	0.115079	1008
7	rs73086260	T	C	0.115079	1008
7	rs58844254	C	T	0.15873	1008
7	rs2717884	T	C	0.274802	1008
7	rs2717885	C	T	0.27381	1008
7	rs2717886	T	C	0.274802	1008
7	rs4722429	G	A	0.420635	1008
7	rs4722430	G	A	0.0634921	1008
7	rs145093603	G	A	0.00892857	1008
7	rs73284094	G	A	0.15873	1008
7	rs11561771	T	C	0.458333	1008
7	rs12700586	G	A	0.157738	1008
7	rs2717887	G	A	0.115079	1008
7	rs2523088	A	G	0.27381	1008
7	rs6947570	A	G	0.458333	1008
7	rs11764023	A	T	0.47619	1008
7	rs7782111	A	T	0.435516	1008
7	rs2523087	T	C	0.733135	1008
7	rs7782397	C	T	0.458333	1008
7	rs2523086	C	G	0.274802	1008
7	rs10244087	A	G	0.459325	1008
7	rs34943796	C	T	0.473214	1008
7	rs62451615	C	T	0.473214	1008
7	rs62451616	G	A	0.473214	1008
7	rs66863112	G	A	0.473214	1008
7	rs62451617	G	C	0.473214	1008
7	rs2285738	T	C	0.473214	1008
7	rs2285737	C	T	0.473214	1008
7	rs2285736	A	G	0.473214	1008
7	rs11984293	G	T	0.15873	1008
7	rs17150990	T	A	0.159722	1008
7	rs2893191	C	T	0.458333	1008
7	rs2391088	G	A	0.457341	1008
7	rs2158247	C	T	0.458333	1008
7	rs181549126	C	T	0.0128968	1008
7	rs12700587	C	T	0.157738	1008
7	rs12700588	A	G	0.459325	1008
7	rs10951049	C	T	0.459325	1008
7	rs2523085	A	G	0.734127	1008
7	rs12700589	C	T	0.157738	1008
7	rs10236740	G	C	0.458333	1008
7	rs2523083	A	T	0.734127	1008
7	rs10807822	C	T	0.458333	1008
7	rs10951050	C	T	0.458333	1008
7	rs7809351	T	A	0.458333	1008
7	rs2523082	G	C	0.117063	1008
7	rs2523081	C	G	0.275794	1008
7	rs2523080	A	G	0.275794	1008
7	rs73691506	C	G	0.301587	1008
7	rs7791127	G	A	0.458333	1008
7	rs2523079	T	G	0.734127	1008
7	rs2717872	C	T	0.734127	1008
7	rs2523078	A	G	0.276786	1008
7	rs6944272	T	G	0.459325	1008
7	rs4722431	G	A	0.458333	1008
7	rs4722432	C	G	0.458333	1008
7	rs4722433	G	A	0.458333	1008
7	rs4722434	C	T	0.458333	1008
7	rs7457425	A	C	0.458333	1008
7	rs11760900	G	A	0.458333	1008
7	rs6968421	C	T	0.454365	1008
7	rs6968557	C	T	0.458333	1008
7	rs73285901	G	A	0.159722	1008
7	rs7788871	T	C	0.457341	1008
7	rs7806201	G	A	0.418651	1008
7	rs7809897	A	G	0.456349	1008
7	rs12700590	A	G	0.47123	1008
7	rs12532548	G	A	0.456349	1008
7	rs10238739	G	C	0.47123	1008
7	rs957643	C	T	0.47123	1008
7	rs113765669	T	C	0.113095	1008
7	rs2523077	G	T	0.426587	1008
7	rs12536655	T	A	0.156746	1008
7	rs956615	A	G	0.420635	1008
7	rs956614	C	G	0.420635	1008
7	rs6956814	C	T	0.421627	1008
7	rs6956823	C	T	0.420635	1008
7	rs76535446	G	C	0.030754	1008
7	rs10263162	T	C	0.298611	1008
7	rs2523075	G	A	0.263889	1008
7	rs2523074	T	A	0.420635	1008
7	rs2717900	A	G	0.420635	1008
7	rs73287713	C	T	0.162698	1008
7	rs12538022	T	C	0.156746	1008
7	rs2523073	G	A	0.420635	1008
7	rs2523072	G	C	0.420635	1008
7	rs12535348	C	T	0.156746	1008
7	rs2717899	A	T	0.420635	1008
7	rs2523071	A	G	0.420635	1008
7	rs2523070	G	A	0.420635	1008
7	rs2523069	T	C	0.263889	1008
7	rs2717898	C	G	0.419643	1008
7	rs2523068	A	G	0.279762	1008
7	rs2717897	C	T	0.282738	1008
7	rs117239517	A	G	0.0337302	1008
7	rs2523067	G	A	0.279762	1008
7	rs76074297	G	T	0.0684524	1008
7	rs2717896	C	T	0.279762	1008
7	rs55925119	T	G	0.280754	1008
7	rs73088242	G	A	0.118056	1008
7	rs10256921	T	C	0.297619	1008
7	rs10241515	C	T	0.279762	1008
7	rs6969507	T	C	0.718254	1008
7	rs2523066	C	G	0.280754	1008
7	rs2717913	G	A	0.280754	1008
7	rs1966344	A	G	0.141865	1008
7	rs2717877	G	A	0.279762	1008
7	rs13221848	A	G	0.141865	1008
7	rs13222152	A	G	0.141865	1008
7	rs1034691	G	A	0.140873	1008
7	rs1964213	A	T	0.141865	1008
7	rs2014032	T	C	0.141865	1008
7	rs7808262	C	G	0.279762	1008
7	rs6976140	A	G	0.141865	1008
7	rs2189293	A	C	0.421627	1008
7	rs13233607	G	A	0.157738	1008
7	rs2523064	A	G	0.421627	1008
7	rs2717867	T	C	0.264881	1008
7	rs10951051	T	C	0.157738	1008
7	rs2523063	C	T	0.262897	1008
7	rs2523062	C	T	0.261905	1008
7	rs2717866	C	T	0.261905	1008
7	rs2717865	G	A	0.261905	1008
7	rs2523061	A	C	0.261905	1008
7	rs2717864	C	T	0.261905	1008
7	rs13241585	G	A	0.156746	1008
7	rs2523060	C	G	0.261905	1008
7	rs2717863	G	T	0.261905	1008
7	rs2717862	G	A	0.261905	1008
7	rs2523059	G	C	0.261905	1008
7	rs2717861	G	T	0.261905	1008
7	rs2391086	T	C	0.261905	1008
7	rs2717859	G	A	0.262897	1008
7	rs3213642	G	A	0.162698	1008
7	rs2717858	T	C	0.262897	1008
7	rs2717857	G	A	0.260913	1008
7	rs10241642	G	T	0.261905	1008
7	rs10241663	G	C	0.261905	1008
7	rs2523058	C	T	0.261905	1008
7	rs2523057	C	G	0.261905	1008
7	rs13240260	G	A	0.156746	1008
7	rs67274226	G	A	0.261905	1008
7	rs2523056	C	A	0.261905	1008
7	rs2717856	T	A	0.261905	1008
7	rs2717855	G	A	0.261905	1008
7	rs4722436	C	A	0.298611	1008
7	rs2523055	T	C	0.261905	1008
7	rs2523054	A	G	0.261905	1008
7	rs2523053	A	G	0.262897	1008
7	rs2717882	T	A	0.261905	1008
7	rs2523052	C	T	0.261905	1008
7	rs13235643	T	C	0.106151	1008
7	rs2717880	T	C	0.261905	1008
7	rs2717878	C	G	0.40377	1008
7	rs2523051	T	C	0.261905	1008
7	rs2523050	T	C	0.261905	1008
7	rs2523049	A	C	0.261905	1008
7	rs77993523	C	T	0.277778	1008
7	rs12537228	C	T	0.157738	1008
7	rs35639823	C	T	0.157738	1008
7	rs73090258	A	T	0.0992063	1008
7	rs2717902	T	C	0.262897	1008
7	rs12700592	G	A	0.157738	1008
7	rs1859208	C	T	0.260913	1008
7	rs145289024	C	T	0.0128968	1008
7	rs148986069	T	C	0.0238095	1008
7	rs12700593	T	C	0.140873	1008
7	rs4719804	G	C	0.439484	1008
7	rs4722437	C	T	0.300595	1008
7	rs2523048	A	C	0.27877	1008
7	rs2523047	A	G	0.27877	1008
7	rs13223514	G	T	0.140873	1008
7	rs2523046	A	G	0.27877	1008
7	rs34539240	C	A	0.140873	1008
7	rs10227016	A	G	0.419643	1008
7	rs10272108	T	C	0.719246	1008
7	rs10227123	A	C	0.277778	1008
7	rs12673428	T	A	0.717262	1008
7	rs139292380	T	G	0.0208333	1008
7	rs62451624	C	T	0.280754	1008
7	rs28374617	G	C	0.275794	1008
```
