## Supplementary material for "Characterization of shared and ancestry-specific signals driving complex traits using multi-ancestry fine-mapping": s2_snps.txt

```
rs156308
rs142732224
rs156306
rs76652221
rs156304
rs17369508
rs17369536
rs156303
rs117079527
rs138623807
rs156302
rs78794247
rs62451490
rs79018096
rs12532815
rs185657
rs156301
rs12539436
rs156300
rs156299
rs156298
rs62451491
rs62451492
rs78972630
rs1304531
rs73072569
rs78521492
rs146389320
rs59180320
rs58247801
rs58130101
rs76953447
rs77303657
rs77504291
rs62451493
rs78586497
rs79013213
rs61272861
rs12540826
rs756500
rs74422317
rs77320221
rs2642250
rs78494024
rs62451494
rs117274336
rs10487600
rs10487601
rs62451495
rs12531961
rs17369837
rs17369851
rs117900977
rs156297
rs156296
rs156295
rs12540413
rs156294
rs156293
rs156292
rs156291
rs156290
rs156289
rs156288
rs156287
rs156286
rs150389738
rs198296
rs156285
rs77933464
rs78807898
rs156284
rs156283
rs117936519
rs17660934
rs35059508
rs13245518
rs963830
rs145813950
rs80050946
rs963829
rs10254428
rs12538738
rs62451496
rs75821433
rs1494193
rs79804613
rs1908269
rs198280
rs198279
rs17370266
rs198278
rs13244088
rs198277
rs198276
rs198275
rs198274
rs198273
rs198272
rs2107309
rs117772069
rs79418314
rs2253753
rs2813827
rs79415246
rs2642265
rs2813828
rs2642264
rs2813829
rs2813830
rs2172676
rs2172675
rs77034864
rs2642263
rs2642262
rs74793193
rs16225
rs16224
rs150742717
rs2525441
rs2525440
rs140939093
rs16488
rs16487
rs16486
rs16222
rs16221
rs75193057
rs16220
rs16219
rs16218
rs16217
rs6979896
rs6980046
rs198295
rs79736040
rs185574
rs3025153
rs198294
rs198293
rs198292
rs198291
rs198290
rs73272347
rs198289
rs198288
rs6956032
rs16214
rs16213
rs16212
rs56051041
rs16485
rs138769250
rs2813833
rs2642268
rs198285
rs73272357
rs76307776
rs198283
rs1603017
rs198282
rs11977888
rs12055984
rs10268827
rs55942345
rs16211
rs4618586
rs3025149
rs16210
rs2240126
rs16209
rs2240124
rs10950999
rs17149004
rs2051824
rs16208
rs3815143
rs16207
rs16206
rs7808863
rs16205
rs16204
rs16203
rs4722329
rs16202
rs2107311
rs16201
rs16200
rs4722330
rs16199
rs12533126
rs10242183
rs6950182
rs6950204
rs74343875
rs2158343
rs12671462
rs16484
rs3025144
rs16198
rs3025143
rs117014581
rs16195
rs7781431
rs16194
rs12666025
rs77571145
rs76517961
rs76373399
rs10259152
rs28897122
rs2525439
rs2525438
rs28792726
rs9639487
rs77825161
rs17149017
rs10249046
rs146838935
rs55788788
rs77176026
rs55756459
rs6964661
rs2525435
rs76896098
rs3025139
rs16193
rs16192
rs16483
rs117198699
rs12671491
rs201168168
rs6461787
rs6461788
rs7795700
rs79835698
rs6963304
rs12672642
rs73078658
rs1034732
rs1034731
rs2006644
rs2006643
rs17341269
rs61505992
rs76754964
rs55944461
rs17372029
rs79009557
rs59220973
rs139061834
rs7788682
rs16190
rs16189
rs16482
rs117710054
rs138026528
rs16188
rs17149039
rs7779775
rs76687522
rs4000777
rs5021337
rs5021336
rs5021335
rs4418237
rs4504541
rs16185
rs16183
rs55891953
rs6957638
rs6978147
rs143931423
rs62448578
rs6945477
rs6967249
rs145645516
rs6967763
rs2390889
rs2893148
rs16182
rs16181
rs16180
rs16179
rs16178
rs16177
rs16176
rs16175
rs73078701
rs73080603
rs16174
rs3025130
rs16172
rs16171
rs16170
rs16169
rs12670418
rs12668380
rs10254767
rs16168
rs76072758
rs983949
rs2390961
rs2390962
rs2525432
rs2189497
rs2722383
rs6970382
rs16167
rs16481
rs16166
rs16165
rs16164
rs4722335
rs16163
rs16162
rs16159
rs16158
rs16157
rs7804106
rs190008897
rs6972277
rs11536440
rs11536441
rs6960016
rs2722406
rs721262
rs79043293
rs77261973
rs75034250
rs150108071
rs28366561
rs4722337
rs78691510
rs75819953
rs78509801
rs16154
rs16153
rs16152
rs4722338
rs78121355
rs16151
rs16150
rs725922
rs16480
rs117045945
rs6948203
rs4722339
rs10241609
rs4722340
rs11982406
rs146055004
rs141886680
rs145325121
rs56386051
rs6947772
rs142161226
rs138127854
rs10273936
rs4722341
rs4719761
rs13235551
rs113107396
rs55861495
rs60435280
rs79050115
rs7800861
rs151307378
rs10256432
rs1073317
rs1073316
rs1989219
rs3905497
rs78348904
rs16479
rs146451656
rs16149
rs16148
rs1859290
rs17149106
rs16147
rs16145
rs16143
rs16478
rs16142
rs16141
rs16140
rs5573
rs16138
rs117428378
rs3025120
rs3757681
rs3757680
rs3779477
rs3025118
rs16135
rs79030209
rs3025115
rs5574
rs16132
rs16131
rs16476
rs16129
rs16475
rs16124
rs2189495
rs141008532
rs16123
rs16122
rs77260769
rs75884344
rs76438856
rs13222243
rs2023890
rs6461789
rs16474
rs16473
rs3025111
rs16472
rs16120
rs16119
rs11762612
rs17374047
rs16469
rs16118
rs16117
rs16468
rs16116
rs16115
rs16114
rs16113
rs16111
rs12700525
rs4719763
rs16110
rs16109
rs16108
rs16106
rs10269857
rs16467
rs10256891
rs12112368
rs16104
rs16466
rs7791890
rs16102
rs10951004
rs79119278
rs16101
rs16100
rs16099
rs16098
rs16096
rs16095
rs929284
rs16094
rs16093
rs12670597
rs10255852
rs56088608
rs3025099
rs56383542
rs16091
rs16090
rs16089
rs16088
rs16087
rs16086
rs16085
rs16084
rs16083
rs12171603
rs16082
rs999387
rs16080
rs16463
rs16079
rs11973567
rs75101766
rs3025097
rs55827478
rs16077
rs75528300
rs16873648
rs4336503
rs4307239
rs28624148
rs10272787
rs10487603
rs17149196
rs6972670
rs12333707
rs12334195
rs4236314
rs4722344
rs1012768
rs71537272
rs13226607
rs11772148
rs11768484
rs73082768
rs11761673
rs11768564
rs17149209
rs28674593
rs17149217
rs17316431
rs6461793
rs6461794
rs10223953
rs28568663
rs68001924
rs67903393
rs67362970
rs66639563
rs10271834
rs10228333
rs77786453
rs6950851
rs10272064
rs10271872
rs6950947
rs6950954
rs144031755
rs56310940
rs117997275
rs117621696
rs74818888
rs75556450
rs2188772
rs4719764
rs4722345
rs147672906
rs34944101
rs11972279
rs10233456
rs141020180
rs150003064
rs74569204
rs74868913
rs10224039
rs10253435
rs10487605
rs147296815
rs75467065
rs6953030
rs151051083
rs2521623
rs78753161
rs150159533
rs11763059
rs2521624
rs2521625
rs2722407
rs117864663
rs11771124
rs2722408
rs77689915
rs1859009
rs28645129
rs4719765
rs2521626
rs17149261
rs28562688
rs146492526
rs11760231
rs2466399
rs2428343
rs2466398
rs2466397
rs77131005
rs2521627
rs140389096
rs2521628
rs2722381
rs4719766
rs4719767
rs2722379
rs2521630
rs2521631
rs2722378
rs13235705
rs2521632
rs2521633
rs10487606
rs2521634
rs6957661
rs17149280
rs28566482
rs2521635
rs28673835
rs28414026
rs10487607
rs2245662
rs2521636
rs2245657
rs11978325
rs142546889
rs12670676
rs995659
rs995660
rs73088792
rs2722400
rs2722401
rs10260381
rs79835182
rs2011336
rs2722403
rs10264410
rs2722404
rs739609
rs873155
rs739610
rs739611
rs873156
rs2390970
rs2078965
rs1468175
rs12673094
rs17149299
rs4722346
rs10277671
rs79429938
rs73091112
rs76729073
rs80103103
rs73091113
rs73091115
rs17527852
rs17149302
rs79014395
rs10951006
rs12155085
rs12155090
rs12155164
rs12155163
rs55966275
rs55842023
rs55845438
rs55904984
rs55749640
rs17149307
rs78164612
rs73276678
rs77504394
rs56169214
rs2214205
rs6956026
rs56140426
rs56305138
rs145450168
rs76840429
rs7795026
rs10951007
rs10807819
rs10807820
rs9942561
rs9942606
rs9942563
rs10229981
rs2188771
rs10249804
rs4431499
rs10237661
rs10238015
rs1122806
rs1005592
rs75860586
rs4722348
rs4722349
rs75337060
rs17377332
rs12112282
rs77238728
rs6975802
rs10487609
rs10251565
rs10266124
rs10252567
rs10240346
rs6948218
rs6968835
rs6968997
rs6948741
rs6948996
rs10244791
rs10244581
rs10244588
rs10244589
rs10274084
rs10245042
rs10260303
rs10274228
rs10245446
rs10263936
rs10278260
rs10264579
rs10951009
rs10282104
rs1016978
rs10282621
rs10253625
rs10253966
rs2390971
rs2390972
rs2390973
rs2390974
rs17149347
rs2390975
rs2390976
rs55769845
rs4722350
rs1107376
rs6461799
rs17149356
rs13230631
rs17149360
rs17149361
rs55710676
rs1541347
rs76021545
rs76390860
rs117290500
rs75629188
rs6979449
rs13231710
rs34249977
rs34173602
rs6947020
rs151303396
rs17149369
rs10243689
rs10259242
rs73278459
rs73278461
rs73278464
rs73278467
rs74862531
rs73278471
rs17149371
rs118163738
rs17149374
rs2106709
rs34692182
rs2893167
rs17149382
rs6950687
rs1859010
rs34702262
rs7803032
rs77920985
rs36057573
rs34648154
rs10250973
rs74321064
rs2521638
rs2521639
rs7805207
rs2722387
rs78428914
rs10263765
rs17149396
rs7803435
rs2521640
rs73076810
rs72592125
rs2521641
rs10275499
rs62450409
rs73076817
rs62450410
rs66736533
rs78538092
rs2722385
rs2722384
rs10487610
rs147914998
rs6971081
rs6971202
rs78891495
rs6970988
rs16873659
rs2722398
rs73076821
rs2521643
rs12532156
rs2521644
rs2722397
rs2722396
rs17149405
rs6943496
rs4722352
rs2722395
rs72592128
rs72592129
rs6949619
rs78281459
rs57885924
rs2722394
rs2722393
rs182005690
rs62450416
rs10487611
rs72592130
rs2521645
rs35695433
rs112037334
rs2722390
rs144328311
rs916775
rs2521646
rs2521647
rs2722389
rs2521648
rs67064761
rs72592134
rs11761358
rs11765036
rs67583352
rs4722354
rs143439684
rs4722355
rs531287085
rs59395904
rs151182627
rs186783062
rs112049812
rs147095568
rs98
rs188506903
rs4496869
rs190096616
rs93
rs72592137
rs117953719
rs17149415
rs4722357
rs6953088
rs10244401
rs10247614
rs4404827
rs59554862
rs142417961
rs4722358
rs2106596
rs2106598
rs4956
rs4957
rs113
rs92
rs78769270
rs79636717
rs186738887
rs192195211
rs13221610
rs6956326
rs74414549
rs78631306
rs91
rs59558169
rs6461803
rs112
rs60324008
rs111
rs6960552
rs108
rs107
rs106
rs9785009
rs89
rs60885158
rs88
rs1548425
rs4722359
rs4719768
rs10276566
rs17149463
rs74938992
rs10258215
rs4722360
rs73282405
rs10232211
rs78205355
rs34989823
rs80206949
rs28637453
rs28411101
rs3899947
rs2390977
rs7805962
rs4388361
rs7787557
rs56991569
rs7811649
rs1858957
rs6461804
rs9638820
rs10224276
rs10239704
rs55777002
rs11760338
rs28665026
rs139299856
rs149727258
rs10951012
rs117889730
rs10951013
rs74534161
rs12531310
rs984209
rs76858987
rs10228771
rs2023732
rs79434975
rs62448869
rs114495245
rs62448870
rs62448871
rs62448872
rs6958654
rs75530230
rs6942803
rs6942832
rs62448875
rs10278322
rs144096014
rs7796450
rs7796569
rs7796645
rs12533743
rs73078900
rs75651911
rs56671959
rs10231223
rs12531939
rs11973625
rs12700532
rs190722675
rs60426889
rs62448887
rs62448888
rs10269288
rs142042490
rs6951361
rs28708987
rs34297299
rs79105434
rs117798381
rs11772769
rs79836256
rs28565050
rs12154255
rs117466275
rs10267583
rs77572176
rs77253608
rs1548424
rs57559830
rs77408165
rs10247006
rs62448892
rs143560379
rs41335051
rs62448893
rs78422528
rs75789885
rs7782423
rs7799805
rs77077728
rs17327237
rs79318026
rs73083036
rs74387808
rs76341829
rs77127324
rs1010184
rs17149489
rs11770345
rs56060725
rs7779109
rs17149497
rs62448900
rs10242095
rs975995
rs73690847
rs1010185
rs28412958
rs116212990
rs62448901
rs145986625
rs10281745
rs10266300
rs10266708
rs139969904
rs7782559
rs17149501
rs10245586
rs10278197
rs79390332
rs75943091
rs73083057
rs6960084
rs10282314
rs10282525
rs10282438
rs10224443
rs2390978
rs10228064
rs2078927
rs7791434
rs77503999
rs55703680
rs75862971
rs7779060
rs12375236
rs78188828
rs17149509
rs56388393
rs10231310
rs28485069
rs147082573
rs74998612
rs117059149
rs12673052
rs10247968
rs28709622
rs28415358
rs28406833
rs17149514
rs17149519
rs79295977
rs62448935
rs6461808
rs62448936
rs74511866
rs62448937
rs74909143
rs75514533
rs74722271
rs6966939
rs75050733
rs28780399
rs28808734
rs2893168
rs10951017
rs78330878
rs10951018
rs10234295
rs77617515
rs12112216
rs79136153
rs10271357
rs75791593
rs7784509
rs7789043
rs28459952
rs6943230
rs75417526
rs6961237
rs79473042
rs2078928
rs739538
rs739540
rs17149538
rs6943268
rs719082
rs6954701
rs6955203
rs112776673
rs11766140
rs76931518
rs17149556
rs1858959
rs11767990
rs11761314
rs983127
rs12672156
rs10951019
rs2521224
rs78519326
rs6461809
rs981747
rs78203657
rs80047701
rs10231068
rs2711111
rs2390979
rs976680
rs976681
rs10240106
rs57952494
rs17149577
rs2521227
rs16873668
rs10277950
rs2521230
rs142844332
rs75683306
rs117279796
rs78947355
rs10250643
rs6956276
rs2521219
rs28661073
rs141063825
rs4513880
rs139363162
rs111299740
rs117687568
rs17149584
rs2711108
rs17387919
rs4236315
rs4719771
rs77535640
rs117943994
rs545963218
rs4719772
rs10246290
rs75333214
rs11765493
rs12669298
rs139944319
rs117887252
rs146283938
rs9918576
rs6461811
rs6461812
rs10266515
rs58632387
rs79076924
rs150920069
rs10266855
rs78124840
rs76664236
rs11524615
rs34441881
rs76410484
rs11771214
rs76582536
rs73284230
rs75129279
rs35170308
rs11976703
rs57315996
rs77858723
rs11768140
rs9639499
rs11979755
rs4722370
rs4722371
rs117335718
rs11770891
rs118041949
rs142709589
rs60661449
rs78145215
rs74903559
rs79759111
rs2529081
rs36053817
rs4722372
rs4722373
rs2190438
rs2190437
rs75020631
rs3922328
rs10276688
rs2711107
rs117147312
rs139504929
rs36101866
rs75573421
rs2711106
rs2190436
rs2190435
rs2214939
rs2711105
rs4719773
rs2711104
rs146366350
rs76236658
rs61594178
rs61056434
rs9639500
rs1119811
rs2529077
rs74744889
rs2529076
rs2711100
rs2711099
rs118119598
rs75482109
rs2711097
rs2529071
rs2529069
rs28754481
rs17149654
rs1029602
rs74671976
rs1015650
rs12668620
rs2529068
rs1014116
rs116898040
rs13241379
rs55905854
rs2097949
rs77105810
rs114068096
rs17149661
rs7778039
rs11771088
rs13236354
rs10951023
rs10951024
rs182070620
rs12700535
rs185382669
rs4292585
rs12155326
rs10245219
rs12155331
rs2711095
rs2529062
rs2529061
rs2529060
rs17149680
rs12672013
rs13232202
rs13244877
rs10265529
rs12670305
rs12672537
rs57092927
rs3922327
rs76875879
rs17149687
rs79896512
rs2711118
rs4719775
rs375841611
rs1963791
rs17149700
rs117017736
rs11761070
rs11767874
rs11768627
rs2711117
rs6947409
rs2529055
rs6952491
rs13239509
rs2529054
rs6944418
rs118104981
rs2529053
rs76722842
rs2529052
rs2529051
rs77855242
rs2711116
rs2108296
rs2529050
rs2158889
rs2390980
rs2390981
rs76647131
rs2108295
rs2711126
rs143537380
rs148061847
rs2529048
rs10951027
rs2529047
rs35123274
rs2711125
rs2711124
rs34209628
rs917264
rs917263
rs2711123
rs77833199
rs2529046
rs78361131
rs2529044
rs117942150
rs917262
rs2711122
rs2529043
rs2529042
rs2529041
rs2529040
rs77347700
rs73286211
rs60339181
rs2711121
rs2529039
rs146353768
rs77561945
rs76126464
rs2711119
rs139653582
rs191460177
rs112691564
rs2711094
rs985062
rs13231413
rs2711093
rs80225440
rs147111663
rs74394616
rs57719148
rs2529038
rs77190854
rs79265434
rs77750660
rs2711091
rs57700690
rs2711089
rs77488945
rs11761560
rs2529036
rs10486428
rs75516020
rs4722378
rs79218896
rs2108303
rs11766193
rs12700538
rs56921395
rs117833503
rs34418982
rs79711200
rs80281834
rs78427519
rs11770717
rs142894453
rs2711130
rs2711129
rs12056164
rs12672003
rs77392470
rs11978058
rs989234
rs989233
rs59021441
rs17149758
rs79508379
rs2721783
rs2390982
rs2529091
rs12672481
rs13235833
rs2711128
rs58825465
rs58802434
rs2721784
rs2108301
rs189713889
rs142984538
rs77441779
rs2529090
rs78056202
rs142559414
rs2711127
rs12530888
rs113573023
rs74603974
rs76660483
rs79221545
rs190594441
rs185687816
rs10250011
rs144797033
rs116892724
rs75203953
rs2721785
rs2721786
rs7807905
rs2721787
rs76488536
rs2190439
rs13233475
rs74702284
rs36124669
rs10270776
rs2721789
rs2711120
rs13244368
rs117807425
rs74933656
rs13231952
rs138396884
rs2721790
rs201674281
rs138910256
rs76883607
rs13235382
rs2711109
rs76000053
rs79135338
rs7788403
rs2711115
rs2721799
rs2529085
rs74416212
rs767421
rs79622448
rs149753427
rs17149781
rs17149784
rs189028756
rs2721802
rs76388182
rs139810413
rs73286290
rs2721816
rs11975462
rs142899195
rs2721817
rs12700539
rs6942812
rs6943306
rs12700540
rs2529083
rs142709342
rs1053962
rs11982399
rs17149812
rs10253880
rs151065182
rs117354275
rs74751868
rs73286298
rs76573425
rs117460127
rs11978265
rs77689145
rs6461816
rs142989649
rs17149842
rs187287167
rs370310454
rs2108298
rs79210963
rs722218
rs713571
rs571452979
rs2529049
rs74632427
rs2529045
rs75723869
rs2529037
rs80036247
rs11769204
rs79700862
rs2721781
rs6949566
rs58408329
rs2721780
rs2529086
rs2721779
rs117834190
rs79569270
rs73288015
rs55970552
rs112509803
rs73288018
rs2721777
rs2954558
rs78414123
rs7785028
rs12979
rs17149888
rs147676583
rs2721820
rs117999918
rs78161767
rs2257061
rs142321156
rs186520433
rs2240004
rs2721819
rs17149912
rs2240005
rs2074142
rs4719777
rs77478154
rs2721808
rs75508654
rs76172893
rs2269812
rs57866118
rs73288041
rs149237409
rs2521754
rs147310990
rs2721809
rs2240006
rs2721810
rs17149943
rs2721811
rs2282903
rs139262156
rs17149958
rs2282904
rs2721812
rs2721814
rs2299098
rs73082019
rs12540919
rs12530499
rs2237306
rs17149980
rs28758560
rs145303927
rs2237307
rs17149990
rs874540
rs1544366
rs876308
rs876307
rs754555
rs876305
rs754554
rs754553
rs2023793
rs2237308
rs2237309
rs2237310
rs2237311
rs2237312
rs2237313
rs77700964
rs77523075
rs76879747
rs2237314
rs2521757
rs2237315
rs2237316
rs2521758
rs12669044
rs138961442
rs140485110
rs2521759
rs76102941
rs2721793
rs59045346
rs2721794
rs2721795
rs76851911
rs2521760
rs2237317
rs1001464
rs886234
rs886235
rs2237318
rs2721798
rs2237319
rs2521761
rs2521762
rs2237320
rs2721797
rs2521763
rs2237321
rs2237322
rs7809659
rs80006149
rs17150022
rs2721796
rs144353859
rs2521765
rs80012185
rs80195870
rs6976330
rs10276520
rs138731899
rs116052126
rs146197383
rs75861367
rs34470389
rs114829110
rs77112403
rs2158063
rs111383872
rs113229869
rs6949503
rs75575419
rs2721807
rs2721806
rs2721805
rs3779463
rs11509139
rs11509873
rs2721803
rs2237323
rs2237324
rs12665974
rs2237325
rs532028137
rs202054154
rs17150044
rs75678193
rs79971637
rs77162489
rs75107726
rs79251484
rs61241329
rs2721801
rs2521768
rs2521769
rs12154597
rs74642946
rs116967572
rs12665866
rs4719779
rs4722384
rs4722385
rs4722386
rs77931296
rs2521770
rs10235527
rs2248149
rs2248146
rs78436753
rs2282905
rs6979037
rs1476519
rs12700545
rs3801802
rs2188880
rs3779462
rs1476520
rs1476521
rs1001821
rs1476522
rs4722387
rs2237326
rs59945804
rs78849264
rs2521772
rs3757652
rs2521773
rs4719780
rs6979115
rs739629
rs4722388
rs10215349
rs10216064
rs10215067
rs10216083
rs9648009
rs9648313
rs28570974
rs9648314
rs6976667
rs10276677
rs10233226
rs10276690
rs10276782
rs10247348
rs59111506
rs60934636
rs138135375
rs2214248
rs12700547
rs116860599
rs181676787
rs17150110
rs4722389
rs149323344
rs10246778
rs17150118
rs12669780
rs74596192
rs4722390
rs80071089
rs34155688
rs73290229
rs17150120
rs7783087
rs13224864
rs111498086
rs117122206
rs4722391
rs77594613
rs10275940
rs6959900
rs10046525
rs767329
rs79664868
rs1468185
rs10270198
rs56169632
rs74779340
rs10248833
rs73290242
rs140233612
rs150362201
rs111300961
rs141147017
rs113213591
rs4722392
rs140904024
rs11762966
rs17277761
rs28508477
rs10951029
rs79879286
rs17150155
rs6461818
rs137882803
rs2391000
rs113041465
rs28787388
rs148910335
rs142678880
rs12154468
rs12154475
rs28837462
rs11771400
rs7804076
rs12154649
rs4719781
rs7790361
rs113922010
rs7457348
rs60866628
rs6945054
rs59450900
rs76881352
rs2106760
rs79107368
rs77175151
rs10486432
rs3088014
rs17150175
rs184382160
rs17150177
rs143367016
rs181353752
rs185732261
rs6958470
rs17150180
rs140466492
rs147418650
rs28711029
rs10227466
rs2285651
rs2285652
rs79631004
rs59139080
rs2051755
rs4722393
rs1012775
rs2106761
rs138112537
rs35109505
rs143895282
rs9648315
rs4719782
rs17150208
rs739625
rs739626
rs2391001
rs739627
rs1044956
rs7455570
rs10215692
rs35967932
rs10951030
rs1859118
rs12700548
rs28500553
rs2106943
rs35822961
rs11761859
rs7806080
rs17150225
rs7810587
rs6979174
rs13231119
rs117804692
rs149414886
rs17213131
rs78941772
rs6957090
rs17150239
rs7802069
rs10486434
rs12700549
rs17213284
rs17150247
rs17291810
rs13225320
rs17213445
rs35400285
rs141565320
rs17150258
rs12700550
rs2285687
rs2285688
rs2285689
rs34986116
rs79453211
rs75355073
rs79872594
rs143791570
rs1541363
rs17292264
rs12700551
rs34640695
rs56045801
rs56373103
rs6953041
rs10274129
rs13243145
rs73087716
rs73272222
rs7796480
rs74454569
rs7802083
rs10231952
rs35271082
rs12667639
rs76945944
rs17214144
rs16873714
rs144567277
rs17150284
rs17150291
rs4719783
rs739708
rs757156
rs61756142
rs76635739
rs79927138
rs17150299
rs17150301
rs10238784
rs17150305
rs80010323
rs6461822
rs6956360
rs35124258
rs4470905
rs17293003
rs17150311
rs186837678
rs739709
rs2007271
rs77056323
rs117813192
rs147915089
rs10486437
rs17150320
rs10259998
rs6950461
rs6955303
rs1010984
rs117242114
rs17150327
rs17150329
rs6942762
rs6961203
rs11977734
rs77554729
rs6966219
rs6966132
rs142977993
rs75767471
rs2285690
rs2285691
rs3735543
rs2040690
rs80055518
rs73272266
rs13245133
rs62450560
rs79133698
rs6968973
rs55965716
rs149116334
rs13227525
rs190793397
rs17150357
rs17228163
rs10248878
rs4722395
rs4722396
rs4722397
rs114551091
rs41275973
rs6952356
rs12670857
rs6952815
rs10261181
rs62450564
rs79169076
rs16873719
rs11770911
rs190975951
rs11981517
rs7456235
rs117456144
rs117742434
rs11761671
rs11768710
rs6979475
rs879496
rs117551284
rs146249169
rs117926026
rs10229012
rs7785090
rs1024456
rs74715294
rs80203917
rs114181203
rs8180767
rs2189073
rs34422201
rs10255575
rs10242160
rs17150421
rs4141251
rs17150429
rs35235763
rs60676332
rs17150431
rs17150434
rs79006078
rs75837195
rs17150435
rs6946141
rs35665484
rs7794156
rs17150445
rs7798909
rs73091415
rs58319890
rs9639502
rs34340301
rs17150451
rs6977159
rs4722400
rs17150460
rs73091424
rs10256759
rs10486438
rs7784081
rs62450585
rs10951032
rs560055014
rs10486439
rs192454496
rs17229427
rs76042221
rs73091429
rs114127511
rs117467502
rs144
rs136
rs77779973
rs121
rs75354196
rs17150484
rs131
rs35434953
rs111868671
rs4722402
rs114305558
rs130
rs117079976
rs2189074
rs141
rs138624801
rs132
rs80165972
rs7787589
rs111691091
rs7805287
rs142
rs75350439
rs12216670
rs143
rs4722403
rs135
rs150292133
rs6461826
rs134
rs144973846
rs13233846
rs7800412
rs7783383
rs133
rs73076224
rs75335439
rs77027495
rs10215435
rs6973567
rs757155
rs6461827
rs10235913
rs73076231
rs6461828
rs73076235
rs120
rs129
rs119
rs145
rs62450586
rs128
rs12154682
rs127
rs62450587
rs126
rs125
rs75401468
rs79075163
rs7778780
rs7797596
rs28682917
rs10241945
rs10242072
rs78780964
rs763852
rs456
rs457
rs10486440
rs79637716
rs118
rs117
rs76764675
rs28475742
rs73691268
rs116
rs73076252
rs137
rs124
rs12536724
rs123
rs10239961
rs122
rs115
rs114
rs73076259
rs146551422
rs2391004
rs2391005
rs112708260
rs190678709
rs180743254
rs6953791
rs6953682
rs35617882
rs2391006
rs75567617
rs78727810
rs76671950
rs77346120
rs6461830
rs7811551
rs7792910
rs75480678
rs77721878
rs11977540
rs73276244
rs62448670
rs79796961
rs62448671
rs2391007
rs6951637
rs4332039
rs2391009
rs34980993
rs2001830
rs10480033
rs10265239
rs62451590
rs4719785
rs57236584
rs79609647
rs117122119
rs6952796
rs2522249
rs17840679
rs12531725
rs757139
rs10242782
rs11972120
rs11771668
rs34544927
rs4722407
rs4236316
rs2710993
rs2710994
rs6972578
rs6972736
rs6955146
rs6972925
rs6973076
rs6973097
rs34401627
rs35402623
rs4722408
rs2710995
rs17150604
rs12533143
rs12533171
rs55844228
rs7803029
rs10951036
rs2522245
rs74951126
rs11766936
rs57509322
rs2710997
rs154
rs2710998
rs2710999
rs2252255
rs112990141
rs164
rs55881478
rs77359126
rs73078256
rs192358017
rs2074335
rs2522244
rs113248627
rs12700568
rs10269252
rs2522243
rs152
rs2522240
rs151
rs162
rs161
rs160
rs2522239
rs2522238
rs146791188
rs17150641
rs159
rs151074061
rs140970211
rs150
rs2522237
rs17150652
rs17297340
rs149
rs148
rs17231650
rs2711028
rs10486445
rs77762309
rs12530817
rs149171434
rs12538542
rs55695918
rs2522236
rs73276293
rs6977038
rs6461832
rs6957546
rs147
rs427
rs138590567
rs113237225
rs2711027
rs2711026
rs158
rs11973976
rs731049
rs886314
rs2072094
rs2074334
rs146
rs2214333
rs2214332
rs179
rs4719787
rs187
rs178
rs2711023
rs1544376
rs75921257
rs1544375
rs9942629
rs16873726
rs2711021
rs2711020
rs177
rs2040670
rs147462867
rs17150701
rs2711019
rs185
rs2711018
rs117541233
rs58220207
rs2711005
rs176
rs2522234
rs17232369
rs184
rs183
rs182
rs2522233
rs181
rs180
rs2711025
rs175
rs174
rs173
rs2522232
rs157
rs172
rs77156173
rs60684511
rs2522231
rs2522230
rs61606045
rs141480506
rs6966979
rs13235641
rs56206831
rs170
rs57393037
rs147712631
rs192853400
rs148942023
rs138327150
rs55837213
rs2522228
rs141726920
rs73278332
rs7458594
rs6973047
rs79591677
rs2522227
rs2522226
rs73278335
rs75436680
rs169
rs2522224
rs180735302
rs7804669
rs17150754
rs138568135
rs17232677
rs17150758
rs167
rs2522223
rs2522222
rs2522221
rs73278343
rs166
rs4722413
rs34315485
rs4722414
rs55945637
rs2522251
rs11971170
rs16873731
rs2522250
rs2522246
rs17150775
rs17150777
rs2040672
rs73278349
rs1016915
rs11973729
rs4722416
rs1962542
rs76711231
rs12112501
rs56040928
rs8180777
rs8180881
rs77032223
rs13235046
rs76113286
rs4722417
rs6947273
rs2001606
rs2001607
rs17150790
rs73693921
rs2391081
rs2001434
rs2391082
rs4443562
rs4320455
rs73278363
rs6962912
rs6963508
rs17150808
rs34105255
rs10255636
rs17725486
rs10271728
rs10275560
rs73082291
rs2391084
rs73278367
rs60497093
rs59280120
rs10085787
rs73082294
rs7779697
rs73082298
rs73278379
rs10268816
rs7803101
rs12700574
rs144556102
rs143171947
rs57605984
rs149914628
rs59835646
rs73084306
rs4722419
rs10276780
rs114450340
rs10276962
rs74767006
rs12700576
rs61295180
rs1984612
rs10259148
rs76856634
rs34044974
rs2710992
rs10951045
rs10282247
rs10282364
rs1000880
rs10282490
rs112031489
rs10237636
rs118010631
rs2526409
rs1079813
rs2711032
rs1990012
rs11981902
rs76446586
rs113826445
rs10275019
rs2711031
rs6461837
rs2711030
rs2526401
rs2526402
rs4236318
rs145723780
rs2711029
rs140361887
rs2526403
rs143528111
rs2526404
rs117876306
rs2526405
rs7807143
rs75626325
rs138687098
rs17150833
rs7794917
rs2526406
rs2526407
rs2526408
rs115719348
rs17150835
rs28737431
rs142476966
rs6947646
rs141270112
rs2711013
rs2526410
rs2526411
rs255631
rs2711012
rs36058933
rs6461839
rs2526412
rs255632
rs149823497
rs146404447
rs2526413
rs39408
rs39409
rs39410
rs39411
rs39412
rs2711010
rs39413
rs79780877
rs76426806
rs39414
rs2711009
rs39415
rs39416
rs39417
rs4719793
rs2526415
rs2711002
rs39418
rs39419
rs39420
rs39421
rs151134548
rs39422
rs39423
rs73282351
rs150234865
rs149421498
rs148094009
rs39424
rs4719794
rs7789951
rs7790129
rs39426
rs39427
rs118059130
rs39428
rs2893190
rs39429
rs13237383
rs7784096
rs2711006
rs7788716
rs39431
rs6960530
rs6966047
rs57630187
rs4719796
rs4722423
rs13225942
rs5019372
rs12537364
rs28432158
rs12056156
rs180922017
rs116987600
rs39433
rs150040877
rs2711015
rs10275364
rs39435
rs2711014
rs39436
rs39437
rs183756387
rs2040841
rs539411024
rs74948132
rs75041133
rs78449568
rs73084374
rs39438
rs39439
rs39440
rs12672773
rs66606808
rs12673795
rs12673796
rs12673885
rs58753080
rs58367591
rs39441
rs7798196
rs12333389
rs39442
rs73084376
rs12531950
rs113880629
rs39443
rs39444
rs39445
rs7800212
rs10255481
rs39446
rs39447
rs56239347
rs39448
rs39449
rs75747248
rs80201255
rs76634893
rs39450
rs3735537
rs3735536
rs7794397
rs39451
rs9639504
rs79071571
rs10268780
rs10239907
rs12673033
rs39452
rs551022867
rs39453
rs28634865
rs114057721
rs7800235
rs39454
rs7800424
rs7800601
rs10237560
rs2057812
rs2057813
rs6461842
rs6461843
rs11978637
rs189874909
rs73084396
rs17150913
rs39455
rs7789053
rs12700577
rs7789209
rs39456
rs60541561
rs76252858
rs6961098
rs58256981
rs12700578
rs7803756
rs6461845
rs11768325
rs7804503
rs10479801
rs6461846
rs6461847
rs4629755
rs57410053
rs7797377
rs12113574
rs12112346
rs59280775
rs17150926
rs17150931
rs6950514
rs6974844
rs6954761
rs145085893
rs66477528
rs60316361
rs111807521
rs138405776
rs112812378
rs7807785
rs56320245
rs17150941
rs55950809
rs7782239
rs11975563
rs149511538
rs57762293
rs67565189
rs56076346
rs55973724
rs55754505
rs12700580
rs192670933
rs10951046
rs17150951
rs118145181
rs11489282
rs12700582
rs12700583
rs4719799
rs138309805
rs138140882
rs12700584
rs76344530
rs62451611
rs117387965
rs7810784
rs10215217
rs73086245
rs11769363
rs3846998
rs2107123
rs12533754
rs4722425
rs139323697
rs12700585
rs377554355
rs2107122
rs2107121
rs73086259
rs73086260
rs58844254
rs2717884
rs2717885
rs2717886
rs4722429
rs4722430
rs145093603
rs73284094
rs11561771
rs12700586
rs2717887
rs2523088
rs6947570
rs11764023
rs7782111
rs2523087
rs7782397
rs2523086
rs10244087
rs34943796
rs62451615
rs62451616
rs66863112
rs62451617
rs2285738
rs2285737
rs2285736
rs11984293
rs17150990
rs2893191
rs2391088
rs2158247
rs181549126
rs12700587
rs12700588
rs10951049
rs2523085
rs12700589
rs10236740
rs2523083
rs10807822
rs10951050
rs7809351
rs2523082
rs2523081
rs2523080
rs73691506
rs7791127
rs2523079
rs2717872
rs2523078
rs6944272
rs4722431
rs4722432
rs4722433
rs4722434
rs7457425
rs11760900
rs6968421
rs6968557
rs73285901
rs7788871
rs7806201
rs7809897
rs12700590
rs12532548
rs10238739
rs957643
rs113765669
rs2523077
rs12536655
rs956615
rs956614
rs6956814
rs6956823
rs76535446
rs10263162
rs2523075
rs2523074
rs2717900
rs73287713
rs12538022
rs2523073
rs2523072
rs12535348
rs2717899
rs2523071
rs2523070
rs2523069
rs2717898
rs2523068
rs2717897
rs117239517
rs2523067
rs76074297
rs2717896
rs55925119
rs73088242
rs10256921
rs10241515
rs6969507
rs2523066
rs2717913
rs1966344
rs2717877
rs13221848
rs13222152
rs1034691
rs1964213
rs2014032
rs7808262
rs6976140
rs2189293
rs13233607
rs2523064
rs2717867
rs10951051
rs2523063
rs2523062
rs2717866
rs2717865
rs2523061
rs2717864
rs13241585
rs2523060
rs2717863
rs2717862
rs2523059
rs2717861
rs2391086
rs2717859
rs3213642
rs2717858
rs2717857
rs10241642
rs10241663
rs2523058
rs2523057
rs13240260
rs67274226
rs2523056
rs2717856
rs2717855
rs4722436
rs2523055
rs2523054
rs2523053
rs2717882
rs2523052
rs13235643
rs2717880
rs2717878
rs2523051
rs2523050
rs2523049
rs77993523
rs12537228
rs35639823
rs73090258
rs2717902
rs12700592
rs1859208
rs145289024
rs148986069
rs12700593
rs4719804
rs4722437
rs2523048
rs2523047
rs13223514
rs2523046
rs34539240
rs10227016
rs10272108
rs10227123
rs12673428
rs139292380
rs62451624
rs28374617
```
