## Supplementary material for "Characterization of shared and ancestry-specific signals driving complex traits using multi-ancestry fine-mapping": susiex_nc3.cs80.cs

```
CS_ID	SNP	BP	REF_ALLELE	ALT_ALLELE	REF_FRQ	BETA	SE	-LOG10P	CS_PIP	OVRL_PIP
1	rs79210963	24717969	C,C	T,T	0.89165,0.94246	0.0397455,0.0428602	0.00636104,0.0183564	9.38196,1.70887	0.183341	0.183356
1	rs17149781	24695495	G,G	A,A	0.892644,0.94246	0.0399069,0.0428318	0.00638686,0.0183564	9.38196,1.70708	0.176239	0.176255
1	rs12672003	24647222	G,G	A,A	0.89165,0.941468	0.0392804,0.0420351	0.00636104,0.0182098	9.17983,1.67823	0.109655	0.109671
1	rs10486428	24627942	G,G	A,A	0.89165,0.940476	0.0393714,0.0394123	0.00636104,0.0180669	9.21918,1.53538	0.0921852	0.092201
1	rs74394616	24619811	A,A	T,T	0.89165,0.940476	0.0392804,0.0390453	0.00636104,0.0180669	9.17983,1.51309	0.0811103	0.0811262
1	rs79265434	24621381	G,G	A,A	0.89165,0.940476	0.0392894,0.0387811	0.00636104,0.0180669	9.1837,1.49715	0.0795102	0.0795261
1	rs112509803	24735004	C,C	G,G	0.89165,0.94246	0.0389572,0.0423457	0.00636104,0.0183564	9.04068,1.67649	0.0770753	0.0770919
1	rs2390982	24653778	A,A	C,C	0.89165,0.94246	0.0386247,0.0388945	0.00636104,0.0183564	8.89873,1.4672	0.0401885	0.0402047
2	rs62451621	25193360	C,NA	T,NA	0.978131,NA	0.0600093,NA	0.0135185,NA	5.04404,NA	0.52548	0.525701
2	rs10261181	24911526	A,A	G,G	0.728628,0.257937	0.0168796,-0.0177951	0.00444635,0.00977071	3.83303,1.16389	0.00634301	0.0164652
2	rs80124647	24742660	C,NA	G,NA	0.962227,NA	0.0313772,NA	0.0103707,NA	2.60525,NA	0.00480187	0.0174663
2	rs75666763	24271759	A,NA	G,NA	0.872763,NA	0.0209289,NA	0.00593314,NA	3.37719,NA	0.0046234	0.00918257
2	rs17150357	24908458	G,G	A,A	0.799205,0.264881	0.0174336,-0.0193757	0.00493553,0.00968721	3.3851,1.34212	0.0038169	0.00810177
2	rs73272357	24265142	G,G	A,A	0.913519,0.959325	-0.00504554,0.0867043	0.00703429,0.0216401	0.324953,4.21053	0.00366634	0.0310761
2	rs118059130	25106721	NA,C	NA,T	NA,0.916667	NA,-0.0487418	NA,0.0154664	NA,2.78928	0.0031981	0.00936203
2	rs10246290	24543491	A,A	G,G	0.866799,0.497024	0.0116354,-0.0322652	0.00581871,0.0085495	1.34162,3.79399	0.00315723	0.0106832
2	rs198283	24265370	C,C	T,T	0.913519,0.958333	-0.0024664,0.0862321	0.00703429,0.0213919	0.139142,4.2555	0.0031345	0.0271978
2	rs147095568	24438719	NA,T	NA,C	NA,0.978175	NA,0.0862002	NA,0.0292559	NA,2.49285	0.00303498	0.00833506
2	rs6968973	24907219	A,A	T,T	0.662028,0.143849	0.0132128,-0.0352519	0.00417985,0.0121808	2.80357,2.41988	0.00293053	0.00868353
2	rs11765493	24543646	C,C	G,G	0.866799,0.497024	0.0118119,-0.0319401	0.00581871,0.0085495	1.37307,3.72806	0.0029049	0.00975462
2	rs189874909	25137983	NA,T	NA,C	NA,0.983135	NA,0.102944	NA,0.0331973	NA,2.71472	0.00289364	0.00849057
2	rs13244877	24580347	A,A	C,C	0.906561,0.464286	0.00911571,-0.0346265	0.00679323,0.00857124	0.745611,4.27176	0.00278308	0.0091485
2	rs13232202	24580342	G,G	T,T	0.906561,0.464286	0.00911571,-0.0346265	0.00679323,0.00857124	0.745611,4.27176	0.00278308	0.0091485
2	rs12672013	24580324	C,C	T,T	0.906561,0.464286	0.00916132,-0.0345766	0.00679323,0.00857124	0.750883,4.26099	0.00276364	0.00906938
2	rs172	25035053	T,T	C,C	0.256461,0.439484	0.0166308,0.00831071	0.00452769,0.00861267	3.6205,0.475507	0.00269809	0.0066703
2	rs4722397	24910127	G,G	C,C	0.629225,0.181548	0.0133707,-0.0270209	0.00409337,0.0110895	2.96293,1.82901	0.00264785	0.00692248
2	rs3922327	24581129	A,A	G,G	0.905567,0.464286	0.00888084,-0.0342862	0.00676109,0.00857124	0.723522,4.19857	0.00254084	0.00831897
2	rs13236354	24577591	T,T	A,A	0.906561,0.464286	0.00931384,-0.034041	0.00679323,0.00857124	0.768633,4.14625	0.00250033	0.00808227
2	rs73272266	24906024	T,T	C,C	0.749503,0.860119	-0.00574929,0.0413429	0.00456301,0.0123238	0.682611,3.09993	0.00237781	0.00724776
2	rs12672537	24580888	G,G	T,T	0.906561,0.463294	0.00887687,-0.0341459	0.00679323,0.00857248	0.71827,4.16753	0.00232896	0.0076169
2	rs4722395	24909994	T,T	C,C	0.626243,0.181548	0.0131666,-0.0265504	0.00408671,0.0110895	2.8949,1.77842	0.00231894	0.00610417
2	rs75802003	24953211	G,NA	T,NA	0.974155,NA	0.0335793,NA	0.0124606,NA	2.15229,NA	0.00230015	0.00933787
2	rs12670305	24580885	A,A	C,C	0.906561,0.463294	0.00873833,-0.0341459	0.00679323,0.00857248	0.702616,4.16753	0.00226585	0.00742607
2	rs4719771	24541271	C,C	T,T	0.865805,0.49504	0.0113823,-0.031335	0.00580045,0.00854977	1.30342,3.60672	0.00215459	0.00726648
2	rs2529077	24566835	A,A	T,T	0.847913,0.465278	0.00518627,-0.034281	0.00550577,0.00857004	0.460663,4.19848	0.00215449	0.00699091
2	rs10951023	24577693	T,T	C,C	0.906561,0.46627	0.00917608,-0.0335456	0.00679323,0.00856887	0.752592,4.04349	0.00207006	0.00664626
2	rs10266855	24545381	C,C	T,T	0.850895,0.456349	0.00980254,-0.0281575	0.0055508,0.00858212	1.11125,2.98524	0.00206369	0.006251
2	rs10951024	24577999	C,C	T,T	0.906561,0.464286	0.00883068,-0.0337969	0.00679323,0.00857124	0.713035,4.09448	0.00205452	0.00669085
2	rs2710995	24984666	G,G	A,A	0.510934,0.183532	0.012,-0.0111384	0.00395525,0.0110428	2.6173,0.504266	0.00203845	0.0040617
2	rs11771088	24576083	C,C	T,T	0.906561,0.464286	0.00883068,-0.0337466	0.00679323,0.00857124	0.713035,4.08386	0.00201923	0.00657157
2	rs36053817	24556672	G,G	C,C	0.906561,0.492063	0.00816064,-0.0338607	0.00679323,0.00855043	0.638956,4.12545	0.00198907	0.00640326
2	rs2711014	25115972	C,C	T,T	0.369781,0.072421	0.00577673,0.0571465	0.00409564,0.0164928	0.800234,3.27542	0.00194772	0.00493354
2	rs7784096	25108095	G,G	A,A	0.845924,0.746032	0.0139999,0.0245758	0.00547654,0.00982053	1.9756,1.90896	0.00191312	0.0026379
2	rs55965716	24907316	T,T	G,G	0.739563,0.860119	-0.00508702,0.040957	0.00450506,0.0123238	0.586999,3.05098	0.00181701	0.00666483
2	rs39426	25106296	A,A	G,G	0.841948,0.909722	0.00186665,-0.0522312	0.00541997,0.0149162	0.136354,3.33498	0.00178685	0.00572188
2	rs6966047	25110755	T,T	A,A	0.802187,0.404762	0.0116441,0.0225386	0.00496334,0.00870879	1.72182,2.01535	0.00164372	0.00250099
2	rs13230759	24968612	C,NA	T,NA	0.962227,NA	0.0257255,NA	0.0103707,NA	1.88219,NA	0.00163904	0.00198786
2	rs11977888	24265603	C,C	T,T	0.913519,0.963294	-0.00486617,0.0865939	0.00703429,0.0227328	0.310624,3.85569	0.00162542	0.0122362
2	rs138405776	25147837	C,C	A,A	0.969185,0.782738	-0.0298576,0.0249874	0.0114407,0.0103658	2.04284,1.79784	0.00161638	0.00424374
2	rs13237383	25107543	T,T	A,A	0.840954,0.750992	0.0128818,0.0251594	0.0054062,0.00988505	1.76492,1.96171	0.00153656	0.00221285
2	rs4722437	25216481	T,T	C,C	0.712724,0.699405	-0.00207185,0.0328264	0.00436947,0.00932283	0.196965,3.36672	0.00152806	0.0048539
2	rs13241379	24573462	A,A	G,G	0.906561,0.465278	0.00860446,-0.0331519	0.00679323,0.00857004	0.687632,3.96028	0.00151076	0.00489375
2	rs12668620	24572794	T,T	C,C	0.906561,0.46627	0.0085583,-0.0331473	0.00679323,0.00856887	0.682499,3.96028	0.00151043	0.00489596
2	rs114057721	25135215	A,A	G,G	0.968191,0.781746	-0.0303266,0.0238687	0.0112664,0.0103488	2.14831,1.67599	0.00150375	0.00391305
2	rs4719796	25111345	C,C	A,A	0.803181,0.404762	0.0117139,0.0222026	0.00497278,0.00870879	1.733,1.96701	0.00149837	0.00227781
2	rs10480031	24670112	T,NA	A,NA	0.983101,NA	-0.0372756,NA	0.0153396,NA	1.82108,NA	0.00146817	0.00601965
2	rs77721878	24969503	C,C	T,T	0.897614,0.758929	0.0138044,-0.0226957	0.0065219,0.00999379	1.4648,1.63548	0.00144944	0.00539968
2	rs5021335	24289203	T,T	C,C	0.931412,0.964286	-0.00374631,0.084178	0.00782246,0.0230345	0.199285,3.58879	0.00142315	0.00923542
2	rs1015650	24572479	T,T	A,A	0.906561,0.465278	0.0085583,-0.0329092	0.00679323,0.00857004	0.682499,3.91003	0.00137912	0.00445749
2	rs2189073	24921298	T,T	C,C	0.643141,0.19246	0.00912379,-0.0268687	0.00412703,0.010843	1.56777,1.87899	0.00136946	0.00340651
2	rs78807898	24239029	T,T	C,C	0.935388,0.951389	-0.00197948,0.0737329	0.00804241,0.0198773	0.0938904,3.68247	0.00136232	0.0106278
2	rs73084374	25119237	T,T	C,C	0.921471,0.790675	-0.0149772,0.0279405	0.00734995,0.0105074	1.38115,2.10601	0.00135655	0.00348267
2	rs4719772	24542565	T,T	G,G	0.578529,0.291667	0.0148779,-0.0266716	0.00400399,0.00940461	3.6934,2.34027	0.00133863	0.00371349
2	rs28432158	25112995	C,C	G,G	0.804175,0.40873	0.0116409,0.0220999	0.0049823,0.00869545	1.71067,1.95718	0.00133812	0.00205005
2	rs62451602	25078079	G,NA	A,NA	0.960239,NA	0.0235393,NA	0.0101186,NA	1.69897,NA	0.00130935	0.00152632
2	rs78449568	25119125	A,A	C,C	0.921471,0.790675	-0.0146978,0.0280842	0.00734995,0.0105074	1.3417,2.12367	0.00129164	0.00332571
2	rs8180767	24921240	C,C	A,A	0.643141,0.19246	0.00894139,-0.0270845	0.00412703,0.010843	1.51899,1.90329	0.00128246	0.00320695
2	rs4722370	24553708	T,T	C,C	0.907555,0.468254	0.00737514,-0.0310343	0.00682591,0.00856664	0.552941,3.5353	0.00126962	0.00411695
2	rs117936519	24241446	G,G	C,C	0.935388,0.951389	-0.00138974,0.073225	0.00804241,0.0198773	0.0640863,3.63878	0.00124652	0.00971014
2	rs75508654	24744565	NA,T	NA,C	NA,0.980159	NA,0.0829948	NA,0.0306528	NA,2.16892	0.00123712	0.0036333
2	rs17150460	24931315	G,G	T,T	0.863817,0.74504	0.0155352,0.00851855	0.00576457,0.00980793	2.15242,0.414426	0.00123501	0.00196441
2	rs12700535	24578445	A,A	C,C	0.799205,0.372024	0.00846912,-0.0277348	0.00493553,0.00884395	1.06464,2.76635	0.00123218	0.00345685
2	rs16484	24273131	C,C	A,A	0.910537,0.964286	-0.00271866,0.0862221	0.00692737,0.0230345	0.158187,3.74061	0.00122306	0.00905758
2	rs6960530	25109506	A,A	C,C	0.845924,0.750992	0.0130291,0.0245654	0.00547654,0.00988505	1.76055,1.88769	0.00121907	0.00175116
2	rs117016603	24601835	T,NA	A,NA	0.966203,NA	0.028647,NA	0.0109412,NA	2.05366,NA	0.00120664	0.00404671
2	rs62450585	24932724	T,T	C,C	0.835984,0.715278	0.0123984,0.016765	0.00533946,0.00947229	1.69398,1.11495	0.00119196	0.00222594
2	rs12672773	25120270	A,A	G,G	0.921471,0.790675	-0.0146077,0.0277762	0.00734995,0.0105074	1.32908,2.0859	0.00117341	0.0030218
2	rs12700540	24702373	A,A	G,G	0.966203,0.998016	0.0273276,-0.165378	0.0109412,0.0960615	1.90306,1.06984	0.00114345	0.00178765
2	rs178	25025280	C,C	G,G	0.395626,0.723214	0.0131313,0.0152182	0.00404338,0.00955427	2.93412,0.953892	0.00114148	0.00230618
2	rs7788716	25108546	C,C	G,G	0.745527,0.670635	0.00917343,0.0273824	0.00453928,0.00909539	1.36361,2.58377	0.00112896	0.00230638
2	rs12673796	25121770	T,T	C,C	0.921471,0.790675	-0.0146528,0.0275123	0.00734995,0.0105074	1.33538,2.05381	0.00112039	0.00288234
2	rs79796961	24969954	A,A	G,G	0.902585,0.758929	0.0133354,-0.0227944	0.00666778,0.00999379	1.34196,1.64672	0.00110906	0.00397993
2	rs13225942	25111952	G,G	A,A	0.804175,0.40873	0.0112541,0.0220496	0.0049823,0.00869545	1.62169,1.95	0.00110685	0.00172496
2	rs7792910	24969327	C,C	G,G	0.903579,0.758929	0.0135773,-0.022411	0.00669838,0.00999379	1.3699,1.60329	0.00108606	0.00388963
2	rs2893190	25107073	T,T	C,C	0.723658,0.679563	0.00847332,0.0282493	0.00442129,0.00916045	1.25724,2.68961	0.00107753	0.00235096
2	rs145525500	24365548	A,NA	G,NA	0.965209,NA	0.0299261,NA	0.0107893,NA	2.25629,NA	0.00106998	0.00319434
2	rs147082573	24501259	NA,T	NA,C	NA,0.96131	NA,0.0579336	NA,0.0221651	NA,2.04789	0.00106773	0.00291467
2	rs12673885	25122071	A,A	G,G	0.920477,0.790675	-0.0145668,0.0273676	0.0073078,0.0105074	1.33511,2.03631	0.00105464	0.00271058
2	rs77933464	24239021	C,C	T,T	0.935388,0.950397	-0.00189904,0.0714614	0.00804241,0.0196877	0.0897313,3.54714	0.00105337	0.00809435
2	rs10242160	24923029	C,C	T,T	0.677932,0.293651	0.00924476,-0.0194444	0.00423129,0.00938594	1.53911,1.41682	0.00104964	0.00247388
2	rs4722400	24930753	G,G	A,A	0.838966,0.691468	0.0126298,0.0158353	0.00537909,0.0092548	1.72405,1.06011	0.00104834	0.00193809
2	rs78161767	24739845	NA,A	NA,G	NA,0.94246	NA,0.0494073	NA,0.0183564	NA,2.14801	0.00104125	0.00310801
2	rs73091424	24931475	A,A	G,G	0.838966,0.69246	0.0123351,0.0162947	0.00537909,0.00926307	1.66077,1.1048	0.000998676	0.00185589
2	rs6461791	24358200	A,NA	G,NA	0.961233,NA	0.0282979,NA	0.0102422,NA	2.24189,NA	0.000991287	0.00303406
2	rs4722436	25210154	A,A	C,C	0.71173,0.701389	-0.00118065,0.0319058	0.00436498,0.00934051	0.104141,3.19667	0.000986017	0.0031745
2	rs7811551	24969308	A,A	T,T	0.903579,0.758929	0.0133086,-0.0223637	0.00669838,0.00999379	1.32845,1.59797	0.000974737	0.0034793
2	rs12537364	25112709	T,T	C,C	0.805169,0.409722	0.0113812,0.021323	0.00499191,0.00869221	1.64565,1.84886	0.0009742	0.00150872
2	rs6461795	24358621	C,NA	T,NA	0.961233,NA	0.0281538,NA	0.0102422,NA	2.22321,NA	0.000954645	0.00292057
2	rs6952356	24911061	C,C	T,T	0.629225,0.167659	0.0128277,-0.0234103	0.00409337,0.011443	2.76303,1.38962	0.000934561	0.00242801
2	rs17149680	24580143	NA,G	NA,A	NA,0.967262	NA,0.0586706	NA,0.0240217	NA,1.83594	0.000928016	0.00250862
2	rs62451620	25189612	T,NA	C,NA	0.949304,NA	0.022506,NA	0.00901262,NA	1.90243,NA	0.000926454	0.00101775
2	rs11761671	24916460	G,G	A,A	0.737575,0.831349	-0.00699104,0.0301146	0.00449401,0.0114161	0.921563,2.07874	0.000922079	0.00371673
2	rs138437543	24357869	T,NA	C,NA	0.961233,NA	0.0280098,NA	0.0102422,NA	2.20463,NA	0.000919545	0.00281191
2	rs58753080	25122832	A,A	G,G	0.920477,0.790675	-0.014896,0.0262663	0.0073078,0.0105074	1.38182,1.90566	0.000913779	0.00233554
2	rs75789885	24480436	NA,C	NA,T	NA,0.89881	NA,-0.0391407	NA,0.0141743	NA,2.23992	0.000909507	0.00263939
2	rs7778750	24358747	T,NA	C,NA	0.961233,NA	0.0279584,NA	0.0102422,NA	2.19801,NA	0.00090737	0.00277422
2	rs13228213	24558290	G,NA	C,NA	0.971173,NA	0.0284614,NA	0.0118166,NA	1.7955,NA	0.000902469	0.00144663
2	rs11267038	25163744	C,NA	A,NA	0.950298,NA	0.0228139,NA	0.00909753,NA	1.91536,NA	0.000901486	0.000990256
2	rs16483	24280534	C,C	T,T	0.899602,0.957341	-0.00391228,0.0749973	0.00657888,0.0211527	0.258012,3.40689	0.000894002	0.00595248
2	rs78179997	24254617	T,NA	C,NA	0.986084,NA	-0.037312,NA	0.0168779,NA	1.56773,NA	0.000883353	0.00269741
2	rs12056156	25113254	C,C	G,G	0.804175,0.40873	0.0110349,0.0214985	0.0049823,0.00869545	1.57232,1.8722	0.00087495	0.00137648
2	rs73276244	24969915	T,T	G,G	0.902585,0.800595	0.0136952,-0.0215999	0.00666778,0.0106986	1.39813,1.36158	0.000872774	0.00317951
2	rs78941772	24862934	C,C	T,T	0.913519,0.736111	0.0139948,0.0205615	0.00703429,0.00969886	1.3312,1.46844	0.000858979	0.0016725
2	rs66606808	25121496	A,A	G,G	0.920477,0.790675	-0.0133508,0.0279054	0.0073078,0.0105074	1.16934,2.1017	0.000850574	0.00220515
2	rs176	25031503	A,A	G,G	0.395626,0.749008	0.0130845,0.0131289	0.00404338,0.00985893	2.9165,0.737624	0.000846446	0.00171994
2	rs3025149	24267300	T,T	C,C	0.916501,0.963294	-0.00348401,0.0820473	0.00714714,0.0227328	0.203477,3.51266	0.000817171	0.00585287
2	rs4719787	25023700	T,T	C,C	0.39165,0.724206	0.0127425,0.0141795	0.00405055,0.00956488	2.78097,0.859433	0.000807121	0.00165343
2	rs10256921	25197536	C,C	T,T	0.712724,0.702381	-0.00177618,0.0311487	0.00436947,0.00934946	0.164705,3.06376	0.000799122	0.00253518
2	rs3025153	24259922	G,G	T,T	0.932406,0.947421	-0.0013415,0.0673188	0.00787557,0.0191524	0.0631118,3.35662	0.000798085	0.00580476
2	rs77408165	24478892	NA,G	NA,T	NA,0.926587	NA,-0.0447806	NA,0.0163898	NA,2.20128	0.00079038	0.00232437
2	rs10244418	24967527	A,NA	G,NA	0.919483,NA	-0.0235622,NA	0.00726648,NA	2.92646,NA	0.000787232	0.00183208
2	rs2711097	24569933	T,T	C,C	0.799205,0.375	0.00801261,-0.0267794	0.00493553,0.00882973	0.980915,2.61575	0.000784015	0.00220102
2	rs6461830	24969081	A,A	C,C	0.903579,0.800595	0.0139342,-0.0205882	0.00669838,0.0106986	1.42592,1.26514	0.00077956	0.00282831
2	rs2710999	24993972	C,C	T,T	0.223658,0.15873	0.0163449,-0.00243902	0.00474483,0.0116978	3.24295,0.0783983	0.000774444	0.00203016
2	rs71537292	24575848	A,NA	C,NA	0.970179,NA	0.0271739,NA	0.0116239,NA	1.7122,NA	0.000769313	0.00126271
2	rs1119811	24565460	C,C	G,G	0.800199,0.374008	0.00798597,-0.0268901	0.00494472,0.00883443	0.973467,2.63148	0.000768729	0.00215499
2	rs757139	24979355	C,C	A,A	0.555666,0.445437	0.00944877,-0.0103127	0.00397904,0.00860072	1.75532,0.637312	0.000763826	0.00151121
2	rs2711023	25025573	C,C	T,T	0.217694,0.178571	0.0168775,-0.00140525	0.00479102,0.0111612	3.36946,0.0458504	0.000757698	0.0018862
2	rs34422201	24921817	A,A	G,G	0.841948,0.49504	0.0143871,-0.00498223	0.00541997,0.00854977	2.09999,0.251755	0.000737895	0.00127606
2	rs17293003	24894255	C,C	T,T	0.737575,0.847222	0.00427491,0.0408779	0.00449401,0.0118816	0.466636,3.236	0.000717545	0.00233074
2	rs11977540	24969624	A,A	G,G	0.782306,0.509921	0.0117956,-0.00581112	0.00479102,0.00855103	1.85963,0.303845	0.000711788	0.00133476
2	rs58130101	24229440	A,A	G,G	0.936382,0.950397	-0.000899088,0.0686613	0.00810069,0.0196877	0.0401838,3.312	0.000689527	0.00503369
2	rs182	25033198	A,A	G,G	0.217694,0.178571	0.016704,-0.00179703	0.00479102,0.0111612	3.31038,0.0594393	0.000679802	0.0016969
2	rs62448670	24969932	G,G	T,T	0.780318,0.509921	0.0116157,-0.00581112	0.00477536,0.00855103	1.82397,0.303845	0.000668933	0.00120916
2	rs79415246	24253026	A,A	G,G	0.935388,0.950397	-0.00190863,0.0685154	0.00804241,0.0196877	0.0902257,3.29998	0.000667323	0.00488417
2	rs150742717	24255537	A,A	G,G	0.935388,0.950397	-0.00215112,0.0684682	0.00804241,0.0196877	0.102865,3.29609	0.000665439	0.0048532
2	rs183	25033011	G,G	A,A	0.217694,0.178571	0.0166583,-0.00179703	0.00479102,0.0111612	3.29493,0.0594393	0.000660415	0.00164909
2	rs11771214	24548327	G,G	A,A	0.907555,0.46627	0.00732859,-0.0291128	0.00682591,0.00856887	0.54824,3.16747	0.000660192	0.00209457
2	rs12673795	25121768	T,T	C,C	0.917495,0.78869	-0.0125776,0.0276646	0.00718617,0.010471	1.0965,2.08399	0.000653454	0.00170397
2	rs79804613	24246629	T,T	C,C	0.935388,0.949405	-0.00228791,0.0673703	0.00804241,0.019504	0.110115,3.25809	0.000636666	0.00456356
2	rs154	24993109	T,T	A,A	0.224652,0.15873	0.0160551,-0.00234739	0.00473736,0.0116978	3.15406,0.0752259	0.000632891	0.00165875
2	rs7798196	25123329	A,A	G,G	0.918489,0.790675	-0.0135702,0.0263647	0.00722595,0.0105074	1.21909,1.91716	0.000632726	0.00162683
2	rs4236315	24540490	C,C	T,T	0.568588,0.222222	0.015692,-0.0226412	0.00399204,0.0102821	4.07234,1.55807	0.000630584	0.00165602
2	rs117117268	24603043	A,NA	G,NA	0.969185,NA	0.0257949,NA	0.0114407,NA	1.61699,NA	0.00062868	0.00106753
2	rs8180881	25064003	G,G	T,T	0.782306,0.826389	-0.0164622,-0.00270108	0.00479102,0.0112855	3.22897,0.0910638	0.000627715	0.00153921
2	rs112435309	25040278	A,NA	T,NA	0.66004,NA	0.00926635,NA	0.00417389,NA	1.57817,NA	0.00062762	0.00229664
2	rs2214333	25023100	T,T	A,A	0.217694,0.178571	0.0165716,-0.00144734	0.00479102,0.0111612	3.26567,0.0472933	0.000623933	0.00155717
2	rs2040670	25028132	C,C	T,T	0.217694,0.178571	0.0165716,-0.00135686	0.00479102,0.0111612	3.26567,0.0441967	0.000623687	0.00155607
2	rs6461809	24526039	C,C	T,T	0.752485,0.371032	0.0173075,-0.0287606	0.00458131,0.00884878	3.80084,2.93814	0.000616229	0.00193619
2	rs5019372	25112306	T,T	C,C	0.804175,0.40873	0.00968732,0.0220496	0.0049823,0.00869545	1.28522,1.95	0.000611364	0.0010215
2	rs2710993	24982863	A,A	G,G	0.297217,0.117063	0.0115384,-0.011905	0.00432606,0.0132962	2.1164,0.431104	0.000609398	0.00136443
2	rs10250643	24535650	G,G	T,T	0.727634,0.368056	0.0179516,-0.0246164	0.00444126,0.00886353	4.27575,2.26108	0.000608314	0.00180427
2	rs10263162	25194291	C,C	T,T	0.71173,0.701389	-0.00163846,0.0302691	0.00436498,0.00934051	0.150341,2.92347	0.000604753	0.0019136
2	rs11981517	24914179	T,T	C,C	0.636183,0.165675	0.0120132,-0.0237614	0.00410967,0.0114976	2.46029,1.41153	0.000600023	0.00162124
2	rs170	25038523	G,G	A,A	0.217694,0.178571	0.0164849,-0.00242514	0.00479102,0.0111612	3.23655,0.0819758	0.000595775	0.00149296
2	rs2214332	25023145	A,A	G,G	0.2167,0.178571	0.0164665,-0.00154849	0.00479895,0.0111612	3.22129,0.0507775	0.000592105	0.00148072
2	rs77993523	25213038	T,T	C,C	0.855865,0.722222	-0.000398745,0.0309701	0.00562927,0.00954375	0.0252444,2.93024	0.000591027	0.0018528
2	rs2522228	25041339	G,G	A,A	0.217694,0.178571	0.0164393,-0.00232856	0.00479102,0.0111612	3.22129,0.0784499	0.000578384	0.00144941
2	rs7802683	25036141	A,NA	G,NA	0.66004,NA	0.00912596,NA	0.00417389,NA	1.54086,NA	0.000577064	0.00210404
2	rs12540699	24746247	A,NA	G,NA	0.921471,NA	-0.0222196,NA	0.00734995,NA	2.60171,NA	0.000576334	0.00146231
2	rs13223812	25041223	A,NA	G,NA	0.661034,NA	0.00913246,NA	0.00417686,NA	1.54086,NA	0.000564648	0.00204992
2	rs2040672	25055740	G,G	A,A	0.217694,0.181548	0.0163936,-0.00132894	0.00479102,0.0110895	3.20606,0.043538	0.000564311	0.00139963
2	rs79018096	24222565	T,T	G,G	0.936382,0.950397	-0.000575281,0.0672705	0.00810069,0.0196877	0.0253111,3.19829	0.00055939	0.00400683
2	rs6956276	24536700	T,T	C,C	0.727634,0.37004	0.0179046,-0.0245387	0.00444126,0.00885365	4.25616,2.2535	0.000558294	0.00163533
2	rs13231738	24353023	A,NA	G,NA	0.976143,NA	-0.0130913,NA	0.0129561,NA	0.505445,NA	0.000555754	0.0015595
2	rs2529069	24571038	C,C	T,T	0.714712,0.286706	0.017558,-0.0236575	0.00437857,0.00945258	4.21663,1.90928	0.000552361	0.00159631
2	rs4719785	24973549	G,G	A,A	0.652087,0.65873	0.00500889,-0.0223011	0.00415099,0.00901572	0.642908,1.87366	0.000550518	0.00165862
2	rs78794247	24221805	C,C	T,T	0.936382,0.949405	-0.000575281,0.0665482	0.00810069,0.019504	0.0253111,3.19058	0.000549327	0.0039644
2	rs12538491	25035200	G,NA	T,NA	0.66004,NA	0.00903707,NA	0.00417389,NA	1.51746,NA	0.000547772	0.00199114
2	rs112341746	25038009	A,NA	G,NA	0.661034,NA	0.00904351,NA	0.00417686,NA	1.51746,NA	0.000535811	0.00194085
2	rs112875045	25037791	T,NA	G,NA	0.661034,NA	0.00904351,NA	0.00417686,NA	1.51746,NA	0.000535811	0.00194085
2	rs112839264	25037696	C,NA	G,NA	0.661034,NA	0.00904351,NA	0.00417686,NA	1.51746,NA	0.000535811	0.00194085
2	rs39448	25129415	C,C	T,T	0.297217,0.551587	0.0100959,-0.0193647	0.00432606,0.00859522	1.70754,1.61508	0.000534604	0.00111346
2	rs10255575	24922835	T,T	A,A	0.677932,0.30754	0.00855546,-0.0180976	0.00423129,0.00926307	1.3647,1.29472	0.000534546	0.00127897
2	rs2711020	25027217	A,A	G,G	0.22167,0.178571	0.0161559,-0.00165196	0.00475997,0.0111612	3.16211,0.054366	0.000524217	0.00129831
2	rs160	25008779	T,T	C,C	0.225646,0.15873	0.0155487,0.000330297	0.00472994,0.0116978	2.99502,0.00989471	0.0005218	0.00135506
2	rs187287167	24714428	NA,G	NA,T	NA,0.986111	NA,0.0827811	NA,0.0365264	NA,1.63022	0.000515327	0.00146671
2	rs4360199	25050688	T,NA	G,NA	0.661034,NA	0.00894989,NA	0.00417686,NA	1.49303,NA	0.000511437	0.00184225
2	rs10951039	25049773	G,NA	A,NA	0.661034,NA	0.00894989,NA	0.00417686,NA	1.49303,NA	0.000511437	0.00184225
2	rs150	25010652	T,T	C,C	0.225646,0.15873	0.0155034,0.000853243	0.00472994,0.0116978	2.98024,0.0260165	0.000510512	0.00132353
2	rs139944319	24543989	NA,C	NA,A	NA,0.865079	NA,0.0292363	NA,0.0125123	NA,1.71087	0.000503925	0.0014729
2	rs10951038	25049386	G,NA	A,NA	0.661034,NA	0.00890309,NA	0.00417686,NA	1.48089,NA	0.000497715	0.00179073
2	rs73079954	24746536	A,NA	G,NA	0.987078,NA	-0.0404021,NA	0.0175062,NA	1.67766,NA	0.00049445	0.00206153
2	rs34100694	25043500	A,NA	G,NA	0.661034,NA	0.00890309,NA	0.00417686,NA	1.48089,NA	0.000493701	0.00178197
2	rs4719777	24743205	C,C	G,G	0.691849,0.376984	0.00587775,-0.0190848	0.00428205,0.00882048	0.769904,1.51588	0.000491605	0.00144058
2	rs77034864	24253806	C,C	T,T	0.935388,0.950397	-0.00198947,0.0664532	0.00804241,0.0196877	0.0944094,3.13242	0.000491533	0.00347457
2	rs73080269	25050395	C,NA	G,NA	0.663022,NA	0.00895809,NA	0.00418287,NA	1.49181,NA	0.000489031	0.00174504
2	rs117201933	24605071	G,NA	A,NA	0.94831,NA	0.0197848,NA	0.00893021,NA	1.57306,NA	0.000475226	0.00161217
2	rs73082794	24360747	C,NA	A,NA	0.965209,NA	0.0264943,NA	0.0107893,NA	1.85186,NA	0.000474356	0.00140568
2	rs117637656	24837693	A,NA	C,NA	0.992048,NA	0.0472192,NA	0.0222601,NA	1.46979,NA	0.000473458	0.00113612
2	rs35883576	25052441	T,NA	A,NA	0.661034,NA	0.00881418,NA	0.00417686,NA	1.45795,NA	0.000472814	0.00169737
2	rs118059706	24601874	C,NA	T,NA	0.947316,NA	0.0194074,NA	0.0088502,NA	1.54796,NA	0.000472764	0.00160569
2	rs73082776	24357388	C,NA	G,NA	0.965209,NA	0.0264409,NA	0.0107893,NA	1.84589,NA	0.000468758	0.00138893
2	rs370310454	24716352	NA,A	NA,G	NA,0.926587	NA,0.0380981	NA,0.0163898	NA,1.69683	0.000466174	0.00137054
2	rs2285691	24903107	G,G	C,C	0.709742,0.236111	0.00856996,-0.022164	0.00435609,0.0100654	1.30854,1.55807	0.000460487	0.00105854
2	rs17298333	25043942	A,NA	C,NA	0.661034,NA	0.00876739,NA	0.00417686,NA	1.44596,NA	0.000456632	0.00164253
2	rs13227525	24907928	G,G	T,T	0.920477,0.72619	0.0157974,0.0128916	0.0073078,0.00958635	1.51371,0.747893	0.000451194	0.000704274
2	rs2285690	24902762	T,T	C,C	0.709742,0.236111	0.00856996,-0.0220284	0.00435609,0.0100654	1.30854,1.54316	0.000449505	0.00103282
2	rs73082790	24359871	G,NA	T,NA	0.965209,NA	0.0262381,NA	0.0107893,NA	1.82329,NA	0.000448185	0.00132738
2	rs39417	25101251	C,C	T,T	0.800199,0.685516	0.00610877,0.0254318	0.00494472,0.00920651	0.664187,2.24121	0.000446844	0.00139472
2	rs2390969	24353900	T,NA	A,NA	0.033797,NA	-0.0267618,NA	0.0109412,NA	1.84023,NA	0.000446326	0.00130512
2	rs1544375	25026045	C,C	T,T	0.266402,0.178571	0.0163698,-0.000194917	0.00447241,0.0111612	3.59852,0.00609373	0.000442264	0.00097503
2	rs17214144	24885747	C,C	T,T	0.760437,0.842262	0.00353023,0.0392991	0.00463231,0.0117277	0.350658,3.09406	0.000440897	0.00135394
2	rs158	25017962	T,T	C,C	0.218688,0.176587	0.0160161,-0.00253713	0.00478316,0.0112102	3.09008,0.0856831	0.000440819	0.00110863
2	rs73080267	25050394	T,NA	G,NA	0.663022,NA	0.00877265,NA	0.00418287,NA	1.44407,NA	0.000439808	0.00156239
2	rs7778039	24575366	NA,C	NA,T	NA,0.905754	NA,0.0342426	NA,0.0146307	NA,1.71534	0.000432181	0.00132152
2	rs146700949	24613661	T,NA	C,NA	0.947316,NA	0.0191385,NA	0.0088502,NA	1.51456,NA	0.000430016	0.00146738
2	rs77359126	24999658	NA,C	NA,T	NA,0.982143	NA,0.0734149	NA,0.0322783	NA,1.63941	0.000424849	0.00117306
2	rs17150990	25182734	A,A	T,T	0.833002,0.840278	0.00969757,-0.0287485	0.00530104,0.0116683	1.1717,1.86179	0.000422362	0.00159842
2	rs2711026	25017669	G,G	C,C	0.218688,0.176587	0.0159297,-0.00282773	0.00478316,0.0112102	3.06182,0.0964481	0.000420073	0.00105822
2	rs169	25046341	G,G	A,A	0.218688,0.174603	0.0159297,-0.00161781	0.00478316,0.0112602	3.06182,0.0526855	0.000419778	0.00104881
2	rs73082799	24361647	A,NA	G,NA	0.965209,NA	0.0259341,NA	0.0107893,NA	1.78967,NA	0.000419291	0.00124097
2	rs147046085	24360928	T,NA	C,NA	0.964215,NA	0.0264374,NA	0.0106439,NA	1.8861,NA	0.000418842	0.00124148
2	rs2391009	24971213	G,G	A,A	0.297217,0.162698	0.0061752,-0.0195931	0.00432606,0.0115817	0.814028,1.04241	0.000408136	0.00108711
2	rs167	25048245	C,C	T,T	0.218688,0.173611	0.0158842,-0.0012741	0.00478316,0.0112855	3.047,0.040905	0.000407833	0.00101802
2	rs1024456	24920003	C,C	T,T	0.920477,0.712302	0.0164946,0.00859008	0.0073078,0.00944284	1.61978,0.440111	0.000402025	0.000612711
2	rs2097949	24574171	NA,G	NA,C	NA,0.905754	NA,0.0337329	NA,0.0146307	NA,1.67506	0.000401267	0.00122529
2	rs142462547	24361113	A,NA	G,NA	0.965209,NA	0.0257316,NA	0.0107893,NA	1.76743,NA	0.000401252	0.00118704
2	rs2523077	25192766	T,T	G,G	0.389662,0.573413	0.00672453,-0.0234968	0.00405425,0.00864302	1.01238,2.18335	0.000396679	0.00105431
2	rs17228163	24908697	T,T	C,C	0.738569,0.845238	-0.00643309,0.0274076	0.00449951,0.011819	0.815893,1.69041	0.000396223	0.00154691
2	rs16873714	24886767	A,A	C,C	0.883698,0.657738	0.0170018,-0.0258729	0.00616728,0.00900943	2.23378,2.38913	0.00039353	0.00132079
2	rs74436723	24407027	G,NA	C,NA	0.99006,NA	-0.0481689,NA	0.01993,NA	1.80539,NA	0.000392605	0.00126919
2	rs73084604	24364831	C,NA	T,NA	0.965209,NA	0.0256303,NA	0.0107893,NA	1.75637,NA	0.000392578	0.00116113
2	rs55905854	24573482	NA,G	NA,C	NA,0.905754	NA,0.0335529	NA,0.0146307	NA,1.66095	0.000390994	0.00119333
2	rs182425683	24422261	C,NA	T,NA	0.99006,NA	-0.0480927,NA	0.01993,NA	1.80084,NA	0.000389137	0.00125768
2	rs75480678	24969481	C,C	T,T	0.967197,0.758929	0.0198399,-0.0222535	0.0111,0.00999379	1.13149,1.58562	0.00038876	0.00107007
2	rs2040669	25061944	T,NA	G,NA	0.666004,NA	0.00865728,NA	0.00419209,NA	1.40995,NA	0.000387405	0.00144122
2	rs10951043	25061896	T,NA	C,NA	0.667992,NA	0.00871674,NA	0.00419836,NA	1.42167,NA	0.000381834	0.00141002
2	rs80246178	24530482	A,NA	G,NA	0.923459,NA	-0.022904,NA	0.00743677,NA	2.68379,NA	0.000381834	0.000907747
2	rs11768140	24551993	A,A	G,G	0.218688,0.661706	-0.00622906,0.0245159	0.00478316,0.0090349	0.714855,2.17664	0.000379882	0.00108126
2	rs79637716	24963731	NA,G	NA,A	NA,0.947421	NA,0.0406731	NA,0.0191524	NA,1.47238	0.000376711	0.00107946
2	rs55897602	25056082	T,NA	A,NA	0.664016,NA	0.00851008,NA	0.00418592,NA	1.37623,NA	0.000376527	0.00140519
2	rs11768710	24916997	A,A	G,G	0.737575,0.845238	-0.00676301,0.0262842	0.00449401,0.011819	0.878273,1.58243	0.000376165	0.00147875
2	rs73082800	24363777	C,NA	T,NA	0.965209,NA	0.0254279,NA	0.0107893,NA	1.73436,NA	0.000375892	0.00111127
2	rs11770911	24913874	A,A	G,G	0.737575,0.84623	-0.00662882,0.0266728	0.00449401,0.0118501	0.853243,1.6127	0.000374148	0.00145668
2	rs11984293	25182405	T,T	G,G	0.833002,0.84127	0.00978132,-0.0279824	0.00530104,0.0116978	1.187,1.77593	0.000373673	0.00141324
2	rs117340107	24587545	G,NA	C,NA	0.949304,NA	0.0190848,NA	0.00901262,NA	1.46582,NA	0.000370469	0.00123007
2	rs16475	24331486	G,G	A,A	0.929423,0.97123	-0.00477119,0.0805033	0.00771974,0.0255725	0.270396,2.78418	0.000369525	0.00183242
2	rs112043331	25054965	C,NA	T,NA	0.661034,NA	0.0083529,NA	0.00417686,NA	1.34179,NA	0.000368332	0.00123266
2	rs10480033	24972151	C,C	T,T	0.646123,0.655754	0.00422653,-0.0217802	0.00413481,0.00899701	0.513294,1.81009	0.000366507	0.00114668
2	rs73084603	24363833	A,NA	G,NA	0.965209,NA	0.0252788,NA	0.0107893,NA	1.71824,NA	0.000364136	0.00107616
2	rs73082802	24363827	G,NA	A,NA	0.965209,NA	0.0252788,NA	0.0107893,NA	1.71824,NA	0.000364136	0.00107616
2	rs116898040	24573315	NA,A	NA,G	NA,0.905754	NA,0.0329858	NA,0.0146307	NA,1.61688	0.000360655	0.00109904
2	rs151004091	24613483	C,NA	T,NA	0.947316,NA	0.0184655,NA	0.0088502,NA	1.43253,NA	0.000360335	0.00122177
2	rs35525835	24744498	C,NA	G,NA	0.965209,NA	0.0222272,NA	0.0107893,NA	1.40464,NA	0.000360329	0.000611169
2	rs76986182	24364399	T,NA	C,NA	0.965209,NA	0.0252255,NA	0.0107893,NA	1.7125,NA	0.000360045	0.00106395
2	rs78013169	24617120	G,NA	T,NA	0.947316,NA	0.0184612,NA	0.0088502,NA	1.43201,NA	0.000359933	0.00122036
2	rs79476125	24618835	G,NA	A,NA	0.947316,NA	0.0184612,NA	0.0088502,NA	1.43201,NA	0.000359933	0.00122036
2	rs73084616	24366824	G,NA	A,NA	0.965209,NA	0.0251776,NA	0.0107893,NA	1.70734,NA	0.000356409	0.00105309
2	rs17149236	24366788	T,NA	C,NA	0.965209,NA	0.0251776,NA	0.0107893,NA	1.70734,NA	0.000356409	0.00105309
2	rs56318548	24587721	A,NA	T,NA	0.949304,NA	0.0189224,NA	0.00901262,NA	1.4465,NA	0.000355491	0.00117876
2	rs116864838	24590949	G,NA	A,NA	0.949304,NA	0.0189224,NA	0.00901262,NA	1.4465,NA	0.000355491	0.00117876
2	rs79996469	24620119	T,NA	C,NA	0.947316,NA	0.0183851,NA	0.0088502,NA	1.42288,NA	0.000352934	0.00119576
2	rs73084628	24370901	A,NA	G,NA	0.965209,NA	0.0251244,NA	0.0107893,NA	1.70162,NA	0.000352421	0.00104118
2	rs146481177	24369857	T,NA	C,NA	0.965209,NA	0.0251244,NA	0.0107893,NA	1.70162,NA	0.000352421	0.00104118
2	rs73084609	24365256	A,NA	G,NA	0.965209,NA	0.0251244,NA	0.0107893,NA	1.70162,NA	0.000352421	0.00104118
2	rs73691506	25187126	G,G	C,C	0.709742,0.698413	-0.00285874,0.0280949	0.00435609,0.0093141	0.291022,2.59209	0.0003524	0.00108019
2	rs78727810	24968678	G,G	A,A	0.967197,0.758929	0.0197482,-0.021811	0.0111,0.00999379	1.12366,1.53647	0.000350935	0.00096532
2	rs77630140	25006426	G,NA	T,NA	0.984095,NA	0.0313623,NA	0.0158037,NA	1.32604,NA	0.000350037	0.00117289
2	rs6979475	24917974	A,A	G,G	0.738569,0.845238	-0.00659215,0.0261991	0.00449951,0.011819	0.844971,1.5744	0.000349476	0.00137245
2	rs77855242	24594824	NA,G	NA,A	NA,0.919643	NA,0.0338771	NA,0.0157247	NA,1.50571	0.00034915	0.00101743
2	rs2522239	25008782	T,T	C,C	0.540755,0.427579	0.00798164,-0.016991	0.0039675,0.00864047	1.35413,1.30762	0.000347952	0.00151991
2	rs78769270	24445392	NA,A	NA,G	NA,0.872024	NA,0.0265852	NA,0.012796	NA,1.42314	0.000345726	0.000933239
2	rs16873654	24371465	T,NA	C,NA	0.965209,NA	0.0250233,NA	0.0107893,NA	1.69078,NA	0.00034499	0.001019
2	rs17149654	24571399	NA,G	NA,C	NA,0.905754	NA,0.0326577	NA,0.0146307	NA,1.59165	0.000344408	0.00104859
2	rs2522240	25007109	A,A	C,C	0.54175,0.427579	0.00798296,-0.016991	0.00396816,0.00864047	1.35413,1.30762	0.000341853	0.0014895
2	rs142854811	24622643	A,NA	G,NA	0.947316,NA	0.0182557,NA	0.0088502,NA	1.40741,NA	0.000341402	0.00115527
2	rs114197696	24622805	C,NA	T,NA	0.947316,NA	0.0182557,NA	0.0088502,NA	1.40741,NA	0.000341402	0.00115527
2	rs140741305	24622761	C,NA	T,NA	0.947316,NA	0.0182557,NA	0.0088502,NA	1.40741,NA	0.000341402	0.00115527
2	rs117890729	24611166	T,NA	C,NA	0.94831,NA	0.0185108,NA	0.00893021,NA	1.41807,NA	0.000340665	0.00114255
2	rs17149812	24703662	NA,G	NA,A	NA,0.921627	NA,0.0343921	NA,0.0159053	NA,1.51435	0.000340001	0.000992057
2	rs139832252	24625008	G,NA	A,NA	0.947316,NA	0.0182155,NA	0.0088502,NA	1.40263,NA	0.000337915	0.00114304
2	rs73084606	24364979	T,NA	G,NA	0.965209,NA	0.0249222,NA	0.0107893,NA	1.67998,NA	0.000337746	0.000997378
2	rs73076231	24956937	NA,A	NA,G	NA,0.857143	NA,-0.0251702	NA,0.0122159	NA,1.40499	0.000336096	0.000985018
2	rs75567617	24968674	G,G	T,T	0.967197,0.758929	0.0196565,-0.0216603	0.0111,0.00999379	1.11586,1.5199	0.000335307	0.000922261
2	rs79968383	24625155	T,NA	C,NA	0.947316,NA	0.0181709,NA	0.0088502,NA	1.39732,NA	0.000334091	0.00112962
2	rs114563204	24622871	C,NA	T,NA	0.947316,NA	0.0181709,NA	0.0088502,NA	1.39732,NA	0.000334091	0.00112962
2	rs2522237	25012042	G,G	A,A	0.540755,0.426587	0.00798164,-0.016802	0.0039675,0.00864302	1.35413,1.28486	0.00033381	0.00145661
2	rs10275364	25115576	C,C	G,G	0.798211,0.446429	0.00850337,0.0185631	0.00492643,0.00859885	1.07399,1.51051	0.000332822	0.000575515
2	rs57393037	25039119	NA,A	NA,G	NA,0.802579	NA,-0.0221016	NA,0.010739	NA,1.40249	0.000332285	0.000948392
2	rs78780964	24962188	NA,A	NA,G	NA,0.947421	NA,0.0394877	NA,0.0191524	NA,1.40638	0.000331692	0.000949785
2	rs13243952	25034074	G,NA	A,NA	0.611332,NA	0.00672764,NA	0.00405613,NA	1.01238,NA	0.000331406	0.00133143
2	rs58844254	25173660	T,T	C,C	0.833002,0.84127	0.0099136,-0.0270322	0.00530104,0.0116978	1.21136,1.6811	0.000330733	0.00124922
2	rs17149463	24456585	G,G	A,A	0.684891,0.644841	-0.00967474,0.00742124	0.00425597,0.00893234	1.63803,0.391398	0.000330461	0.000732272
2	rs6975201	24766096	C,NA	G,NA	0.947316,NA	0.0169114,NA	0.0088502,NA	1.25163,NA	0.00032932	0.00105299
2	rs161	25008381	A,A	T,T	0.270378,0.15873	0.0149724,0.000331634	0.00445148,0.0116978	3.11367,0.00993522	0.000328729	0.00076254
2	rs2717881	25210734	A,NA	T,NA	0.049702,NA	0.0227425,NA	0.00909751,NA	1.90572,NA	0.000328464	0.00074638
2	rs140513756	24366856	G,NA	C,NA	0.965209,NA	0.0247679,NA	0.0107893,NA	1.66356,NA	0.000327037	0.000965425
2	rs78467898	24622466	G,NA	T,NA	0.947316,NA	0.018081,NA	0.0088502,NA	1.38666,NA	0.000326538	0.00110314
2	rs7458594	25041599	NA,T	NA,C	NA,0.802579	NA,-0.0220054	NA,0.010739	NA,1.39308	0.000326318	0.000931279
2	rs67577159	25052290	A,NA	G,NA	0.662028,NA	0.00817845,NA	0.00417985,NA	1.29765,NA	0.000324497	0.00114213
2	rs73084619	24367772	T,NA	C,NA	0.965209,NA	0.02472,NA	0.0107893,NA	1.65848,NA	0.000323798	0.000955759
2	rs12535622	25034703	A,NA	G,NA	0.611332,NA	0.00668555,NA	0.00405613,NA	1.00305,NA	0.000323768	0.00129857
2	rs2522243	25005433	A,A	G,G	0.269384,0.15873	0.0151248,-0	0.00445666,0.0116978	3.16152,-0	0.000323422	0.000751507
2	rs55782418	24619251	C,NA	G,NA	0.947316,NA	0.0180014,NA	0.0088502,NA	1.37726,NA	0.000320025	0.00108033
2	rs141726920	25041500	NA,A	NA,G	NA,0.802579	NA,-0.0218635	NA,0.010739	NA,1.37923	0.000317747	0.000906699
2	rs73084622	24369650	C,NA	T,NA	0.965209,NA	0.024619,NA	0.0107893,NA	1.64779,NA	0.000317084	0.000935731
2	rs77894613	24620248	A,NA	T,NA	0.947316,NA	0.0179568,NA	0.0088502,NA	1.37201,NA	0.000316443	0.00106778
2	rs76413269	24617460	G,NA	T,NA	0.947316,NA	0.0179568,NA	0.0088502,NA	1.37201,NA	0.000316443	0.00106778
2	rs74605016	24620921	A,NA	G,NA	0.947316,NA	0.0179568,NA	0.0088502,NA	1.37201,NA	0.000316443	0.00106778
2	rs78797842	24615651	C,NA	A,NA	0.947316,NA	0.0179568,NA	0.0088502,NA	1.37201,NA	0.000316443	0.00106778
2	rs143692271	24598271	A,NA	G,NA	0.949304,NA	0.0184315,NA	0.00901262,NA	1.38883,NA	0.00031439	0.00103826
2	rs11765144	25054098	G,NA	T,NA	0.666004,NA	0.00824879,NA	0.00419209,NA	1.3089,NA	0.000314169	0.00115027
2	rs118063675	24608146	C,NA	T,NA	0.949304,NA	0.0183931,NA	0.00901262,NA	1.38437,NA	0.000311421	0.00102813
2	rs80095726	24613917	G,NA	A,NA	0.947316,NA	0.0178705,NA	0.0088502,NA	1.36187,NA	0.000309643	0.00104398
2	rs73278332	25041548	NA,A	NA,C	NA,0.802579	NA,-0.0217169	NA,0.010739	NA,1.36501	0.000309186	0.000882151
2	rs76175516	24607870	T,NA	A,NA	0.949304,NA	0.0183504,NA	0.00901262,NA	1.37942,NA	0.000308162	0.00101701
2	rs117159602	24609910	T,NA	C,NA	0.950298,NA	0.0178284,NA	0.00909753,NA	1.30075,NA	0.000307781	0.00100789
2	rs80279245	24615273	G,NA	A,NA	0.947316,NA	0.0178275,NA	0.0088502,NA	1.35683,NA	0.000306324	0.00103237
2	rs140883786	24590598	A,NA	G,NA	0.949304,NA	0.0183114,NA	0.00901262,NA	1.37491,NA	0.000305219	0.00100698
2	rs55658450	24567513	C,NA	T,NA	0.951292,NA	0.0179545,NA	0.00918509,NA	1.29573,NA	0.000303917	0.00098616
2	rs74681548	24617164	T,NA	C,NA	0.947316,NA	0.0177874,NA	0.0088502,NA	1.35214,NA	0.000303264	0.00102167
2	rs117920591	24593435	C,NA	T,NA	0.949304,NA	0.0182694,NA	0.00901262,NA	1.37005,NA	0.000302083	0.000996283
2	rs117613649	24605203	G,NA	A,NA	0.950298,NA	0.0186051,NA	0.00909753,NA	1.38883,NA	0.000300088	0.000988187
2	rs16873668	24531534	T,T	A,A	0.751491,0.350198	0.0170972,-0.0258814	0.00457516,0.00896099	3.7299,2.41183	0.000298397	0.000922738
2	rs56354828	24569679	G,NA	A,NA	0.951292,NA	0.017872,NA	0.00918509,NA	1.28665,NA	0.000297948	0.000966213
2	rs117494772	24580231	T,NA	C,NA	0.951292,NA	0.017872,NA	0.00918509,NA	1.28665,NA	0.000297948	0.000966213
2	rs34441881	24547490	C,C	T,T	0.923459,0.884921	0.00889467,-0.0359833	0.00743677,0.0133953	0.63511,2.14112	0.000297164	0.000689767
2	rs73079906	24679296	C,NA	T,NA	0.983101,NA	-0.034318,NA	0.0153396,NA	1.59735,NA	0.000296713	0.00109083
2	rs150091043	24567534	G,NA	A,NA	0.989066,NA	0.0333065,NA	0.0190121,NA	1.09801,NA	0.000295792	0.000893392
2	rs142732224	24218021	NA,C	NA,T	NA,0.985119	NA,-0.0748982	NA,0.0353055	NA,1.46998	0.000295122	0.000859848
2	rs2040690	24904889	C,C	T,T	0.708748,0.235119	0.00799932,-0.0212018	0.0043517,0.01008	1.18024,1.45056	0.000294919	0.000687127
2	rs76644000	24579751	A,NA	G,NA	0.951292,NA	0.0178287,NA	0.00918509,NA	1.28189,NA	0.000294864	0.000955909
3	rs73272357	24265142	G,G	A,A	0.913519,0.959325	-0.00504554,0.0867043	0.00703429,0.0216401	0.324953,4.21053	0.0275106	0.0310761
3	rs198283	24265370	C,C	T,T	0.913519,0.958333	-0.0024664,0.0862321	0.00703429,0.0213919	0.139142,4.2555	0.0241389	0.0271978
3	rs80124647	24742660	C,NA	G,NA	0.962227,NA	0.0313772,NA	0.0103707,NA	2.60525,NA	0.0127255	0.0174663
3	rs11977888	24265603	C,C	T,T	0.913519,0.963294	-0.00486617,0.0865939	0.00703429,0.0227328	0.310624,3.85569	0.0106281	0.0122362
3	rs10261181	24911526	A,A	G,G	0.728628,0.257937	0.0168796,-0.0177951	0.00444635,0.00977071	3.83303,1.16389	0.0101868	0.0164652
3	rs78807898	24239029	T,T	C,C	0.935388,0.951389	-0.00197948,0.0737329	0.00804241,0.0198773	0.0938904,3.68247	0.00927814	0.0106278
3	rs117936519	24241446	G,G	C,C	0.935388,0.951389	-0.00138974,0.073225	0.00804241,0.0198773	0.0640863,3.63878	0.00847419	0.00971014
3	rs16484	24273131	C,C	A,A	0.910537,0.964286	-0.00271866,0.0862221	0.00692737,0.0230345	0.158187,3.74061	0.00784411	0.00905758
3	rs5021335	24289203	T,T	C,C	0.931412,0.964286	-0.00374631,0.084178	0.00782246,0.0230345	0.199285,3.58879	0.00782341	0.00923542
3	rs10246290	24543491	A,A	G,G	0.866799,0.497024	0.0116354,-0.0322652	0.00581871,0.0085495	1.34162,3.79399	0.00754977	0.0106832
3	rs75802003	24953211	G,NA	T,NA	0.974155,NA	0.0335793,NA	0.0124606,NA	2.15229,NA	0.00705394	0.00933787
3	rs77933464	24239021	C,C	T,T	0.935388,0.950397	-0.00189904,0.0714614	0.00804241,0.0196877	0.0897313,3.54714	0.0070484	0.00809435
3	rs11765493	24543646	C,C	G,G	0.866799,0.497024	0.0118119,-0.0319401	0.00581871,0.0085495	1.37307,3.72806	0.00686965	0.00975462
3	rs13232202	24580342	G,G	T,T	0.906561,0.464286	0.00911571,-0.0346265	0.00679323,0.00857124	0.745611,4.27176	0.00638316	0.0091485
3	rs13244877	24580347	A,A	C,C	0.906561,0.464286	0.00911571,-0.0346265	0.00679323,0.00857124	0.745611,4.27176	0.00638316	0.0091485
3	rs12672013	24580324	C,C	T,T	0.906561,0.464286	0.00916132,-0.0345766	0.00679323,0.00857124	0.750883,4.26099	0.0063232	0.00906938
3	rs118059130	25106721	NA,C	NA,T	NA,0.916667	NA,-0.0487418	NA,0.0154664	NA,2.78928	0.00618368	0.00936203
3	rs3922327	24581129	A,A	G,G	0.905567,0.464286	0.00888084,-0.0342862	0.00676109,0.00857124	0.723522,4.19857	0.00579283	0.00831897
3	rs6968973	24907219	A,A	T,T	0.662028,0.143849	0.0132128,-0.0352519	0.00417985,0.0121808	2.80357,2.41988	0.00576985	0.00868353
3	rs189874909	25137983	NA,T	NA,C	NA,0.983135	NA,0.102944	NA,0.0331973	NA,2.71472	0.00561315	0.00849057
3	rs13236354	24577591	T,T	A,A	0.906561,0.464286	0.00931384,-0.034041	0.00679323,0.00857124	0.768633,4.14625	0.00559591	0.00808227
3	rs147095568	24438719	NA,T	NA,C	NA,0.978175	NA,0.0862002	NA,0.0292559	NA,2.49285	0.00531619	0.00833506
3	rs12672537	24580888	G,G	T,T	0.906561,0.463294	0.00887687,-0.0341459	0.00679323,0.00857248	0.71827,4.16753	0.00530026	0.0076169
3	rs12670305	24580885	A,A	C,C	0.906561,0.463294	0.00873833,-0.0341459	0.00679323,0.00857248	0.702616,4.16753	0.00517191	0.00742607
3	rs4719771	24541271	C,C	T,T	0.865805,0.49504	0.0113823,-0.031335	0.00580045,0.00854977	1.30342,3.60672	0.0051229	0.00726648
3	rs16483	24280534	C,C	T,T	0.899602,0.957341	-0.00391228,0.0749973	0.00657888,0.0211527	0.258012,3.40689	0.005063	0.00595248
3	rs3025149	24267300	T,T	C,C	0.916501,0.963294	-0.00348401,0.0820473	0.00714714,0.0227328	0.203477,3.51266	0.00503981	0.00585287
3	rs3025153	24259922	G,G	T,T	0.932406,0.947421	-0.0013415,0.0673188	0.00787557,0.0191524	0.0631118,3.35662	0.00501068	0.00580476
3	rs73272266	24906024	T,T	C,C	0.749503,0.860119	-0.00574929,0.0413429	0.00456301,0.0123238	0.682611,3.09993	0.00488155	0.00724776
3	rs55965716	24907316	T,T	G,G	0.739563,0.860119	-0.00508702,0.040957	0.00450506,0.0123238	0.586999,3.05098	0.00485664	0.00666483
3	rs2529077	24566835	A,A	T,T	0.847913,0.465278	0.00518627,-0.034281	0.00550577,0.00857004	0.460663,4.19848	0.00484684	0.00699091
3	rs10951024	24577999	C,C	T,T	0.906561,0.464286	0.00883068,-0.0337969	0.00679323,0.00857124	0.713035,4.09448	0.00464586	0.00669085
3	rs10951023	24577693	T,T	C,C	0.906561,0.46627	0.00917608,-0.0335456	0.00679323,0.00856887	0.752592,4.04349	0.00458568	0.00664626
3	rs75666763	24271759	A,NA	G,NA	0.872763,NA	0.0209289,NA	0.00593314,NA	3.37719,NA	0.00458032	0.00918257
3	rs11771088	24576083	C,C	T,T	0.906561,0.464286	0.00883068,-0.0337466	0.00679323,0.00857124	0.713035,4.08386	0.00456154	0.00657157
3	rs10480031	24670112	T,NA	A,NA	0.983101,NA	-0.0372756,NA	0.0153396,NA	1.82108,NA	0.00455817	0.00601965
3	rs36053817	24556672	G,G	C,C	0.906561,0.492063	0.00816064,-0.0338607	0.00679323,0.00855043	0.638956,4.12545	0.00442297	0.00640326
3	rs58130101	24229440	A,A	G,G	0.936382,0.950397	-0.000899088,0.0686613	0.00810069,0.0196877	0.0401838,3.312	0.00434716	0.00503369
3	rs17150357	24908458	G,G	A,A	0.799205,0.264881	0.0174336,-0.0193757	0.00493553,0.00968721	3.3851,1.34212	0.00430127	0.00810177
3	rs4722397	24910127	G,G	C,C	0.629225,0.181548	0.0133707,-0.0270209	0.00409337,0.0110895	2.96293,1.82901	0.00428596	0.00692248
3	rs79415246	24253026	A,A	G,G	0.935388,0.950397	-0.00190863,0.0685154	0.00804241,0.0196877	0.0902257,3.29998	0.00421966	0.00488417
3	rs10266855	24545381	C,C	T,T	0.850895,0.456349	0.00980254,-0.0281575	0.0055508,0.00858212	1.11125,2.98524	0.00419597	0.006251
3	rs150742717	24255537	A,A	G,G	0.935388,0.950397	-0.00215112,0.0684682	0.00804241,0.0196877	0.102865,3.29609	0.00419055	0.0048532
3	rs172	25035053	T,T	C,C	0.256461,0.439484	0.0166308,0.00831071	0.00452769,0.00861267	3.6205,0.475507	0.00398294	0.0066703
3	rs77721878	24969503	C,C	T,T	0.897614,0.758929	0.0138044,-0.0226957	0.0065219,0.00999379	1.4648,1.63548	0.00395598	0.00539968
3	rs39426	25106296	A,A	G,G	0.841948,0.909722	0.00186665,-0.0522312	0.00541997,0.0149162	0.136354,3.33498	0.00394207	0.00572188
3	rs79804613	24246629	T,T	C,C	0.935388,0.949405	-0.00228791,0.0673703	0.00804241,0.019504	0.110115,3.25809	0.00392939	0.00456356
3	rs4722395	24909994	T,T	C,C	0.626243,0.181548	0.0131666,-0.0265504	0.00408671,0.0110895	2.8949,1.77842	0.00379402	0.00610417
3	rs79018096	24222565	T,T	G,G	0.936382,0.950397	-0.000575281,0.0672705	0.00810069,0.0196877	0.0253111,3.19829	0.00344937	0.00400683
3	rs78794247	24221805	C,C	T,T	0.936382,0.949405	-0.000575281,0.0665482	0.00810069,0.019504	0.0253111,3.19058	0.00341695	0.0039644
3	rs12668620	24572794	T,T	C,C	0.906561,0.46627	0.0085583,-0.0331473	0.00679323,0.00856887	0.682499,3.96028	0.00339064	0.00489596
3	rs13241379	24573462	A,A	G,G	0.906561,0.465278	0.00860446,-0.0331519	0.00679323,0.00857004	0.687632,3.96028	0.0033881	0.00489375
3	rs4722437	25216481	T,T	C,C	0.712724,0.699405	-0.00207185,0.0328264	0.00436947,0.00932283	0.196965,3.36672	0.00333092	0.0048539
3	rs1015650	24572479	T,T	A,A	0.906561,0.465278	0.0085583,-0.0329092	0.00679323,0.00857004	0.682499,3.91003	0.00308261	0.00445749
3	rs2711014	25115972	C,C	T,T	0.369781,0.072421	0.00577673,0.0571465	0.00409564,0.0164928	0.800234,3.27542	0.00299163	0.00493354
3	rs77034864	24253806	C,C	T,T	0.935388,0.950397	-0.00198947,0.0664532	0.00804241,0.0196877	0.0944094,3.13242	0.0029845	0.00347457
3	rs79796961	24969954	A,A	G,G	0.902585,0.758929	0.0133354,-0.0227944	0.00666778,0.00999379	1.34196,1.64672	0.00287405	0.00397993
3	rs4722370	24553708	T,T	C,C	0.907555,0.468254	0.00737514,-0.0310343	0.00682591,0.00856664	0.552941,3.5353	0.00285095	0.00411695
3	rs117016603	24601835	T,NA	A,NA	0.966203,NA	0.028647,NA	0.0109412,NA	2.05366,NA	0.0028435	0.00404671
3	rs7792910	24969327	C,C	G,G	0.903579,0.758929	0.0135773,-0.022411	0.00669838,0.00999379	1.3699,1.60329	0.00280661	0.00388963
3	rs11761671	24916460	G,G	A,A	0.737575,0.831349	-0.00699104,0.0301146	0.00449401,0.0114161	0.921563,2.07874	0.00279723	0.00371673
3	rs138405776	25147837	C,C	A,A	0.969185,0.782738	-0.0298576,0.0249874	0.0114407,0.0103658	2.04284,1.79784	0.00263161	0.00424374
3	rs7811551	24969308	A,A	T,T	0.903579,0.758929	0.0133086,-0.0223637	0.00669838,0.00999379	1.32845,1.59797	0.002507	0.0034793
3	rs114057721	25135215	A,A	G,G	0.968191,0.781746	-0.0303266,0.0238687	0.0112664,0.0103488	2.14831,1.67599	0.00241291	0.00391305
3	rs75508654	24744565	NA,T	NA,C	NA,0.980159	NA,0.0829948	NA,0.0306528	NA,2.16892	0.00239914	0.0036333
3	rs4719772	24542565	T,T	G,G	0.578529,0.291667	0.0148779,-0.0266716	0.00400399,0.00940461	3.6934,2.34027	0.00237789	0.00371349
3	rs73276244	24969915	T,T	G,G	0.902585,0.800595	0.0136952,-0.0215999	0.00666778,0.0106986	1.39813,1.36158	0.00230875	0.00317951
3	rs12700535	24578445	A,A	C,C	0.799205,0.372024	0.00846912,-0.0277348	0.00493553,0.00884395	1.06464,2.76635	0.00222741	0.00345685
3	rs4722436	25210154	A,A	C,C	0.71173,0.701389	-0.00118065,0.0319058	0.00436498,0.00934051	0.104141,3.19667	0.00219063	0.0031745
3	rs73084374	25119237	T,T	C,C	0.921471,0.790675	-0.0149772,0.0279405	0.00734995,0.0105074	1.38115,2.10601	0.00212901	0.00348267
3	rs145525500	24365548	A,NA	G,NA	0.965209,NA	0.0299261,NA	0.0107893,NA	2.25629,NA	0.00212664	0.00319434
3	rs78161767	24739845	NA,A	NA,G	NA,0.94246	NA,0.0494073	NA,0.0183564	NA,2.14801	0.0020689	0.00310801
3	rs6461830	24969081	A,A	C,C	0.903579,0.800595	0.0139342,-0.0205882	0.00669838,0.0106986	1.42592,1.26514	0.00205035	0.00282831
3	rs6461791	24358200	A,NA	G,NA	0.961233,NA	0.0282979,NA	0.0102422,NA	2.24189,NA	0.00204479	0.00303406
3	rs2189073	24921298	T,T	C,C	0.643141,0.19246	0.00912379,-0.0268687	0.00412703,0.010843	1.56777,1.87899	0.00203985	0.00340651
3	rs78449568	25119125	A,A	C,C	0.921471,0.790675	-0.0146978,0.0280842	0.00734995,0.0105074	1.3417,2.12367	0.0020367	0.00332571
3	rs2710995	24984666	G,G	A,A	0.510934,0.183532	0.012,-0.0111384	0.00395525,0.0110428	2.6173,0.504266	0.00202738	0.0040617
3	rs6461795	24358621	C,NA	T,NA	0.961233,NA	0.0281538,NA	0.0102422,NA	2.22321,NA	0.0019678	0.00292057
3	rs8180767	24921240	C,C	A,A	0.643141,0.19246	0.00894139,-0.0270845	0.00412703,0.010843	1.51899,1.90329	0.00192696	0.00320695
3	rs138437543	24357869	T,NA	C,NA	0.961233,NA	0.0280098,NA	0.0102422,NA	2.20463,NA	0.0018941	0.00281191
3	rs7778750	24358747	T,NA	C,NA	0.961233,NA	0.0279584,NA	0.0102422,NA	2.19801,NA	0.00186855	0.00277422
3	rs12672773	25120270	A,A	G,G	0.921471,0.790675	-0.0146077,0.0277762	0.00734995,0.0105074	1.32908,2.0859	0.00185055	0.0030218
3	rs147082573	24501259	NA,T	NA,C	NA,0.96131	NA,0.0579336	NA,0.0221651	NA,2.04789	0.0018489	0.00291467
3	rs78179997	24254617	T,NA	C,NA	0.986084,NA	-0.037312,NA	0.0168779,NA	1.56773,NA	0.00181565	0.00269741
3	rs12673796	25121770	T,T	C,C	0.921471,0.790675	-0.0146528,0.0275123	0.00734995,0.0105074	1.33538,2.05381	0.00176393	0.00288234
3	rs10256921	25197536	C,C	T,T	0.712724,0.702381	-0.00177618,0.0311487	0.00436947,0.00934946	0.164705,3.06376	0.00173744	0.00253518
3	rs75789885	24480436	NA,C	NA,T	NA,0.89881	NA,-0.0391407	NA,0.0141743	NA,2.23992	0.00173145	0.00263939
3	rs112435309	25040278	A,NA	T,NA	0.66004,NA	0.00926635,NA	0.00417389,NA	1.57817,NA	0.00167006	0.00229664
3	rs12673885	25122071	A,A	G,G	0.920477,0.790675	-0.0145668,0.0273676	0.0073078,0.0105074	1.33511,2.03631	0.00165769	0.00271058
3	rs17293003	24894255	C,C	T,T	0.737575,0.847222	0.00427491,0.0408779	0.00449401,0.0118816	0.466636,3.236	0.00161434	0.00233074
3	rs17149680	24580143	NA,G	NA,A	NA,0.967262	NA,0.0586706	NA,0.0240217	NA,1.83594	0.00158207	0.00250862
3	rs73079954	24746536	A,NA	G,NA	0.987078,NA	-0.0404021,NA	0.0175062,NA	1.67766,NA	0.00156785	0.00206153
3	rs77408165	24478892	NA,G	NA,T	NA,0.926587	NA,-0.0447806	NA,0.0163898	NA,2.20128	0.0015352	0.00232437
3	rs7802683	25036141	A,NA	G,NA	0.66004,NA	0.00912596,NA	0.00417389,NA	1.54086,NA	0.00152786	0.00210404
3	rs6952356	24911061	C,C	T,T	0.629225,0.167659	0.0128277,-0.0234103	0.00409337,0.011443	2.76303,1.38962	0.00149484	0.00242801
3	rs13223812	25041223	A,NA	G,NA	0.661034,NA	0.00913246,NA	0.00417686,NA	1.54086,NA	0.00148611	0.00204992
3	rs16475	24331486	G,G	A,A	0.929423,0.97123	-0.00477119,0.0805033	0.00771974,0.0255725	0.270396,2.78418	0.00146343	0.00183242
3	rs12538491	25035200	G,NA	T,NA	0.66004,NA	0.00903707,NA	0.00417389,NA	1.51746,NA	0.00144416	0.00199114
3	rs11771214	24548327	G,G	A,A	0.907555,0.46627	0.00732859,-0.0291128	0.00682591,0.00856887	0.54824,3.16747	0.00143532	0.00209457
3	rs10242160	24923029	C,C	T,T	0.677932,0.293651	0.00924476,-0.0194444	0.00423129,0.00938594	1.53911,1.41682	0.00142574	0.00247388
3	rs58753080	25122832	A,A	G,G	0.920477,0.790675	-0.014896,0.0262663	0.0073078,0.0105074	1.38182,1.90566	0.00142306	0.00233554
3	rs2711097	24569933	T,T	C,C	0.799205,0.375	0.00801261,-0.0267794	0.00493553,0.00882973	0.980915,2.61575	0.00141812	0.00220102
3	rs112341746	25038009	A,NA	G,NA	0.661034,NA	0.00904351,NA	0.00417686,NA	1.51746,NA	0.00140579	0.00194085
3	rs112875045	25037791	T,NA	G,NA	0.661034,NA	0.00904351,NA	0.00417686,NA	1.51746,NA	0.00140579	0.00194085
3	rs112839264	25037696	C,NA	G,NA	0.661034,NA	0.00904351,NA	0.00417686,NA	1.51746,NA	0.00140579	0.00194085
3	rs1119811	24565460	C,C	G,G	0.800199,0.374008	0.00798597,-0.0268901	0.00494472,0.00883443	0.973467,2.63148	0.00138733	0.00215499
3	rs66606808	25121496	A,A	G,G	0.920477,0.790675	-0.0133508,0.0279054	0.0073078,0.0105074	1.16934,2.1017	0.00135573	0.00220515
3	rs4360199	25050688	T,NA	G,NA	0.661034,NA	0.00894989,NA	0.00417686,NA	1.49303,NA	0.00133149	0.00184225
3	rs10951039	25049773	G,NA	A,NA	0.661034,NA	0.00894989,NA	0.00417686,NA	1.49303,NA	0.00133149	0.00184225
3	rs6461809	24526039	C,C	T,T	0.752485,0.371032	0.0173075,-0.0287606	0.00458131,0.00884878	3.80084,2.93814	0.0013199	0.00193619
3	rs10263162	25194291	C,C	T,T	0.71173,0.701389	-0.00163846,0.0302691	0.00436498,0.00934051	0.150341,2.92347	0.00130964	0.0019136
3	rs10951038	25049386	G,NA	A,NA	0.661034,NA	0.00890309,NA	0.00417686,NA	1.48089,NA	0.00129366	0.00179073
3	rs34100694	25043500	A,NA	G,NA	0.661034,NA	0.00890309,NA	0.00417686,NA	1.48089,NA	0.00128891	0.00178197
3	rs2893190	25107073	T,T	C,C	0.723658,0.679563	0.00847332,0.0282493	0.00442129,0.00916045	1.25724,2.68961	0.0012748	0.00235096
3	rs77993523	25213038	T,T	C,C	0.855865,0.722222	-0.000398745,0.0309701	0.00562927,0.00954375	0.0252444,2.93024	0.00126251	0.0018528
3	rs2710999	24993972	C,C	T,T	0.223658,0.15873	0.0163449,-0.00243902	0.00474483,0.0116978	3.24295,0.0783983	0.00125669	0.00203016
3	rs73080269	25050395	C,NA	G,NA	0.663022,NA	0.00895809,NA	0.00418287,NA	1.49181,NA	0.00125662	0.00174504
3	rs35883576	25052441	T,NA	A,NA	0.661034,NA	0.00881418,NA	0.00417686,NA	1.45795,NA	0.00122514	0.00169737
3	rs10250643	24535650	G,G	T,T	0.727634,0.368056	0.0179516,-0.0246164	0.00444126,0.00886353	4.27575,2.26108	0.00119604	0.00180427
3	rs17298333	25043942	A,NA	C,NA	0.661034,NA	0.00876739,NA	0.00417686,NA	1.44596,NA	0.00118644	0.00164253
3	rs7788716	25108546	C,C	G,G	0.745527,0.670635	0.00917343,0.0273824	0.00453928,0.00909539	1.36361,2.58377	0.00117875	0.00230638
3	rs17150990	25182734	A,A	T,T	0.833002,0.840278	0.00969757,-0.0287485	0.00530104,0.0116683	1.1717,1.86179	0.00117656	0.00159842
3	rs2522239	25008782	T,T	C,C	0.540755,0.427579	0.00798164,-0.016991	0.0039675,0.00864047	1.35413,1.30762	0.00117237	0.00151991
3	rs178	25025280	C,C	G,G	0.395626,0.723214	0.0131313,0.0152182	0.00404338,0.00955427	2.93412,0.953892	0.00116603	0.00230618
3	rs17228163	24908697	T,T	C,C	0.738569,0.845238	-0.00643309,0.0274076	0.00449951,0.011819	0.815893,1.69041	0.00115114	0.00154691
3	rs2522240	25007109	A,A	C,C	0.54175,0.427579	0.00798296,-0.016991	0.00396816,0.00864047	1.35413,1.30762	0.00114803	0.0014895
3	rs117201933	24605071	G,NA	A,NA	0.94831,NA	0.0197848,NA	0.00893021,NA	1.57306,NA	0.00113748	0.00161217
3	rs118059706	24601874	C,NA	T,NA	0.947316,NA	0.0194074,NA	0.0088502,NA	1.54796,NA	0.00113346	0.00160569
3	rs2711023	25025573	C,C	T,T	0.217694,0.178571	0.0168775,-0.00140525	0.00479102,0.0111612	3.36946,0.0458504	0.00112935	0.0018862
3	rs2522237	25012042	G,G	A,A	0.540755,0.426587	0.00798164,-0.016802	0.0039675,0.00864302	1.35413,1.28486	0.00112317	0.00145661
3	rs73080267	25050394	T,NA	G,NA	0.663022,NA	0.00877265,NA	0.00418287,NA	1.44407,NA	0.00112307	0.00156239
3	rs4719785	24973549	G,G	A,A	0.652087,0.65873	0.00500889,-0.0223011	0.00415099,0.00901572	0.642908,1.87366	0.00110871	0.00165862
3	rs11768710	24916997	A,A	G,G	0.737575,0.845238	-0.00676301,0.0262842	0.00449401,0.011819	0.878273,1.58243	0.001103	0.00147875
3	rs11770911	24913874	A,A	G,G	0.737575,0.84623	-0.00662882,0.0266728	0.00449401,0.0118501	0.853243,1.6127	0.00108294	0.00145668
3	rs6956276	24536700	T,T	C,C	0.727634,0.37004	0.0179046,-0.0245387	0.00444126,0.00885365	4.25616,2.2535	0.001077	0.00163533
3	rs2040669	25061944	T,NA	G,NA	0.666004,NA	0.00865728,NA	0.00419209,NA	1.40995,NA	0.00105422	0.00144122
3	rs12673795	25121768	T,T	C,C	0.917495,0.78869	-0.0125776,0.0276646	0.00718617,0.010471	1.0965,2.08399	0.00105121	0.00170397
3	rs10244418	24967527	A,NA	G,NA	0.919483,NA	-0.0235622,NA	0.00726648,NA	2.92646,NA	0.00104566	0.00183208
3	rs2529069	24571038	C,C	T,T	0.714712,0.286706	0.017558,-0.0236575	0.00437857,0.00945258	4.21663,1.90928	0.00104442	0.00159631
3	rs11984293	25182405	T,T	G,G	0.833002,0.84127	0.00978132,-0.0279824	0.00530104,0.0116978	1.187,1.77593	0.00103995	0.00141324
3	rs146700949	24613661	T,NA	C,NA	0.947316,NA	0.0191385,NA	0.0088502,NA	1.51456,NA	0.00103781	0.00146738
3	rs62450585	24932724	T,T	C,C	0.835984,0.715278	0.0123984,0.016765	0.00533946,0.00947229	1.69398,1.11495	0.00103521	0.00222594
3	rs55897602	25056082	T,NA	A,NA	0.664016,NA	0.00851008,NA	0.00418592,NA	1.37623,NA	0.00102905	0.00140519
3	rs10951043	25061896	T,NA	C,NA	0.667992,NA	0.00871674,NA	0.00419836,NA	1.42167,NA	0.00102857	0.00141002
3	rs154	24993109	T,T	A,A	0.224652,0.15873	0.0160551,-0.00234739	0.00473736,0.0116978	3.15406,0.0752259	0.00102651	0.00165875
3	rs4236315	24540490	C,C	T,T	0.568588,0.222222	0.015692,-0.0226412	0.00399204,0.0102821	4.07234,1.55807	0.00102599	0.00165602
3	rs6979475	24917974	A,A	G,G	0.738569,0.845238	-0.00659215,0.0261991	0.00449951,0.011819	0.844971,1.5744	0.00102333	0.00137245
3	rs11981517	24914179	T,T	C,C	0.636183,0.165675	0.0120132,-0.0237614	0.00410967,0.0114976	2.46029,1.41153	0.00102183	0.00162124
3	rs182	25033198	A,A	G,G	0.217694,0.178571	0.016704,-0.00179703	0.00479102,0.0111612	3.31038,0.0594393	0.00101778	0.0016969
3	rs13231738	24353023	A,NA	G,NA	0.976143,NA	-0.0130913,NA	0.0129561,NA	0.505445,NA	0.0010043	0.0015595
3	rs13243952	25034074	G,NA	A,NA	0.611332,NA	0.00672764,NA	0.00405613,NA	1.01238,NA	0.00100036	0.00133143
3	rs7798196	25123329	A,A	G,G	0.918489,0.790675	-0.0135702,0.0263647	0.00722595,0.0105074	1.21909,1.91716	0.000994733	0.00162683
3	rs183	25033011	G,G	A,A	0.217694,0.178571	0.0166583,-0.00179703	0.00479102,0.0111612	3.29493,0.0594393	0.000989328	0.00164909
3	rs12535622	25034703	A,NA	G,NA	0.611332,NA	0.00668555,NA	0.00405613,NA	1.00305,NA	0.000975121	0.00129857
3	rs139944319	24543989	NA,C	NA,A	NA,0.865079	NA,0.0292363	NA,0.0125123	NA,1.71087	0.000969457	0.0014729
3	rs7789053	25139021	T,T	C,C	0.761431,0.72619	0.0078484,-0.0199647	0.00463892,0.00958635	1.04252,1.42845	0.000964295	0.00123769
3	rs11975563	25150551	G,G	A,A	0.771372,0.725198	0.00738402,-0.0213938	0.00470807,0.00957558	0.932581,1.59397	0.000954025	0.00123264
3	rs187287167	24714428	NA,G	NA,T	NA,0.986111	NA,0.0827811	NA,0.0365264	NA,1.63022	0.000951868	0.00146671
3	rs4719777	24743205	C,C	G,G	0.691849,0.376984	0.00587775,-0.0190848	0.00428205,0.00882048	0.769904,1.51588	0.000949443	0.00144058
3	rs39417	25101251	C,C	T,T	0.800199,0.685516	0.00610877,0.0254318	0.00494472,0.00920651	0.664187,2.24121	0.000948297	0.00139472
3	rs2214333	25023100	T,T	A,A	0.217694,0.178571	0.0165716,-0.00144734	0.00479102,0.0111612	3.26567,0.0472933	0.000933815	0.00155717
3	rs2040670	25028132	C,C	T,T	0.217694,0.178571	0.0165716,-0.00135686	0.00479102,0.0111612	3.26567,0.0441967	0.000932959	0.00155607
3	rs73082794	24360747	C,NA	A,NA	0.965209,NA	0.0264943,NA	0.0107893,NA	1.85186,NA	0.000931764	0.00140568
3	rs16873714	24886767	A,A	C,C	0.883698,0.657738	0.0170018,-0.0258729	0.00616728,0.00900943	2.23378,2.38913	0.000927541	0.00132079
3	rs73082776	24357388	C,NA	G,NA	0.965209,NA	0.0264409,NA	0.0107893,NA	1.84589,NA	0.0009206	0.00138893
3	rs58844254	25173660	T,T	C,C	0.833002,0.84127	0.0099136,-0.0270322	0.00530104,0.0116978	1.21136,1.6811	0.000918791	0.00124922
3	rs17214144	24885747	C,C	T,T	0.760437,0.842262	0.00353023,0.0392991	0.00463231,0.0117277	0.350658,3.09406	0.000913441	0.00135394
3	rs8180881	25064003	G,G	T,T	0.782306,0.826389	-0.0164622,-0.00270108	0.00479102,0.0112855	3.22897,0.0910638	0.000912065	0.00153921
3	rs370310454	24716352	NA,A	NA,G	NA,0.926587	NA,0.0380981	NA,0.0163898	NA,1.69683	0.000904782	0.00137054
3	rs2717884	25173878	C,C	T,T	0.77336,0.725198	0.0073464,-0.0214577	0.00472259,0.00957558	0.92152,1.60147	0.000898906	0.00116518
3	rs170	25038523	G,G	A,A	0.217694,0.178571	0.0164849,-0.00242514	0.00479102,0.0111612	3.23655,0.0819758	0.000897713	0.00149296
3	rs4722400	24930753	G,G	A,A	0.838966,0.691468	0.0126298,0.0158353	0.00537909,0.0092548	1.72405,1.06011	0.000890691	0.00193809
3	rs7778039	24575366	NA,C	NA,T	NA,0.905754	NA,0.0342426	NA,0.0146307	NA,1.71534	0.000889717	0.00132152
3	rs2214332	25023145	A,A	G,G	0.2167,0.178571	0.0164665,-0.00154849	0.00479895,0.0111612	3.22129,0.0507775	0.000889138	0.00148072
3	rs12540699	24746247	A,NA	G,NA	0.921471,NA	-0.0222196,NA	0.00734995,NA	2.60171,NA	0.000886475	0.00146231
3	rs2523080	25186945	G,G	A,A	0.776342,0.724206	0.00700794,-0.0224187	0.00474483,0.00956488	0.854848,1.7193	0.000882153	0.00114746
3	rs2717886	25174697	C,C	T,T	0.77336,0.725198	0.00730194,-0.0214577	0.00472259,0.00957558	0.913415,1.60147	0.000881464	0.00114308
3	rs73082790	24359871	G,NA	T,NA	0.965209,NA	0.0262381,NA	0.0107893,NA	1.82329,NA	0.000879584	0.00132738
3	rs74436723	24407027	G,NA	C,NA	0.99006,NA	-0.0481689,NA	0.01993,NA	1.80539,NA	0.000876921	0.00126919
3	rs176	25031503	A,A	G,G	0.395626,0.749008	0.0130845,0.0131289	0.00404338,0.00985893	2.9165,0.737624	0.000874231	0.00171994
3	rs2522228	25041339	G,G	A,A	0.217694,0.178571	0.0164393,-0.00232856	0.00479102,0.0111612	3.22129,0.0784499	0.000871524	0.00144941
3	rs182425683	24422261	C,NA	T,NA	0.99006,NA	-0.0480927,NA	0.01993,NA	1.80084,NA	0.000868874	0.00125768
3	rs112043331	25054965	C,NA	T,NA	0.661034,NA	0.0083529,NA	0.00417686,NA	1.34179,NA	0.000864644	0.00123266
3	rs151004091	24613483	C,NA	T,NA	0.947316,NA	0.0184655,NA	0.0088502,NA	1.43253,NA	0.000861745	0.00122177
3	rs78013169	24617120	G,NA	T,NA	0.947316,NA	0.0184612,NA	0.0088502,NA	1.43201,NA	0.000860733	0.00122036
3	rs79476125	24618835	G,NA	A,NA	0.947316,NA	0.0184612,NA	0.0088502,NA	1.43201,NA	0.000860733	0.00122036
3	rs117340107	24587545	G,NA	C,NA	0.949304,NA	0.0190848,NA	0.00901262,NA	1.46582,NA	0.000859919	0.00123007
3	rs2390969	24353900	T,NA	A,NA	0.033797,NA	-0.0267618,NA	0.0109412,NA	1.84023,NA	0.000859176	0.00130512
3	rs6966047	25110755	T,T	A,A	0.802187,0.404762	0.0116441,0.0225386	0.00496334,0.00870879	1.72182,2.01535	0.00085868	0.00250099
3	rs73091424	24931475	A,A	G,G	0.838966,0.69246	0.0123351,0.0162947	0.00537909,0.00926307	1.66077,1.1048	0.000858067	0.00185589
3	rs7803756	25141704	T,T	C,C	0.769384,0.72619	0.00740543,-0.0205116	0.00469379,0.00958635	0.940692,1.4897	0.000851437	0.00109931
3	rs2523081	25186899	G,G	C,C	0.776342,0.724206	0.00691947,-0.0224187	0.00474483,0.00956488	0.839373,1.7193	0.000850374	0.00110709
3	rs4719787	25023700	T,T	C,C	0.39165,0.724206	0.0127425,0.0141795	0.00405055,0.00956488	2.78097,0.859433	0.000846994	0.00165343
3	rs79996469	24620119	T,NA	C,NA	0.947316,NA	0.0183851,NA	0.0088502,NA	1.42288,NA	0.000843126	0.00119576
3	rs2523086	25180323	G,G	C,C	0.776342,0.725198	0.00685411,-0.0223072	0.00474483,0.00957558	0.828021,1.70273	0.000841529	0.00109646
3	rs11765144	25054098	G,NA	T,NA	0.666004,NA	0.00824879,NA	0.00419209,NA	1.3089,NA	0.000836365	0.00115027
3	rs2040672	25055740	G,G	A,A	0.217694,0.181548	0.0163936,-0.00132894	0.00479102,0.0110895	3.20606,0.043538	0.000835785	0.00139963
3	rs160	25008779	T,T	C,C	0.225646,0.15873	0.0155487,0.000330297	0.00472994,0.0116978	2.99502,0.00989471	0.000833695	0.00135506
3	rs6961098	25140047	G,G	A,A	0.769384,0.72619	0.00736162,-0.0204639	0.00469379,0.00958635	0.932581,1.48431	0.000826513	0.00106773
3	rs2097949	24574171	NA,G	NA,C	NA,0.905754	NA,0.0337329	NA,0.0146307	NA,1.67506	0.000824348	0.00122529
3	rs56318548	24587721	A,NA	T,NA	0.949304,NA	0.0189224,NA	0.00901262,NA	1.4465,NA	0.00082356	0.00117876
3	rs116864838	24590949	G,NA	A,NA	0.949304,NA	0.0189224,NA	0.00901262,NA	1.4465,NA	0.00082356	0.00117876
3	rs77630140	25006426	G,NA	T,NA	0.984095,NA	0.0313623,NA	0.0158037,NA	1.32604,NA	0.000823135	0.00117289
3	rs147046085	24360928	T,NA	C,NA	0.964215,NA	0.0264374,NA	0.0106439,NA	1.8861,NA	0.000822977	0.00124148
3	rs2717885	25174332	T,T	C,C	0.77336,0.72619	0.00725747,-0.0212318	0.00472259,0.00958635	0.905344,1.57228	0.000822526	0.00106754
3	rs73082799	24361647	A,NA	G,NA	0.965209,NA	0.0259341,NA	0.0107893,NA	1.78967,NA	0.000822019	0.00124097
3	rs73080299	25059905	A,NA	C,NA	0.619284,NA	0.00642467,NA	0.00407187,NA	0.940786,NA	0.000821346	0.00108892
3	rs67577159	25052290	A,NA	G,NA	0.662028,NA	0.00817845,NA	0.00417985,NA	1.29765,NA	0.000817897	0.00114213
3	rs78941772	24862934	C,C	T,T	0.913519,0.736111	0.0139948,0.0205615	0.00703429,0.00969886	1.3312,1.46844	0.000814218	0.0016725
3	rs142854811	24622643	A,NA	G,NA	0.947316,NA	0.0182557,NA	0.0088502,NA	1.40741,NA	0.000814147	0.00115527
3	rs114197696	24622805	C,NA	T,NA	0.947316,NA	0.0182557,NA	0.0088502,NA	1.40741,NA	0.000814147	0.00115527
3	rs140741305	24622761	C,NA	T,NA	0.947316,NA	0.0182557,NA	0.0088502,NA	1.40741,NA	0.000814147	0.00115527
3	rs150	25010652	T,T	C,C	0.225646,0.15873	0.0155034,0.000853243	0.00472994,0.0116978	2.98024,0.0260165	0.000813432	0.00132353
3	rs139832252	24625008	G,NA	A,NA	0.947316,NA	0.0182155,NA	0.0088502,NA	1.40263,NA	0.000805394	0.00114304
3	rs55905854	24573482	NA,G	NA,C	NA,0.905754	NA,0.0335529	NA,0.0146307	NA,1.66095	0.00080265	0.00119333
3	rs117890729	24611166	T,NA	C,NA	0.94831,NA	0.0185108,NA	0.00893021,NA	1.41807,NA	0.000802155	0.00114255
3	rs114563204	24622871	C,NA	T,NA	0.947316,NA	0.0181709,NA	0.0088502,NA	1.39732,NA	0.000795798	0.00112962
3	rs79968383	24625155	T,NA	C,NA	0.947316,NA	0.0181709,NA	0.0088502,NA	1.39732,NA	0.000795798	0.00112962
3	rs73079906	24679296	C,NA	T,NA	0.983101,NA	-0.034318,NA	0.0153396,NA	1.59735,NA	0.00079435	0.00109083
3	rs6461842	25137694	C,C	T,T	0.769384,0.72619	0.00740543,-0.0201592	0.00469379,0.00958635	0.940692,1.45009	0.000793133	0.00102493
3	rs142462547	24361113	A,NA	G,NA	0.965209,NA	0.0257316,NA	0.0107893,NA	1.76743,NA	0.000786107	0.00118704
3	rs4719796	25111345	C,C	A,A	0.803181,0.404762	0.0117139,0.0222026	0.00497278,0.00870879	1.733,1.96701	0.000780609	0.00227781
3	rs10480033	24972151	C,C	T,T	0.646123,0.655754	0.00422653,-0.0217802	0.00413481,0.00899701	0.513294,1.81009	0.000780462	0.00114668
3	rs78467898	24622466	G,NA	T,NA	0.947316,NA	0.018081,NA	0.0088502,NA	1.38666,NA	0.00077686	0.00110314
3	rs2711020	25027217	A,A	G,G	0.22167,0.178571	0.0161559,-0.00165196	0.00475997,0.0111612	3.16211,0.054366	0.000774493	0.00129831
3	rs73084604	24364831	C,NA	T,NA	0.965209,NA	0.0256303,NA	0.0107893,NA	1.75637,NA	0.000768848	0.00116113
3	rs55782418	24619251	C,NA	G,NA	0.947316,NA	0.0180014,NA	0.0088502,NA	1.37726,NA	0.000760545	0.00108033
3	rs2710993	24982863	A,A	G,G	0.297217,0.117063	0.0115384,-0.011905	0.00432606,0.0132962	2.1164,0.431104	0.00075549	0.00136443
3	rs6461846	25143517	C,C	T,T	0.774354,0.725198	0.00694185,-0.0215702	0.00472994,0.00957558	0.847094,1.61471	0.000753152	0.000979967
3	rs78797842	24615651	C,NA	A,NA	0.947316,NA	0.0179568,NA	0.0088502,NA	1.37201,NA	0.000751577	0.00106778
3	rs74605016	24620921	A,NA	G,NA	0.947316,NA	0.0179568,NA	0.0088502,NA	1.37201,NA	0.000751577	0.00106778
3	rs76413269	24617460	G,NA	T,NA	0.947316,NA	0.0179568,NA	0.0088502,NA	1.37201,NA	0.000751577	0.00106778
3	rs77894613	24620248	A,NA	T,NA	0.947316,NA	0.0179568,NA	0.0088502,NA	1.37201,NA	0.000751577	0.00106778
3	rs2057812	25136646	C,C	T,T	0.770378,0.767857	0.00724557,-0.0220835	0.0047009,0.0101248	0.909248,1.53502	0.000748797	0.000976715
3	rs77359126	24999658	NA,C	NA,T	NA,0.982143	NA,0.0734149	NA,0.0322783	NA,1.63941	0.000748526	0.00117306
3	rs757139	24979355	C,C	A,A	0.555666,0.445437	0.00944877,-0.0103127	0.00397904,0.00860072	1.75532,0.637312	0.000747955	0.00151121
3	rs10255575	24922835	T,T	A,A	0.677932,0.30754	0.00855546,-0.0180976	0.00423129,0.00926307	1.3647,1.29472	0.000744819	0.00127897
3	rs111807521	25147213	G,G	A,A	0.769384,0.725198	0.00716902,-0.0203409	0.00469379,0.00957558	0.897306,1.47302	0.000740112	0.000958455
3	rs12112346	25144620	T,T	A,A	0.769384,0.725198	0.00716902,-0.0203409	0.00469379,0.00957558	0.897306,1.47302	0.000740112	0.000958455
3	rs116898040	24573315	NA,A	NA,G	NA,0.905754	NA,0.0329858	NA,0.0146307	NA,1.61688	0.000738646	0.00109904
3	rs73082800	24363777	C,NA	T,NA	0.965209,NA	0.0254279,NA	0.0107893,NA	1.73436,NA	0.000735657	0.00111127
3	rs80095726	24613917	G,NA	A,NA	0.947316,NA	0.0178705,NA	0.0088502,NA	1.36187,NA	0.000734566	0.00104398
3	rs2040671	25055852	A,NA	C,NA	0.66501,NA	0.00796923,NA	0.00418899,NA	1.24324,NA	0.000732799	0.00100834
3	rs17150460	24931315	G,G	T,T	0.863817,0.74504	0.0155352,0.00851855	0.00576457,0.00980793	2.15242,0.414426	0.000730295	0.00196441
3	rs73691506	25187126	G,G	C,C	0.709742,0.698413	-0.00285874,0.0280949	0.00435609,0.0093141	0.291022,2.59209	0.000728048	0.00108019
3	rs80279245	24615273	G,NA	A,NA	0.947316,NA	0.0178275,NA	0.0088502,NA	1.35683,NA	0.000726271	0.00103237
3	rs7784096	25108095	G,G	A,A	0.845924,0.746032	0.0139999,0.0245758	0.00547654,0.00982053	1.9756,1.90896	0.000726172	0.0026379
3	rs143692271	24598271	A,NA	G,NA	0.949304,NA	0.0184315,NA	0.00901262,NA	1.38883,NA	0.000724096	0.00103826
3	rs6975201	24766096	C,NA	G,NA	0.947316,NA	0.0169114,NA	0.0088502,NA	1.25163,NA	0.000723904	0.00105299
3	rs6461847	25143674	G,G	A,A	0.774354,0.725198	0.00694185,-0.0213718	0.00472994,0.00957558	0.847094,1.5914	0.000721934	0.000939822
3	rs74681548	24617164	T,NA	C,NA	0.947316,NA	0.0177874,NA	0.0088502,NA	1.35214,NA	0.000718624	0.00102167
3	rs118063675	24608146	C,NA	T,NA	0.949304,NA	0.0183931,NA	0.00901262,NA	1.38437,NA	0.000716931	0.00102813
3	rs66477528	25146095	C,C	T,T	0.769384,0.725198	0.00708508,-0.0203409	0.00469379,0.00957558	0.882128,1.47302	0.000712911	0.000924027
3	rs28432158	25112995	C,C	G,G	0.804175,0.40873	0.0116409,0.0220999	0.0049823,0.00869545	1.71067,1.95718	0.000712881	0.00205005
3	rs73084603	24363833	A,NA	G,NA	0.965209,NA	0.0252788,NA	0.0107893,NA	1.71824,NA	0.000712285	0.00107616
3	rs73082802	24363827	G,NA	A,NA	0.965209,NA	0.0252788,NA	0.0107893,NA	1.71824,NA	0.000712285	0.00107616
3	rs76175516	24607870	T,NA	A,NA	0.949304,NA	0.0183504,NA	0.00901262,NA	1.37942,NA	0.000709068	0.00101701
3	rs17149654	24571399	NA,G	NA,C	NA,0.905754	NA,0.0326577	NA,0.0146307	NA,1.59165	0.000704421	0.00104859
3	rs76986182	24364399	T,NA	C,NA	0.965209,NA	0.0252255,NA	0.0107893,NA	1.7125,NA	0.000704153	0.00106395
3	rs79637716	24963731	NA,G	NA,A	NA,0.947421	NA,0.0406731	NA,0.0191524	NA,1.47238	0.00070301	0.00107946
3	rs140883786	24590598	A,NA	G,NA	0.949304,NA	0.0183114,NA	0.00901262,NA	1.37491,NA	0.00070197	0.00100698
3	rs11768140	24551993	A,A	G,G	0.218688,0.661706	-0.00622906,0.0245159	0.00478316,0.0090349	0.714855,2.17664	0.000701643	0.00108126
3	rs117159602	24609910	T,NA	C,NA	0.950298,NA	0.0178284,NA	0.00909753,NA	1.30075,NA	0.000700328	0.00100789
3	rs6972578	24983793	G,G	A,A	0.658052,0.949405	0.00783712,-0.0309179	0.00416802,0.019504	1.22136,0.947236	0.000697355	0.000972765
3	rs17149236	24366788	T,NA	C,NA	0.965209,NA	0.0251776,NA	0.0107893,NA	1.70734,NA	0.000696928	0.00105309
3	rs73084616	24366824	G,NA	A,NA	0.965209,NA	0.0251776,NA	0.0107893,NA	1.70734,NA	0.000696928	0.00105309
3	rs1016916	25056531	T,NA	G,NA	0.66501,NA	0.00787656,NA	0.00418899,NA	1.22136,NA	0.00069598	0.000958675
3	rs117920591	24593435	C,NA	T,NA	0.949304,NA	0.0182694,NA	0.00901262,NA	1.37005,NA	0.00069441	0.000996283
3	rs56320245	25148446	A,A	G,G	0.774354,0.725198	0.00698595,-0.021088	0.00472994,0.00957558	0.854848,1.55836	0.000692769	0.000902103
3	rs146481177	24369857	T,NA	C,NA	0.965209,NA	0.0251244,NA	0.0107893,NA	1.70162,NA	0.000689004	0.00104118
3	rs73084609	24365256	A,NA	G,NA	0.965209,NA	0.0251244,NA	0.0107893,NA	1.70162,NA	0.000689004	0.00104118
3	rs73084628	24370901	A,NA	G,NA	0.965209,NA	0.0251244,NA	0.0107893,NA	1.70162,NA	0.000689004	0.00104118
3	rs117613649	24605203	G,NA	A,NA	0.950298,NA	0.0186051,NA	0.00909753,NA	1.38883,NA	0.000688305	0.000988187
3	rs55658450	24567513	C,NA	T,NA	0.951292,NA	0.0179545,NA	0.00918509,NA	1.29573,NA	0.00068245	0.00098616
3	rs75480678	24969481	C,C	T,T	0.967197,0.758929	0.0198399,-0.0222535	0.0111,0.00999379	1.13149,1.58562	0.000681574	0.00107007
3	rs6973076	24984118	G,G	A,A	0.658052,0.949405	0.00779103,-0.030964	0.00416802,0.019504	1.2105,0.949304	0.000681284	0.000950798
3	rs6972925	24984030	G,G	A,A	0.658052,0.949405	0.00779103,-0.030964	0.00416802,0.019504	1.2105,0.949304	0.000681284	0.000950798
3	rs2391009	24971213	G,G	A,A	0.297217,0.162698	0.0061752,-0.0195931	0.00432606,0.0115817	0.814028,1.04241	0.000679255	0.00108711
3	rs13237383	25107543	T,T	A,A	0.840954,0.750992	0.0128818,0.0251594	0.0054062,0.00988505	1.76492,1.96171	0.000677322	0.00221285
3	rs16873654	24371465	T,NA	C,NA	0.965209,NA	0.0250233,NA	0.0107893,NA	1.69078,NA	0.000674241	0.001019
3	rs6955146	24983889	A,A	T,T	0.658052,0.949405	0.00774494,-0.0311444	0.00416802,0.019504	1.19968,0.957405	0.000672506	0.000939004
3	rs77855242	24594824	NA,G	NA,A	NA,0.919643	NA,0.0338771	NA,0.0157247	NA,1.50571	0.000668509	0.00101743
3	rs56354828	24569679	G,NA	A,NA	0.951292,NA	0.017872,NA	0.00918509,NA	1.28665,NA	0.000668464	0.000966213
3	rs117494772	24580231	T,NA	C,NA	0.951292,NA	0.017872,NA	0.00918509,NA	1.28665,NA	0.000668464	0.000966213
3	rs158	25017962	T,T	C,C	0.218688,0.176587	0.0160161,-0.00253713	0.00478316,0.0112102	3.09008,0.0856831	0.000668104	0.00110863
3	rs17150941	25148523	C,C	T,T	0.774354,0.725198	0.00689776,-0.021088	0.00472994,0.00957558	0.839373,1.55836	0.00066755	0.00087004
3	rs117637656	24837693	A,NA	C,NA	0.992048,NA	0.0472192,NA	0.0222601,NA	1.46979,NA	0.000662975	0.00113612
3	rs76644000	24579751	A,NA	G,NA	0.951292,NA	0.0178287,NA	0.00918509,NA	1.28189,NA	0.00066124	0.000955909
3	rs117121593	24574506	A,NA	G,NA	0.951292,NA	0.0178287,NA	0.00918509,NA	1.28189,NA	0.00066124	0.000955909
3	rs6973097	24984164	G,G	A,A	0.658052,0.949405	0.00774494,-0.0309179	0.00416802,0.019504	1.19968,0.947236	0.000661023	0.00092295
3	rs73084606	24364979	T,NA	G,NA	0.965209,NA	0.0249222,NA	0.0107893,NA	1.67998,NA	0.000659854	0.000997378
3	rs34205296	25054847	A,NA	C,NA	0.663022,NA	0.0078188,NA	0.00418287,NA	1.2105,NA	0.00065828	0.000924131
3	rs2523077	25192766	T,T	G,G	0.389662,0.573413	0.00672453,-0.0234968	0.00405425,0.00864302	1.01238,2.18335	0.000657894	0.00105431
3	rs17149812	24703662	NA,G	NA,A	NA,0.921627	NA,0.0343921	NA,0.0159053	NA,1.51435	0.000652276	0.000992057
3	rs73076231	24956937	NA,A	NA,G	NA,0.857143	NA,-0.0251702	NA,0.0122159	NA,1.40499	0.000649138	0.000985018
3	rs7800424	25135817	T,T	C,C	0.77336,0.765873	0.00697509,-0.0223163	0.00472259,0.0100948	0.854848,1.56769	0.00064699	0.000849723
3	rs12700540	24702373	A,A	G,G	0.966203,0.998016	0.0273276,-0.165378	0.0109412,0.0960615	1.90306,1.06984	0.00064494	0.00178765
3	rs117811214	24574429	A,NA	G,NA	0.951292,NA	0.0177072,NA	0.00918509,NA	1.26859,NA	0.000641504	0.000927752
3	rs75726390	24579756	G,NA	A,NA	0.951292,NA	0.0177072,NA	0.00918509,NA	1.26859,NA	0.000641504	0.000927752
3	rs140513756	24366856	G,NA	C,NA	0.965209,NA	0.0247679,NA	0.0107893,NA	1.66356,NA	0.000638595	0.000965425
3	rs2711026	25017669	G,G	C,C	0.218688,0.176587	0.0159297,-0.00282773	0.00478316,0.0112102	3.06182,0.0964481	0.000638413	0.00105822
3	rs10479801	25142455	T,T	C,C	0.770378,0.725198	0.00677216,-0.0205885	0.0047009,0.00957558	0.824793,1.50104	0.000636818	0.000829288
3	rs73084619	24367772	T,NA	C,NA	0.965209,NA	0.02472,NA	0.0107893,NA	1.65848,NA	0.000632165	0.000955759
3	rs169	25046341	G,G	A,A	0.218688,0.174603	0.0159297,-0.00161781	0.00478316,0.0112602	3.06182,0.0526855	0.000629291	0.00104881
3	rs16873668	24531534	T,T	A,A	0.751491,0.350198	0.0170972,-0.0258814	0.00457516,0.00896099	3.7299,2.41183	0.000624225	0.000922738
3	rs11977540	24969624	A,A	G,G	0.782306,0.509921	0.0117956,-0.00581112	0.00479102,0.00855103	1.85963,0.303845	0.000623419	0.00133476
3	rs60316361	25146787	T,T	A,A	0.774354,0.725198	0.00672585,-0.021088	0.00472994,0.00957558	0.809572,1.55836	0.000621601	0.000811571
3	rs188455966	24306615	G,NA	A,NA	0.99006,NA	0.0486012,NA	0.01993,NA	1.83137,NA	0.000621232	0.000905374
3	rs73084622	24369650	C,NA	T,NA	0.965209,NA	0.024619,NA	0.0107893,NA	1.64779,NA	0.000618843	0.000935731
3	rs13225942	25111952	G,G	A,A	0.804175,0.40873	0.0112541,0.0220496	0.0049823,0.00869545	1.62169,1.95	0.000618795	0.00172496
3	rs78780964	24962188	NA,A	NA,G	NA,0.947421	NA,0.0394877	NA,0.0191524	NA,1.40638	0.000618296	0.000949785
3	rs2057813	25137071	T,T	C,C	0.771372,0.767857	0.00686586,-0.0220835	0.00470807,0.0101248	0.839373,1.53502	0.00061721	0.000810013
3	rs6972736	24983836	T,T	C,C	0.658052,0.949405	0.00770347,-0.0303108	0.00416802,0.019504	1.18998,0.920223	0.000616667	0.000861329
3	rs57393037	25039119	NA,A	NA,G	NA,0.802579	NA,-0.0221016	NA,0.010739	NA,1.40249	0.00061631	0.000948392
3	rs78727810	24968678	G,G	A,A	0.967197,0.758929	0.0197482,-0.021811	0.0111,0.00999379	1.12366,1.53647	0.000614599	0.00096532
3	rs7800601	25135928	T,T	C,C	0.77336,0.764881	0.00693107,-0.0221372	0.00472259,0.01008	0.847094,1.55157	0.000614077	0.00080697
3	rs35402623	24984415	G,G	A,A	0.658052,0.949405	0.00765739,-0.0305612	0.00416802,0.019504	1.17925,0.93132	0.000611883	0.000855071
3	rs167	25048245	C,C	T,T	0.218688,0.173611	0.0158842,-0.0012741	0.00478316,0.0112855	3.047,0.040905	0.00061043	0.00101802
3	rs117136401	24562543	G,NA	A,NA	0.952286,NA	0.0178814,NA	0.00927543,NA	1.26859,NA	0.000610293	0.000883733
3	rs117327019	24563049	A,NA	G,NA	0.952286,NA	0.0178814,NA	0.00927543,NA	1.26859,NA	0.000610293	0.000883733
3	rs56076346	25152175	G,G	A,A	0.772366,0.724206	0.00674897,-0.0206726	0.0047153,0.00956488	0.817166,1.51326	0.000606109	0.000790913
3	rs7458594	25041599	NA,T	NA,C	NA,0.802579	NA,-0.0220054	NA,0.010739	NA,1.39308	0.000605157	0.000931279
3	rs6954761	25145688	G,G	A,A	0.774354,0.724206	0.00668178,-0.0208566	0.00472994,0.00956488	0.802011,1.53436	0.000605099	0.00079026
3	rs55950809	25148970	A,A	G,G	0.774354,0.725198	0.00659806,-0.0211831	0.00472994,0.00957558	0.787734,1.56939	0.00060189	0.000786671
3	rs60541561	25139663	C,C	G,G	0.770378,0.72619	0.00677216,-0.0203161	0.0047009,0.00958635	0.824793,1.46766	0.000601681	0.000783937
3	rs2285691	24903107	G,G	C,C	0.709742,0.236111	0.00856996,-0.022164	0.00435609,0.0100654	1.30854,1.55807	0.000598329	0.00105854
3	rs150091043	24567534	G,NA	A,NA	0.989066,NA	0.0333065,NA	0.0190121,NA	1.09801,NA	0.000597776	0.000893392
3	rs6461843	25137805	T,T	C,C	0.770378,0.72619	0.00681597,-0.0201592	0.0047009,0.00958635	0.832452,1.45009	0.0005941	0.000774022
3	rs7807785	25148004	G,G	C,C	0.774354,0.725198	0.00663771,-0.0210357	0.00472994,0.00957558	0.794482,1.55231	0.000593062	0.000775112
3	rs10951046	25155861	T,T	C,C	0.772366,0.72619	0.00674897,-0.0205705	0.0047153,0.00958635	0.817166,1.49637	0.000592994	0.000773625
3	rs7797377	25143959	C,C	T,T	0.774354,0.725198	0.00663771,-0.0210266	0.00472994,0.00957558	0.794482,1.55126	0.000591938	0.000773661
3	rs141726920	25041500	NA,A	NA,G	NA,0.802579	NA,-0.0218635	NA,0.010739	NA,1.37923	0.000589137	0.000906699
3	rs78769270	24445392	NA,A	NA,G	NA,0.872024	NA,0.0265852	NA,0.012796	NA,1.42314	0.000587713	0.000933239
3	rs75567617	24968674	G,G	T,T	0.967197,0.758929	0.0196565,-0.0216603	0.0111,0.00999379	1.11586,1.5199	0.00058715	0.000922261
3	rs17150926	25145190	G,G	A,A	0.774354,0.725198	0.00668178,-0.0208799	0.00472994,0.00957558	0.802011,1.53436	0.000584578	0.000763985
3	rs6950514	25145351	T,T	C,C	0.774354,0.725198	0.00668178,-0.0208799	0.00472994,0.00957558	0.802011,1.53436	0.000584578	0.000763985
3	rs6974844	25145596	C,C	T,T	0.774354,0.725198	0.00668178,-0.0208799	0.00472994,0.00957558	0.802011,1.53436	0.000584578	0.000763985
3	rs17150931	25145295	G,G	A,A	0.774354,0.725198	0.00668178,-0.0208799	0.00472994,0.00957558	0.802011,1.53436	0.000584578	0.000763985
3	rs7800235	25135566	A,A	G,G	0.77336,0.765873	0.00684743,-0.0220703	0.00472259,0.0100948	0.832452,1.5407	0.00058455	0.000769131
3	rs2285690	24902762	T,T	C,C	0.709742,0.236111	0.00856996,-0.0220284	0.00435609,0.0100654	1.30854,1.54316	0.000583575	0.00103282
3	rs59280775	25145108	T,T	C,C	0.774354,0.724206	0.00668178,-0.0208566	0.00472994,0.00956488	0.802011,1.53436	0.000582353	0.000761104
3	rs34401627	24984331	C,C	T,T	0.658052,0.949405	0.00765739,-0.0298621	0.00416802,0.019504	1.17925,0.900494	0.000581033	0.0008119
3	rs39448	25129415	C,C	T,T	0.297217,0.551587	0.0100959,-0.0193647	0.00432606,0.00859522	1.70754,1.61508	0.000579163	0.00111346
3	rs12533171	24985941	A,A	C,C	0.658052,0.949405	0.00761131,-0.0300844	0.00416802,0.019504	1.16857,0.910244	0.00057524	0.000804202
3	rs73278332	25041548	NA,A	NA,C	NA,0.802579	NA,-0.0217169	NA,0.010739	NA,1.36501	0.00057314	0.000882151
3	rs142732224	24218021	NA,C	NA,T	NA,0.985119	NA,-0.0748982	NA,0.0353055	NA,1.46998	0.000564891	0.000859848
3	rs117732601	24320091	T,NA	C,NA	0.993042,NA	-0.0386863,NA	0.0237851,NA	0.983612,NA	0.000560612	0.000713478
3	rs11524615	24547294	A,A	G,G	0.885686,0.732143	0.00705893,0.0268807	0.0062137,0.00965281	0.591854,2.27109	0.000552699	0.000762075
3	rs75401468	24960137	NA,A	NA,C	NA,0.947421	NA,0.0383582	NA,0.0191524	NA,1.34486	0.000548934	0.000843573
3	rs13228213	24558290	G,NA	C,NA	0.971173,NA	0.0284614,NA	0.0118166,NA	1.7955,NA	0.000544651	0.00144663
3	rs62448670	24969932	G,G	T,T	0.780318,0.509921	0.0116157,-0.00581112	0.00477536,0.00855103	1.82397,0.303845	0.000540588	0.00120916
3	rs34422201	24921817	A,A	G,G	0.841948,0.49504	0.0143871,-0.00498223	0.00541997,0.00854977	2.09999,0.251755	0.000538565	0.00127606
3	rs2523088	25179133	G,G	A,A	0.774354,0.72619	0.00600154,-0.0217319	0.00472994,0.00958635	0.68931,1.63092	0.000535932	0.000703735
3	rs12537364	25112709	T,T	C,C	0.805169,0.409722	0.0113812,0.021323	0.00499191,0.00869221	1.64565,1.84886	0.000535035	0.00150872
3	rs1544375	25026045	C,C	T,T	0.266402,0.178571	0.0163698,-0.000194917	0.00447241,0.0111612	3.59852,0.00609373	0.000532996	0.00097503
3	rs6960530	25109506	A,A	C,C	0.845924,0.750992	0.0130291,0.0245654	0.00547654,0.00988505	1.76055,1.88769	0.000532735	0.00175116
3	rs17149577	24531346	T,T	A,A	0.751491,0.345238	0.0170972,-0.0253074	0.00457516,0.00899088	3.7299,2.3115	0.00052891	0.000785132
3	rs11979755	24553192	NA,T	NA,C	NA,0.87996	NA,0.0274473	NA,0.0131525	NA,1.43295	0.000528652	0.000807279
3	rs2107122	25171946	T,T	G,G	0.776342,0.72619	0.00635372,-0.0212695	0.00474483,0.00958635	0.743418,1.57667	0.000528344	0.000693954
3	rs147509841	24334580	C,NA	T,NA	0.99006,NA	0.0471296,NA	0.01993,NA	1.74372,NA	0.000526712	0.000769196
3	rs75335439	24953134	NA,T	NA,C	NA,0.947421	NA,0.0379404	NA,0.0191524	NA,1.32244	0.000526549	0.000809423
3	rs80246178	24530482	A,NA	G,NA	0.923459,NA	-0.022904,NA	0.00743677,NA	2.68379,NA	0.000526104	0.000907747
3	rs76839060	24241329	C,NA	A,NA	0.968191,NA	-0.0246661,NA	0.0112664,NA	1.54408,NA	0.00052558	0.000788934
3	rs75767471	24902375	T,T	C,C	0.985089,0.71627	0.0130048,-0.0262153	0.0163138,0.00948227	0.371247,2.24427	0.000517142	0.000735356
3	rs12533143	24985654	A,A	G,G	0.658052,0.949405	0.00751918,-0.0293249	0.00416802,0.019504	1.14735,0.877125	0.000516573	0.000722806
3	rs80165972	24944867	NA,A	NA,G	NA,0.947421	NA,0.0377376	NA,0.0191524	NA,1.31163	0.000515708	0.000792813
3	rs114305558	24940501	NA,A	NA,G	NA,0.946429	NA,0.0373509	NA,0.0189842	NA,1.30867	0.000515443	0.000792666
3	rs7797596	24961179	NA,C	NA,T	NA,0.947421	NA,0.0376277	NA,0.0191524	NA,1.30579	0.000509162	0.000782656
3	rs11768427	24276241	A,NA	G,NA	0.987078,NA	0.0381649,NA	0.0175062,NA	1.53386,NA	0.000508663	0.000753782
3	rs12056156	25113254	C,C	G,G	0.804175,0.40873	0.0110349,0.0214985	0.0049823,0.00869545	1.57232,1.8722	0.000501963	0.00137648
3	rs75354196	24937976	NA,A	NA,G	NA,0.947421	NA,0.0373711	NA,0.0191524	NA,1.29219	0.000496809	0.000763857
3	rs58408329	24726414	NA,A	NA,T	NA,0.921627	NA,0.0322904	NA,0.0159053	NA,1.37325	0.000494683	0.000751492
3	rs12113574	25144603	A,A	G,G	0.851889,0.837302	0.00968675,-0.024398	0.00556614,0.0115817	1.08721,1.45406	0.000494415	0.000678515
3	rs76722842	24592916	NA,T	NA,C	NA,0.921627	NA,0.0319991	NA,0.0159053	NA,1.35423	0.000494176	0.000751968
3	rs71537292	24575848	A,NA	C,NA	0.970179,NA	0.0271739,NA	0.0116239,NA	1.7122,NA	0.00049378	0.00126271
3	rs34995331	24270504	T,NA	C,NA	0.987078,NA	0.0378597,NA	0.0175062,NA	1.51474,NA	0.000489736	0.000726012
3	rs57866118	24746062	NA,A	NA,G	NA,0.910714	NA,0.0300288	NA,0.0149907	NA,1.34525	0.000489666	0.000744907
3	rs4722407	24982494	G,G	A,A	0.658052,0.949405	0.00729353,-0.0303108	0.00416802,0.019504	1.09616,0.920223	0.000489367	0.000686396
3	rs149237409	24747082	NA,G	NA,C	NA,0.987103	NA,-0.0797027	NA,0.0378862	NA,1.45098	0.000485919	0.00074049
3	rs73284094	25177696	A,A	G,G	0.852883,0.84127	0.00935822,-0.0252755	0.00558166,0.0116978	1.02863,1.5126	0.000485911	0.000669598
3	rs2711089	24622923	A,A	C,C	0.66501,0.272817	0.0239365,-0.0103824	0.00418899,0.00959722	7.95762,0.553876	0.000478087	0.000784465
3	rs2711108	24539998	G,G	C,C	0.573559,0.222222	0.0145654,-0.0220538	0.0039978,0.0102821	3.57005,1.49535	0.000474258	0.000768267
3	rs976680	24529993	T,T	A,A	0.751491,0.34623	0.0169582,-0.0249941	0.00457516,0.0089848	3.67762,2.26717	0.000473928	0.000703861
3	rs73076252	24965518	NA,T	NA,C	NA,0.861111	NA,-0.0233316	NA,0.0123606	NA,1.22854	0.000470154	0.00071373
3	rs4719783	24887728	G,G	A,A	0.756461,0.84623	0.00150406,0.0378201	0.0046064,0.0118501	0.128407,2.84919	0.000468089	0.000693235
3	rs62451621	25193360	C,NA	T,NA	0.978131,NA	0.0600093,NA	0.0135185,NA	5.04404,NA	0.000464999	0.525701
3	rs111868671	24939280	NA,A	NA,G	NA,0.947421	NA,0.0366902	NA,0.0191524	NA,1.25646	0.000463942	0.000713491
3	rs67565189	25151550	T,T	A,A	0.774354,0.725198	0.00607408,-0.0209358	0.00472994,0.00957558	0.700971,1.54079	0.00046355	0.000610369
3	rs976681	24530016	A,A	G,G	0.751491,0.347222	0.0168671,-0.024932	0.00457516,0.00897877	3.64358,2.26042	0.000459528	0.000680086
3	rs956615	25193498	G,G	A,A	0.389662,0.579365	0.00691156,-0.0220748	0.00405425,0.00865913	1.05435,1.96683	0.000458655	0.000742362
3	rs956614	25193643	G,G	C,C	0.389662,0.579365	0.00691156,-0.0220748	0.00405425,0.00865913	1.05435,1.96683	0.000458655	0.000742362
3	rs11978637	25137947	C,C	T,T	0.775348,0.72619	0.00621584,-0.0206973	0.00473736,0.00958635	0.722414,1.51078	0.000455716	0.000599814
3	rs77689145	24711012	NA,T	NA,G	NA,0.921627	NA,0.0316194	NA,0.0159053	NA,1.32962	0.000455517	0.000692222
3	rs77346120	24968934	NA,C	NA,T	NA,0.948413	NA,0.0367617	NA,0.0193256	NA,1.24305	0.000451225	0.000694905
3	rs77779973	24937287	NA,T	NA,C	NA,0.947421	NA,0.0363776	NA,0.0191524	NA,1.24021	0.000449766	0.000691765
3	rs73088765	24373476	C,NA	T,NA	0.965209,NA	0.0230399,NA	0.0107893,NA	1.48512,NA	0.000448596	0.000679596
3	rs10231068	24527654	T,T	A,A	0.751491,0.349206	0.0169582,-0.0248123	0.00457516,0.00896686	3.67762,2.24752	0.000446173	0.000662239
3	rs6956814	25193800	T,T	C,C	0.390656,0.578373	0.00690839,-0.022015	0.00405239,0.00865635	1.05435,1.95926	0.000445574	0.000721361
3	rs73088764	24372147	T,NA	C,NA	0.965209,NA	0.0229944,NA	0.0107893,NA	1.48055,NA	0.000444588	0.00067356
3	rs79508379	24651477	NA,T	NA,A	NA,0.922619	NA,0.0315682	NA,0.0159983	NA,1.31452	0.00044165	0.000671697
3	rs6956823	25193815	T,T	C,C	0.390656,0.579365	0.00690839,-0.0219742	0.00405239,0.00865913	1.05435,1.95239	0.000441646	0.000715136
3	rs190594441	24667684	NA,C	NA,A	NA,0.986111	NA,0.0691454	NA,0.0365264	NA,1.23393	0.00044124	0.000681166
3	rs17150913	25138770	T,T	C,C	0.775348,0.727183	0.00621584,-0.0205286	0.00473736,0.00959722	0.722414,1.489	0.0004407	0.000580155
3	rs117117268	24603043	A,NA	G,NA	0.969185,NA	0.0257949,NA	0.0114407,NA	1.61699,NA	0.000439121	0.00106753
3	rs73088795	24381858	T,NA	C,NA	0.965209,NA	0.0228855,NA	0.0107893,NA	1.46966,NA	0.000435188	0.000659405
3	rs78056202	24662443	NA,G	NA,A	NA,0.986111	NA,0.0688674	NA,0.0365264	NA,1.22641	0.000434971	0.000671513
3	rs161	25008381	A,A	T,T	0.270378,0.15873	0.0149724,0.000331634	0.00445148,0.0116978	3.11367,0.00993522	0.000433951	0.00076254
3	rs77347700	24607897	NA,G	NA,C	NA,0.921627	NA,0.0309064	NA,0.0159053	NA,1.28401	0.000433493	0.000660153
3	rs60339181	24607963	NA,C	NA,G	NA,0.921627	NA,0.0309064	NA,0.0159053	NA,1.28401	0.000433493	0.000660153
3	rs189713889	24660416	NA,G	NA,A	NA,0.986111	NA,0.0687499	NA,0.0365264	NA,1.22323	0.000432355	0.000667485
3	rs58256981	25140807	A,A	G,G	0.775348,0.72619	0.00612767,-0.0206049	0.00473736,0.00958635	0.708087,1.50028	0.000432316	0.000569669
3	rs541589082	25164698	A,NA	G,NA	0.993042,NA	-0.0225027,NA	0.0237851,NA	0.463307,NA	0.000431612	0.000695277
3	rs117907279	25071911	C,NA	G,NA	0.982107,NA	0.0295276,NA	0.014915,NA	1.32117,NA	0.000431207	0.000605598
3	rs114127511	24934689	NA,T	NA,C	NA,0.946429	NA,0.0355936	NA,0.0189842	NA,1.21605	0.0004312	0.000663741
3	rs58825465	24657056	NA,A	NA,G	NA,0.920635	NA,0.0309178	NA,0.0158141	NA,1.29607	0.000431178	0.000655831
3	rs183583496	24220076	G,NA	C,NA	0.991054,NA	0.0487798,NA	0.0209976,NA	1.69524,NA	0.000431134	0.000635757
3	rs55754505	25152619	T,T	C,C	0.775348,0.725198	0.00617175,-0.0204885	0.00473736,0.00957558	0.715235,1.4897	0.000430052	0.000566705
3	rs2522243	25005433	A,A	G,G	0.269384,0.15873	0.0151248,-0	0.00445666,0.0116978	3.16152,-0	0.00042822	0.000751507
3	rs7789209	25139229	T,T	A,A	0.775348,0.72619	0.00612767,-0.0205575	0.00473736,0.00958635	0.708087,1.4949	0.000428159	0.000564262
3	rs117887252	24544012	NA,T	NA,C	NA,0.872024	NA,0.0249914	NA,0.012796	NA,1.29403	0.000425959	0.000650042
3	rs55973724	25152501	A,A	C,C	0.775348,0.725198	0.00617175,-0.0204409	0.00473736,0.00957558	0.715235,1.48431	0.000425917	0.000561326
3	rs117466275	24475802	NA,A	NA,G	NA,0.980159	NA,0.058413	NA,0.0306528	NA,1.24644	0.000425191	0.000665483
3	rs73088774	24376199	T,NA	C,NA	0.965209,NA	0.0227453,NA	0.0107893,NA	1.45569,NA	0.000423436	0.000641706
3	rs2523074	25194331	A,A	T,T	0.39165,0.579365	0.00685853,-0.0219215	0.00405055,0.00865913	1.04378,1.94484	0.000423103	0.000684407
3	rs150292133	24951297	NA,T	NA,C	NA,0.991071	NA,0.0942901	NA,0.0454422	NA,1.42031	0.000422927	0.000643002
3	rs1468185	24818656	C,C	A,A	0.749503,0.593254	0.000465846,-0.0267577	0.00456301,0.00870204	0.036834,2.67656	0.000420852	0.000612973
3	rs148872682	24220615	A,NA	C,NA	0.991054,NA	0.0485107,NA	0.0209976,NA	1.68045,NA	0.000419668	0.000619047
3	rs76660483	24665981	NA,C	NA,T	NA,0.920635	NA,0.0306796	NA,0.0158141	NA,1.28085	0.000419236	0.000637785
3	rs2717881	25210734	A,NA	T,NA	0.049702,NA	0.0227425,NA	0.00909751,NA	1.90572,NA	0.000418051	0.00074638
3	rs2523073	25194618	A,A	G,G	0.390656,0.579365	0.0068149,-0.0218736	0.00405239,0.00865913	1.03326,1.938	0.000417553	0.000675135
3	rs139323697	25169713	A,A	C,C	0.708748,0.700397	-0.0029009,0.0260879	0.0043517,0.00933164	0.296692,2.28569	0.000415714	0.000617832
3	rs73088776	24377301	A,NA	G,NA	0.965209,NA	0.022639,NA	0.0107893,NA	1.44514,NA	0.000414785	0.000628675
3	rs76488536	24671216	NA,C	NA,A	NA,0.920635	NA,0.0305878	NA,0.0158141	NA,1.27501	0.000414743	0.000630993
3	rs113573023	24664500	NA,C	NA,T	NA,0.920635	NA,0.0305834	NA,0.0158141	NA,1.27473	0.00041453	0.000630671
3	rs12673033	25132897	G,G	A,A	0.908549,0.793651	-0.0111425,0.0244794	0.00685915,0.010563	0.981823,1.68871	0.000412551	0.000674536
3	rs59021441	24648648	NA,C	NA,A	NA,0.920635	NA,0.0305378	NA,0.0158141	NA,1.27183	0.000412324	0.000627338
3	rs2523072	25194665	C,C	G,G	0.390656,0.579365	0.0068149,-0.0218209	0.00405239,0.00865913	1.03326,1.93048	0.000411683	0.000665761
3	rs2523071	25194918	G,G	A,A	0.390656,0.579365	0.0068149,-0.0218209	0.00405239,0.00865913	1.03326,1.93048	0.000411683	0.000665761
3	rs2717899	25194857	T,T	A,A	0.390656,0.579365	0.0068149,-0.0218209	0.00405239,0.00865913	1.03326,1.93048	0.000411683	0.000665761
3	rs2717900	25194413	G,G	A,A	0.390656,0.579365	0.00676817,-0.0218736	0.00405239,0.00865913	1.0228,1.938	0.000411629	0.000664958
3	rs2523070	25195073	A,A	G,G	0.390656,0.579365	0.00676817,-0.0218736	0.00405239,0.00865913	1.0228,1.938	0.000411629	0.000664958
3	rs5019372	25112306	T,T	C,C	0.804175,0.40873	0.00968732,0.0220496	0.0049823,0.00869545	1.28522,1.95	0.000410384	0.0010215
3	rs76883607	24684129	NA,G	NA,A	NA,0.920635	NA,0.0304871	NA,0.0158141	NA,1.26862	0.000409891	0.000623661
3	rs76388182	24697930	NA,T	NA,C	NA,0.916667	NA,0.0295681	NA,0.0154664	NA,1.25254	0.000408335	0.00062251
3	rs2717898	25195096	G,G	C,C	0.388668,0.580357	0.00682119,-0.021828	0.00405613,0.00866195	1.03326,1.93048	0.000407925	0.000670246
3	rs12700584	25159184	C,C	T,T	0.289264,0.300595	0.00322275,-0.0255988	0.00436052,0.00932283	0.337372,2.21925	0.000407914	0.000609713
3	rs75193057	24257124	NA,T	NA,G	NA,0.97123	NA,0.0507315	NA,0.0255725	NA,1.32537	0.000405771	0.000629593
3	rs146404447	25094277	NA,A	NA,G	NA,0.984127	NA,-0.0674253	NA,0.0342017	NA,1.31267	0.000405715	0.000614096
3	rs117676582	24509625	A,NA	T,NA	0.961233,NA	-0.0167124,NA	0.0102422,NA	0.988269,NA	0.000403832	0.000652811
3	rs17149463	24456585	G,G	A,A	0.684891,0.644841	-0.00967474,0.00742124	0.00425597,0.00893234	1.63803,0.391398	0.000401943	0.000732272
3	rs78605573	24650209	T,NA	G,NA	0.915507,NA	0.00987446,NA	0.00710883,NA	0.782989,NA	0.000399987	0.00057153
3	rs117297720	25143380	C,NA	T,NA	0.981113,NA	0.0249615,NA	0.0145245,NA	1.06706,NA	0.000398334	0.000617087
3	rs76865933	24917273	T,NA	C,NA	0.94831,NA	0.0158628,NA	0.00893021,NA	1.121,NA	0.000397238	0.000562426
3	rs12700568	25003548	T,T	C,C	0.26839,0.184524	0.0148111,-0.00544082	0.00446187,0.0110197	3.04488,0.206563	0.000396907	0.000682917
3	rs75350439	24948299	NA,A	NA,G	NA,0.947421	NA,0.0350701	NA,0.0191524	NA,1.17338	0.000395815	0.000609033
3	rs111589466	25020069	G,NA	C,NA	0.983101,NA	0.0225724,NA	0.0153396,NA	0.850307,NA	0.000395647	0.000571753
3	rs73088775	24376306	A,NA	G,NA	0.965209,NA	0.022386,NA	0.0107893,NA	1.42019,NA	0.000395042	0.000598932
3	rs57762293	25151029	A,A	G,G	0.775348,0.725198	0.00565188,-0.0209881	0.00473736,0.00957558	0.63292,1.54682	0.000392733	0.000519634
3	rs34441881	24547490	C,C	T,T	0.923459,0.884921	0.00889467,-0.0359833	0.00743677,0.0133953	0.63511,2.14112	0.000392718	0.000689767
3	rs76000053	24687282	NA,T	NA,C	NA,0.925595	NA,0.0312096	NA,0.0162889	NA,1.25676	0.000392522	0.000597544
3	rs2040690	24904889	C,C	T,T	0.708748,0.235119	0.00799932,-0.0212018	0.0043517,0.01008	1.18024,1.45056	0.000392323	0.000687127
3	rs6461816	24711069	NA,T	NA,C	NA,0.921627	NA,0.0303264	NA,0.0159053	NA,1.24748	0.000391554	0.000595623
3	rs76126464	24611497	NA,A	NA,G	NA,0.921627	NA,0.0300028	NA,0.0159053	NA,1.22732	0.000390287	0.000594747
3	rs78427519	24645123	NA,A	NA,T	NA,0.920635	NA,0.030062	NA,0.0158141	NA,1.24179	0.000390173	0.000593852
3	rs73084376	25124472	G,G	C,C	0.914513,0.78869	-0.0109333,0.024926	0.00707122,0.010471	0.913407,1.76219	0.000389052	0.000628986
3	rs57410053	25143950	T,T	C,C	0.852883,0.837302	0.00873409,-0.025008	0.00558166,0.0115817	0.929469,1.51105	0.000388127	0.000537186
3	rs146249169	24919315	NA,A	NA,G	NA,0.991071	NA,0.0921577	NA,0.0454422	NA,1.37102	0.000387937	0.00059015
3	rs1984612	25077081	G,G	C,C	0.576541,0.746032	0.00910347,-0.0124393	0.00400146,0.00982053	1.64009,0.687665	0.00038727	0.000561284
3	rs73088793	24381856	T,NA	C,NA	0.965209,NA	0.0222818,NA	0.0107893,NA	1.40998,NA	0.000387255	0.000587199
3	rs886314	25019947	G,G	A,A	0.664016,0.988095	0.00901103,-0.0150904	0.00418592,0.0394133	1.50387,0.153779	0.000387175	0.000538113
3	rs4719799	25158246	T,T	C,C	0.290258,0.301587	0.00326518,-0.0253625	0.00435609,0.0093141	0.343407,2.18918	0.000386315	0.000577769
3	rs17149906	24741945	C,NA	A,NA	0.931412,NA	0.012561,NA	0.00782246,NA	0.965266,NA	0.000385918	0.00056035
3	rs159	25009698	C,C	T,T	0.270378,0.15873	0.0147493,0.00175081	0.00445148,0.0116978	3.03534,0.0550114	0.000384824	0.000677112
3	rs80036247	24723551	NA,C	NA,T	NA,0.967262	NA,-0.0504343	NA,0.0240217	NA,1.44648	0.000383959	0.000585634
3	rs73079940	24725817	G,NA	A,NA	0.9334,NA	-0.0207319,NA	0.00792989,NA	2.04873,NA	0.000382617	0.000610828
3	rs76556761	24958616	G,NA	T,NA	0.944334,NA	0.013733,NA	0.00862346,NA	0.953622,NA	0.000381583	0.000537065
3	rs2189293	25203513	C,C	A,A	0.392644,0.578373	0.00635137,-0.022136	0.00404873,0.00865635	0.932891,1.97667	0.000380951	0.000609043
3	rs55762207	24925570	A,NA	T,NA	0.945328,NA	0.0147404,NA	0.00869693,NA	1.0453,NA	0.000377604	0.000532563
3	rs78314877	24925960	T,NA	C,NA	0.945328,NA	0.0147404,NA	0.00869693,NA	1.0453,NA	0.000377604	0.000532563
3	rs1468272	24326507	A,NA	G,NA	0.035785,NA	-0.0225631,NA	0.0106439,NA	1.46823,NA	0.000376905	0.000607689
3	rs6977705	24327815	G,NA	A,NA	0.035785,NA	-0.0225631,NA	0.0106439,NA	1.46823,NA	0.000376905	0.000607689
3	rs6973047	25041890	G,G	A,A	0.309145,0.488095	0.0124213,0.000397916	0.00427824,0.00855178	2.43276,0.0164244	0.000376207	0.000658909
3	rs146353768	24609570	NA,C	NA,G	NA,0.957341	NA,-0.0401739	NA,0.0211527	NA,1.24008	0.000375228	0.000571028
3	rs79714312	24924604	C,NA	T,NA	0.945328,NA	0.0146931,NA	0.00869693,NA	1.04033,NA	0.000373433	0.000526807
3	rs11489282	25156224	A,A	G,G	0.776342,0.72619	0.00570049,-0.0207717	0.00474483,0.00958635	0.639043,1.51927	0.000373377	0.000494583
3	rs10227016	25217027	G,G	A,A	0.387674,0.580357	0.00770662,-0.0201468	0.00405803,0.00866195	1.23995,1.69845	0.000372776	0.000616435
3	rs2523078	25187546	G,G	A,A	0.765408,0.723214	0.00466461,-0.022741	0.00466591,0.00955427	0.49833,1.76186	0.000369933	0.000492088
3	rs75516020	24629954	NA,C	NA,T	NA,0.922619	NA,0.0297371	NA,0.0159983	NA,1.20024	0.000368528	0.000561452
3	rs73076259	24967061	NA,G	NA,A	NA,0.857143	NA,-0.0215836	NA,0.0122159	NA,1.11208	0.000367952	0.00056201
3	rs2523064	25203935	G,G	A,A	0.392644,0.578373	0.00635137,-0.0219885	0.00404873,0.00865635	0.932891,1.95545	0.000366007	0.00058544
3	rs75723869	24721550	NA,T	NA,A	NA,0.919643	NA,0.0292635	NA,0.0157247	NA,1.20242	0.000365661	0.000556959
3	rs78345024	24862673	T,NA	C,NA	0.978131,NA	-0.0282689,NA	0.0135185,NA	1.43751,NA	0.000362893	0.00051758
3	rs6977736	24327881	G,NA	A,NA	0.035785,NA	-0.0223584,NA	0.0106439,NA	1.4476,NA	0.000362433	0.000584172
3	rs10269252	25003554	C,C	G,G	0.26839,0.15873	0.0148111,-0.000140353	0.00446187,0.0116978	3.04488,0.00417751	0.000361671	0.00063101
3	rs6461812	24544736	NA,G	NA,A	NA,0.87996	NA,0.0247624	NA,0.0131525	NA,1.22374	0.000360468	0.000551547
3	rs56239347	25129079	G,G	A,A	0.913519,0.780754	-0.0111518,0.0229781	0.00703429,0.0103319	0.947356,1.58255	0.000358282	0.000588728
3	rs117253348	25096920	A,NA	G,NA	0.984095,NA	0.0258991,NA	0.0158037,NA	0.994582,NA	0.000356306	0.00050345
3	rs1013851	24338841	A,NA	C,NA	0.037773,NA	-0.0210849,NA	0.0103707,NA	1.37633,NA	0.00035554	0.00057048
3	rs4722343	24330816	A,NA	G,NA	0.035785,NA	-0.022256,NA	0.0106439,NA	1.43733,NA	0.000355453	0.000572831
3	rs12531950	25124628	T,T	C,C	0.912525,0.78869	-0.00949991,0.0250708	0.00699802,0.010471	0.757911,1.77853	0.000353816	0.000571435
3	rs12700523	24321111	G,NA	A,NA	0.848907,NA	-0.00652313,NA	0.00552061,NA	0.624581,NA	0.000352329	0.000514964
3	rs74454569	24881694	A,A	G,G	0.991054,0.855159	0.021177,-0.0275361	0.0209976,0.012146	0.504188,1.63107	0.000351449	0.000576883
3	rs17274565	24739589	G,NA	C,NA	0.932406,NA	0.0124018,NA	0.00787557,NA	0.938088,NA	0.000350656	0.000510922
3	rs73284230	24548947	NA,A	NA,G	NA,0.87996	NA,0.0245321	NA,0.0131525	NA,1.20654	0.000349456	0.000534789
3	rs13230759	24968612	C,NA	T,NA	0.962227,NA	0.0257255,NA	0.0103707,NA	1.88219,NA	0.000349393	0.00198786
3	rs138759906	24739182	C,NA	T,NA	0.932406,NA	0.0123807,NA	0.00787557,NA	0.935756,NA	0.000348771	0.000508218
3	rs77858723	24550665	NA,G	NA,T	NA,0.87996	NA,0.0245156	NA,0.0131525	NA,1.20531	0.000348687	0.000533617
3	rs6950937	24330075	G,NA	C,NA	0.035785,NA	-0.0221536,NA	0.0106439,NA	1.4271,NA	0.000348637	0.000561759
3	rs57700690	24622444	NA,A	NA,T	NA,0.922619	NA,0.0291598	NA,0.0159983	NA,1.16525	0.000345676	0.000526861
3	rs1468271	24326981	T,NA	C,NA	0.035785,NA	-0.0221049,NA	0.0106439,NA	1.42223,NA	0.000345448	0.000556579
3	rs1859291	24322659	T,NA	A,NA	0.036779,NA	-0.0215175,NA	0.0105045,NA	1.39232,NA	0.000345031	0.000553956
3	rs3857724	24322008	A,NA	G,NA	0.036779,NA	-0.0215175,NA	0.0105045,NA	1.39232,NA	0.000345031	0.000553956
3	rs999387	24350626	G,G	A,A	0.956262,0.974206	-0.00453143,0.0701242	0.00966771,0.0269663	0.194315,2.03103	0.000344502	0.000451176
3	rs144776646	24776867	T,NA	C,NA	0.993042,NA	-0.0518818,NA	0.0237851,NA	1.53516,NA	0.000344374	0.00056845
3	rs77750660	24621794	NA,G	NA,T	NA,0.922619	NA,0.0291139	NA,0.0159983	NA,1.16249	0.000343937	0.000524228
3	rs144973846	24951536	NA,C	NA,G	NA,0.991071	NA,0.0890785	NA,0.0454422	NA,1.30133	0.000343712	0.000523313
3	rs77757360	24930819	C,NA	T,NA	0.945328,NA	0.0143293,NA	0.00869693,NA	1.00249,NA	0.000343164	0.000485009
3	rs3857723	24321827	T,NA	C,NA	0.036779,NA	-0.0214686,NA	0.0105045,NA	1.38744,NA	0.000341833	0.000548785
3	rs7803101	25074411	C,C	T,T	0.755467,0.839286	-0.0148872,0.0010681	0.00460006,0.0116392	2.91689,0.0329752	0.000339496	0.000601139
3	rs76183699	24931152	C,NA	A,NA	0.945328,NA	0.0142821,NA	0.00869693,NA	0.997622,NA	0.000339461	0.000479893
3	rs140188927	24378750	T,NA	A,NA	0.965209,NA	0.0215793,NA	0.0107893,NA	1.34206,NA	0.000339382	0.000515041
3	rs112396202	24680351	G,NA	A,NA	0.930418,NA	0.011892,NA	0.00777053,NA	0.899908,NA	0.000336595	0.000489084
3	rs113880629	25125289	G,G	A,A	0.912525,0.787698	-0.0094545,0.0247853	0.00699802,0.0104531	0.752795,1.75115	0.000335962	0.000543272
3	rs10951003	24320646	A,NA	G,NA	0.848907,NA	-0.00638818,NA	0.00552061,NA	0.606932,NA	0.000335508	0.000490737
3	rs6957782	24738118	A,NA	G,NA	0.932406,NA	0.0122052,NA	0.00787557,NA	0.916491,NA	0.000333588	0.000486433
3	rs1962542	25062741	T,T	C,C	0.483101,0.925595	0.00764041,0.0043322	0.00395656,0.0162889	1.27186,0.102224	0.000333542	0.000430321
3	rs6951110	24330191	G,NA	C,NA	0.035785,NA	-0.0219,NA	0.0106439,NA	1.4019,NA	0.000332441	0.000535453
3	rs6461790	24333096	A,NA	C,NA	0.035785,NA	-0.0218977,NA	0.0106439,NA	1.40167,NA	0.000332297	0.000535218
3	rs76978681	24947629	C,NA	A,NA	0.94334,NA	0.0136191,NA	0.00855199,NA	0.953622,NA	0.000331909	0.000468208
3	rs59465585	24551965	C,NA	T,NA	0.941352,NA	0.0135146,NA	0.00841466,NA	0.965544,NA	0.000331067	0.000494666
3	rs78169923	24661887	A,NA	G,NA	0.930418,NA	0.0117406,NA	0.00777053,NA	0.88336,NA	0.000329918	0.000479495
3	rs116962501	24658936	T,NA	A,NA	0.930418,NA	0.0117406,NA	0.00777053,NA	0.88336,NA	0.000329918	0.000479495
3	rs77933603	24661409	T,NA	C,NA	0.930418,NA	0.0117406,NA	0.00777053,NA	0.88336,NA	0.000329918	0.000479495
3	rs6971226	24330210	C,NA	T,NA	0.035785,NA	-0.0218443,NA	0.0106439,NA	1.39639,NA	0.000329009	0.000529878
3	rs17273958	24709494	T,NA	C,NA	0.931412,NA	0.01193,NA	0.00782246,NA	0.895395,NA	0.000327545	0.000476558
3	rs76410484	24547575	NA,G	NA,C	NA,0.87996	NA,0.0240385	NA,0.0131525	NA,1.17006	0.000327298	0.00050106
3	rs76546476	24661260	G,NA	A,NA	0.930418,NA	0.0117007,NA	0.00777053,NA	0.879018,NA	0.000326581	0.000474726
3	rs74683589	24642372	G,NA	T,NA	0.930418,NA	0.0116758,NA	0.00777053,NA	0.876311,NA	0.000324518	0.000471777
3	rs60626178	24699492	G,NA	T,NA	0.931412,NA	0.0118851,NA	0.00782246,NA	0.890514,NA	0.000323853	0.000471274
3	rs6972106	24740413	T,NA	A,NA	0.932406,NA	0.0120747,NA	0.00787557,NA	0.902291,NA	0.000322833	0.000470996
3	rs79896512	24583527	NA,C	NA,T	NA,0.90873	NA,0.0260823	NA,0.014843	NA,1.10302	0.000321885	0.000492992
3	rs156298	24224839	C,C	G,G	0.559642,0.355159	0.009384,0.0116637	0.00398274,0.00893234	1.73366,0.717544	0.00032171	0.000432073
3	rs117678783	24429531	T,NA	C,NA	0.989066,NA	-0.0382274,NA	0.0190121,NA	1.35303,NA	0.000321294	0.00047387
3	rs12700550	24872829	T,T	A,A	0.913519,0.740079	0.010797,0.020247	0.00703429,0.00974638	0.90377,1.4229	0.000318917	0.000609876
3	rs80011330	24962381	C,NA	A,NA	0.941352,NA	0.0122648,NA	0.00841466,NA	0.838742,NA	0.000317997	0.000448884
3	rs76799431	24664087	G,NA	A,NA	0.930418,NA	0.0115921,NA	0.00777053,NA	0.867263,NA	0.00031772	0.000462057
3	rs41275961	24663462	G,NA	A,NA	0.930418,NA	0.0115921,NA	0.00777053,NA	0.867263,NA	0.00031772	0.000462057
3	rs77488945	24623237	NA,G	NA,A	NA,0.972222	NA,0.046017	NA,0.0260119	NA,1.11418	0.00031733	0.000484556
3	rs75545703	24710526	T,NA	C,NA	0.931412,NA	0.0117998,NA	0.00782246,NA	0.881275,NA	0.000316981	0.000461437
3	rs6968498	24740245	T,NA	G,NA	0.932406,NA	0.0119892,NA	0.00787557,NA	0.893044,NA	0.000316023	0.000461217
3	rs79731569	24660116	A,NA	G,NA	0.930418,NA	0.0115476,NA	0.00777053,NA	0.862455,NA	0.000314168	0.000456978
3	rs79288308	24659862	T,NA	G,NA	0.930418,NA	0.0115476,NA	0.00777053,NA	0.862455,NA	0.000314168	0.000456978
3	rs75842412	24662875	T,NA	C,NA	0.930418,NA	0.0115476,NA	0.00777053,NA	0.862455,NA	0.000314168	0.000456978
3	rs80063013	24665467	A,NA	G,NA	0.930418,NA	0.0115476,NA	0.00777053,NA	0.862455,NA	0.000314168	0.000456978
3	rs75743759	24658908	T,NA	G,NA	0.930418,NA	0.0115476,NA	0.00777053,NA	0.862455,NA	0.000314168	0.000456978
3	rs77584790	24661513	T,NA	A,NA	0.930418,NA	0.0115476,NA	0.00777053,NA	0.862455,NA	0.000314168	0.000456978
3	rs12700521	24318194	G,NA	A,NA	0.848907,NA	-0.00620368,NA	0.00552061,NA	0.583148,NA	0.000314099	0.000459883
3	rs78355375	24644457	T,NA	C,NA	0.930418,NA	0.0115277,NA	0.00777053,NA	0.860322,NA	0.000312605	0.000454743
3	rs55964644	24712180	C,NA	T,NA	0.931412,NA	0.0117352,NA	0.00782246,NA	0.874307,NA	0.000311897	0.000454159
3	rs80248938	24712529	G,NA	T,NA	0.931412,NA	0.0117352,NA	0.00782246,NA	0.874307,NA	0.000311897	0.000454159
3	rs34315485	25051191	C,C	T,T	0.661034,0.988095	0.00890309,-0.00636737	0.00417686,0.0394133	1.48089,0.0596543	0.000311456	0.000431438
3	rs74918908	24658450	A,NA	G,NA	0.930418,NA	0.011503,NA	0.00777053,NA	0.857661,NA	0.000310665	0.000451969
3	rs74381249	24657055	T,NA	C,NA	0.930418,NA	0.011503,NA	0.00777053,NA	0.857661,NA	0.000310665	0.000451969
3	rs76921264	24656735	A,NA	G,NA	0.930418,NA	0.011503,NA	0.00777053,NA	0.857661,NA	0.000310665	0.000451969
3	rs114311186	24657580	G,NA	A,NA	0.930418,NA	0.011503,NA	0.00777053,NA	0.857661,NA	0.000310665	0.000451969
3	rs79028233	24658299	A,NA	T,NA	0.930418,NA	0.011503,NA	0.00777053,NA	0.857661,NA	0.000310665	0.000451969
3	rs75058191	24657700	C,NA	T,NA	0.930418,NA	0.011503,NA	0.00777053,NA	0.857661,NA	0.000310665	0.000451969
3	rs77105810	24574853	NA,A	NA,G	NA,0.904762	NA,0.0254721	NA,0.0145623	NA,1.0955	0.000310006	0.00047616
3	rs1053430	24727267	T,NA	C,NA	0.931412,NA	0.01171,NA	0.00782246,NA	0.8716,NA	0.000309945	0.000451364
3	rs79022008	24644029	C,NA	T,NA	0.930418,NA	0.0114834,NA	0.00777053,NA	0.855559,NA	0.000309143	0.000449792
3	rs75536921	24713722	A,NA	G,NA	0.931412,NA	0.01169,NA	0.00782246,NA	0.869455,NA	0.000308407	0.000449161
3	rs7800494	24655370	C,NA	T,NA	0.931412,NA	0.0116896,NA	0.00782246,NA	0.869407,NA	0.000308373	0.000449112
3	rs79905936	24657031	C,NA	T,NA	0.930418,NA	0.0114584,NA	0.00777053,NA	0.852879,NA	0.000307213	0.000447031
3	rs78884230	24935354	G,NA	T,NA	0.945328,NA	0.0138242,NA	0.00869693,NA	0.951032,NA	0.00030655	0.000434324
3	rs117080429	24656494	G,NA	A,NA	0.930418,NA	0.0114391,NA	0.00777053,NA	0.850809,NA	0.00030573	0.00044491
3	rs115	24966755	A,A	C,C	0.571571,0.359127	-0.00535757,-0.0101393	0.00399544,0.00891032	0.744857,0.593201	0.000305006	0.000472763
3	rs13223753	24311728	C,NA	T,NA	0.847913,NA	-0.006187,NA	0.00550577,NA	0.583148,NA	0.000304684	0.000446772
3	rs57092927	24581126	NA,A	NA,C	NA,0.909722	NA,0.026238	NA,0.0149162	NA,1.10473	0.000304436	0.00046543
3	rs13231567	24313809	C,NA	T,NA	0.848907,NA	-0.00611365,NA	0.00552061,NA	0.571685,NA	0.000304274	0.000445717
3	rs117764071	24942120	T,NA	G,NA	0.980119,NA	0.0246264,NA	0.0141639,NA	1.0857,NA	0.000304258	0.000456664
3	rs80310481	24654627	G,NA	A,NA	0.930418,NA	0.0114183,NA	0.00777053,NA	0.848586,NA	0.000304146	0.000442645
3	rs140696904	24734406	C,NA	T,NA	0.931412,NA	0.0116247,NA	0.00782246,NA	0.862455,NA	0.000303443	0.000442052
3	rs58634243	24636674	A,NA	G,NA	0.929423,NA	0.0111926,NA	0.00771974,NA	0.8324,NA	0.000303426	0.000441374
3	rs77615834	24950928	C,NA	T,NA	0.94334,NA	0.0132136,NA	0.00855199,NA	0.91249,NA	0.00030244	0.000427568
3	rs7786767	24649134	C,NA	G,NA	0.930418,NA	0.0113948,NA	0.00777053,NA	0.84607,NA	0.000302365	0.000440095
3	rs143654877	25180255	T,NA	C,NA	0.993042,NA	-0.0182913,NA	0.0237851,NA	0.354694,NA	0.000301679	0.000484641
3	rs59828900	24710422	A,NA	G,NA	0.931412,NA	0.0115998,NA	0.00782246,NA	0.859789,NA	0.000301574	0.000439374
3	rs2057994	24709065	A,NA	G,NA	0.931412,NA	0.0115998,NA	0.00782246,NA	0.859789,NA	0.000301574	0.000439374
3	rs75713267	24710462	G,NA	A,NA	0.931412,NA	0.0115998,NA	0.00782246,NA	0.859789,NA	0.000301574	0.000439374
3	rs79966096	24710643	A,NA	T,NA	0.931412,NA	0.0115998,NA	0.00782246,NA	0.859789,NA	0.000301574	0.000439374
3	rs112506214	24720457	C,NA	T,NA	0.931412,NA	0.0115998,NA	0.00782246,NA	0.859789,NA	0.000301574	0.000439374
3	rs17274369	24737258	T,NA	C,NA	0.932406,NA	0.0117933,NA	0.00787557,NA	0.872009,NA	0.000301077	0.000439749
3	rs75351734	24737015	C,NA	A,NA	0.932406,NA	0.0117933,NA	0.00787557,NA	0.872009,NA	0.000301077	0.000439749
3	rs56337524	24633590	G,NA	A,NA	0.930418,NA	0.0113759,NA	0.00777053,NA	0.844057,NA	0.000300946	0.000438066
3	rs60597892	24653786	C,NA	T,NA	0.932406,NA	0.011769,NA	0.00787557,NA	0.869407,NA	0.000300158	0.000438939
3	rs78312609	24718361	T,NA	C,NA	0.931412,NA	0.0115799,NA	0.00782246,NA	0.857661,NA	0.000300091	0.00043725
3	rs75992373	24655070	T,NA	G,NA	0.931412,NA	0.0115799,NA	0.00782246,NA	0.857661,NA	0.000300091	0.00043725
3	rs17149700	24586188	NA,C	NA,T	NA,0.90873	NA,0.0259146	NA,0.014843	NA,1.09245	0.000299872	0.00045878
3	rs79690735	24635818	A,NA	G,NA	0.930418,NA	0.0113549,NA	0.00777053,NA	0.841817,NA	0.000299376	0.000435819
3	rs80219926	24630146	G,NA	A,NA	0.930418,NA	0.0113549,NA	0.00777053,NA	0.841817,NA	0.000299376	0.000435819
3	rs75083086	24654766	C,NA	T,NA	0.930418,NA	0.0113549,NA	0.00777053,NA	0.841817,NA	0.000299376	0.000435819
3	rs6461811	24544581	NA,A	NA,G	NA,0.87996	NA,0.0233482	NA,0.0131525	NA,1.11995	0.000299315	0.000458454
3	rs73282351	25103960	C,C	T,T	0.890656,0.734127	0.000229608,0.0254023	0.00633559,0.00967566	0.0127404,2.06273	0.000299032	0.000459953
3	rs1908269	24247057	G,G	C,C	0.829026,0.904762	-0.000705531,0.0365641	0.00525159,0.0145623	0.0490859,1.91925	0.000298962	0.000381126
3	rs2057995	24708442	A,NA	G,NA	0.931412,NA	0.0115592,NA	0.00782246,NA	0.855456,NA	0.000298562	0.000435059
3	rs75529209	24720744	T,NA	C,NA	0.931412,NA	0.0115592,NA	0.00782246,NA	0.855456,NA	0.000298562	0.000435059
3	rs79698503	24721530	T,NA	C,NA	0.931412,NA	0.0115592,NA	0.00782246,NA	0.855456,NA	0.000298562	0.000435059
3	rs117234216	24550402	C,NA	T,NA	0.941352,NA	0.0130671,NA	0.00841466,NA	0.919199,NA	0.000298346	0.000446257
3	rs77412661	24635688	A,NA	G,NA	0.930418,NA	0.0113318,NA	0.00777053,NA	0.839362,NA	0.000297665	0.000433371
3	rs117842189	24634888	A,NA	T,NA	0.930418,NA	0.0113318,NA	0.00777053,NA	0.839362,NA	0.000297665	0.000433371
3	rs2721787	24670875	C,C	A,A	0.649105,0.271825	0.0225993,-0.00926597	0.0041428,0.00960817	7.31024,0.475146	0.000297486	0.000472425
3	rs73290229	24812445	NA,A	NA,G	NA,0.890873	NA,0.027281	NA,0.0137097	NA,1.3316	0.000297391	0.000453682
3	rs113094602	24520415	C,NA	A,NA	0.971173,NA	0.0160076,NA	0.0118166,NA	0.755668,NA	0.000297367	0.000425581
3	rs2057993	24709247	C,NA	T,NA	0.931412,NA	0.011535,NA	0.00782246,NA	0.852879,NA	0.000296785	0.000432514
3	rs138703376	24734960	C,NA	T,NA	0.931412,NA	0.011535,NA	0.00782246,NA	0.852879,NA	0.000296785	0.000432514
3	rs2525431	24308214	C,NA	G,NA	0.036779,NA	-0.0207028,NA	0.0105045,NA	1.3121,NA	0.000296254	0.000475104
3	rs77018871	24650824	T,NA	A,NA	0.930418,NA	0.0113105,NA	0.00777053,NA	0.837102,NA	0.000296099	0.00043113
3	rs7787065	24649300	C,NA	G,NA	0.930418,NA	0.0113105,NA	0.00777053,NA	0.837102,NA	0.000296099	0.00043113
3	rs75082201	24639931	G,NA	A,NA	0.930418,NA	0.0113105,NA	0.00777053,NA	0.837102,NA	0.000296099	0.00043113
3	rs79448692	24640814	A,NA	C,NA	0.930418,NA	0.0113105,NA	0.00777053,NA	0.837102,NA	0.000296099	0.00043113
3	rs75973137	24644792	A,NA	C,NA	0.930418,NA	0.0113105,NA	0.00777053,NA	0.837102,NA	0.000296099	0.00043113
3	rs2521224	24525704	T,T	C,C	0.78827,0.6875	0.00286812,0.0252944	0.00483962,0.00922235	0.25694,2.21516	0.000295466	0.000421582
3	rs80053095	24519499	A,NA	G,NA	0.971173,NA	0.015968,NA	0.0118166,NA	0.753028,NA	0.000295453	0.0004229
3	rs78003997	24627882	G,NA	A,NA	0.931412,NA	0.0115155,NA	0.00782246,NA	0.850809,NA	0.000295366	0.00043048
3	rs76495162	24627580	G,NA	T,NA	0.931412,NA	0.0115155,NA	0.00782246,NA	0.850809,NA	0.000295366	0.00043048
3	rs56192723	24667281	A,NA	C,NA	0.931412,NA	0.0115155,NA	0.00782246,NA	0.850809,NA	0.000295366	0.00043048
3	rs78702573	24707079	C,NA	T,NA	0.931412,NA	0.0115141,NA	0.00782246,NA	0.850653,NA	0.00029526	0.000430328
3	rs74720214	24721850	G,NA	A,NA	0.931412,NA	0.0115141,NA	0.00782246,NA	0.850653,NA	0.00029526	0.000430328
3	rs77300226	24723588	T,NA	C,NA	0.931412,NA	0.0115141,NA	0.00782246,NA	0.850653,NA	0.00029526	0.000430328
3	rs156303	24220395	C,C	A,A	0.557654,0.352183	0.00915077,0.0115841	0.00398085,0.00894938	1.66711,0.708798	0.00029522	0.00039684
3	rs56213713	24634415	G,NA	A,NA	0.930418,NA	0.0112921,NA	0.00777053,NA	0.835146,NA	0.00029475	0.0004292
3	rs17274348	24737208	G,NA	A,NA	0.932406,NA	0.0117039,NA	0.00787557,NA	0.862485,NA	0.000294553	0.000430373
3	rs76300852	24653242	T,NA	C,NA	0.931412,NA	0.0114946,NA	0.00782246,NA	0.848586,NA	0.000293849	0.000428308
3	rs77743107	24654215	A,NA	G,NA	0.931412,NA	0.0114946,NA	0.00782246,NA	0.848586,NA	0.000293849	0.000428308
3	rs116471633	24653907	G,NA	A,NA	0.931412,NA	0.0114946,NA	0.00782246,NA	0.848586,NA	0.000293849	0.000428308
3	rs59883931	24653645	C,NA	T,NA	0.931412,NA	0.0114946,NA	0.00782246,NA	0.848586,NA	0.000293849	0.000428308
3	rs58504512	24699573	A,NA	T,NA	0.931412,NA	0.0114946,NA	0.00782246,NA	0.848586,NA	0.000293849	0.000428308
3	rs111335023	24520452	T,NA	C,NA	0.971173,NA	0.015924,NA	0.0118166,NA	0.7501,NA	0.000293344	0.000419946
3	rs74326988	24729887	A,NA	C,NA	0.930418,NA	0.0112629,NA	0.00777053,NA	0.832046,NA	0.000292914	0.000426727
3	rs56167283	24640964	T,NA	C,NA	0.930418,NA	0.0112662,NA	0.00777053,NA	0.8324,NA	0.000292867	0.000426505
3	rs74556855	24641706	A,NA	G,NA	0.930418,NA	0.0112662,NA	0.00777053,NA	0.8324,NA	0.000292867	0.000426505
3	rs7805228	24648973	C,NA	T,NA	0.930418,NA	0.0112662,NA	0.00777053,NA	0.8324,NA	0.000292867	0.000426505
3	rs55822161	24649460	C,NA	T,NA	0.930418,NA	0.0112662,NA	0.00777053,NA	0.8324,NA	0.000292867	0.000426505
3	rs80304162	24646662	G,NA	A,NA	0.930418,NA	0.0112662,NA	0.00777053,NA	0.8324,NA	0.000292867	0.000426505
3	rs7786905	24649198	A,NA	G,NA	0.930418,NA	0.0112662,NA	0.00777053,NA	0.8324,NA	0.000292867	0.000426505
3	rs7796432	24651040	G,NA	A,NA	0.930418,NA	0.0112662,NA	0.00777053,NA	0.8324,NA	0.000292867	0.000426505
3	rs78376996	24646116	T,NA	C,NA	0.930418,NA	0.0112662,NA	0.00777053,NA	0.8324,NA	0.000292867	0.000426505
3	rs7796741	24651255	G,NA	A,NA	0.930418,NA	0.0112662,NA	0.00777053,NA	0.8324,NA	0.000292867	0.000426505
3	rs2711027	25017202	A,A	G,G	0.573559,0.684524	0.00896007,-0.00435039	0.0039978,0.00919868	1.60189,0.196366	0.000292574	0.00038852
3	rs17229427	24933853	C,C	T,T	0.747515,0.844246	-0.00459513,0.0183011	0.00455105,0.0117882	0.504947,0.918851	0.000292259	0.000417069
3	rs56272093	24628652	A,NA	T,NA	0.931412,NA	0.0114709,NA	0.00782246,NA	0.84607,NA	0.000292143	0.000425863
3	rs7785886	24655792	A,NA	G,NA	0.931412,NA	0.0114709,NA	0.00782246,NA	0.84607,NA	0.000292143	0.000425863
3	rs74969546	24706265	T,NA	C,NA	0.931412,NA	0.0114689,NA	0.00782246,NA	0.845864,NA	0.000292004	0.000425663
3	rs142	24947024	T,T	G,G	0.749503,0.83631	-0.00496929,0.0157793	0.00456301,0.0115534	0.558875,0.76445	0.000291778	0.000414784
3	rs77930723	24636177	A,NA	C,NA	0.930418,NA	0.0112481,NA	0.00777053,NA	0.830475,NA	0.000291555	0.000424626
3	rs76102023	24644631	G,NA	A,NA	0.930418,NA	0.0112481,NA	0.00777053,NA	0.830475,NA	0.000291555	0.000424626
3	rs55898213	24641278	T,NA	G,NA	0.930418,NA	0.0112481,NA	0.00777053,NA	0.830475,NA	0.000291555	0.000424626
3	rs112222082	24520020	C,NA	T,NA	0.971173,NA	0.0158844,NA	0.0118166,NA	0.747469,NA	0.000291463	0.000417311
3	rs113726503	24520423	C,NA	T,NA	0.971173,NA	0.0158844,NA	0.0118166,NA	0.747469,NA	0.000291463	0.000417311
3	rs6974739	24735767	T,NA	G,NA	0.932406,NA	0.0116592,NA	0.00787557,NA	0.857742,NA	0.000291358	0.000425781
3	rs17274530	24738615	A,NA	G,NA	0.932406,NA	0.0116592,NA	0.00787557,NA	0.857742,NA	0.000291358	0.000425781
3	rs17208939	24741727	A,NA	G,NA	0.932406,NA	0.0116592,NA	0.00787557,NA	0.857742,NA	0.000291358	0.000425781
3	rs55797319	24743437	G,NA	T,NA	0.932406,NA	0.0116592,NA	0.00787557,NA	0.857742,NA	0.000291358	0.000425781
3	rs180743254	24967912	NA,A	NA,G	NA,0.99504	NA,0.103676	NA,0.0608454	NA,1.05357	0.000291118	0.000448899
3	rs76683054	24711611	C,NA	T,NA	0.932406,NA	0.0116377,NA	0.00787557,NA	0.855456,NA	0.000290705	0.000425199
3	rs79711507	24648396	G,NA	A,NA	0.930418,NA	0.0112219,NA	0.00777053,NA	0.82771,NA	0.000289681	0.000421944
3	rs186242955	25216963	C,NA	G,NA	0.993042,NA	-0.0177883,NA	0.0237851,NA	0.342431,NA	0.000289637	0.000465145
3	rs4722364	24515365	C,NA	T,NA	0.971173,NA	0.0158405,NA	0.0118166,NA	0.744551,NA	0.000289391	0.000414407
3	rs17206955	24628177	C,NA	T,NA	0.931412,NA	0.0114307,NA	0.00782246,NA	0.841817,NA	0.000289281	0.000421762
3	rs138961442	24762562	NA,T	NA,C	NA,0.970238	NA,0.0420342	NA,0.0251555	NA,1.02353	0.000289094	0.000452062
3	rs39422	25103911	G,G	A,A	0.715706,0.853175	0.00607162,-0.0294477	0.00438317,0.0120777	0.779924,1.83088	0.00028842	0.00040497
3	rs79213207	24552064	A,NA	C,NA	0.941352,NA	0.0129184,NA	0.00841466,NA	0.90403,NA	0.00028838	0.000431504
3	rs6943306	24701995	G,G	A,A	0.650099,0.276786	0.0223867,-0.00970084	0.0041455,0.00955427	7.17685,0.508717	0.000287917	0.000455182
3	rs190678709	24967904	NA,G	NA,A	NA,0.99504	NA,0.103236	NA,0.0608454	NA,1.04695	0.000287646	0.000443565
3	rs116782468	24702441	T,NA	C,NA	0.930418,NA	0.0112,NA	0.00777053,NA	0.825391,NA	0.000287556	0.000418942
3	rs112491743	24516699	G,NA	C,NA	0.971173,NA	0.0157965,NA	0.0118166,NA	0.741638,NA	0.000287338	0.00041153
3	rs39455	25139009	T,T	C,C	0.708748,0.698413	-0.00323192,0.0242767	0.0043517,0.0093141	0.339442,2.03864	0.000286673	0.000430006
3	rs6957239	24766187	A,NA	T,NA	0.931412,NA	0.0114307,NA	0.00782246,NA	0.841817,NA	0.000286561	0.00041879
3	rs13225320	24870722	G,G	A,A	0.913519,0.737103	0.0100788,0.0204229	0.00703429,0.0097106	0.818413,1.45035	0.000286347	0.000538939
3	rs79729812	24652649	C,NA	T,NA	0.931412,NA	0.0113861,NA	0.00782246,NA	0.837102,NA	0.000286143	0.000417264
3	rs55819702	24700709	C,NA	T,NA	0.931412,NA	0.0113833,NA	0.00782246,NA	0.836799,NA	0.000285943	0.000416977
3	rs113870774	24523071	T,NA	C,NA	0.971173,NA	0.0157569,NA	0.0118166,NA	0.739021,NA	0.000285506	0.000408962
3	rs148812933	24371835	T,NA	A,NA	0.963221,NA	-0.0136901,NA	0.0105045,NA	0.715605,NA	0.000285237	0.000431966
3	rs138769250	24264899	NA,A	NA,G	NA,0.982143	NA,-0.0559024	NA,0.0322783	NA,1.07939	0.000285171	0.000444753
3	rs60014319	24653789	T,NA	C,NA	0.932406,NA	0.0115488,NA	0.00787557,NA	0.84607,NA	0.000284469	0.000416355
3	rs116952174	24542301	A,NA	C,NA	0.94334,NA	0.0139704,NA	0.00855199,NA	0.989933,NA	0.00028397	0.000429658
3	rs6977719	24666015	G,NA	A,NA	0.930418,NA	0.0111377,NA	0.00777053,NA	0.818834,NA	0.000283747	0.000413449
3	rs76912026	24654438	G,NA	A,NA	0.931412,NA	0.0113415,NA	0.00782246,NA	0.8324,NA	0.000283048	0.000412828
3	rs17150291	24887588	C,C	T,T	0.99006,0.855159	0.0235855,-0.0243373	0.01993,0.012146	0.625905,1.34583	0.00028304	0.000467825
3	rs115137813	24702430	T,NA	C,NA	0.931412,NA	0.0113382,NA	0.00782246,NA	0.832046,NA	0.000282817	0.000412496
3	rs56389614	24743436	G,NA	A,NA	0.932406,NA	0.0115297,NA	0.00787557,NA	0.844057,NA	0.000282339	0.000412816
3	rs17208801	24739834	T,NA	C,NA	0.932406,NA	0.0115297,NA	0.00787557,NA	0.844057,NA	0.000282339	0.000412816
3	rs28754481	24571187	NA,A	NA,T	NA,0.90873	NA,0.025412	NA,0.014843	NA,1.06104	0.0002822	0.000431315
3	rs375841611	24585468	NA,A	NA,G	NA,0.909722	NA,0.025516	NA,0.0149162	NA,1.05973	0.000280861	0.000429609
3	rs55649299	24634426	C,NA	T,NA	0.930418,NA	0.0110935,NA	0.00777053,NA	0.81418,NA	0.000280686	0.000409066
3	rs56179013	24634257	C,NA	G,NA	0.930418,NA	0.0110935,NA	0.00777053,NA	0.81418,NA	0.000280686	0.000409066
3	rs56223251	24634246	G,NA	A,NA	0.930418,NA	0.0110935,NA	0.00777053,NA	0.81418,NA	0.000280686	0.000409066
3	rs76939541	24635685	G,NA	A,NA	0.930418,NA	0.0110935,NA	0.00777053,NA	0.81418,NA	0.000280686	0.000409066
3	rs57710107	24634549	A,NA	T,NA	0.930418,NA	0.0110935,NA	0.00777053,NA	0.81418,NA	0.000280686	0.000409066
3	rs55846946	24633789	C,NA	T,NA	0.930418,NA	0.0110935,NA	0.00777053,NA	0.81418,NA	0.000280686	0.000409066
3	rs17207104	24645019	G,NA	A,NA	0.947316,NA	0.0128723,NA	0.0088502,NA	0.836191,NA	0.000280636	0.000413773
3	rs78134612	24689982	G,NA	A,NA	0.931412,NA	0.0112969,NA	0.00782246,NA	0.82771,NA	0.000279996	0.000408453
3	rs78774940	24701955	G,NA	A,NA	0.931412,NA	0.0112931,NA	0.00782246,NA	0.827306,NA	0.000279735	0.000408078
3	rs76467123	24732472	T,NA	C,NA	0.931412,NA	0.0112931,NA	0.00782246,NA	0.827306,NA	0.000279735	0.000408078
3	rs111748423	24521323	T,NA	G,NA	0.971173,NA	0.0156295,NA	0.0118166,NA	0.730618,NA	0.000279705	0.000400829
3	rs76420710	24647461	G,NA	A,NA	0.930418,NA	0.0110762,NA	0.00777053,NA	0.812373,NA	0.000279506	0.000407376
3	rs79718729	24682420	C,NA	A,NA	0.930418,NA	0.0110708,NA	0.00777053,NA	0.811806,NA	0.000279137	0.000406848
3	rs114675055	24684823	C,NA	A,NA	0.930418,NA	0.0110708,NA	0.00777053,NA	0.811806,NA	0.000279137	0.000406848
3	rs114629092	24684882	G,NA	A,NA	0.930418,NA	0.0110708,NA	0.00777053,NA	0.811806,NA	0.000279137	0.000406848
3	rs17231650	25013498	G,G	T,T	0.61332,0.988095	0.0067046,-0.026586	0.00405994,0.0394133	1.00587,0.30106	0.0002782	0.000372773
3	rs79605385	24637356	G,NA	A,NA	0.930418,NA	0.0110536,NA	0.00777053,NA	0.810003,NA	0.000277967	0.000405173
3	rs78042800	24632238	G,NA	C,NA	0.930418,NA	0.0110536,NA	0.00777053,NA	0.810003,NA	0.000277967	0.000405173
3	rs76134129	24637063	G,NA	A,NA	0.930418,NA	0.0110536,NA	0.00777053,NA	0.810003,NA	0.000277967	0.000405173
3	rs55639119	24638261	A,NA	G,NA	0.930418,NA	0.0110536,NA	0.00777053,NA	0.810003,NA	0.000277967	0.000405173
3	rs80285370	24632119	A,NA	G,NA	0.930418,NA	0.0110536,NA	0.00777053,NA	0.810003,NA	0.000277967	0.000405173
3	rs61594178	24564280	NA,G	NA,A	NA,0.909722	NA,0.025453	NA,0.0149162	NA,1.05584	0.00027788	0.000424704
3	rs118069853	24705852	A,NA	G,NA	0.931412,NA	0.0112568,NA	0.00782246,NA	0.8235,NA	0.000277285	0.000404566
3	rs2237317	24768413	NA,T	NA,C	NA,0.74504	NA,0.0147338	NA,0.00980793	NA,0.876027	0.000277129	0.000424686
3	rs12700519	24310168	C,NA	G,NA	0.848907,NA	-0.00583896,NA	0.00552061,NA	0.537291,NA	0.000276599	0.000405783
3	rs76875879	24581292	NA,G	NA,T	NA,0.909722	NA,0.0253765	NA,0.0149162	NA,1.05114	0.000276592	0.000423121
3	rs79834779	24732496	T,NA	A,NA	0.931412,NA	0.01123,NA	0.00782246,NA	0.820695,NA	0.000275494	0.000401997
3	rs75788222	24700052	A,NA	T,NA	0.931412,NA	0.01123,NA	0.00782246,NA	0.820695,NA	0.000275494	0.000401997
3	rs17149815	24704821	A,NA	G,NA	0.931412,NA	0.01123,NA	0.00782246,NA	0.820695,NA	0.000275494	0.000401997
3	rs76759125	24705541	T,NA	A,NA	0.931412,NA	0.01123,NA	0.00782246,NA	0.820695,NA	0.000275494	0.000401997
3	rs75252181	24700215	G,NA	A,NA	0.931412,NA	0.01123,NA	0.00782246,NA	0.820695,NA	0.000275494	0.000401997
3	rs4722429	25177029	A,A	G,G	0.323062,0.579365	0.000459782,0.0224919	0.00422788,0.00865913	0.0393386,2.02728	0.000275114	0.000379498
3	rs56286681	24633480	G,NA	A,NA	0.930418,NA	0.0110093,NA	0.00777053,NA	0.805373,NA	0.000274986	0.000400903
3	rs2097951	24639231	C,NA	T,NA	0.930418,NA	0.0110093,NA	0.00777053,NA	0.805373,NA	0.000274986	0.000400903
3	rs79497734	24638067	A,NA	G,NA	0.930418,NA	0.0110093,NA	0.00777053,NA	0.805373,NA	0.000274986	0.000400903
3	rs115143076	24642524	G,NA	A,NA	0.930418,NA	0.0110093,NA	0.00777053,NA	0.805373,NA	0.000274986	0.000400903
3	rs191460177	24613331	NA,T	NA,C	NA,0.923611	NA,0.0272064	NA,0.0160932	NA,1.04133	0.000274791	0.000419189
3	rs55876757	24731729	C,NA	G,NA	0.931412,NA	0.0112074,NA	0.00782246,NA	0.818335,NA	0.000273996	0.00039985
3	rs75989914	24730512	T,NA	C,NA	0.931412,NA	0.0112074,NA	0.00782246,NA	0.818335,NA	0.000273996	0.00039985
3	rs78015921	24696593	A,NA	C,NA	0.931412,NA	0.0111896,NA	0.00782246,NA	0.816479,NA	0.000272824	0.000398169
3	rs79725790	24696479	C,NA	T,NA	0.931412,NA	0.0111896,NA	0.00782246,NA	0.816479,NA	0.000272824	0.000398169
3	rs59059589	24694856	T,NA	C,NA	0.931412,NA	0.0111896,NA	0.00782246,NA	0.816479,NA	0.000272824	0.000398169
3	rs148821723	24685093	G,NA	A,NA	0.930418,NA	0.0114584,NA	0.00777053,NA	0.852879,NA	0.000272104	0.00041208
3	rs60661449	24555114	NA,A	NA,C	NA,0.90873	NA,0.0250798	NA,0.014843	NA,1.04052	0.000272064	0.000415925
3	rs17209408	24746026	T,NA	C,NA	0.976143,NA	-0.0311725,NA	0.0129561,NA	1.79241,NA	0.000271851	0.000393511
3	rs4719769	24515352	G,NA	C,NA	0.971173,NA	0.0154186,NA	0.0118166,NA	0.716808,NA	0.000270431	0.000387823
3	rs77489051	24967723	T,NA	C,NA	0.941352,NA	0.0115478,NA	0.00841466,NA	0.769659,NA	0.000269972	0.000382599
3	rs929401	24689391	T,NA	C,NA	0.931412,NA	0.0111448,NA	0.00782246,NA	0.811806,NA	0.000269897	0.00039397
3	rs78106232	24694166	G,NA	A,NA	0.931412,NA	0.0111448,NA	0.00782246,NA	0.811806,NA	0.000269897	0.00039397
3	rs2097950	24689023	G,NA	A,NA	0.931412,NA	0.0111448,NA	0.00782246,NA	0.811806,NA	0.000269897	0.00039397
3	rs55767400	24695586	C,NA	A,NA	0.931412,NA	0.0111448,NA	0.00782246,NA	0.811806,NA	0.000269897	0.00039397
3	rs35667270	24686846	A,NA	G,NA	0.931412,NA	0.0111448,NA	0.00782246,NA	0.811806,NA	0.000269897	0.00039397
3	rs4275129	24686420	G,NA	A,NA	0.931412,NA	0.0111448,NA	0.00782246,NA	0.811806,NA	0.000269897	0.00039397
3	rs113871764	24940654	G,NA	A,NA	0.945328,NA	0.0132302,NA	0.00869693,NA	0.89212,NA	0.000269376	0.000382862
3	rs2722382	24336956	T,NA	C,NA	0.035785,NA	-0.0207313,NA	0.0106439,NA	1.28862,NA	0.000268921	0.000432363
3	rs2079201	24317072	C,NA	T,NA	0.038767,NA	-0.0190938,NA	0.0102422,NA	1.20558,NA	0.000268791	0.000429065
3	rs539411024	25117436	NA,G	NA,A	NA,0.977182	NA,-0.0507032	NA,0.0286274	NA,1.11613	0.000268676	0.000409386
3	rs17275047	24744784	T,NA	C,NA	0.932406,NA	0.0113108,NA	0.00787557,NA	0.821168,NA	0.000267897	0.000392043
3	rs143537380	24597446	NA,C	NA,T	NA,0.975198	NA,0.0451104	NA,0.0274863	NA,0.996723	0.000267655	0.000422393
3	rs113248627	25001837	A,A	G,G	0.666998,0.981151	0.00694598,-0.0359912	0.00419521,0.0314332	1.00973,0.598242	0.000267127	0.000369227
3	rs79226939	24683500	A,NA	G,NA	0.931412,NA	0.0111,NA	0.00782246,NA	0.807146,NA	0.00026701	0.000389829
3	rs78351732	24697519	A,NA	G,NA	0.931412,NA	0.0111,NA	0.00782246,NA	0.807146,NA	0.00026701	0.000389829
3	rs80320518	24696887	A,NA	T,NA	0.931412,NA	0.0111,NA	0.00782246,NA	0.807146,NA	0.00026701	0.000389829
3	rs151077051	24698992	C,NA	G,NA	0.931412,NA	0.0111,NA	0.00782246,NA	0.807146,NA	0.00026701	0.000389829
3	rs12538542	25014364	A,A	G,G	0.612326,0.988095	0.00606334,-0.0318249	0.00405803,0.0394133	0.869236,0.377374	0.000266772	0.000359102
3	rs77093164	24630730	T,NA	C,NA	0.930418,NA	0.0108604,NA	0.00777053,NA	0.789893,NA	0.000265257	0.000386964
3	rs78631306	24449464	NA,A	NA,G	NA,0.945437	NA,-0.0311103	NA,0.0188207	NA,1.00729	0.00026516	0.000416231
3	rs138790847	24625387	A,NA	G,NA	0.931412,NA	0.011066,NA	0.00782246,NA	0.803621,NA	0.000264847	0.000386727
3	rs76074297	25197036	NA,T	NA,G	NA,0.931548	NA,0.0293068	NA,0.016928	NA,1.07881	0.000264805	0.000400138
3	rs60934636	24806552	NA,A	NA,G	NA,0.889881	NA,0.0261124	NA,0.0136555	NA,1.25301	0.000264169	0.000404658
3	rs75573421	24560144	NA,C	NA,A	NA,0.90873	NA,0.0248028	NA,0.014843	NA,1.02356	0.000263987	0.000403659
3	rs7800212	25128522	C,C	A,A	0.912525,0.780754	-0.00970491,0.0230642	0.00699802,0.0103319	0.781202,1.59187	0.000263314	0.000429415
3	rs6962615	24746268	T,NA	C,NA	0.932406,NA	0.0112259,NA	0.00787557,NA	0.812373,NA	0.000262553	0.000384353
3	rs10486430	24743653	C,NA	T,NA	0.932406,NA	0.0112259,NA	0.00787557,NA	0.812373,NA	0.000262553	0.000384353
3	rs35840240	24240493	T,NA	C,NA	0.986084,NA	0.0325384,NA	0.0168779,NA	1.26864,NA	0.000262467	0.000391713
3	rs79806331	24630658	C,NA	A,NA	0.930418,NA	0.0107924,NA	0.00777053,NA	0.782863,NA	0.000260957	0.000380802
3	rs77286352	24630927	A,NA	G,NA	0.930418,NA	0.0107924,NA	0.00777053,NA	0.782863,NA	0.000260957	0.000380802
3	rs76756504	24718561	T,NA	C,NA	0.931412,NA	0.0109937,NA	0.00782246,NA	0.796149,NA	0.000260323	0.000380236
3	rs6951244	24743982	C,NA	A,NA	0.932406,NA	0.0111813,NA	0.00787557,NA	0.807761,NA	0.000259796	0.000380385
3	rs75830240	24746730	T,NA	C,NA	0.932406,NA	0.0111813,NA	0.00787557,NA	0.807761,NA	0.000259796	0.000380385
3	rs56166864	24748479	A,NA	G,NA	0.932406,NA	0.0111813,NA	0.00787557,NA	0.807761,NA	0.000259796	0.000380385
3	rs56233321	24748456	G,NA	A,NA	0.932406,NA	0.0111813,NA	0.00787557,NA	0.807761,NA	0.000259796	0.000380385
3	rs17209487	24748320	T,NA	A,NA	0.932406,NA	0.0111813,NA	0.00787557,NA	0.807761,NA	0.000259796	0.000380385
3	rs17275075	24744977	G,NA	C,NA	0.932406,NA	0.0111813,NA	0.00787557,NA	0.807761,NA	0.000259796	0.000380385
3	rs55675261	24747511	T,NA	C,NA	0.932406,NA	0.0111813,NA	0.00787557,NA	0.807761,NA	0.000259796	0.000380385
3	rs77096632	24746794	G,NA	A,NA	0.932406,NA	0.0111813,NA	0.00787557,NA	0.807761,NA	0.000259796	0.000380385
3	rs71535708	24747156	G,NA	A,NA	0.932406,NA	0.0111813,NA	0.00787557,NA	0.807761,NA	0.000259796	0.000380385
3	rs55735863	24747879	G,NA	A,NA	0.932406,NA	0.0111813,NA	0.00787557,NA	0.807761,NA	0.000259796	0.000380385
3	rs17209324	24745475	C,NA	T,NA	0.932406,NA	0.0111813,NA	0.00787557,NA	0.807761,NA	0.000259796	0.000380385
3	rs75743828	24746946	T,NA	C,NA	0.932406,NA	0.0111813,NA	0.00787557,NA	0.807761,NA	0.000259796	0.000380385
3	rs71535706	24759209	T,NA	C,NA	0.931412,NA	0.0110216,NA	0.00782246,NA	0.799033,NA	0.00025966	0.000380105
3	rs79269711	24967448	C,NA	T,NA	0.941352,NA	0.0113687,NA	0.00841466,NA	0.752819,NA	0.000259442	0.000368041
3	rs139262156	24751583	NA,A	NA,C	NA,0.984127	NA,-0.060954	NA,0.0342017	NA,1.12657	0.00025916	0.000397737
3	rs11979343	24703841	G,NA	T,NA	0.924453,NA	-0.0190135,NA	0.00748151,NA	1.95699,NA	0.000258059	0.000416089
3	rs79662014	24721984	C,NA	T,NA	0.931412,NA	0.0109536,NA	0.00782246,NA	0.792015,NA	0.000257854	0.000376693
3	rs141605778	24429141	C,NA	T,NA	0.986084,NA	0.0277036,NA	0.0168779,NA	0.996922,NA	0.000257817	0.000378403
3	rs55980618	24746065	G,NA	C,NA	0.9334,NA	0.0112584,NA	0.00792989,NA	0.807761,NA	0.000257391	0.000378129
3	rs56262438	24748916	C,NA	A,NA	0.932406,NA	0.0111411,NA	0.00787557,NA	0.803621,NA	0.000257346	0.000376859
3	rs77391597	24749181	T,NA	C,NA	0.932406,NA	0.0111411,NA	0.00787557,NA	0.803621,NA	0.000257346	0.000376859
3	rs17209655	24752061	T,NA	C,NA	0.932406,NA	0.0111411,NA	0.00787557,NA	0.803621,NA	0.000257346	0.000376859
3	rs6951241	24743980	G,NA	A,NA	0.932406,NA	0.0111411,NA	0.00787557,NA	0.803621,NA	0.000257346	0.000376859
3	rs2525429	24311588	T,NA	C,NA	0.037773,NA	-0.0193819,NA	0.0103707,NA	1.21016,NA	0.000257297	0.000411271
3	rs117648384	24985400	A,NA	G,NA	0.987078,NA	0.0295244,NA	0.0175062,NA	1.03765,NA	0.000256404	0.000375329
3	rs7790190	24290395	C,NA	G,NA	0.036779,NA	-0.019887,NA	0.0105045,NA	1.23408,NA	0.000255823	0.000409798
3	rs7790129	25105932	A,A	G,G	0.904573,0.755952	0.00851574,0.0242735	0.00672948,0.00995218	0.686736,1.83187	0.000255786	0.00037894
3	rs6977229	24665744	G,NA	A,NA	0.930418,NA	0.0107083,NA	0.00777053,NA	0.774215,NA	0.000255766	0.000373361
3	rs77686030	24709385	C,NA	T,NA	0.931412,NA	0.010909,NA	0.00782246,NA	0.787433,NA	0.000255147	0.000372807
3	rs17208128	24709424	G,NA	A,NA	0.931412,NA	0.010909,NA	0.00782246,NA	0.787433,NA	0.000255147	0.000372807
3	rs10486429	24743478	A,NA	G,NA	0.932406,NA	0.0110965,NA	0.00787557,NA	0.799033,NA	0.000254659	0.00037299
3	rs6960837	24750969	A,NA	G,NA	0.931412,NA	0.0108931,NA	0.00782246,NA	0.785796,NA	0.000254468	0.000372291
3	rs80290011	24757568	A,NA	G,NA	0.931412,NA	0.010933,NA	0.00782246,NA	0.789893,NA	0.000254261	0.000372336
3	rs117915962	24769240	T,NA	C,NA	0.931412,NA	0.010917,NA	0.00782246,NA	0.78825,NA	0.000253303	0.000370957
3	rs13227525	24907928	G,G	T,T	0.920477,0.72619	0.0157974,0.0128916	0.0073078,0.00958635	1.51371,0.747893	0.000253194	0.000704274
3	rs6947139	24314972	G,NA	T,NA	0.037773,NA	-0.0192801,NA	0.0103707,NA	1.20056,NA	0.00025267	0.000403821
3	rs140051509	24750733	G,NA	A,NA	0.931412,NA	0.0108931,NA	0.00782246,NA	0.785796,NA	0.000251545	0.000368332
3	rs723198	24287775	C,NA	T,NA	0.036779,NA	-0.019784,NA	0.0105045,NA	1.22439,NA	0.000251232	0.000402386
3	rs35525835	24744498	C,NA	G,NA	0.965209,NA	0.0222272,NA	0.0107893,NA	1.40464,NA	0.000250929	0.000611169
3	rs145596906	24879984	A,NA	G,NA	0.984095,NA	0.0250334,NA	0.0158037,NA	0.946196,NA	0.00024945	0.00037182
3	rs78867620	24750584	A,NA	G,NA	0.932406,NA	0.0110072,NA	0.00787557,NA	0.789893,NA	0.000249393	0.000365408
3	rs56133391	24668997	G,NA	A,NA	0.930418,NA	0.0105755,NA	0.00777053,NA	0.76065,NA	0.000247839	0.000361994
3	rs12538574	24994715	C,NA	T,NA	0.971173,NA	0.0163904,NA	0.0118166,NA	0.781411,NA	0.000247574	0.000356329
3	rs147388784	24707575	G,NA	A,NA	0.931412,NA	0.0107798,NA	0.00782246,NA	0.774215,NA	0.0002475	0.00036183
3	rs10273936	24316321	C,C	T,T	0.552684,0.391865	-0.00959737,0.00731249	0.00397643,0.00875659	1.80141,0.393973	0.000247386	0.000385029
3	rs6960203	24750817	T,NA	A,NA	0.932406,NA	0.010967,NA	0.00787557,NA	0.785796,NA	0.000247069	0.000362062
3	rs78837205	24766706	A,NA	G,NA	0.931412,NA	0.0108045,NA	0.00782246,NA	0.776727,NA	0.000246688	0.000361434
3	rs10486445	25013982	G,G	A,A	0.611332,0.986111	0.00608267,-0.0256921	0.00405613,0.0365264	0.873831,0.317118	0.000246031	0.000329777
3	rs77038232	24707921	A,NA	G,NA	0.931412,NA	0.0107505,NA	0.00782246,NA	0.771225,NA	0.000245803	0.000359394
3	rs4722378	24631245	C,C	T,T	0.887674,0.541667	0.00905458,-0.0199682	0.00626142,0.00857919	0.829294,1.70032	0.000245588	0.000376729
3	rs739629	24802798	NA,T	NA,A	NA,0.892857	NA,0.0248104	NA,0.0138207	NA,1.13889	0.000244983	0.000374806
3	rs198284	24265343	T,NA	C,NA	0.074553,NA	-0.0141265,NA	0.00752716,NA	1.21785,NA	0.000244961	0.000397127
3	rs76159568	24671807	C,NA	A,NA	0.931412,NA	0.0107353,NA	0.00782246,NA	0.769681,NA	0.000244932	0.000358143
3	rs77546411	24763110	G,NA	A,NA	0.931412,NA	0.0107601,NA	0.00782246,NA	0.77221,NA	0.000244145	0.000357772
3	rs75349466	24764663	A,NA	G,NA	0.931412,NA	0.0107601,NA	0.00782246,NA	0.77221,NA	0.000244145	0.000357772
3	rs77626207	24765508	A,NA	G,NA	0.931412,NA	0.0107601,NA	0.00782246,NA	0.77221,NA	0.000244145	0.000357772
3	rs7789951	25105848	T,T	G,G	0.904573,0.755952	0.00842247,0.0241191	0.00672948,0.00995218	0.676288,1.81327	0.000243597	0.000361083
3	rs75986916	24713107	G,NA	A,NA	0.931412,NA	0.0107057,NA	0.00782246,NA	0.766675,NA	0.000243245	0.00035572
3	rs114065157	24707711	G,NA	C,NA	0.931412,NA	0.0107057,NA	0.00782246,NA	0.766675,NA	0.000243245	0.00035572
3	rs17149958	24751847	T,T	C,C	0.946322,0.690476	0.0192234,-0.016953	0.00877248,0.00924659	1.54626,1.17563	0.000243052	0.000469215
3	rs10275364	25115576	C,C	G,G	0.798211,0.446429	0.00850337,0.0185631	0.00492643,0.00859885	1.07399,1.51051	0.000242774	0.000575515
3	rs10807818	24343849	G,NA	C,NA	0.037773,NA	-0.0190219,NA	0.0103707,NA	1.17635,NA	0.000242644	0.000388231
3	rs1989971	24293209	T,NA	C,NA	0.036779,NA	-0.0195828,NA	0.0105045,NA	1.20558,NA	0.000242568	0.0003884
3	rs2529045	24720434	C,C	T,T	0.751491,0.691468	0.0206596,0.0289525	0.00457516,0.0092548	5.19973,2.75505	0.000242405	0.000378308
```
