## Supplementary material for "Characterization of shared and ancestry-specific signals driving complex traits using multi-ancestry fine-mapping": susiex_nc3.cs80.snp

```
BP	SNP	PIP(CS1)	LogBF(CS1,Pop1)	LogBF(CS1,Pop2)	PIP(CS2)	LogBF(CS2,Pop1)	LogBF(CS2,Pop2)	PIP(CS3)	LogBF(CS3,Pop1)	LogBF(CS3,Pop2)
24217997	rs156308	1.36946e-09	1.09436	-0.874697	8.48942e-05	-0.0603943	-0.547169	0.00024038	0.269486	-0.419431
24218021	rs142732224	1.94498e-09	-1.52616e-10	0.570495	0.000295122	-1.52616e-10	0.638419	0.000564891	-1.52616e-10	0.704465
24218899	rs156306	2.57176e-10	-0.0407864	-1.41196	1.53269e-05	-0.91878	-1.40058	2.81117e-05	-0.886751	-1.40923
24219057	rs76652221	1.03836e-09	1.3008	-1.35791	2.61752e-05	-0.428671	-1.35548	4.48041e-05	-0.464521	-1.36535
24219300	rs156304	2.54671e-10	-0.0465382	-1.416	1.50565e-05	-0.93315	-1.40401	2.76175e-05	-0.90288	-1.41084
24219642	rs17369508	1.00983e-10	-1.83244	-0.555118	1.94196e-05	-1.83965	-0.243036	5.82601e-05	-1.82346	0.256207
24219795	rs17369536	1.35081e-10	-1.18944	-0.907192	2.47515e-05	-1.26202	-0.578058	7.12862e-05	-1.05092	-0.314543
24219881	rs17148956	5.40575e-10	-0.709879	-2.9822e-10	8.58019e-05	-0.596928	-2.9822e-10	0.000168651	-0.504337	-2.9822e-10
24220029	rs117012139	2.05648e-10	-1.67635	-2.9822e-10	3.94094e-05	-1.37496	-2.9822e-10	7.6271e-05	-1.29787	-2.9822e-10
24220076	rs183583496	2.62857e-09	0.871683	-2.9822e-10	0.000204709	0.27262	-2.9822e-10	0.000431134	0.43425	-2.9822e-10
24220395	rs156303	1.5093e-09	1.10711	-0.790215	0.000101648	-0.0104469	-0.417001	0.00029522	0.332188	-0.276635
24220615	rs148872682	2.55233e-09	0.84225	-2.9822e-10	0.00019946	0.246643	-2.9822e-10	0.000419668	0.407297	-2.9822e-10
24221031	rs117079527	1.03184e-10	-1.84119	-0.52481	2.00062e-05	-1.84454	-0.208386	5.97667e-05	-1.83565	0.29393
24221125	rs138623807	3.87574e-10	-1.52616e-10	-1.04261	5.10353e-05	-1.52616e-10	-1.11645	9.22877e-05	-1.52616e-10	-1.10726
24221155	rs156302	2.6637e-10	-0.0217831	-1.39584	1.58378e-05	-0.90515	-1.38142	2.89072e-05	-0.872888	-1.39519
24221805	rs78794247	2.14563e-09	-1.84239	2.51106	0.000549327	-1.84493	3.10466	0.00341695	-1.83757	4.3419
24221825	rs62451490	9.78383e-11	-1.00104	-1.41815	1.30011e-05	-1.05895	-1.42499	2.76711e-05	-0.885959	-1.42582
24222528	rs73072562	5.15863e-10	-0.756671	-2.9822e-10	8.16916e-05	-0.646017	-2.9822e-10	0.000160282	-0.555232	-2.9822e-10
24222565	rs79018096	2.20954e-09	-1.84239	2.54041	0.00055939	-1.84493	3.12281	0.00344937	-1.83757	4.35135
24222898	rs12532815	2.2237e-10	-1.35828	-0.23989	4.18027e-05	-1.43635	0.120344	0.000157119	-1.26003	0.684864
24222915	rs185657	2.76633e-10	0.0146028	-1.39442	1.62859e-05	-0.878974	-1.3797	2.97296e-05	-0.84627	-1.39375
24223524	rs156301	2.70841e-10	-0.00267834	-1.3983	1.59954e-05	-0.891418	-1.38525	2.92353e-05	-0.858924	-1.39787
24224663	rs12539436	9.86884e-11	-0.99614	-1.4144	1.28605e-05	-1.06907	-1.42574	2.72287e-05	-0.902603	-1.42529
24224674	rs156300	1.40424e-09	1.18021	-0.93547	8.37478e-05	0.00643984	-0.627599	0.00023783	0.341762	-0.502375
24224732	rs156299	1.36489e-09	1.15179	-0.93547	8.1907e-05	-0.0157849	-0.627599	0.000232153	0.317603	-0.502375
24224839	rs156298	1.73461e-09	1.2384	-0.782377	0.000110397	0.0682327	-0.413115	0.00032171	0.410941	-0.26946
24225656	rs62451491	5.09286e-11	-1.65369	-1.4184	6.78947e-06	-1.70866	-1.42494	1.29746e-05	-1.64334	-1.42583
24225999	rs62451492	1.26699e-10	-1.18238	-0.978317	2.25297e-05	-1.26441	-0.669723	6.38662e-05	-1.05551	-0.419872
24226722	rs79385393	2.48113e-10	-1.48863	-2.9822e-10	5.24297e-05	-1.0895	-2.9822e-10	0.000103481	-0.992779	-2.9822e-10
24226936	rs78972630	1.05978e-10	-1.84239	-0.496892	2.03867e-05	-1.84493	-0.189152	6.19657e-05	-1.83757	0.331982
24227335	rs1304531	2.94112e-10	0.0809699	-1.39952	1.65553e-05	-0.856847	-1.38542	3.01972e-05	-0.827184	-1.39723
24227608	rs73072569	1.29418e-10	-1.16115	-0.978317	2.29824e-05	-1.24452	-0.669723	6.5363e-05	-1.03234	-0.419872
24227753	rs73072570	5.26195e-10	-0.73684	-2.9822e-10	8.34095e-05	-0.625207	-2.9822e-10	0.000163779	-0.533652	-2.9822e-10
24228661	rs73072572	5.19391e-10	-0.749854	-2.9822e-10	8.22783e-05	-0.638862	-2.9822e-10	0.000161476	-0.547811	-2.9822e-10
24228917	rs78521492	1.11525e-10	-1.84073	-0.447534	2.17628e-05	-1.84436	-0.124409	6.58328e-05	-1.83494	0.389894
24229177	rs146389320	5.04428e-10	-1.52616e-10	-0.779086	6.62407e-05	-1.52616e-10	-0.855675	0.000122169	-1.52616e-10	-0.826759
24229317	rs59180320	1.09331e-10	-1.84308	-0.465059	2.13117e-05	-1.84508	-0.144634	6.40336e-05	-1.83875	0.36599
24229405	rs58247801	1.09331e-10	-1.84308	-0.465059	2.13117e-05	-1.84508	-0.144634	6.40336e-05	-1.83875	0.36599
24229413	rs73072575	1.79738e-10	-1.81101	-2.9822e-10	2.49504e-05	-1.83208	-2.9822e-10	4.42552e-05	-1.84219	-2.9822e-10
24229440	rs58130101	2.68075e-09	-1.84453	2.73587	0.000689527	-1.84492	3.33196	0.00434716	-1.84164	4.58675
24230278	rs76953447	4.7819e-10	-1.52616e-10	-0.832504	6.23053e-05	-1.52616e-10	-0.916923	0.00011188	-1.52616e-10	-0.914741
24230473	rs77303657	9.79115e-11	-1.00104	-1.4174	1.29981e-05	-1.05895	-1.42521	2.76725e-05	-0.885959	-1.42577
24230474	rs77504291	9.79881e-11	-1.00104	-1.41662	1.29957e-05	-1.05895	-1.4254	2.76749e-05	-0.885959	-1.42568
24230754	rs62451493	9.79881e-11	-1.00104	-1.41662	1.29957e-05	-1.05895	-1.4254	2.76749e-05	-0.885959	-1.42568
24230825	rs73072579	5.15863e-10	-0.756671	-2.9822e-10	8.16916e-05	-0.646017	-2.9822e-10	0.000160282	-0.555232	-2.9822e-10
24230937	rs78586497	5.13575e-11	-1.6493	-1.4144	6.80921e-06	-1.70495	-1.42574	1.30402e-05	-1.63884	-1.42529
24231057	rs79013213	1.02459e-10	-1.18406	-1.189	1.4751e-05	-1.21442	-1.14324	3.031e-05	-1.0945	-1.12619
24231559	rs61272861	9.22995e-11	-1.84456	-0.632908	1.75745e-05	-1.8449	-0.337623	5.18477e-05	-1.84173	0.157876
24232208	rs12540826	1.00691e-10	-0.977313	-1.41315	1.2958e-05	-1.06144	-1.42582	2.75273e-05	-0.891996	-1.42499
24232285	rs756500	2.6394e-10	-0.0128157	-1.41398	1.57318e-05	-0.885107	-1.40818	2.89288e-05	-0.851552	-1.41578
24232562	rs74422317	9.9224e-11	-1.84418	-0.560953	1.92542e-05	-1.84506	-0.246181	5.68828e-05	-1.84086	0.249681
24232651	rs12666273	5.43548e-10	-0.704393	-2.9822e-10	8.423e-05	-0.615417	-2.9822e-10	0.000165065	-0.52583	-2.9822e-10
24233015	rs77320221	1.00069e-10	-1.84438	-0.55227	1.94517e-05	-1.84499	-0.236044	5.75479e-05	-1.84131	0.261758
24233089	rs2642250	1.01762e-09	1.02501	-1.1023	5.64517e-05	-0.131919	-0.883664	0.00015456	0.185468	-0.777053
24233198	rs78494024	1.00069e-10	-1.84438	-0.55227	1.94517e-05	-1.84499	-0.236044	5.75479e-05	-1.84131	0.261758
24233331	rs62451494	1.02285e-10	-0.958944	-1.4158	1.32054e-05	-1.04278	-1.42556	2.81061e-05	-0.870617	-1.42556
24233405	rs117274336	4.94803e-10	-1.52616e-10	-0.798353	6.40386e-05	-1.52616e-10	-0.889483	0.000115058	-1.52616e-10	-0.886731
24233584	rs10487600	1.01022e-10	-0.970953	-1.41622	1.31946e-05	-1.04368	-1.42548	2.80834e-05	-0.87136	-1.42563
24233664	rs10487601	1.00104e-10	-0.980494	-1.4158	1.29375e-05	-1.06328	-1.42556	2.74779e-05	-0.893222	-1.42556
24233987	rs62451495	1.00104e-10	-0.980494	-1.4158	1.29375e-05	-1.06328	-1.42556	2.74779e-05	-0.893222	-1.42556
24234367	rs12531961	9.90833e-11	-0.991168	-1.41538	1.2806e-05	-1.07343	-1.42562	2.71739e-05	-0.904423	-1.42549
24234644	rs17369837	1.13398e-10	-1.2605	-1.01111	1.98274e-05	-1.34494	-0.716958	5.5283e-05	-1.14902	-0.470679
24234890	rs17369851	2.91866e-09	1.62882	-0.652448	4.52e-05	-0.464662	-0.773209	6.43792e-05	-0.69033	-0.777047
24235100	rs73072592	2.85624e-10	-1.34783	-2.9822e-10	9.48239e-05	-0.496947	-2.9822e-10	0.000147312	-0.639617	-2.9822e-10
24235639	rs117900977	2.98119e-10	-1.52616e-10	-1.30502	3.95032e-05	-1.52616e-10	-1.37259	7.19519e-05	-1.52616e-10	-1.35617
24235645	rs156297	2.92391e-10	-0.281493	-1.04293	2.15983e-05	-1.07451	-0.90185	4.86654e-05	-0.976615	-0.770586
24235677	rs147393719	2.26685e-10	-1.57895	-2.9822e-10	2.71119e-05	-1.749	-2.9822e-10	4.66024e-05	-1.79052	-2.9822e-10
24236093	rs156296	2.54612e-10	-0.436879	-1.02589	2.00068e-05	-1.16613	-0.886765	4.51315e-05	-1.07081	-0.751776
24236454	rs156295	1.29133e-09	1.23678	-1.07586	6.88364e-05	0.0213037	-0.83854	0.000192754	0.350776	-0.721529
24236489	rs12540413	9.54601e-11	-1.03215	-1.41165	1.23144e-05	-1.11237	-1.42583	2.60528e-05	-0.947464	-1.42458
24236667	rs156294	3.27265e-10	-0.226792	-0.98495	2.40147e-05	-1.03596	-0.834338	5.45693e-05	-0.935727	-0.696969
24236755	rs156293	2.96432e-10	0.104145	-1.41484	1.66657e-05	-0.82498	-1.41063	3.06161e-05	-0.79298	-1.41766
24237032	rs156292	2.5353e-10	-0.454551	-1.01248	2.02307e-05	-1.17839	-0.863379	4.54689e-05	-1.0839	-0.731237
24237073	rs156291	1.25324e-09	1.24135	-1.11037	6.69006e-05	0.0371282	-0.88289	0.000186712	0.370853	-0.773453
24237230	rs156290	2.99859e-10	-0.281493	-1.01771	2.21992e-05	-1.07451	-0.874406	5.01799e-05	-0.976615	-0.739939
24237549	rs156289	3.08429e-10	-0.262739	-1.00828	2.28104e-05	-1.06132	-0.86043	5.15244e-05	-0.962623	-0.72749
24237557	rs156288	1.26893e-09	1.24135	-1.09793	6.80586e-05	0.0371282	-0.865728	0.000189668	0.370853	-0.757747
24237673	rs156287	2.91308e-10	-0.318661	-1.00947	2.1964e-05	-1.10053	-0.859032	4.93909e-05	-1.00426	-0.728144
24237827	rs156286	1.31753e-09	1.27021	-1.08921	7.0229e-05	0.0596802	-0.856887	0.000196955	0.395316	-0.744511
24238039	rs150389738	2.83651e-10	-1.52616e-10	-1.35477	3.82778e-05	-1.52616e-10	-1.4041	6.93298e-05	-1.52616e-10	-1.39329
24238181	rs198296	2.91168e-10	-0.281493	-1.04712	2.14512e-05	-1.07451	-0.908684	4.82947e-05	-0.976615	-0.778232
24238194	rs156285	2.84377e-10	-0.300134	-1.05208	2.10502e-05	-1.08758	-0.914481	4.7321e-05	-0.990493	-0.78472
24239021	rs77933464	3.96449e-09	-1.84115	3.12377	0.00105337	-1.83681	3.74759	0.0070484	-1.84488	5.07327
24239029	rs78807898	5.1155e-09	-1.84022	3.37774	0.00136232	-1.83549	4.00346	0.00927814	-1.84462	5.34787
24239113	rs156284	2.67772e-10	-0.355374	-1.057	2.01382e-05	-1.12611	-0.920245	4.51298e-05	-1.03145	-0.791176
24239184	rs156283	2.61512e-10	-0.355374	-1.08066	1.95868e-05	-1.12611	-0.948006	4.37457e-05	-1.03145	-0.822327
24239207	rs17660880	1.8997e-10	-1.75565	-2.9822e-10	2.57827e-05	-1.79926	-2.9822e-10	4.80574e-05	-1.75977	-2.9822e-10
24239276	rs16873588	4.73409e-10	-0.842551	-2.9822e-10	7.11159e-05	-0.784658	-2.9822e-10	0.000137798	-0.706378	-2.9822e-10
24239789	rs79941990	1.75734e-10	-1.83354	-2.9822e-10	2.81919e-05	-1.70993	-2.9822e-10	4.85247e-05	-1.7501	-2.9822e-10
24240493	rs35840240	1.39928e-09	0.241201	-2.9822e-10	0.000129278	-0.187005	-2.9822e-10	0.000262467	-0.0620412	-2.9822e-10
24241329	rs76839060	2.03924e-09	0.617819	-2.9822e-10	0.00026349	0.525047	-2.9822e-10	0.00052558	0.632335	-2.9822e-10
24241446	rs117936519	4.717e-09	-1.84477	3.30118	0.00124652	-1.84292	3.92206	0.00847419	-1.84429	5.2569
24242174	rs34044269	1.96954e-10	-1.71954	-2.9822e-10	6.86353e-05	-0.820162	-2.9822e-10	0.000111422	-0.918841	-2.9822e-10
24242676	rs17660934	1.16841e-10	-1.05488	-1.18682	1.23608e-05	-1.3245	-1.20993	2.15357e-05	-1.34378	-1.21867
24243781	rs17148968	1.9036e-10	-1.75359	-2.9822e-10	3.1644e-05	-1.59442	-2.9822e-10	5.47182e-05	-1.62997	-2.9822e-10
24243926	rs35059508	1.80414e-10	-0.391816	-1.41544	1.01849e-05	-1.32004	-1.40802	1.91114e-05	-1.26641	-1.41548
24244012	rs13245518	9.99649e-10	0.792794	-0.887902	6.67651e-05	-0.273123	-0.574665	0.00018717	0.0406742	-0.440823
24244088	rs963830	1.03254e-09	0.819433	-0.88217	6.86463e-05	-0.252543	-0.567459	0.000192926	0.0632088	-0.433072
24244341	rs145813950	2.81019e-10	-1.52616e-10	-1.36409	4.00203e-05	-1.52616e-10	-1.35958	7.1383e-05	-1.52616e-10	-1.36411
24244543	rs80050946	2.74016e-10	-1.52616e-10	-1.38932	3.83888e-05	-1.52616e-10	-1.4012	6.94778e-05	-1.52616e-10	-1.39116
24244569	rs963829	6.0865e-10	0.436561	-1.02783	3.76245e-05	-0.623754	-0.797561	0.000101	-0.335556	-0.681487
24244627	rs10254428	1.56015e-10	-0.879288	-1.07327	1.01793e-05	-1.71249	-1.01612	2.02545e-05	-1.66551	-0.958286
24244879	rs12538738	5.11058e-11	-1.64397	-1.42464	7.09477e-06	-1.68648	-1.40313	1.35561e-05	-1.61314	-1.41219
24245418	rs62451496	2.44925e-10	-1.77882	0.277265	5.64532e-05	-1.76683	0.751274	0.000205951	-1.70058	1.39606
24245554	rs75821433	2.65586e-10	-1.52616e-10	-1.42057	3.77313e-05	-1.52616e-10	-1.41848	6.77723e-05	-1.52616e-10	-1.41602
24245677	rs73074503	2.97107e-10	-1.30842	-2.9822e-10	5.6016e-05	-1.02333	-2.9822e-10	0.000106052	-0.968238	-2.9822e-10
24245778	rs1494193	1.47454e-10	-0.589524	-1.41947	8.83099e-06	-1.44744	-1.42326	1.66341e-05	-1.40187	-1.41884
24246064	rs35041843	1.7798e-10	-1.82084	-2.9822e-10	9.00028e-05	-0.549128	-2.9822e-10	0.000143877	-0.663212	-2.9822e-10
24246629	rs79804613	2.45355e-09	-1.83575	2.63853	0.000636666	-1.82951	3.23679	0.00392939	-1.8427	4.48677
24246688	rs2107310	1.8192e-10	-1.79894	-2.9822e-10	2.51431e-05	-1.82439	-2.9822e-10	4.65145e-05	-1.7924	-2.9822e-10
24247057	rs1908269	3.481e-10	-1.83624	0.686214	8.21883e-05	-1.84463	1.20467	0.000298962	-1.82378	1.89193
24247684	rs198280	8.59869e-10	0.412176	-0.657907	6.67002e-05	-0.556329	-0.292432	0.000186544	-0.257587	-0.145913
24248040	rs77037970	2.12033e-10	-1.64577	-2.9822e-10	3.62828e-05	-1.45762	-2.9822e-10	6.175e-05	-1.50908	-2.9822e-10
24248045	rs198279	8.15213e-10	0.461529	-0.760591	6.10703e-05	-0.518972	-0.417972	0.000170113	-0.216155	-0.279552
24248127	rs17370266	2.80518e-09	1.88768	-0.950965	3.52868e-05	-0.440976	-1.04448	5.39818e-05	-0.596106	-1.04742
24248193	rs198278	7.90801e-10	0.436784	-0.76625	5.95199e-05	-0.537718	-0.42494	0.00016538	-0.236939	-0.286983
24248620	rs13244088	1.37876e-10	-0.661198	-1.41496	8.43987e-06	-1.49558	-1.42043	1.58561e-05	-1.45445	-1.41416
24248871	rs198277	5.19067e-10	0.648919	-1.3994	2.2058e-05	-0.535797	-1.4195	4.49822e-05	-0.41717	-1.40873
24248958	rs16873590	2.13774e-10	-1.63759	-2.9822e-10	3.66975e-05	-1.44626	-2.9822e-10	6.24073e-05	-1.49849	-2.9822e-10
24249044	rs198276	6.42548e-10	0.48641	-1.02348	4.44393e-05	-0.50009	-0.754754	0.000121548	-0.195236	-0.636626
24249241	rs73272312	1.90856e-10	-1.75099	-2.9822e-10	3.17802e-05	-1.59013	-2.9822e-10	5.49363e-05	-1.62599	-2.9822e-10
24249469	rs198275	2.23867e-10	-0.195506	-1.39595	1.13207e-05	-1.20382	-1.41851	2.17755e-05	-1.14457	-1.40681
24249790	rs198274	2.23625e-10	-0.195506	-1.39704	1.13215e-05	-1.20382	-1.41845	2.17895e-05	-1.14457	-1.40617
24249876	rs198273	5.58492e-10	0.714369	-1.39164	2.96625e-05	-0.243117	-1.41597	5.86968e-05	-0.156887	-1.4029
24250556	rs79176582	1.93796e-10	-1.73571	-2.9822e-10	2.55611e-05	-1.8079	-2.9822e-10	4.98665e-05	-1.72282	-2.9822e-10
24250641	rs62451497	1.81537e-10	-1.80105	-2.9822e-10	2.51078e-05	-1.82579	-2.9822e-10	4.64098e-05	-1.79466	-2.9822e-10
24251034	rs198272	5.81713e-10	0.762202	-1.39874	3.07073e-05	-0.205229	-1.41924	6.07532e-05	-0.117997	-1.40735
24251314	rs2107309	7.34876e-10	0.508918	-0.911729	5.24947e-05	-0.482981	-0.605276	0.000145576	-0.176293	-0.475178
24251415	rs60349749	1.85173e-10	-1.78122	-2.9822e-10	3.01808e-05	-1.64176	-2.9822e-10	5.23798e-05	-1.67365	-2.9822e-10
24251606	rs117772069	5.46887e-10	-1.52616e-10	-0.698269	7.02665e-05	-1.52616e-10	-0.796674	0.000126277	-1.52616e-10	-0.793693
24251776	rs79418314	5.42505e-10	-1.52616e-10	-0.706315	6.97429e-05	-1.52616e-10	-0.804154	0.000125333	-1.52616e-10	-0.801191
24251799	rs2253753	3.83943e-10	0.257416	-1.30943	2.71196e-05	-0.585121	-1.16359	6.15588e-05	-0.424299	-1.08788
24251929	rs62451498	1.8192e-10	-1.79894	-2.9822e-10	2.51431e-05	-1.82439	-2.9822e-10	4.65145e-05	-1.7924	-2.9822e-10
24252515	rs17148975	3.74533e-10	-1.07683	-2.9822e-10	5.71372e-05	-1.00351	-2.9822e-10	0.000110282	-0.929127	-2.9822e-10
24252971	rs2813827	6.43192e-10	0.851524	-1.38759	2.57355e-05	-0.387909	-1.41319	5.3061e-05	-0.262903	-1.39782
24253026	rs79415246	2.58552e-09	-1.84104	2.69621	0.000667323	-1.83666	3.29096	0.00421966	-1.84486	4.5602
24253062	rs2642265	6.39514e-10	0.851524	-1.39333	2.56459e-05	-0.387909	-1.41668	5.27773e-05	-0.262903	-1.40318
24253081	rs2813828	6.1217e-10	0.830431	-1.41593	2.50269e-05	-0.403403	-1.42561	5.10162e-05	-0.27905	-1.42098
24253090	rs111428242	1.88006e-10	-1.76604	-2.9822e-10	3.09898e-05	-1.61531	-2.9822e-10	5.36712e-05	-1.64929	-2.9822e-10
24253138	rs2642264	5.96005e-10	0.783862	-1.39612	2.43688e-05	-0.437534	-1.41813	5.00003e-05	-0.314631	-1.40551
24253168	rs2813829	5.00266e-10	0.270791	-1.05816	2.96023e-05	-0.839447	-0.821669	8.00612e-05	-0.540145	-0.709231
24253264	rs2813830	6.25834e-10	0.830431	-1.39386	2.52445e-05	-0.403403	-1.41696	5.1909e-05	-0.27905	-1.40363
24253402	rs73272318	1.85173e-10	-1.78122	-2.9822e-10	3.01808e-05	-1.64176	-2.9822e-10	5.23798e-05	-1.67365	-2.9822e-10
24253680	rs2172676	2.488e-10	-0.0892465	-1.39662	1.22314e-05	-1.12658	-1.41838	2.36662e-05	-1.06221	-1.40591
24253773	rs2172675	6.41019e-10	0.851524	-1.39098	2.56784e-05	-0.387909	-1.41541	5.28813e-05	-0.262903	-1.40122
24253806	rs77034864	1.94281e-09	-1.84009	2.40947	0.000491533	-1.83531	2.98388	0.0029845	-1.84458	4.2136
24253859	rs2642263	6.41973e-10	0.851524	-1.38949	2.56994e-05	-0.387909	-1.41459	5.29476e-05	-0.262903	-1.39996
24253882	rs2642262	5.00197e-11	-1.66561	-1.42448	6.05198e-06	-1.84193	-1.40665	1.14391e-05	-1.81228	-1.38286
24254120	rs6968858	2.1218e-10	-1.64507	-2.9822e-10	3.63179e-05	-1.45666	-2.9822e-10	6.18056e-05	-1.50817	-2.9822e-10
24254235	rs74793193	2.65497e-10	-1.52616e-10	-1.42091	3.75056e-05	-1.52616e-10	-1.42448	6.71191e-05	-1.52616e-10	-1.4257
24254319	rs16225	6.44963e-10	0.851524	-1.38484	2.57676e-05	-0.387909	-1.41194	5.31567e-05	-0.262903	-1.39602
24254617	rs78179997	2.10321e-09	0.648708	-2.9822e-10	0.000883353	1.73476	-2.9822e-10	0.00181565	1.87203	-2.9822e-10
24255041	rs16224	1.81653e-10	-0.39324	-1.40717	9.99204e-06	-1.33386	-1.41332	1.90459e-05	-1.28236	-1.40296
24255537	rs150742717	2.57637e-09	-1.83791	2.68953	0.000665439	-1.83234	3.28382	0.00419055	-1.84373	4.55215
24255581	rs2525441	5.9411e-10	0.760997	-1.37644	2.93847e-05	-0.262323	-1.40617	5.86044e-05	-0.173378	-1.38798
24255778	rs2525440	5.94603e-10	0.760997	-1.37561	2.93942e-05	-0.262323	-1.40585	5.86535e-05	-0.173378	-1.38714
24255994	rs140939093	2.7286e-10	-1.52616e-10	-1.39355	3.83706e-05	-1.52616e-10	-1.40168	6.89607e-05	-1.52616e-10	-1.39863
24256241	rs16488	6.26047e-10	0.807095	-1.37018	2.51807e-05	-0.42052	-1.40237	5.20872e-05	-0.296892	-1.38236
24256282	rs16487	5.8331e-10	0.738229	-1.37202	3.06055e-05	-0.224229	-1.40356	6.09886e-05	-0.137498	-1.38398
24256466	rs16486	5.70607e-10	0.714369	-1.37018	3.00686e-05	-0.243117	-1.40237	5.99149e-05	-0.156887	-1.38236
24256626	rs16222	5.80402e-10	0.727614	-1.3664	2.26606e-05	-0.528443	-1.3999	4.70084e-05	-0.402829	-1.37901
24256976	rs16221	2.62998e-10	-0.0580603	-1.3723	1.25359e-05	-1.11709	-1.40328	2.4399e-05	-1.05405	-1.38358
24257124	rs75193057	1.65102e-09	-1.52616e-10	0.406634	0.000223911	-1.52616e-10	0.362278	0.000405771	-1.52616e-10	0.373621
24257183	rs739855	1.84383e-10	-1.7855	-2.9822e-10	2.99496e-05	-1.64945	-2.9822e-10	5.20115e-05	-1.6807	-2.9822e-10
24257480	rs16220	8.03114e-10	0.613243	-0.927258	5.94898e-05	-0.334566	-0.628599	0.000161068	-0.0522689	-0.498074
24257508	rs73076502	4.0163e-10	-1.00698	-2.9822e-10	6.14667e-05	-0.930474	-2.9822e-10	0.000119006	-0.852994	-2.9822e-10
24257572	rs76269397	1.97775e-10	-1.71538	-2.9822e-10	2.71732e-05	-1.74674	-2.9822e-10	5.19148e-05	-1.68257	-2.9822e-10
24257608	rs16219	4.45835e-10	0.463843	-1.3664	2.69184e-05	-0.356261	-1.3999	5.06898e-05	-0.327431	-1.37901
24257655	rs16218	5.2008e-10	0.620066	-1.36859	3.05022e-05	-0.23031	-1.40086	5.749e-05	-0.20029	-1.38027
24257706	rs16217	5.20759e-10	0.620066	-1.36729	3.05138e-05	-0.23031	-1.40048	5.7517e-05	-0.20029	-1.3798
24257938	rs6979896	7.17238e-10	0.983986	-1.41109	3.75768e-05	0.00094094	-1.42352	8.18198e-05	0.187603	-1.41525
24258004	rs6980046	6.14124e-10	0.620865	-1.20318	4.28394e-05	-0.29949	-0.992021	0.000110948	-0.0286648	-0.894441
24258793	rs16215	1.78722e-10	-1.81668	-2.9822e-10	2.57694e-05	-1.79978	-2.9822e-10	4.75635e-05	-1.7701	-2.9822e-10
24259207	rs198295	5.15227e-10	0.597269	-1.35517	2.37698e-05	-0.488241	-1.39231	4.65217e-05	-0.42326	-1.36899
24259598	rs73078605	1.73711e-10	-1.84512	-2.9822e-10	2.55384e-05	-1.80878	-2.9822e-10	4.5191e-05	-1.82127	-2.9822e-10
24259801	rs79736040	2.67429e-10	-1.52616e-10	-1.41366	3.74597e-05	-1.52616e-10	-1.4257	6.71705e-05	-1.52616e-10	-1.42493
24259852	rs185574	4.98157e-10	0.552802	-1.3444	2.93571e-05	-0.28466	-1.38477	5.55751e-05	-0.255148	-1.35929
24259922	rs3025153	3.02895e-09	-1.84503	2.85849	0.000798085	-1.84109	3.47433	0.00501068	-1.84487	4.73202
24260317	rs73272338	1.82447e-10	-1.79605	-2.9822e-10	2.93702e-05	-1.66899	-2.9822e-10	5.10906e-05	-1.69857	-2.9822e-10
24260380	rs198294	5.16105e-10	0.575889	-1.33209	2.9924e-05	-0.266026	-1.38428	5.66511e-05	-0.236338	-1.35892
24260501	rs11772560	1.76265e-10	-1.83052	-2.9822e-10	2.87399e-05	-1.69068	-2.9822e-10	4.95455e-05	-1.72928	-2.9822e-10
24260672	rs198293	5.32096e-10	0.599089	-1.32478	3.06405e-05	-0.247278	-1.37937	5.80923e-05	-0.217416	-1.35272
24261064	rs198292	5.21194e-10	0.575889	-1.32228	3.01226e-05	-0.266026	-1.37767	5.71248e-05	-0.236338	-1.35059
24261201	rs198291	4.88963e-10	0.506967	-1.31719	2.8594e-05	-0.321592	-1.37418	5.4244e-05	-0.29243	-1.34625
24261262	rs198290	2.56548e-10	-0.14047	-1.31472	1.31178e-05	-1.10199	-1.37301	2.46615e-05	-1.08216	-1.34476
24261584	rs56105313	2.0887e-10	-1.6608	-2.9822e-10	3.87087e-05	-1.3929	-2.9822e-10	6.53507e-05	-1.4524	-2.9822e-10
24262751	rs80303986	1.74906e-10	-1.83826	-2.9822e-10	2.54211e-05	-1.81339	-2.9822e-10	4.4777e-05	-1.83047	-2.9822e-10
24262915	rs73272347	6.12921e-11	-1.60793	-1.27894	1.21629e-05	-1.31488	-1.23569	2.06465e-05	-1.37855	-1.22607
24263451	rs198289	3.89006e-10	0.335925	-1.37484	1.69378e-05	-0.829025	-1.3904	3.97432e-05	-0.57486	-1.37487
24263831	rs73078611	1.73714e-10	-1.8451	-2.9822e-10	2.64237e-05	-1.77471	-2.9822e-10	4.60817e-05	-1.80175	-2.9822e-10
24263896	rs198288	7.32851e-10	0.927094	-1.33266	3.32547e-05	-0.147934	-1.39684	8.15164e-05	0.144303	-1.37567
24263908	rs6956032	6.73992e-11	-1.61074	-1.18114	1.34548e-05	-1.31909	-1.13054	2.29254e-05	-1.3825	-1.11742
24264373	rs16214	7.39371e-11	-1.27351	-1.42579	1.62687e-05	-0.852327	-1.4074	2.80191e-05	-0.88667	-1.41261
24264513	rs16213	6.94466e-10	0.796597	-1.25597	3.15314e-05	-0.249698	-1.34829	7.75209e-05	0.0339954	-1.31562
24264661	rs16212	9.50046e-11	-1.0236	-1.42498	2.13027e-05	-0.574174	-1.41596	3.62068e-05	-0.623492	-1.41943
24264713	rs56051041	7.01334e-11	-1.56185	-1.19026	1.43162e-05	-1.24701	-1.14057	2.42821e-05	-1.31476	-1.12767
24264832	rs16485	6.89652e-11	-1.6051	-1.16381	1.38291e-05	-1.31066	-1.11154	2.35606e-05	-1.37459	-1.09801
24264899	rs138769250	1.10144e-09	-1.52616e-10	0.00186107	0.000159627	-1.52616e-10	0.0238699	0.000285171	-1.52616e-10	0.0209197
24265075	rs2813833	1.61427e-10	-0.692216	-1.22624	1.03218e-05	-1.38045	-1.33426	2.08468e-05	-1.29564	-1.29932
24265080	rs2642268	3.07512e-10	-0.107033	-1.16697	1.69597e-05	-0.925881	-1.29225	3.5984e-05	-0.797849	-1.25125
24265108	rs198285	2.4861e-10	-0.257055	-1.22957	1.45993e-05	-1.03149	-1.33651	3.05436e-05	-0.911043	-1.30197
24265142	rs73272357	1.54641e-08	-1.67275	4.31651	0.00366634	-1.72043	4.87841	0.0275106	-1.76093	6.35109
24265335	rs76307776	7.38663e-11	-1.64493	-1.05533	1.49079e-05	-1.35347	-0.993613	2.56348e-05	-1.41045	-0.977771
24265343	rs198284	6.23852e-10	-0.566598	-2.9822e-10	0.000152203	-0.0237556	-2.9822e-10	0.000244961	-0.131068	-2.9822e-10
24265370	rs198283	1.43404e-08	-1.8198	4.38813	0.0031345	-1.8357	4.83696	0.0241389	-1.84396	6.30337
24265426	rs1603017	5.28771e-11	-1.84015	-1.19439	8.38102e-06	-1.80986	-1.11313	1.6485e-05	-1.79475	-1.03497
24265601	rs198282	3.83681e-10	0.347096	-1.3998	1.12772e-05	-1.21306	-1.41313	2.14653e-05	-1.16037	-1.40536
24265603	rs11977888	8.42845e-09	-1.68722	3.72407	0.00162542	-1.73269	4.07725	0.0106281	-1.77095	5.41003
24266046	rs12055984	6.6128e-11	-1.8304	-0.980523	1.15969e-05	-1.84301	-0.755224	2.55472e-05	-1.84436	-0.547279
24266104	rs10268827	5.50883e-11	-1.81231	-1.18127	6.37294e-06	-1.84511	-1.3518	1.11923e-05	-1.84435	-1.37259
24266248	rs55942345	6.21599e-11	-1.77411	-1.09869	1.08633e-05	-1.6194	-1.04418	1.88488e-05	-1.66901	-1.02671
24266337	rs16211	8.02004e-11	-1.67056	-0.947421	1.01902e-05	-1.83947	-0.888069	1.87681e-05	-1.84502	-0.85499
24266648	rs77308886	2.60642e-10	-1.43936	-2.9822e-10	2.74841e-05	-1.73536	-2.9822e-10	5.02272e-05	-1.71561	-2.9822e-10
24266825	rs4618586	7.97154e-11	-1.66514	-0.958904	1.00793e-05	-1.8404	-0.898085	1.85632e-05	-1.84484	-0.866142
24267056	rs34691500	1.91615e-10	-1.74702	-2.9822e-10	2.91279e-05	-1.67727	-2.9822e-10	5.24813e-05	-1.67171	-2.9822e-10
24267300	rs3025149	4.20843e-09	-1.77759	3.11992	0.000817171	-1.79521	3.45209	0.00503981	-1.81815	4.71111
24267358	rs16210	2.82194e-10	-0.834915	-0.525001	2.5737e-05	-1.39616	-0.404883	5.3295e-05	-1.30806	-0.348263
24267847	rs2240126	7.83608e-11	-1.68187	-0.959321	1.01039e-05	-1.83485	-0.901195	1.85156e-05	-1.84474	-0.868818
24267900	rs16209	7.80076e-11	-1.67421	-0.971499	9.94289e-06	-1.838	-0.914115	1.82637e-05	-1.84512	-0.882133
24267930	rs2240124	7.82925e-11	-1.67056	-0.971499	9.92825e-06	-1.83947	-0.914115	1.82656e-05	-1.84502	-0.882133
24268010	rs10950999	7.75526e-11	-1.67589	-0.97566	9.89447e-06	-1.83846	-0.918531	1.8181e-05	-1.84511	-0.886686
24268117	rs17149004	6.27838e-11	-1.79481	-1.068	1.08068e-05	-1.65769	-1.0111	1.88526e-05	-1.70263	-0.992888
24268266	rs3025147	5.07798e-10	-0.772428	-2.9822e-10	6.64785e-05	-0.85209	-2.9822e-10	0.000141549	-0.679521	-2.9822e-10
24268387	rs11760792	1.98253e-10	-1.71297	-2.9822e-10	3.04277e-05	-1.63362	-2.9822e-10	5.48644e-05	-1.6273	-2.9822e-10
24268404	rs2051824	7.73914e-11	-1.68456	-0.969077	1.06128e-05	-1.83661	-0.850298	1.95144e-05	-1.84507	-0.815944
24269078	rs16208	4.67792e-11	-1.73862	-1.41845	6.09075e-06	-1.83444	-1.40776	1.1138e-05	-1.83814	-1.38366
24269192	rs3815143	4.66232e-11	-1.74333	-1.41708	6.11315e-06	-1.83288	-1.40565	1.11878e-05	-1.83687	-1.38047
24269205	rs16207	4.65593e-11	-1.74333	-1.41845	6.10027e-06	-1.83288	-1.40776	1.11522e-05	-1.83687	-1.38366
24269361	rs16206	4.19998e-11	-1.8451	-1.41975	7.2674e-06	-1.65164	-1.41393	1.21022e-05	-1.71913	-1.41965
24269502	rs7808863	1.46558e-10	-1.16454	-0.850548	1.42866e-05	-1.66978	-0.719869	2.87754e-05	-1.59277	-0.679877
24269503	rs16205	7.81263e-11	-1.68456	-0.959626	1.07085e-05	-1.83661	-0.84132	1.97315e-05	-1.84507	-0.804881
24269523	rs16204	7.73206e-11	-1.68972	-0.964834	1.06767e-05	-1.83537	-0.845536	1.96129e-05	-1.84494	-0.811042
24269627	rs16203	8.09312e-11	-1.65749	-0.951419	1.07541e-05	-1.84154	-0.832134	1.99312e-05	-1.84447	-0.795414
24270441	rs4722329	2.48715e-10	-0.967332	-0.518874	2.3881e-05	-1.4752	-0.400686	4.93129e-05	-1.39258	-0.3414
24270504	rs34995331	2.18182e-09	0.685405	-2.9822e-10	0.00023639	0.416512	-2.9822e-10	0.000489736	0.561697	-2.9822e-10
24270802	rs16202	7.9239e-11	-1.68297	-0.94707	1.08454e-05	-1.83796	-0.82727	2.00184e-05	-1.84512	-0.790402
24270864	rs2023889	3.10039e-10	-1.26581	-2.9822e-10	6.68576e-05	-0.846405	-2.9822e-10	0.000115862	-0.87977	-2.9822e-10
24270871	rs2107311	1.08219e-10	-1.6823	-0.636056	1.57668e-05	-1.84489	-0.446175	3.0035e-05	-1.8425	-0.387301
24270917	rs16201	7.97377e-11	-1.67235	-0.951419	1.07709e-05	-1.83999	-0.832134	1.99227e-05	-1.84489	-0.795414
24271030	rs16200	7.90859e-11	-1.67235	-0.959626	1.06724e-05	-1.83999	-0.84132	1.9735e-05	-1.84489	-0.804881
24271219	rs4722330	7.83549e-11	-1.68984	-0.951419	1.08093e-05	-1.83643	-0.832134	1.9919e-05	-1.84508	-0.795414
24271272	rs16199	7.94276e-11	-1.67235	-0.955316	1.0724e-05	-1.83999	-0.836495	1.98334e-05	-1.84489	-0.799907
24271275	rs12533126	9.1321e-10	0.737639	-0.923185	5.50886e-05	0.0640522	-1.10408	8.31869e-05	-0.0728227	-1.13826
24271759	rs75666763	2.37796e-08	3.07407	-2.9822e-10	0.0046234	3.38992	-2.9822e-10	0.00458032	2.79736	-2.9822e-10
24271788	rs10242183	7.76624e-11	-1.6777	-0.972437	1.05305e-05	-1.83902	-0.855675	1.94421e-05	-1.84505	-0.819679
24271891	rs6950182	9.27179e-11	-1.84395	-0.628997	1.76341e-05	-1.84254	-0.336598	4.15268e-05	-1.8278	-0.0780291
24271971	rs6950204	8.32157e-11	-1.6777	-0.903372	1.13751e-05	-1.83902	-0.778523	2.10503e-05	-1.84505	-0.740205
24272454	rs74343875	8.98378e-11	-1.83638	-0.668124	1.69243e-05	-1.83299	-0.38723	4.00204e-05	-1.80867	-0.134106
24272554	rs2158343	8.26327e-11	-1.68473	-0.903372	1.13914e-05	-1.83758	-0.778523	2.10488e-05	-1.84512	-0.740205
24272570	rs12671462	4.19954e-11	-1.84294	-1.42201	6.92868e-06	-1.69212	-1.42118	1.16573e-05	-1.75182	-1.42442
24273131	rs16484	6.19284e-09	-1.80981	3.53845	0.00122306	-1.8069	3.86705	0.00784411	-1.82921	5.16456
24273159	rs3025144	4.76299e-11	-1.8391	-1.29995	7.2403e-06	-1.74319	-1.32612	1.30926e-05	-1.74582	-1.3143
24273230	rs16198	4.63205e-11	-1.74697	-1.41995	6.08334e-06	-1.83278	-1.41064	1.10924e-05	-1.83699	-1.38892
24273695	rs3025143	8.30557e-11	-1.82822	-0.754783	1.54977e-05	-1.82361	-0.484671	3.61434e-05	-1.79339	-0.251287
24273939	rs117014581	4.13338e-10	-1.52616e-10	-0.978246	6.85848e-05	-1.52616e-10	-0.820899	0.000121359	-1.52616e-10	-0.833417
24274244	rs16195	7.52801e-11	-1.68473	-0.996562	1.02637e-05	-1.83758	-0.882768	1.89049e-05	-1.84512	-0.847625
24274428	rs7781431	7.52801e-11	-1.68473	-0.996562	1.02637e-05	-1.83758	-0.882768	1.89049e-05	-1.84512	-0.847625
24274525	rs16194	7.55593e-11	-1.68473	-0.992859	1.03065e-05	-1.83758	-0.878605	1.89863e-05	-1.84512	-0.843329
24274753	rs12666025	7.31336e-11	-1.68481	-1.02542	9.39277e-06	-1.83864	-0.970389	1.72546e-05	-1.84505	-0.939038
24274876	rs77571145	2.85308e-10	-1.52616e-10	-1.34894	3.83326e-05	-1.52616e-10	-1.40267	6.92889e-05	-1.52616e-10	-1.39388
24275694	rs76517961	8.19141e-11	-1.84237	-0.754467	1.53165e-05	-1.84035	-0.479686	3.5773e-05	-1.82267	-0.232309
24275724	rs76373399	2.89724e-10	-1.52616e-10	-1.33358	3.86693e-05	-1.52616e-10	-1.39392	6.99958e-05	-1.52616e-10	-1.38373
24276216	rs10259152	2.53417e-10	-0.941964	-0.525513	2.40041e-05	-1.45867	-0.412079	4.96314e-05	-1.37432	-0.353228
24276241	rs11768427	2.26832e-09	0.724283	-2.9822e-10	0.000245242	0.453275	-2.9822e-10	0.000508663	0.599617	-2.9822e-10
24276537	rs28897122	2.42929e-10	-0.961033	-0.54871	2.32299e-05	-1.4711	-0.432422	4.79454e-05	-1.38806	-0.374048
24276664	rs2525439	4.87713e-11	-1.69704	-1.41833	6.11658e-06	-1.84155	-1.39642	1.13244e-05	-1.83781	-1.3674
24276701	rs2525438	7.31703e-11	-1.69981	-1.00991	9.59501e-06	-1.83386	-0.953862	1.75572e-05	-1.84475	-0.921957
24276803	rs28792726	1.3804e-10	-1.17039	-0.904579	1.26692e-05	-1.66775	-0.842045	2.54522e-05	-1.58875	-0.80662
24277115	rs9639487	1.83459e-10	-1.41545	-0.375069	1.83204e-05	-1.7463	-0.39465	3.70527e-05	-1.71212	-0.307708
24277810	rs2525436	3.10039e-10	-1.26581	-2.9822e-10	6.68576e-05	-0.846405	-2.9822e-10	0.000115862	-0.87977	-2.9822e-10
24277831	rs77825161	3.76873e-10	-1.52616e-10	-1.0706	5.50474e-05	-1.52616e-10	-1.04077	9.71617e-05	-1.52616e-10	-1.05579
24278480	rs17149017	4.33035e-11	-1.8257	-1.40858	6.34356e-06	-1.80358	-1.39795	1.0929e-05	-1.83356	-1.40719
24278517	rs10249046	1.32863e-10	-1.19885	-0.914339	1.31449e-05	-1.6822	-0.790736	2.63962e-05	-1.60617	-0.752776
24278733	rs6979388	3.16739e-10	-1.24443	-2.9822e-10	6.87568e-05	-0.818393	-2.9822e-10	0.000119097	-0.852226	-2.9822e-10
24278754	rs146838935	8.1383e-11	-1.75799	-0.845353	1.37948e-05	-1.83633	-0.588344	3.15974e-05	-1.81672	-0.362372
24279166	rs55788788	8.19198e-11	-1.84337	-0.753396	1.56357e-05	-1.82085	-0.47857	3.5009e-05	-1.83746	-0.239101
24279252	rs77176026	2.9706e-10	-1.52616e-10	-1.30858	3.92661e-05	-1.52616e-10	-1.37861	7.12682e-05	-1.52616e-10	-1.36572
24279633	rs55756459	1.38898e-10	-1.21249	-0.85628	1.39235e-05	-1.6844	-0.73099	2.80809e-05	-1.60768	-0.689397
24279642	rs6964661	8.05233e-11	-1.84511	-0.768855	1.51928e-05	-1.83136	-0.496781	3.43956e-05	-1.84272	-0.251519
24279690	rs56323936	1.75338e-10	-1.8358	-2.9822e-10	2.68493e-05	-1.75873	-2.9822e-10	4.66201e-05	-1.79014	-2.9822e-10
24279701	rs2525435	5.05659e-11	-1.66594	-1.4133	6.65825e-06	-1.73048	-1.42263	1.21102e-05	-1.71241	-1.42571
24279795	rs76896098	3.04774e-10	-1.52616e-10	-1.28294	4.01944e-05	-1.52616e-10	-1.35524	7.32643e-05	-1.52616e-10	-1.33809
24280055	rs3025140	2.20187e-10	-1.60804	-2.9822e-10	3.80691e-05	-1.40957	-2.9822e-10	7.89137e-05	-1.26381	-2.9822e-10
24280205	rs3025139	7.44322e-11	-1.84495	-0.847674	1.38602e-05	-1.82896	-0.590986	3.09621e-05	-1.84166	-0.357744
24280347	rs16193	7.70157e-11	-1.84499	-0.813512	1.42948e-05	-1.8346	-0.55447	3.17789e-05	-1.84395	-0.329419
24280426	rs16192	7.18617e-11	-1.84508	-0.88269	1.32265e-05	-1.83357	-0.633174	2.94604e-05	-1.84359	-0.405534
24280534	rs16483	3.84991e-09	-1.71586	2.96915	0.000894002	-1.63131	3.37805	0.005063	-1.67261	4.57016
24280852	rs2051822	3.13275e-10	-1.25543	-2.9822e-10	6.77742e-05	-0.832787	-2.9822e-10	0.000117424	-0.866381	-2.9822e-10
24281124	rs3025138	1.08062e-09	-0.017219	-2.9822e-10	0.00010354	-0.40901	-2.9822e-10	0.000216176	-0.256074	-2.9822e-10
24281447	rs117198699	5.91444e-10	-1.52616e-10	-0.619945	7.83473e-05	-1.52616e-10	-0.687818	0.0001439	-1.52616e-10	-0.663051
24281519	rs12700518	1.73777e-10	-1.84474	-2.9822e-10	2.55376e-05	-1.80882	-2.9822e-10	4.58693e-05	-1.80637	-2.9822e-10
24281706	rs12671491	5.47576e-11	-1.57473	-1.42486	6.47077e-06	-1.76261	-1.41906	1.19265e-05	-1.75084	-1.40257
24281727	rs201168168	5.54218e-10	-1.52616e-10	-0.684954	7.3626e-05	-1.52616e-10	-0.749971	0.000135085	-1.52616e-10	-0.726261
24282334	rs6461787	5.40404e-11	-1.59282	-1.41995	8.52102e-06	-1.51314	-1.3933	1.46688e-05	-1.57213	-1.37432
24282517	rs6461788	5.33764e-11	-1.84391	-1.18123	9.64864e-06	-1.72007	-1.06208	1.73589e-05	-1.79345	-0.98462
24282760	rs7795700	6.43027e-11	-1.8397	-0.999206	1.19112e-05	-1.74287	-0.828614	2.21058e-05	-1.8074	-0.728935
24282936	rs79835698	7.60652e-10	-1.52616e-10	-0.368336	0.00011604	-1.52616e-10	-0.295035	0.00020643	-1.52616e-10	-0.302209
24282999	rs6963304	5.48999e-11	-1.57554	-1.42146	6.20173e-06	-1.7983	-1.42584	1.0898e-05	-1.82005	-1.42354
24283553	rs12672642	5.52363e-11	-1.83804	-1.15285	9.19016e-06	-1.83417	-0.996669	1.76735e-05	-1.84443	-0.915669
24283583	rs73078658	4.81769e-11	-1.70849	-1.41914	6.40254e-06	-1.76761	-1.42466	1.20836e-05	-1.71868	-1.42164
24284164	rs1034732	7.06347e-11	-1.83507	-0.909917	1.24461e-05	-1.83581	-0.691753	2.55063e-05	-1.80809	-0.585148
24284189	rs1034731	5.62037e-11	-1.8427	-1.13083	9.4742e-06	-1.836	-0.964393	1.82951e-05	-1.8438	-0.881739
24284281	rs2006644	5.65331e-11	-1.8412	-1.12649	9.55191e-06	-1.83327	-0.958962	1.83886e-05	-1.84459	-0.875843
24284325	rs2006643	7.11043e-11	-1.83361	-0.904756	1.25406e-05	-1.8344	-0.685599	2.5746e-05	-1.80533	-0.578564
24284521	rs76768157	2.15955e-10	-1.62744	-2.9822e-10	3.35167e-05	-1.53693	-2.9822e-10	5.63243e-05	-1.60104	-2.9822e-10
24284541	rs17341269	6.89155e-11	-1.83709	-0.932537	1.21053e-05	-1.83654	-0.718784	2.47701e-05	-1.80844	-0.614093
24284678	rs56270151	2.19874e-10	-1.60946	-2.9822e-10	3.42392e-05	-1.5156	-2.9822e-10	5.74058e-05	-1.58202	-2.9822e-10
24284687	rs61505992	5.45532e-11	-1.84106	-1.16228	9.18639e-06	-1.83308	-0.99817	1.76721e-05	-1.84461	-0.915575
24284689	rs76754964	1.58035e-10	-0.875929	-1.06377	1.38976e-05	-1.47289	-0.944369	2.67969e-05	-1.43946	-0.904423
24284715	rs56181140	2.19193e-10	-1.61256	-2.9822e-10	3.41139e-05	-1.51926	-2.9822e-10	5.72181e-05	-1.5853	-2.9822e-10
24285305	rs55944461	4.76467e-11	-1.76027	-1.37843	6.17148e-06	-1.82599	-1.40304	1.1502e-05	-1.79566	-1.39399
24285329	rs17372029	1.58352e-09	1.12961	-0.764716	6.64302e-05	0.177376	-1.03019	9.94991e-05	0.0309767	-1.063
24285501	rs79009557	7.43832e-11	-1.39878	-1.29451	7.90765e-06	-1.75899	-1.22215	1.50766e-05	-1.7211	-1.19792
24285687	rs59220973	5.98525e-11	-1.83767	-1.07296	1.05888e-05	-1.82562	-0.863553	2.03825e-05	-1.84502	-0.772476
24285791	rs139061834	4.20414e-10	-1.52616e-10	-0.961271	6.00077e-05	-1.52616e-10	-0.954496	0.000107536	-1.52616e-10	-0.954339
24286442	rs7788682	5.38549e-11	-1.81269	-1.20353	8.50123e-06	-1.7323	-1.17646	1.5743e-05	-1.71797	-1.1578
24286617	rs16191	1.76345e-10	-1.83007	-2.9822e-10	2.89486e-05	-1.68345	-2.9822e-10	5.16145e-05	-1.68837	-2.9822e-10
24286638	rs16190	5.27699e-11	-1.82619	-1.21038	8.19459e-06	-1.76177	-1.18372	1.51364e-05	-1.74973	-1.16533
24286717	rs6973464	5.3359e-10	-0.722884	-2.9822e-10	0.000144479	-0.0758355	-2.9822e-10	0.000240309	-0.150242	-2.9822e-10
24286788	rs16189	5.09977e-11	-1.8196	-1.25113	7.99645e-06	-1.75159	-1.21839	1.47459e-05	-1.73941	-1.20179
24287020	rs16482	5.22629e-11	-1.82144	-1.22478	8.36062e-06	-1.73747	-1.18797	1.52147e-05	-1.73917	-1.17074
24287247	rs117710054	2.68453e-10	-1.52616e-10	-1.40984	3.82884e-05	-1.52616e-10	-1.40382	6.86369e-05	-1.52616e-10	-1.40334
24287474	rs138026528	3.17778e-10	-1.52616e-10	-1.24116	4.39902e-05	-1.52616e-10	-1.265	7.91933e-05	-1.52616e-10	-1.26028
24287775	rs723198	5.53273e-10	-0.68666	-2.9822e-10	0.000151191	-0.0304252	-2.9822e-10	0.000251232	-0.105791	-2.9822e-10
24287831	rs139820486	1.74055e-10	-1.84314	-2.9822e-10	2.5566e-05	-1.8077	-2.9822e-10	4.48764e-05	-1.82826	-2.9822e-10
24288024	rs16188	6.36934e-11	-1.42263	-1.4258	8.90772e-06	-1.43992	-1.42213	1.63931e-05	-1.41019	-1.42511
24288127	rs17149039	6.35868e-11	-1.47368	-1.37643	7.26829e-06	-1.7009	-1.36455	1.32225e-05	-1.73046	-1.31979
24288579	rs7779775	8.9108e-11	-1.18996	-1.3227	8.66382e-06	-1.57675	-1.31306	1.58923e-05	-1.61287	-1.25347
24288890	rs76687522	1.87008e-09	1.00901	-0.477788	0.000189851	0.768419	-0.571147	0.000233002	0.324798	-0.50592
24289027	rs4000777	1.22083e-10	-0.823948	-1.37387	1.08624e-05	-1.2933	-1.37036	1.84898e-05	-1.38708	-1.32787
24289198	rs5021337	7.20724e-11	-1.30114	-1.4237	7.85464e-06	-1.58064	-1.40722	1.3322e-05	-1.65084	-1.39192
24289200	rs5021336	8.65234e-11	-1.2378	-1.3043	8.53109e-06	-1.60704	-1.29821	1.57194e-05	-1.64098	-1.23629
24289203	rs5021335	5.85443e-09	-1.79295	3.46539	0.00142315	-1.83328	4.04493	0.00782341	-1.8443	5.17701
24289244	rs4418237	9.30124e-11	-1.16597	-1.30381	8.95306e-06	-1.56132	-1.29566	1.64449e-05	-1.5985	-1.23365
24289438	rs4504541	9.18534e-11	-1.17802	-1.3043	8.86109e-06	-1.56909	-1.29821	1.62833e-05	-1.60573	-1.23629
24289569	rs16185	9.18534e-11	-1.17802	-1.3043	8.86109e-06	-1.56909	-1.29821	1.62833e-05	-1.60573	-1.23629
24289842	rs16183	4.62353e-11	-1.82297	-1.34579	6.20268e-06	-1.84276	-1.38123	1.14178e-05	-1.829	-1.36799
24290395	rs7790190	5.61515e-10	-0.671873	-2.9822e-10	0.000154013	-0.0119298	-2.9822e-10	0.000255823	-0.0876824	-2.9822e-10
24290612	rs55891953	4.61676e-11	-1.82415	-1.34608	6.24927e-06	-1.84389	-1.37261	1.14918e-05	-1.83247	-1.35807
24290999	rs6957638	4.93489e-11	-1.71027	-1.39333	6.78058e-06	-1.72532	-1.40959	1.24388e-05	-1.70983	-1.40152
24291204	rs6978147	7.59562e-11	-1.25024	-1.42211	8.16616e-06	-1.54103	-1.40794	1.37849e-05	-1.61651	-1.39208
24291282	rs143931423	3.11111e-10	-1.52616e-10	-1.26236	4.51186e-05	-1.52616e-10	-1.23967	7.97757e-05	-1.52616e-10	-1.25295
24291980	rs6962933	2.23441e-10	-1.59336	-2.9822e-10	3.48954e-05	-1.49661	-2.9822e-10	5.83895e-05	-1.56503	-2.9822e-10
24291995	rs62448578	4.57332e-11	-1.82922	-1.35047	6.24255e-06	-1.84445	-1.37313	1.14671e-05	-1.83425	-1.35844
24292242	rs6945477	6.07906e-11	-1.47032	-1.42476	8.47579e-06	-1.48659	-1.42517	1.56084e-05	-1.4586	-1.42576
24292435	rs6967249	7.66307e-11	-1.23835	-1.42517	8.16904e-06	-1.53251	-1.41611	1.37259e-05	-1.60912	-1.40376
24292551	rs145645516	3.26934e-10	-1.52616e-10	-1.21275	4.28099e-05	-1.52616e-10	-1.2922	7.63726e-05	-1.52616e-10	-1.29654
24292752	rs6967763	7.48672e-11	-1.26202	-1.42477	8.04298e-06	-1.54944	-1.41473	1.35537e-05	-1.62379	-1.40171
24293024	rs185379708	2.46833e-10	-1.4938	-2.9822e-10	4.75039e-05	-1.18816	-2.9822e-10	9.5164e-05	-1.07657	-2.9822e-10
24293209	rs1989971	5.37669e-10	-0.715268	-2.9822e-10	0.000145867	-0.0662756	-2.9822e-10	0.000242568	-0.140885	-2.9822e-10
24293361	rs2390889	1.34006e-10	-0.942875	-1.16175	1.21227e-05	-1.50753	-1.04636	2.33859e-05	-1.47477	-1.00527
24293495	rs2893148	1.72477e-10	-0.678313	-1.17393	1.40538e-05	-1.34693	-1.05914	2.72243e-05	-1.30838	-1.01968
24293548	rs16182	4.49561e-11	-1.82596	-1.37086	7.23795e-06	-1.74476	-1.32488	1.28035e-05	-1.78759	-1.29486
24293561	rs16181	4.53867e-11	-1.82797	-1.35932	7.32696e-06	-1.74942	-1.30799	1.30071e-05	-1.79111	-1.27556
24294750	rs16180	8.02362e-11	-1.19791	-1.41963	8.40117e-06	-1.51773	-1.40287	1.41386e-05	-1.59802	-1.38524
24294993	rs16179	4.43399e-11	-1.83822	-1.37241	6.1185e-06	-1.8442	-1.39345	1.11004e-05	-1.84328	-1.38191
24295537	rs147519436	3.20776e-10	-1.23177	-2.9822e-10	3.63725e-05	-1.45516	-2.9822e-10	7.62136e-05	-1.29863	-2.9822e-10
24295818	rs16178	4.89391e-11	-1.70731	-1.40463	6.56272e-06	-1.75148	-1.41608	1.20696e-05	-1.73194	-1.40954
24295850	rs16177	4.91715e-11	-1.70373	-1.40347	6.58734e-06	-1.74853	-1.41529	1.21211e-05	-1.72869	-1.40852
24296007	rs16176	6.48704e-11	-1.476	-1.35412	7.71413e-06	-1.69812	-1.30779	1.35355e-05	-1.74936	-1.2775
24296192	rs16175	4.3493e-11	-1.84387	-1.38604	6.08109e-06	-1.84092	-1.40286	1.0964e-05	-1.84494	-1.39261
24296390	rs112020793	2.45294e-10	-1.50005	-2.9822e-10	3.83565e-05	-1.40205	-2.9822e-10	6.34204e-05	-1.48238	-2.9822e-10
24296513	rs73078701	5.55973e-11	-1.63212	-1.35226	7.30721e-06	-1.68807	-1.37203	1.36437e-05	-1.66304	-1.35585
24296516	rs73080603	5.42309e-11	-1.64871	-1.36055	7.15354e-06	-1.70227	-1.37909	1.33282e-05	-1.67835	-1.36394
24297082	rs16174	5.7006e-11	-1.58625	-1.37311	7.06826e-06	-1.70477	-1.38859	1.38556e-05	-1.62939	-1.37409
24297113	rs3025130	4.06994e-10	-1.52616e-10	-0.993714	6.05901e-05	-1.52616e-10	-0.944838	0.000112091	-1.52616e-10	-0.912861
24297325	rs16172	5.47626e-11	-1.64062	-1.35888	7.23722e-06	-1.69536	-1.37437	1.34645e-05	-1.67089	-1.36122
24297341	rs16171	5.91774e-11	-1.51511	-1.40686	8.18865e-06	-1.53037	-1.41585	1.51804e-05	-1.50411	-1.40805
24297458	rs16170	1.12353e-10	-0.924306	-1.35656	9.47351e-06	-1.44895	-1.35152	1.67308e-05	-1.509	-1.30592
24297484	rs16169	4.36906e-11	-1.84244	-1.38294	6.18636e-06	-1.83149	-1.39513	1.12293e-05	-1.82884	-1.38481
24297564	rs62448603	2.4219e-10	-1.51279	-2.9822e-10	2.92609e-05	-1.67272	-2.9822e-10	5.63989e-05	-1.59972	-2.9822e-10
24297592	rs12670418	5.63839e-11	-1.66408	-1.30624	7.40134e-06	-1.72073	-1.32658	1.30049e-05	-1.75899	-1.30785
24297781	rs12668380	4.36864e-11	-1.83881	-1.38667	6.07413e-06	-1.84511	-1.39982	1.1064e-05	-1.84096	-1.38751
24297929	rs10254767	1.00509e-10	-1.04036	-1.3519	9.13239e-06	-1.49266	-1.34448	1.60402e-05	-1.55875	-1.29833
24298571	rs16168	7.19503e-11	-1.68302	-1.04351	1.13673e-05	-1.71341	-0.904816	2.30506e-05	-1.77193	-0.722546
24298839	rs76072758	4.29853e-11	-1.8425	-1.39915	6.07838e-06	-1.83502	-1.40921	1.11462e-05	-1.82171	-1.39936
24299013	rs983949	9.58425e-11	-1.0302	-1.4096	8.73007e-06	-1.48945	-1.39274	1.45373e-05	-1.57735	-1.37811
24299393	rs114991500	2.30009e-10	-1.56439	-2.9822e-10	3.61002e-05	-1.46267	-2.9822e-10	6.01986e-05	-1.53452	-2.9822e-10
24299647	rs2390961	1.03573e-10	-1.02093	-1.3413	9.27538e-06	-1.48823	-1.33338	1.62843e-05	-1.55745	-1.28452
24299656	rs2390962	7.58502e-11	-1.31704	-1.35671	7.621e-06	-1.69435	-1.32371	1.34976e-05	-1.7321	-1.29755
24300017	rs2525432	1.05813e-10	-0.995215	-1.34563	9.39171e-06	-1.47124	-1.3379	1.64425e-05	-1.54218	-1.29013
24300176	rs78879926	2.23441e-10	-1.59336	-2.9822e-10	3.48954e-05	-1.49661	-2.9822e-10	5.83895e-05	-1.56503	-2.9822e-10
24300320	rs76995661	2.29311e-10	-1.56743	-2.9822e-10	3.59725e-05	-1.46622	-2.9822e-10	6.00066e-05	-1.53771	-2.9822e-10
24300765	rs2189497	4.19933e-11	-1.84511	-1.41989	5.96714e-06	-1.83766	-1.42504	1.07012e-05	-1.83865	-1.42315
24301012	rs2722383	1.08381e-10	-0.969107	-1.34775	9.53519e-06	-1.45386	-1.34012	1.6656e-05	-1.52651	-1.29289
24301357	rs55770533	2.3158e-10	-1.55759	-2.9822e-10	3.6388e-05	-1.45473	-2.9822e-10	6.06311e-05	-1.52736	-2.9822e-10
24301634	rs144314601	2.24993e-10	-1.58644	-2.9822e-10	4.17428e-05	-1.31744	-2.9822e-10	8.26975e-05	-1.21698	-2.9822e-10
24302000	rs6970382	4.61591e-10	-1.52616e-10	-0.867833	6.08868e-05	-1.52616e-10	-0.939952	0.000113105	-1.52616e-10	-0.903851
24302066	rs16167	5.08041e-11	-1.69277	-1.38177	6.80532e-06	-1.73102	-1.40024	1.18759e-05	-1.7662	-1.39146
24302193	rs16481	5.23112e-11	-1.7233	-1.322	7.03478e-06	-1.75722	-1.34089	1.24407e-05	-1.7877	-1.3235
24302220	rs16166	1.00224e-10	-1.00645	-1.38865	8.81324e-06	-1.51503	-1.35768	1.52912e-05	-1.57444	-1.33045
24302257	rs16165	5.17161e-11	-1.72485	-1.33189	7.02361e-06	-1.74988	-1.34981	1.24298e-05	-1.77876	-1.33332
24302873	rs16164	4.72306e-10	-0.0733192	-0.771565	3.46432e-05	-0.506691	-0.997176	5.15774e-05	-0.658421	-1.03066
24302892	rs34205823	2.61737e-10	-1.43517	-2.9822e-10	4.03607e-05	-1.35111	-2.9822e-10	6.73214e-05	-1.42269	-2.9822e-10
24302940	rs4722335	1.01354e-10	-0.992511	-1.39138	8.85792e-06	-1.50626	-1.36139	1.53455e-05	-1.5665	-1.33485
24303337	rs16163	5.01343e-11	-1.75963	-1.32818	6.82054e-06	-1.78051	-1.34852	1.21309e-05	-1.80383	-1.33258
24303375	rs2189496	3.08389e-10	-1.27115	-2.9822e-10	8.75572e-05	-0.576676	-2.9822e-10	0.000127623	-0.783087	-2.9822e-10
24303807	rs16162	4.40474e-11	-1.84244	-1.37481	6.29415e-06	-1.82202	-1.38733	1.13995e-05	-1.82242	-1.37618
24303929	rs76379626	1.80505e-10	-1.80676	-2.9822e-10	2.67196e-05	-1.76357	-2.9822e-10	4.70837e-05	-1.78024	-2.9822e-10
24304014	rs16159	8.72191e-11	-1.28397	-1.25012	8.50564e-06	-1.6739	-1.23434	1.59765e-05	-1.69827	-1.16278
24304098	rs16158	4.92667e-11	-1.71777	-1.3875	6.63624e-06	-1.75251	-1.40392	1.16151e-05	-1.78388	-1.39598
24304409	rs16157	9.41964e-11	-1.03535	-1.42178	8.19643e-06	-1.53307	-1.4122	1.40514e-05	-1.59075	-1.3987
24304636	rs77892964	2.27783e-10	-1.57412	-2.9822e-10	3.56923e-05	-1.47403	-2.9822e-10	5.95857e-05	-1.54475	-2.9822e-10
24305843	rs7804106	5.28522e-11	-1.77179	-1.26322	7.25737e-06	-1.81892	-1.24803	1.40245e-05	-1.81249	-1.17887
24305873	rs190008897	4.05822e-10	-1.52616e-10	-0.996597	6.38448e-05	-1.52616e-10	-0.892514	0.000115281	-1.52616e-10	-0.884796
24306230	rs6972277	4.96529e-11	-1.77086	-1.3266	7.12655e-06	-1.81705	-1.2681	1.34751e-05	-1.80058	-1.23075
24306305	rs11536440	4.90803e-11	-1.71552	-1.39354	6.61911e-06	-1.75059	-1.40842	1.15718e-05	-1.78232	-1.40128
24306306	rs11536441	4.8753e-11	-1.72221	-1.39354	6.58148e-06	-1.75629	-1.40842	1.15183e-05	-1.78695	-1.40128
24306615	rs188455966	3.32015e-09	1.10525	-2.9822e-10	0.000284315	0.601115	-2.9822e-10	0.000621232	0.799536	-2.9822e-10
24306749	rs6960016	4.9096e-11	-1.70828	-1.40045	7.70299e-06	-1.62898	-1.37838	1.33578e-05	-1.68181	-1.35826
24306762	rs2722406	1.51688e-10	-0.561554	-1.41914	1.17239e-05	-1.16315	-1.42419	1.84308e-05	-1.29237	-1.42578
24307220	rs721262	8.16443e-11	-1.45862	-1.14152	1.21259e-05	-1.44488	-1.10875	2.44454e-05	-1.40024	-1.03548
24307445	rs79043293	6.47243e-11	-1.5361	-1.29627	1.07077e-05	-1.39961	-1.2784	1.78137e-05	-1.47147	-1.28073
24307626	rs77261973	7.12039e-11	-1.44108	-1.29588	1.1815e-05	-1.30161	-1.27799	1.94454e-05	-1.38424	-1.28032
24307921	rs75034250	4.99341e-11	-1.78186	-1.30995	6.79694e-06	-1.79413	-1.33837	1.20925e-05	-1.81433	-1.32525
24307988	rs150108071	2.82066e-10	-1.52616e-10	-1.36037	4.05436e-05	-1.52616e-10	-1.34659	7.22752e-05	-1.52616e-10	-1.35169
24308214	rs2525431	6.33377e-10	-0.551445	-2.9822e-10	0.000178902	0.137869	-2.9822e-10	0.000296254	0.0590499	-2.9822e-10
24308286	rs28366561	9.02935e-11	-1.13597	-1.36348	7.6839e-06	-1.68851	-1.32133	1.42246e-05	-1.65768	-1.31952
24309098	rs4722337	8.57996e-11	-1.28291	-1.26758	1.30682e-05	-1.23132	-1.24747	2.501e-05	-1.22274	-1.19016
24309217	rs78691510	7.4835e-11	-1.41248	-1.27475	1.24903e-05	-1.26852	-1.25549	2.05004e-05	-1.35373	-1.25799
24309322	rs75819953	5.09683e-11	-1.67144	-1.39987	6.89217e-06	-1.71888	-1.39971	1.20749e-05	-1.74105	-1.39999
24309323	rs78509801	9.0403e-11	-1.11937	-1.37886	7.64536e-06	-1.68066	-1.33421	1.43151e-05	-1.6491	-1.32176
24309558	rs16154	8.03344e-11	-1.30859	-1.30772	1.11603e-05	-1.34525	-1.29136	2.21211e-05	-1.29814	-1.2375
24309570	rs16153	7.05306e-11	-1.43833	-1.30813	1.18739e-05	-1.28356	-1.29107	1.95748e-05	-1.36463	-1.29329
24309826	rs16152	2.72102e-10	-1.52616e-10	-1.39633	3.89183e-05	-1.52616e-10	-1.3875	6.96501e-05	-1.52616e-10	-1.38868
24309916	rs4722338	1.19113e-10	-0.857285	-1.36515	1.02391e-05	-1.36481	-1.35794	1.77223e-05	-1.44055	-1.31679
24309954	rs78121355	4.63077e-11	-1.80435	-1.36286	6.3087e-06	-1.81407	-1.39297	1.12096e-05	-1.82927	-1.38613
24310080	rs2525430	5.34676e-10	-0.720851	-2.9822e-10	0.0001451	-0.0715486	-2.9822e-10	0.000242144	-0.142636	-2.9822e-10
24310168	rs12700519	2.85097e-10	-1.34968	-2.9822e-10	0.000129219	-0.187457	-2.9822e-10	0.000276599	-0.00959931	-2.9822e-10
24310657	rs16151	1.00816e-10	-1.15734	-1.23187	9.62425e-06	-1.57016	-1.21453	1.72766e-05	-1.6273	-1.15551
24310938	rs3025125	6.54043e-10	-0.519339	-2.9822e-10	5.83211e-05	-0.983005	-2.9822e-10	0.000107251	-0.956994	-2.9822e-10
24311024	rs16150	6.7072e-11	-1.47751	-1.31924	1.12036e-05	-1.32975	-1.30298	1.85372e-05	-1.40729	-1.3051
24311067	rs725922	5.54543e-11	-1.80108	-1.18587	7.81414e-06	-1.76936	-1.22367	1.3656e-05	-1.79274	-1.22525
24311069	rs16480	9.96438e-11	-1.16896	-1.23195	9.53788e-06	-1.57749	-1.21621	1.71531e-05	-1.63382	-1.15617
24311496	rs117045945	2.82892e-10	-1.52616e-10	-1.35745	4.06364e-05	-1.52616e-10	-1.3443	7.26851e-05	-1.52616e-10	-1.34603
24311563	rs6948203	8.01849e-11	-1.46835	-1.14982	1.15187e-05	-1.48336	-1.12164	2.2953e-05	-1.4464	-1.05231
24311588	rs2525429	5.50645e-10	-0.691422	-2.9822e-10	0.000154013	-0.0119341	-2.9822e-10	0.000257297	-0.0819366	-2.9822e-10
24311728	rs13223753	3.04281e-10	-1.28456	-2.9822e-10	0.000142131	-0.0922169	-2.9822e-10	0.000304684	0.087107	-2.9822e-10
24311763	rs77925583	3.5944e-10	-1.11797	-2.9822e-10	4.77361e-05	-1.18328	-2.9822e-10	9.85967e-05	-1.04113	-2.9822e-10
24312217	rs4722339	9.80205e-11	-1.15734	-1.26	9.35316e-06	-1.57016	-1.2431	1.67418e-05	-1.6273	-1.18696
24312294	rs10241609	8.53283e-11	-1.16964	-1.38637	7.30439e-06	-1.70914	-1.35135	1.34768e-05	-1.68173	-1.34947
24312397	rs4722340	1.16151e-10	-0.907182	-1.34044	1.02005e-05	-1.39483	-1.3317	1.78135e-05	-1.46772	-1.2845
24312444	rs11982406	9.01783e-11	-1.24001	-1.26071	1.28233e-05	-1.25158	-1.24613	2.56254e-05	-1.20306	-1.18552
24313216	rs146055004	7.63893e-11	-1.29566	-1.37101	1.09727e-05	-1.329	-1.32455	2.04575e-05	-1.31633	-1.29749
24313464	rs183185801	2.05136e-10	-1.67884	-2.9822e-10	2.93183e-05	-1.67076	-2.9822e-10	5.79446e-05	-1.57268	-2.9822e-10
24313617	rs141886680	3.62635e-10	-1.52616e-10	-1.10912	5.42696e-05	-1.52616e-10	-1.055	9.67484e-05	-1.52616e-10	-1.06005
24313809	rs13231567	2.99751e-10	-1.29956	-2.9822e-10	0.000141485	-0.0967746	-2.9822e-10	0.000304274	0.0857614	-2.9822e-10
24313949	rs185053370	4.91552e-10	-0.804943	-2.9822e-10	6.4533e-05	-0.881793	-2.9822e-10	0.000135199	-0.725418	-2.9822e-10
24314972	rs6947139	5.42626e-10	-0.706092	-2.9822e-10	0.000151189	-0.0304387	-2.9822e-10	0.00025267	-0.100084	-2.9822e-10
24315027	rs145325121	2.83631e-10	-1.52616e-10	-1.35484	4.07522e-05	-1.52616e-10	-1.34146	7.289e-05	-1.52616e-10	-1.34322
24315244	rs56386051	9.05129e-11	-1.24159	-1.25543	8.76891e-06	-1.63963	-1.23812	1.63651e-05	-1.66271	-1.17431
24315326	rs138990347	2.27665e-10	-1.57464	-2.9822e-10	2.67209e-05	-1.76352	-2.9822e-10	4.54748e-05	-1.81501	-2.9822e-10
24315380	rs6947772	9.65928e-11	-1.0143	-1.41771	4.34602e-05	0.142714	-1.41984	8.8384e-05	0.270325	-1.4208
24315963	rs142161226	1.00362e-10	-1.0143	-1.37943	4.54175e-05	0.142714	-1.37578	9.23226e-05	0.270325	-1.3772
24316049	rs138127854	3.51185e-10	-1.52616e-10	-1.1412	5.28141e-05	-1.52616e-10	-1.08219	9.20179e-05	-1.52616e-10	-1.11019
24316321	rs10273936	6.67107e-10	0.70604	-1.2056	0.000137677	1.05965	-1.18371	0.000247386	0.997063	-1.11828
24316359	rs4722341	8.82849e-11	-1.20863	-1.31332	1.31559e-05	-1.24455	-1.22755	2.49264e-05	-1.23089	-1.18535
24316536	rs4719761	1.29622e-10	-0.808163	-1.32973	1.10909e-05	-1.32546	-1.31738	1.93455e-05	-1.404	-1.26571
24316622	rs13235551	5.4552e-10	0.714437	-1.41521	0.000120379	1.13016	-1.38848	0.000202808	1.04657	-1.36648
24317072	rs2079201	5.58519e-10	-0.677223	-2.9822e-10	0.000160316	0.0281777	-2.9822e-10	0.000268791	-0.0382334	-2.9822e-10
24318194	rs12700521	3.04876e-10	-1.28261	-2.9822e-10	0.00014583	-0.0665289	-2.9822e-10	0.000314099	0.11754	-2.9822e-10
24318236	rs113107396	1.89878e-09	1.09036	-0.543906	0.000190954	0.889626	-0.686563	0.000231349	0.443786	-0.632028
24318629	rs55861495	5.29653e-11	-1.77774	-1.25514	7.50096e-06	-1.73951	-1.29443	1.3056e-05	-1.7675	-1.29542
24318694	rs73080656	3.00467e-10	-1.29717	-2.9822e-10	3.50912e-05	-1.49102	-2.9822e-10	6.87005e-05	-1.40241	-2.9822e-10
24318853	rs60435280	8.43042e-11	-1.24804	-1.32004	1.23993e-05	-1.28987	-1.24146	2.33624e-05	-1.27788	-1.20316
24320043	rs12700522	2.4004e-10	-1.5217	-2.9822e-10	9.11859e-05	-0.536069	-2.9822e-10	0.000190834	-0.380764	-2.9822e-10
24320091	rs117732601	1.00386e-09	-0.0909026	-2.9822e-10	0.000152951	-0.0188546	-2.9822e-10	0.000560612	0.696861	-2.9822e-10
24320442	rs79050115	3.60378e-10	-1.52616e-10	-1.11536	5.64617e-05	-1.52616e-10	-1.01541	0.000101466	-1.52616e-10	-1.01244
24320646	rs10951003	3.1591e-10	-1.24705	-2.9822e-10	0.000155281	-0.0037336	-2.9822e-10	0.000335508	0.183477	-2.9822e-10
24320660	rs7800861	1.10884e-10	-0.943127	-1.3509	9.71943e-06	-1.42876	-1.34609	1.69088e-05	-1.50167	-1.30266
24320701	rs151307378	3.94487e-10	-1.52616e-10	-1.02492	4.9981e-05	-1.52616e-10	-1.13733	8.89826e-05	-1.52616e-10	-1.14373
24320787	rs10256432	8.10492e-11	-1.24201	-1.36545	1.14399e-05	-1.2859	-1.32597	2.13234e-05	-1.27596	-1.2964
24321101	rs1073317	7.71558e-11	-1.33004	-1.32664	1.27589e-05	-1.19181	-1.31093	2.07301e-05	-1.28759	-1.31299
24321111	rs12700523	3.24457e-10	-1.22036	-2.9822e-10	0.000162692	0.042888	-2.9822e-10	0.000352329	0.232397	-2.9822e-10
24321266	rs1073316	1.33723e-10	-0.773116	-1.33362	1.11316e-05	-1.3109	-1.32828	1.92489e-05	-1.39396	-1.28076
24321328	rs1989219	1.17393e-10	-0.901299	-1.33568	1.01592e-05	-1.40019	-1.3304	1.76925e-05	-1.47568	-1.28334
24321414	rs12700524	2.46711e-10	-1.49429	-2.9822e-10	9.63012e-05	-0.481488	-2.9822e-10	0.000202168	-0.323069	-2.9822e-10
24321568	rs3905497	1.27863e-10	-0.814587	-1.33696	1.08636e-05	-1.33183	-1.33172	1.88321e-05	-1.41165	-1.28495
24321753	rs78348904	7.73557e-11	-1.26551	-1.38859	7.04891e-06	-1.74593	-1.35017	1.29879e-05	-1.7211	-1.34704
24321827	rs3857723	7.12997e-10	-0.433035	-2.9822e-10	0.000207021	0.283853	-2.9822e-10	0.000341833	0.202155	-2.9822e-10
24322008	rs3857724	7.18533e-10	-0.4253	-2.9822e-10	0.000208996	0.293348	-2.9822e-10	0.000345031	0.211467	-2.9822e-10
24322062	rs16479	7.55654e-11	-1.33464	-1.34287	1.24724e-05	-1.19699	-1.32846	2.02761e-05	-1.29238	-1.33034
24322292	rs146451656	2.94745e-10	-1.52616e-10	-1.3164	4.0767e-05	-1.52616e-10	-1.3411	7.32575e-05	-1.52616e-10	-1.33819
24322325	rs16149	1.21226e-10	-0.893532	-1.31132	1.06161e-05	-1.38535	-1.30124	1.86431e-05	-1.45904	-1.24765
24322338	rs16148	7.58835e-11	-1.24861	-1.42471	7.4999e-06	-1.6164	-1.41768	1.2763e-05	-1.67809	-1.40752
24322659	rs1859291	7.18533e-10	-0.4253	-2.9822e-10	0.000208996	0.293348	-2.9822e-10	0.000345031	0.211467	-2.9822e-10
24322670	rs1859290	9.21194e-11	-1.08696	-1.39246	7.54876e-06	-1.67109	-1.3565	1.39853e-05	-1.64107	-1.35309
24322880	rs78837956	1.77082e-10	-1.8259	-2.9822e-10	2.46607e-05	-1.84376	-2.9822e-10	4.41703e-05	-1.84412	-2.9822e-10
24323207	rs17149106	7.94729e-11	-1.28483	-1.34226	1.28856e-05	-1.16081	-1.33204	2.07288e-05	-1.26558	-1.33507
24323368	rs150377477	4.31647e-10	-0.934902	-2.9822e-10	6.40737e-05	-0.888934	-2.9822e-10	0.000130208	-0.763035	-2.9822e-10
24323410	rs16147	9.64533e-11	-1.3356	-1.09785	1.42137e-05	-1.3471	-1.04766	2.87362e-05	-1.30264	-0.971374
24323989	rs16145	9.23987e-11	-1.14011	-1.33629	1.31775e-05	-1.14695	-1.32351	2.6068e-05	-1.09457	-1.27689
24324588	rs16143	1.46808e-10	-0.654513	-1.35887	1.16932e-05	-1.23209	-1.35787	1.98063e-05	-1.32201	-1.32416
24324608	rs16478	1.4677e-10	-0.667526	-1.34612	1.18025e-05	-1.23563	-1.34503	2.00655e-05	-1.32459	-1.30858
24324670	rs16142	1.30171e-10	-0.7767	-1.35696	1.07423e-05	-1.31883	-1.35595	1.83288e-05	-1.40188	-1.32181
24324759	rs16141	4.52209e-11	-1.84472	-1.34623	6.5186e-06	-1.8383	-1.33601	1.22274e-05	-1.83661	-1.29187
24324808	rs16140	8.43018e-11	-1.23151	-1.3366	8.86286e-06	-1.53346	-1.33364	1.55185e-05	-1.5968	-1.29333
24324879	rs16139	2.42341e-10	-1.51216	-2.9822e-10	3.67174e-05	-1.44572	-2.9822e-10	6.04538e-05	-1.53029	-2.9822e-10
24325009	rs5573	8.45284e-11	-1.46197	-1.10345	1.21794e-05	-1.473	-1.07622	2.43731e-05	-1.43566	-1.00303
24325344	rs3025121	2.05284e-10	-1.67812	-2.9822e-10	2.75913e-05	-1.73147	-2.9822e-10	4.86165e-05	-1.74821	-2.9822e-10
24325495	rs16138	1.29583e-10	-0.768818	-1.36937	1.06279e-05	-1.31781	-1.36767	1.81059e-05	-1.40128	-1.33465
24325875	rs117428378	2.70192e-10	-1.52616e-10	-1.40338	3.86613e-05	-1.52616e-10	-1.39413	6.96616e-05	-1.52616e-10	-1.38852
24326269	rs3025120	8.68942e-11	-1.31239	-1.22543	1.42153e-05	-1.19131	-1.20334	2.29279e-05	-1.29361	-1.2062
24326507	rs1468272	7.98111e-10	-0.320264	-2.9822e-10	0.00023087	0.392888	-2.9822e-10	0.000376905	0.299824	-2.9822e-10
24326981	rs1468271	7.41674e-10	-0.393602	-2.9822e-10	0.000211203	0.303849	-2.9822e-10	0.000345448	0.212675	-2.9822e-10
24327068	rs3757681	6.93743e-10	-1.52616e-10	-0.46041	0.000109972	-1.52616e-10	-0.348744	0.000209665	-1.52616e-10	-0.286658
24327073	rs3757680	1.05898e-10	-1.19303	-1.14701	4.97862e-05	-0.0228209	-1.11841	0.000109052	0.158722	-1.09906
24327395	rs117756595	1.82332e-10	-1.79668	-2.9822e-10	2.46317e-05	-1.84494	-2.9822e-10	4.43146e-05	-1.84085	-2.9822e-10
24327526	rs3779477	9.26072e-11	-1.0694	-1.40475	1.29087e-05	-1.11871	-1.37235	2.38666e-05	-1.10751	-1.35218
24327677	rs3025118	8.44364e-11	-1.33053	-1.23599	1.37781e-05	-1.21141	-1.21448	2.22611e-05	-1.31207	-1.21726
24327815	rs6977705	7.98111e-10	-0.320264	-2.9822e-10	0.00023087	0.392888	-2.9822e-10	0.000376905	0.299824	-2.9822e-10
24327881	rs6977736	7.72216e-10	-0.353247	-2.9822e-10	0.000221819	0.352891	-2.9822e-10	0.000362433	0.260672	-2.9822e-10
24327920	rs16135	6.96178e-11	-1.3343	-1.42519	1.44526e-05	-0.952857	-1.42524	2.59959e-05	-0.949155	-1.42508
24327943	rs117198011	2.14799e-10	-1.63281	-2.9822e-10	2.74875e-05	-1.73524	-2.9822e-10	5.25387e-05	-1.67062	-2.9822e-10
24328632	rs79030209	3.82672e-10	-1.52616e-10	-1.05533	4.87834e-05	-1.52616e-10	-1.16158	8.98837e-05	-1.52616e-10	-1.13365
24328872	rs3025115	8.55923e-11	-1.34834	-1.20458	1.39624e-05	-1.2312	-1.1814	2.25915e-05	-1.3302	-1.1844
24329133	rs5574	1.30512e-10	-1.03726	-1.09379	1.74651e-05	-1.10925	-1.07951	3.43316e-05	-1.08156	-1.01454
24329520	rs16132	4.51253e-11	-1.76725	-1.42582	6.2052e-06	-1.79777	-1.42581	1.09726e-05	-1.81093	-1.42583
24329837	rs16131	1.08333e-10	-1.32029	-0.99701	5.01324e-05	-0.158833	-0.975469	0.00010911	0.0120254	-0.951837
24330075	rs6950937	7.47421e-10	-0.385883	-2.9822e-10	0.000213195	0.313239	-2.9822e-10	0.000348637	0.221864	-2.9822e-10
24330191	rs6951110	7.18169e-10	-0.425807	-2.9822e-10	0.000203079	0.264624	-2.9822e-10	0.000332441	0.174295	-2.9822e-10
24330210	rs6971226	7.11948e-10	-0.434507	-2.9822e-10	0.000200935	0.254014	-2.9822e-10	0.000329009	0.163916	-2.9822e-10
24330219	rs16476	1.54382e-10	-0.762143	-1.20094	2.12513e-05	-0.827578	-1.16497	4.21579e-05	-0.792223	-1.09852
24330765	rs16129	1.02568e-10	-1.12535	-1.24663	1.46916e-05	-1.13242	-1.22928	2.95199e-05	-1.0799	-1.1672
24330816	rs4722343	7.59684e-10	-0.369609	-2.9822e-10	0.000217455	0.333022	-2.9822e-10	0.000355453	0.241225	-2.9822e-10
24330850	rs4719762	2.51424e-10	-1.47537	-2.9822e-10	6.39319e-05	-0.89115	-2.9822e-10	9.58927e-05	-1.06894	-2.9822e-10
24331486	rs16475	1.87363e-09	-1.71122	2.24434	0.000369525	-1.81092	2.67417	0.00146343	-1.82399	3.48036
24331799	rs16124	9.56944e-11	-1.12976	-1.31159	1.37569e-05	-1.12647	-1.30096	2.73934e-05	-1.06977	-1.25209
24331814	rs2189495	9.72871e-11	-1.11582	-1.30903	1.39879e-05	-1.11249	-1.29828	2.78818e-05	-1.05526	-1.24893
24332063	rs141008532	3.25392e-10	-1.52616e-10	-1.21748	4.59379e-05	-1.52616e-10	-1.22168	8.39801e-05	-1.52616e-10	-1.20159
24332135	rs16123	4.85864e-11	-1.7039	-1.41527	6.58422e-06	-1.75326	-1.41103	1.15676e-05	-1.77277	-1.41119
24332224	rs16122	4.88712e-11	-1.7039	-1.40942	6.62518e-06	-1.75326	-1.40483	1.1644e-05	-1.77277	-1.40461
24332402	rs77260769	8.29117e-11	-1.3438	-1.24093	1.35058e-05	-1.22616	-1.2197	2.18487e-05	-1.32558	-1.22245
24332690	rs75884344	4.8919e-11	-1.70292	-1.40942	6.6304e-06	-1.75247	-1.40483	1.16522e-05	-1.77207	-1.40461
24332713	rs76438856	4.8832e-11	-1.70292	-1.4112	6.61703e-06	-1.75247	-1.40685	1.16286e-05	-1.77207	-1.40664
24332744	rs13222243	1.20044e-10	-1.18109	-1.03356	7.0633e-05	0.221474	-1.01295	0.000143289	0.323003	-0.990305
24332747	rs2023890	8.4675e-11	-1.81781	-0.745879	1.26883e-05	-1.80752	-0.70077	2.40909e-05	-1.77264	-0.677696
24332833	rs6461789	1.16681e-10	-0.823441	-1.41963	9.23821e-06	-1.40519	-1.42043	1.56854e-05	-1.45371	-1.42573
24333096	rs6461790	7.17906e-10	-0.426172	-2.9822e-10	0.000202988	0.264178	-2.9822e-10	0.000332297	0.17386	-2.9822e-10
24333610	rs16474	9.33605e-11	-1.12998	-1.33606	1.32069e-05	-1.14423	-1.324	2.61023e-05	-1.09311	-1.27704
24333651	rs16473	8.35413e-11	-1.34667	-1.2305	1.17944e-05	-1.36536	-1.21599	2.33079e-05	-1.3242	-1.15917
24333960	rs3025111	4.35247e-10	-1.52616e-10	-0.926599	5.44674e-05	-1.52616e-10	-1.05137	0.000100878	-1.52616e-10	-1.01826
24334069	rs16472	2.86558e-10	-0.0626435	-1.28193	8.2854e-05	0.631234	-1.26312	0.000118631	0.409419	-1.26557
24334580	rs147509841	2.78858e-09	0.930775	-2.9822e-10	0.000242608	0.442479	-2.9822e-10	0.000526712	0.634486	-2.9822e-10
24334724	rs16120	9.72475e-11	-1.0734	-1.35186	1.36974e-05	-1.0882	-1.34356	2.69751e-05	-1.03511	-1.30214
24334930	rs16119	8.79123e-11	-1.17009	-1.35608	1.24944e-05	-1.17567	-1.34802	2.45398e-05	-1.12424	-1.30763
24335342	rs11762612	1.10651e-10	-1.23597	-1.06016	6.23323e-05	0.12376	-1.04025	0.000126052	0.222889	-1.01836
24335527	rs17374047	6.63128e-11	-1.51045	-1.29768	9.58918e-06	-1.57008	-1.21825	1.71195e-05	-1.6614	-1.13055
24336148	rs16469	8.05662e-11	-1.39985	-1.21358	1.3059e-05	-1.28862	-1.19087	2.12359e-05	-1.38267	-1.1938
24336614	rs73080700	4.12997e-10	-0.979071	-2.9822e-10	3.33443e-05	-1.54208	-2.9822e-10	6.33669e-05	-1.48323	-2.9822e-10
24336773	rs73080701	1.91707e-10	-1.74655	-2.9822e-10	3.5187e-05	-1.48829	-2.9822e-10	5.79709e-05	-1.57223	-2.9822e-10
24336822	rs16118	3.19317e-10	0.110432	-1.34676	6.31548e-05	0.438173	-1.34155	0.000114002	0.407242	-1.30319
24336956	rs2722382	6.01776e-10	-0.602627	-2.9822e-10	0.000163486	0.0477556	-2.9822e-10	0.000268921	-0.0377522	-2.9822e-10
24337202	rs16117	8.46394e-11	-1.34336	-1.22076	1.3803e-05	-1.22566	-1.19842	2.23255e-05	-1.32513	-1.20131
24337244	rs16468	5.24778e-10	0.684338	-1.42387	0.000113492	1.10687	-1.42411	0.000200778	1.08449	-1.41446
24337402	rs16116	1.16759e-10	-1.17166	-1.07073	1.53883e-05	-1.26506	-1.0503	3.0441e-05	-1.23849	-0.977891
24337477	rs16115	5.13915e-11	-1.73361	-1.32943	7.07905e-06	-1.7765	-1.31533	1.24943e-05	-1.79298	-1.31392
24337633	rs16114	1.10499e-10	-1.2055	-1.092	1.55988e-05	-1.22752	-1.07425	3.07413e-05	-1.20226	-1.0043
24337658	rs16113	1.10514e-10	-1.20966	-1.08771	1.5753e-05	-1.22209	-1.06984	3.1172e-05	-1.19318	-0.999474
24338151	rs16111	1.33711e-10	-1.34326	-0.763574	6.62515e-05	-0.118642	-0.736869	0.00013346	-0.0306543	-0.707711
24338385	rs12700525	1.34497e-10	-1.23534	-0.865626	7.24037e-05	0.0770321	-0.843743	0.000146664	0.169812	-0.813838
24338619	rs116865425	1.73723e-10	-1.84505	-2.9822e-10	2.57356e-05	-1.80109	-2.9822e-10	4.5246e-05	-1.82005	-2.9822e-10
24338741	rs4719763	8.18952e-11	-1.18035	-1.41672	7.42075e-06	-1.62881	-1.41588	1.32751e-05	-1.6242	-1.42208
24338841	rs1013851	7.22646e-10	-0.419593	-2.9822e-10	0.000215015	0.32174	-2.9822e-10	0.00035554	0.24147	-2.9822e-10
24339008	rs16110	8.29766e-11	-1.15859	-1.42537	1.20632e-05	-1.13422	-1.42459	2.19063e-05	-1.12532	-1.42008
24339061	rs117295883	5.42483e-10	-0.706355	-2.9822e-10	0.000127879	-0.197887	-2.9822e-10	0.000217422	-0.250326	-2.9822e-10
24339369	rs16109	1.61765e-10	-0.571307	-1.34506	1.16873e-05	-1.25288	-1.33758	2.13867e-05	-1.25969	-1.3097
24339418	rs16108	4.80853e-11	-1.82008	-1.30945	6.69311e-06	-1.80286	-1.34503	1.15996e-05	-1.82867	-1.35253
24340101	rs16106	5.60967e-11	-1.6622	-1.31324	1.70403e-05	-0.909128	-1.30426	3.23215e-05	-0.865411	-1.29102
24340599	rs118142297	4.27078e-10	-0.945545	-2.9822e-10	4.16896e-05	-1.31872	-2.9822e-10	7.62347e-05	-1.29835	-2.9822e-10
24341106	rs3025107	2.51231e-10	-1.47614	-2.9822e-10	3.21099e-05	-1.57981	-2.9822e-10	6.34454e-05	-1.48199	-2.9822e-10
24341544	rs10269857	7.46463e-11	-1.52319	-1.16656	7.30148e-06	-1.83483	-1.22606	1.28006e-05	-1.82927	-1.2534
24342125	rs16467	9.25301e-11	-1.71805	-0.756927	1.37707e-05	-1.68432	-0.742108	2.30818e-05	-1.74706	-0.74607
24342251	rs10256891	8.1261e-11	-1.19989	-1.40496	1.06572e-05	-1.26188	-1.42085	2.02e-05	-1.20148	-1.42501
24342379	rs12112368	8.23368e-11	-1.18775	-1.40395	1.07864e-05	-1.25033	-1.42035	2.04508e-05	-1.18935	-1.42479
24342687	rs16104	8.36229e-11	-1.17328	-1.40291	1.09416e-05	-1.23657	-1.41983	2.07533e-05	-1.17491	-1.42456
24343105	rs3025105	1.85206e-10	-1.78104	-2.9822e-10	3.01492e-05	-1.64281	-2.9822e-10	5.8215e-05	-1.56803	-2.9822e-10
24343178	rs16466	1.94018e-09	-0.371254	0.939277	0.000124071	-0.652095	0.423978	0.000170781	-0.857965	0.366176
24343379	rs79124100	2.54102e-10	-1.46478	-2.9822e-10	3.56323e-05	-1.47572	-2.9822e-10	5.99353e-05	-1.5389	-2.9822e-10
24343415	rs7791890	2.17635e-10	-0.194271	-1.42542	1.32339e-05	-1.04098	-1.42521	2.37441e-05	-1.04412	-1.42071
24343800	rs16102	9.56141e-11	-1.13534	-1.30685	1.89676e-05	-0.762104	-1.34413	3.15987e-05	-0.83951	-1.33954
24343848	rs10951004	1.14552e-10	-1.15572	-1.10577	2.22883e-05	-0.785395	-1.15951	4.16188e-05	-0.749185	-1.15443
24343849	rs10807818	5.28735e-10	-0.732025	-2.9822e-10	0.000145622	-0.0679522	-2.9822e-10	0.000242644	-0.140575	-2.9822e-10
24344192	rs79119278	9.12569e-11	-1.6892	-0.799629	1.36212e-05	-1.65205	-0.785288	2.26806e-05	-1.72153	-0.789122
24344323	rs16101	2.36641e-10	-0.488452	-1.04751	1.90047e-05	-1.13316	-0.971121	3.6291e-05	-1.09918	-0.941414
24344367	rs16100	2.3754e-10	-0.488452	-1.04372	1.90354e-05	-1.13316	-0.969504	3.62005e-05	-1.09918	-0.943912
24344461	rs16099	9.56114e-11	-1.6256	-0.816617	1.43623e-05	-1.58189	-0.802471	2.36083e-05	-1.66431	-0.806253
24345005	rs16098	2.02769e-10	-0.265963	-1.42448	1.24708e-05	-1.10066	-1.42491	2.22237e-05	-1.10553	-1.42548
24345495	rs16096	1.04842e-10	-1.26638	-1.08368	1.97431e-05	-0.923756	-1.14241	3.67937e-05	-0.889972	-1.13687
24345809	rs16095	9.95118e-11	-1.21804	-1.1842	1.88859e-05	-0.863017	-1.24754	3.51872e-05	-0.828147	-1.24334
24346361	rs929284	3.57938e-10	-0.174299	-0.947853	2.66605e-05	-0.900554	-0.865232	5.10934e-05	-0.861607	-0.836905
24346374	rs16094	1.06332e-10	-1.26638	-1.06957	1.99986e-05	-0.923756	-1.12955	3.72744e-05	-0.889972	-1.12389
24346676	rs10239353	4.32876e-10	-0.932061	-2.9822e-10	0.000112804	-0.323319	-2.9822e-10	0.000188992	-0.390466	-2.9822e-10
24346766	rs16093	9.53501e-11	-1.18807	-1.25688	1.859e-05	-0.827476	-1.29887	3.1031e-05	-0.902465	-1.29472
24347207	rs12670597	7.91472e-11	-1.66489	-0.966312	1.02598e-05	-1.67999	-1.04075	1.78915e-05	-1.70832	-1.03952
24347387	rs10255852	3.20219e-10	0.181558	-1.41507	5.98665e-05	0.455842	-1.41269	0.000114627	0.507805	-1.39829
24347515	rs56088608	8.21868e-11	-1.71411	-0.879404	1.222e-05	-1.67989	-0.866003	2.04706e-05	-1.74359	-0.869587
24347534	rs3025099	8.61532e-11	-1.66822	-0.878163	1.2877e-05	-1.62878	-0.864746	2.135e-05	-1.70278	-0.868334
24347592	rs56383542	8.59184e-11	-1.67095	-0.878163	1.28382e-05	-1.6318	-0.864746	2.12978e-05	-1.70523	-0.868334
24347726	rs16091	1.0787e-10	-1.03482	-1.28677	1.35783e-05	-1.10431	-1.33619	2.5411e-05	-1.03555	-1.36144
24347824	rs16090	2.05831e-09	-0.782815	1.40994	0.000140688	-0.962825	0.860403	0.000197442	-1.14016	0.793437
24347891	rs16089	1.45273e-10	-0.617628	-1.40627	1.02709e-05	-1.31385	-1.4058	1.97862e-05	-1.25626	-1.39092
24348183	rs16088	2.92762e-10	-1.52616e-10	-1.32315	4.02436e-05	-1.52616e-10	-1.35402	7.31724e-05	-1.52616e-10	-1.33935
24348217	rs16087	2.67971e-10	-0.107723	-1.30391	4.67435e-05	0.0901535	-1.29445	0.000100079	0.229637	-1.25584
24348527	rs16086	2.35383e-10	-0.120817	-1.42048	1.37861e-05	-1.00523	-1.42008	2.48021e-05	-1.01152	-1.40972
24349013	rs16085	2.15398e-10	-0.479773	-1.15025	3.582e-05	-0.326616	-1.14385	7.60363e-05	-0.20648	-1.09448
24349154	rs16084	4.75344e-11	-1.74159	-1.39947	1.28463e-05	-1.10189	-1.39402	2.40761e-05	-1.061	-1.38995
24349255	rs16083	1.16637e-10	-1.22708	-1.01637	2.17343e-05	-0.889204	-1.08087	4.04584e-05	-0.857126	-1.07477
24349873	rs12171603	2.16621e-10	-0.203124	-1.42124	1.31779e-05	-1.04902	-1.4214	2.36961e-05	-1.05508	-1.41178
24349887	rs3857725	4.35797e-10	-0.925335	-2.9822e-10	0.000113787	-0.31464	-2.9822e-10	0.000190602	-0.38198	-2.9822e-10
24350504	rs16082	5.18631e-11	-1.81743	-1.23647	1.16078e-05	-1.36489	-1.2324	2.14691e-05	-1.33489	-1.23067
24350626	rs999387	5.01412e-10	-1.77443	0.989347	0.00010671	-1.8372	1.45835	0.000344502	-1.84292	2.05285
24350926	rs150570319	1.78583e-10	-1.81746	-2.9822e-10	3.1788e-05	-1.58988	-2.9822e-10	5.3538e-05	-1.65178	-2.9822e-10
24350966	rs16080	1.14824e-10	-1.26816	-0.990949	2.11544e-05	-0.940462	-1.05666	3.95192e-05	-0.90925	-1.04613
24353023	rs13231738	2.80969e-10	-1.36427	-2.9822e-10	0.000555754	1.27136	-2.9822e-10	0.0010043	1.27988	-2.9822e-10
24353072	rs16463	6.34824e-10	-1.52616e-10	-0.549163	6.94007e-05	-1.52616e-10	-0.809071	0.000124364	-1.52616e-10	-0.808959
24353182	rs16079	1.0355e-10	-0.967101	-1.39535	8.87844e-06	-1.50643	-1.35891	1.60783e-05	-1.50654	-1.34816
24353194	rs11973567	5.02597e-11	-1.72879	-1.35652	5.98715e-06	-1.83995	-1.4194	1.06711e-05	-1.84225	-1.42238
24353267	rs75101766	5.52539e-10	-1.52616e-10	-0.687989	6.17252e-05	-1.52616e-10	-0.926276	0.00011065	-1.52616e-10	-0.925792
24353414	rs3025097	5.60584e-10	-1.52616e-10	-0.673533	6.24646e-05	-1.52616e-10	-0.91437	0.000111976	-1.52616e-10	-0.91388
24353417	rs55827478	1.1005e-10	-1.84279	-0.458778	1.60202e-05	-1.84494	-0.430173	2.94179e-05	-1.84261	-0.407954
24353455	rs16078	1.76008e-10	-1.83198	-2.9822e-10	2.46452e-05	-1.84439	-2.9822e-10	4.42414e-05	-1.84251	-2.9822e-10
24353507	rs16077	6.29126e-11	-1.84369	-1.01708	8.08486e-06	-1.81658	-1.1424	1.35874e-05	-1.82202	-1.201
24353556	rs75528300	8.15909e-10	-1.52616e-10	-0.298209	0.000126498	-1.52616e-10	-0.208746	0.000214065	-1.52616e-10	-0.265889
24353900	rs2390969	1.80644e-09	0.496599	-2.9822e-10	0.000446326	1.05208	-2.9822e-10	0.000859176	1.12381	-2.9822e-10
24353975	rs16873648	7.76835e-10	-1.52616e-10	-0.347284	0.000114493	-1.52616e-10	-0.308452	0.000209661	-1.52616e-10	-0.286677
24354172	rs4336503	7.27751e-11	-1.39339	-1.32175	8.942e-06	-1.56159	-1.29662	1.59413e-05	-1.56115	-1.3021
24354300	rs4307239	5.71612e-11	-1.74018	-1.21646	6.51205e-06	-1.82977	-1.34555	1.14843e-05	-1.8332	-1.35799
24354427	rs28624148	8.09428e-11	-1.36936	-1.23941	7.53259e-06	-1.78813	-1.2416	1.33224e-05	-1.77068	-1.27204
24354498	rs10272787	8.0845e-11	-1.31374	-1.29624	7.26874e-06	-1.76854	-1.29684	1.29384e-05	-1.7495	-1.32247
24355042	rs10487603	5.05428e-11	-1.78382	-1.29587	1.17379e-05	-1.28686	-1.29929	2.00679e-05	-1.30885	-1.3242
24355227	rs17149196	5.0066e-11	-1.78101	-1.30816	1.16947e-05	-1.27842	-1.31141	2.00164e-05	-1.30059	-1.33503
24355249	rs6972670	7.54552e-10	-1.52616e-10	-0.376387	0.000111151	-1.52616e-10	-0.338078	0.000203482	-1.52616e-10	-0.316592
24355542	rs12333707	4.85569e-11	-1.84004	-1.27973	9.83626e-06	-1.47948	-1.28341	1.61066e-05	-1.54287	-1.31006
24355660	rs12334195	7.76558e-11	-1.70024	-0.949989	9.33968e-06	-1.67628	-1.13842	1.59058e-05	-1.68344	-1.18204
24356148	rs4236314	6.95732e-11	-1.44805	-1.31209	8.61535e-06	-1.60453	-1.29089	1.53444e-05	-1.60412	-1.2973
24356174	rs4722344	1.36453e-10	-0.660797	-1.42574	1.11369e-05	-1.21389	-1.42482	2.25045e-05	-1.09735	-1.4211
24356457	rs75504225	1.73731e-10	-1.845	-2.9822e-10	2.49579e-05	-1.83178	-2.9822e-10	4.44213e-05	-1.83845	-2.9822e-10
24356504	rs1012768	6.64719e-11	-1.75525	-1.05048	7.16961e-06	-1.83924	-1.23988	1.25939e-05	-1.84305	-1.2559
24356899	rs71537272	8.83756e-11	-1.79208	-0.728839	1.62439e-05	-1.70924	-0.552013	3.52156e-05	-1.6897	-0.380983
24356968	rs13226607	5.82151e-11	-1.84288	-1.09549	9.87752e-06	-1.75537	-1.00333	1.80242e-05	-1.7725	-0.967954
24356995	rs11772148	5.90566e-11	-1.84453	-1.07949	9.92505e-06	-1.76865	-0.985259	1.81494e-05	-1.78438	-0.949146
24357003	rs11768484	5.90566e-11	-1.84453	-1.07949	9.92505e-06	-1.76865	-0.985259	1.81494e-05	-1.78438	-0.949146
24357079	rs73082768	6.79092e-11	-1.35924	-1.42511	6.19723e-06	-1.80012	-1.42475	1.12906e-05	-1.78257	-1.42563
24357192	rs11761673	5.78565e-11	-1.84354	-1.101	9.79604e-06	-1.75992	-1.00707	1.78815e-05	-1.77658	-0.971826
24357288	rs73082772	1.753e-10	-1.83601	-2.9822e-10	2.46799e-05	-1.84298	-2.9822e-10	4.41709e-05	-1.8441	-2.9822e-10
24357323	rs11768564	5.81761e-11	-1.84209	-1.09695	9.93222e-06	-1.75071	-1.00247	1.81167e-05	-1.7683	-0.967037
24357388	rs73082776	1.81077e-09	0.498997	-2.9822e-10	0.000468758	1.10112	-2.9822e-10	0.0009206	1.19286	-2.9822e-10
24357575	rs17149209	5.84138e-11	-1.84209	-1.09287	9.97826e-06	-1.75071	-0.997848	1.82041e-05	-1.7683	-0.962223
24357869	rs138437543	3.71115e-09	1.21659	-2.9822e-10	0.000919545	1.77491	-2.9822e-10	0.0018941	1.91433	-2.9822e-10
24357870	rs28674593	1.04638e-10	-1.31876	-1.03325	1.28566e-05	-1.56344	-0.931675	2.52472e-05	-1.5116	-0.891854
24358090	rs17149217	9.30564e-11	-1.795	-0.674305	1.71827e-05	-1.71394	-0.491124	3.72322e-05	-1.69473	-0.320262
24358103	rs17316431	3.27865e-10	-0.182878	-1.02703	5.31346e-05	-0.192784	-0.883357	6.78274e-05	-0.554541	-0.860661
24358200	rs6461791	3.97674e-09	1.28571	-2.9822e-10	0.000991287	1.85004	-2.9822e-10	0.00204479	1.99088	-2.9822e-10
24358474	rs6461793	6.17998e-11	-1.84288	-1.03574	1.06335e-05	-1.75537	-0.929586	1.94219e-05	-1.7725	-0.893269
24358497	rs6461794	8.83214e-11	-1.46998	-1.05155	1.14191e-05	-1.66252	-0.951163	2.20441e-05	-1.62544	-0.913682
24358549	rs10223953	1.03545e-10	-1.33987	-1.02263	1.25319e-05	-1.58492	-0.935769	2.44512e-05	-1.53648	-0.899011
24358621	rs6461795	3.84126e-09	1.25104	-2.9822e-10	0.000954645	1.81237	-2.9822e-10	0.0019678	1.95251	-2.9822e-10
24358747	rs7778750	3.66594e-09	1.20433	-2.9822e-10	0.00090737	1.76158	-2.9822e-10	0.00186855	1.90075	-2.9822e-10
24359090	rs28568663	6.08302e-11	-1.84288	-1.05155	1.04065e-05	-1.75537	-0.951163	1.90295e-05	-1.7725	-0.913682
24359097	rs68001924	6.06151e-11	-1.84209	-1.05588	1.04043e-05	-1.75071	-0.956039	1.9013e-05	-1.7683	-0.918748
24359185	rs67903393	1.03272e-10	-1.33966	-1.02549	1.2787e-05	-1.57867	-0.921867	2.50458e-05	-1.5282	-0.883268
24359265	rs67362970	1.10458e-10	-1.28553	-1.01235	1.35019e-05	-1.539	-0.907139	2.65527e-05	-1.48505	-0.867991
24359269	rs66639563	1.00019e-10	-1.34995	-1.0472	1.23861e-05	-1.58613	-0.94626	2.42216e-05	-1.53634	-0.90859
24359732	rs10271834	1.5837e-10	-0.850287	-1.08729	1.24612e-05	-1.32178	-1.20457	2.39383e-05	-1.22226	-1.23443
24359747	rs10228333	6.26502e-11	-1.74038	-1.12456	7.16808e-06	-1.84484	-1.23449	1.25076e-05	-1.84365	-1.26218
24359757	rs74632143	1.12191e-09	0.0202723	-2.9822e-10	0.000100281	-0.440996	-2.9822e-10	0.00014819	-0.63367	-2.9822e-10
24359853	rs77786453	6.53328e-10	-1.52616e-10	-0.520433	7.09365e-05	-1.52616e-10	-0.787184	0.000127033	-1.52616e-10	-0.787722
24359871	rs73082790	1.73975e-09	0.458984	-2.9822e-10	0.000448185	1.05624	-2.9822e-10	0.000879584	1.14728	-2.9822e-10
24359921	rs6950851	6.38647e-11	-1.70038	-1.14536	7.077e-06	-1.84352	-1.2486	1.24383e-05	-1.83607	-1.27532
24359948	rs10272064	6.0691e-11	-1.47412	-1.4226	6.03066e-06	-1.8297	-1.42241	1.08876e-05	-1.81883	-1.42572
24359949	rs10271872	6.09867e-11	-1.46926	-1.4226	6.03671e-06	-1.8287	-1.42241	1.09018e-05	-1.81752	-1.42572
24360133	rs75876391	1.74061e-10	-1.8431	-2.9822e-10	2.58538e-05	-1.79651	-2.9822e-10	4.51549e-05	-1.82207	-2.9822e-10
24360179	rs6950947	1.03865e-10	-1.37023	-0.989192	1.29694e-05	-1.60074	-0.885639	2.53951e-05	-1.5523	-0.845312
24360190	rs6950954	6.02299e-11	-1.76753	-1.13681	6.8022e-06	-1.83621	-1.29552	1.19597e-05	-1.84119	-1.30943
24360191	rs144031755	6.7499e-10	-1.52616e-10	-0.487813	0.000114026	-1.52616e-10	-0.31254	0.00019547	-1.52616e-10	-0.35676
24360361	rs56310940	9.79981e-11	-1.3838	-1.03377	1.22951e-05	-1.56334	-0.97643	2.28478e-05	-1.51519	-0.988125
24360747	rs73082794	1.83005e-09	0.509587	-2.9822e-10	0.000474356	1.11299	-2.9822e-10	0.000931764	1.20491	-2.9822e-10
24360928	rs147046085	1.99526e-09	0.596018	-2.9822e-10	0.000418842	0.988525	-2.9822e-10	0.000822977	1.08076	-2.9822e-10
24361109	rs117997275	5.35972e-10	-1.52616e-10	-0.718431	7.931e-05	-1.52616e-10	-0.675605	0.000145284	-1.52616e-10	-0.653479
24361113	rs142462547	1.57662e-09	0.360524	-2.9822e-10	0.000401252	0.94562	-2.9822e-10	0.000786107	1.03492	-2.9822e-10
24361183	rs117621696	5.23539e-10	-1.52616e-10	-0.7419	7.74156e-05	-1.52616e-10	-0.69978	0.000141763	-1.52616e-10	-0.678011
24361349	rs74818888	5.43998e-10	-1.52616e-10	-0.703566	6.09243e-05	-1.52616e-10	-0.939337	0.000109111	-1.52616e-10	-0.939806
24361622	rs75556450	5.94201e-10	-1.52616e-10	-0.615295	6.55317e-05	-1.52616e-10	-0.866435	0.000117358	-1.52616e-10	-0.866939
24361647	rs73082799	1.63951e-09	0.399638	-2.9822e-10	0.000419291	0.989595	-2.9822e-10	0.000822019	1.0796	-2.9822e-10
24362099	rs2188772	5.52269e-11	-1.72977	-1.26129	6.37291e-06	-1.84512	-1.35179	1.12314e-05	-1.84217	-1.37129
24362530	rs4719764	6.84731e-11	-1.84429	-0.931776	1.26575e-05	-1.76005	-0.750661	2.36021e-05	-1.77944	-0.691397
24362531	rs4722345	9.16922e-11	-1.8291	-0.654977	1.65185e-05	-1.77495	-0.469533	3.58907e-05	-1.76073	-0.290965
24362775	rs147672906	2.67741e-10	-1.52616e-10	-1.41249	3.75391e-05	-1.52616e-10	-1.42359	6.72128e-05	-1.52616e-10	-1.42431
24363777	rs73082800	1.48778e-09	0.302526	-2.9822e-10	0.000375892	0.880333	-2.9822e-10	0.000735657	0.968595	-2.9822e-10
24363827	rs73082802	1.44641e-09	0.274332	-2.9822e-10	0.000364136	0.84856	-2.9822e-10	0.000712285	0.93631	-2.9822e-10
24363833	rs73084603	1.44641e-09	0.274332	-2.9822e-10	0.000364136	0.84856	-2.9822e-10	0.000712285	0.93631	-2.9822e-10
24364110	rs34944101	8.76524e-11	-1.64185	-0.887288	0.000114848	0.527665	-0.833023	0.000201571	0.518236	-0.844265
24364333	rs11972279	5.15466e-11	-1.82062	-1.23941	6.55228e-06	-1.79827	-1.37088	1.14543e-05	-1.811	-1.3828
24364399	rs76986182	1.43199e-09	0.264309	-2.9822e-10	0.000360045	0.837259	-2.9822e-10	0.000704153	0.924827	-2.9822e-10
24364791	rs10233456	5.35448e-11	-1.66077	-1.36122	7.81793e-06	-1.57048	-1.42207	1.54123e-05	-1.47738	-1.41963
24364831	rs73084604	1.54629e-09	0.341102	-2.9822e-10	0.000392578	0.923767	-2.9822e-10	0.000768848	1.01272	-2.9822e-10
24364979	rs73084606	1.35312e-09	0.207655	-2.9822e-10	0.000337746	0.773324	-2.9822e-10	0.000659854	0.85985	-2.9822e-10
24365256	rs73084609	1.40508e-09	0.245335	-2.9822e-10	0.000352421	0.815858	-2.9822e-10	0.000689004	0.903078	-2.9822e-10
24365548	rs145525500	3.80155e-09	1.24065	-2.9822e-10	0.00106998	1.92642	-2.9822e-10	0.00212664	2.03013	-2.9822e-10
24366658	rs141020180	3.78627e-10	-1.52616e-10	-1.06596	5.20441e-05	-1.52616e-10	-1.09688	9.38928e-05	-1.52616e-10	-1.09001
24366788	rs17149236	1.41916e-09	0.25531	-2.9822e-10	0.000356409	0.82711	-2.9822e-10	0.000696928	0.914514	-2.9822e-10
24366824	rs73084616	1.41916e-09	0.25531	-2.9822e-10	0.000356409	0.82711	-2.9822e-10	0.000696928	0.914514	-2.9822e-10
24366856	rs140513756	1.31508e-09	0.17914	-2.9822e-10	0.000327037	0.741106	-2.9822e-10	0.000638595	0.827102	-2.9822e-10
24367150	rs150003064	2.76083e-10	-1.52616e-10	-1.38181	3.88583e-05	-1.52616e-10	-1.38905	6.94108e-05	-1.52616e-10	-1.39213
24367584	rs74569204	2.80155e-10	-1.52616e-10	-1.36717	3.95111e-05	-1.52616e-10	-1.37239	7.06861e-05	-1.52616e-10	-1.37392
24367692	rs74868913	6.68801e-10	-1.52616e-10	-0.497025	0.000114343	-1.52616e-10	-0.309767	0.000198731	-1.52616e-10	-0.340214
24367761	rs10224039	1.13774e-10	-1.39234	-0.875965	1.33977e-05	-1.66256	-0.791323	2.67552e-05	-1.60662	-0.738823
24367772	rs73084619	1.30355e-09	0.170333	-2.9822e-10	0.000323798	0.73115	-2.9822e-10	0.000632165	0.816982	-2.9822e-10
24367809	rs10253435	7.16808e-11	-1.31914	-1.41115	6.32824e-06	-1.78736	-1.41658	1.14905e-05	-1.76767	-1.42298
24368686	rs10487605	9.21613e-11	-1.84203	-0.636943	1.63136e-05	-1.80751	-0.449459	3.53797e-05	-1.79692	-0.269106
24368756	rs147296815	3.04564e-10	-1.52616e-10	-1.28363	4.68742e-05	-1.52616e-10	-1.2015	8.49391e-05	-1.52616e-10	-1.19023
24368813	rs75467065	5.12911e-10	-1.52616e-10	-0.76241	5.64355e-05	-1.52616e-10	-1.01587	0.000100903	-1.52616e-10	-1.01801
24369144	rs6953030	5.54236e-10	-1.52616e-10	-0.684922	6.00075e-05	-1.52616e-10	-0.9545	0.000107273	-1.52616e-10	-0.95679
24369196	rs55790256	1.7817e-10	-1.81977	-2.9822e-10	2.46346e-05	-1.84482	-2.9822e-10	4.45319e-05	-1.83596	-2.9822e-10
24369650	rs73084622	1.27962e-09	0.151806	-2.9822e-10	0.000317084	0.710197	-2.9822e-10	0.000618843	0.795683	-2.9822e-10
24369700	rs151051083	1.3645e-10	-1.84043	-0.246126	2.53209e-05	-1.80234	-0.0149981	5.78198e-05	-1.79109	0.216252
24369857	rs146481177	1.40508e-09	0.245335	-2.9822e-10	0.000352421	0.815858	-2.9822e-10	0.000689004	0.903078	-2.9822e-10
24369930	rs2521623	9.82893e-11	-1.01171	-1.40289	8.86795e-06	-1.44952	-1.41701	1.7321e-05	-1.35739	-1.42286
24370163	rs78753161	7.86196e-11	-1.27586	-1.36203	9.44534e-06	-1.46708	-1.33637	1.67935e-05	-1.46657	-1.34461
24370390	rs150159533	2.64192e-10	-1.52616e-10	-1.42584	3.7545e-05	-1.52616e-10	-1.42343	6.72743e-05	-1.52616e-10	-1.42339
24370566	rs11763059	1.41007e-10	-1.8395	-0.214205	2.62911e-05	-1.79963	0.0198902	6.02195e-05	-1.78805	0.253874
24370883	rs2521624	9.65959e-11	-1.01171	-1.42027	8.79379e-06	-1.44952	-1.4254	1.72761e-05	-1.35739	-1.42546
24370901	rs73084628	1.40508e-09	0.245335	-2.9822e-10	0.000352421	0.815858	-2.9822e-10	0.000689004	0.903078	-2.9822e-10
24371434	rs2521625	4.33562e-11	-1.81176	-1.4213	6.57066e-06	-1.76719	-1.39916	1.20091e-05	-1.74001	-1.40649
24371465	rs16873654	1.37879e-09	0.226451	-2.9822e-10	0.00034499	0.794546	-2.9822e-10	0.000674241	0.881419	-2.9822e-10
24371586	rs2722407	4.72986e-11	-1.73348	-1.41255	5.93679e-06	-1.84487	-1.42293	1.06255e-05	-1.84331	-1.4256
24371657	rs117864663	3.31223e-10	-1.52616e-10	-1.19972	4.91941e-05	-1.52616e-10	-1.15319	9.07461e-05	-1.52616e-10	-1.1241
24371835	rs148812933	3.9388e-10	-1.02647	-2.9822e-10	0.000146771	-0.0600935	-2.9822e-10	0.000285237	0.0211505	-2.9822e-10
24371890	rs181312934	5.81993e-10	-0.636054	-2.9822e-10	9.3045e-05	-0.515886	-2.9822e-10	0.000188511	-0.393012	-2.9822e-10
24372147	rs73088764	9.61202e-10	-0.134327	-2.9822e-10	0.000229073	0.385072	-2.9822e-10	0.000444588	0.46498	-2.9822e-10
24372370	rs11771124	1.51082e-10	-1.60613	-0.378563	2.54375e-05	-1.65766	-0.155087	5.60971e-05	-1.66984	0.0647568
24373039	rs2722408	3.90927e-10	-1.52616e-10	-1.03399	4.64541e-05	-1.52616e-10	-1.2105	8.29356e-05	-1.52616e-10	-1.2141
24373354	rs77689915	5.1612e-10	-1.52616e-10	-0.756173	5.30582e-05	-1.52616e-10	-1.07758	8.70073e-05	-1.52616e-10	-1.16618
24373476	rs73088765	9.68656e-10	-0.126602	-2.9822e-10	0.000231102	0.39389	-2.9822e-10	0.000448596	0.473955	-2.9822e-10
24373651	rs1859009	5.0166e-11	-1.6923	-1.39488	6.00512e-06	-1.84345	-1.4129	1.07682e-05	-1.83524	-1.42034
24374106	rs28645129	5.41179e-11	-1.59547	-1.41588	6.82092e-06	-1.74899	-1.37999	1.2695e-05	-1.72231	-1.36865
24374271	rs4719765	7.26613e-11	-1.36612	-1.35058	8.66714e-06	-1.56945	-1.31998	1.62569e-05	-1.51409	-1.32956
24374374	rs2521626	5.452e-11	-1.58804	-1.4159	6.85882e-06	-1.74436	-1.37907	1.27727e-05	-1.71709	-1.36777
24374457	rs17149261	5.37653e-11	-1.60278	-1.4151	6.8014e-06	-1.75351	-1.37833	1.26535e-05	-1.72742	-1.36681
24374498	rs144227432	2.17432e-10	-1.62062	-2.9822e-10	4.0749e-05	-1.34154	-2.9822e-10	7.91248e-05	-1.26114	-2.9822e-10
24374778	rs28562688	6.95964e-11	-1.35323	-1.40657	6.47549e-06	-1.80127	-1.37967	1.20747e-05	-1.78517	-1.35589
24374955	rs146492526	5.52342e-10	-1.52616e-10	-0.688344	9.26123e-05	-1.52616e-10	-0.520547	0.000161454	-1.52616e-10	-0.547948
24375030	rs11760231	1.12531e-10	-1.83358	-0.445703	2.08722e-05	-1.7814	-0.229157	4.69844e-05	-1.7668	-0.0155572
24375082	rs2466399	5.36363e-11	-1.62477	-1.39551	7.13858e-06	-1.76683	-1.31663	1.34208e-05	-1.74259	-1.29277
24375186	rs2428343	5.38768e-11	-1.60278	-1.41303	6.83868e-06	-1.75351	-1.37287	1.27228e-05	-1.72742	-1.36135
24375199	rs2466398	5.38538e-11	-1.60278	-1.41346	6.82453e-06	-1.75351	-1.37494	1.27014e-05	-1.72742	-1.36303
24375264	rs2466397	5.33376e-11	-1.60999	-1.41588	6.76028e-06	-1.75792	-1.37999	1.25671e-05	-1.73243	-1.36865
24375302	rs77131005	2.86764e-10	-1.52616e-10	-1.34385	4.12588e-05	-1.52616e-10	-1.3291	7.42087e-05	-1.52616e-10	-1.32529
24375349	rs2521627	4.87688e-11	-1.71048	-1.40494	5.96294e-06	-1.84484	-1.41857	1.06864e-05	-1.83943	-1.42376
24375473	rs140389096	4.48465e-10	-1.52616e-10	-0.89668	6.12308e-05	-1.52616e-10	-0.934319	0.000110634	-1.52616e-10	-0.925938
24375553	rs2521628	5.35613e-11	-1.60999	-1.41169	6.81841e-06	-1.75792	-1.37142	1.26873e-05	-1.73243	-1.35913
24375606	rs2722381	5.35613e-11	-1.60999	-1.41169	6.81841e-06	-1.75792	-1.37142	1.26873e-05	-1.73243	-1.35913
24375828	rs4719766	8.43975e-11	-1.48459	-1.08238	9.98316e-06	-1.68055	-1.06752	1.92304e-05	-1.64041	-1.03526
24375947	rs4719767	5.48093e-11	-1.62477	-1.37388	7.39002e-06	-1.76683	-1.28201	1.39392e-05	-1.74259	-1.25487
24376199	rs73088774	9.21749e-10	-0.176239	-2.9822e-10	0.000218361	0.337181	-2.9822e-10	0.000423436	0.416235	-2.9822e-10
24376271	rs2722379	4.78225e-11	-1.71048	-1.42453	5.9384e-06	-1.84484	-1.42269	1.07776e-05	-1.83943	-1.41526
24376306	rs73088775	8.68459e-10	-0.235791	-2.9822e-10	0.00020397	0.269004	-2.9822e-10	0.000395042	0.346824	-2.9822e-10
24376379	rs17376624	1.9096e-10	-1.75045	-2.9822e-10	2.57658e-05	-1.79992	-2.9822e-10	4.77879e-05	-1.7654	-2.9822e-10
24376523	rs2521630	5.31145e-11	-1.65162	-1.37845	7.22619e-06	-1.78248	-1.28878	1.35832e-05	-1.76062	-1.26271
24376596	rs2521631	9.09726e-11	-1.06742	-1.42453	8.48816e-06	-1.48761	-1.42269	1.67287e-05	-1.39978	-1.41526
24376976	rs2722378	4.56421e-11	-1.84476	-1.33692	7.83978e-06	-1.81794	-1.17182	1.53272e-05	-1.81084	-1.0917
24377125	rs13235705	4.50032e-11	-1.77747	-1.41831	7.47289e-06	-1.62193	-1.41576	1.33713e-05	-1.62558	-1.41348
24377301	rs73088776	9.05553e-10	-0.193966	-2.9822e-10	0.000213978	0.316903	-2.9822e-10	0.000414785	0.395592	-2.9822e-10
24377522	rs2521632	5.86049e-11	-1.5776	-1.3541	9.03057e-06	-1.63417	-1.21419	1.72747e-05	-1.64122	-1.1417
24377638	rs2521633	4.85646e-11	-1.70197	-1.41764	6.03178e-06	-1.84316	-1.40876	1.06958e-05	-1.84282	-1.4195
24377991	rs10487606	4.57626e-11	-1.8336	-1.34544	7.88113e-06	-1.785	-1.1995	1.54256e-05	-1.77142	-1.12472
24378040	rs2521634	5.85132e-11	-1.59716	-1.33609	9.14574e-06	-1.65169	-1.18399	1.75758e-05	-1.65877	-1.10688
24378605	rs6957661	7.14203e-11	-1.41323	-1.3207	8.74066e-06	-1.60489	-1.27609	1.62982e-05	-1.55305	-1.28806
24378675	rs77206861	1.99033e-10	-1.70904	-2.9822e-10	2.89643e-05	-1.6829	-2.9822e-10	5.48497e-05	-1.62757	-2.9822e-10
24378750	rs140188927	7.62791e-10	-0.365528	-2.9822e-10	0.000175717	0.119908	-2.9822e-10	0.000339382	0.194959	-2.9822e-10
24378920	rs17149280	8.40229e-11	-1.4391	-1.13233	7.5279e-06	-1.82584	-1.20452	1.41891e-05	-1.81521	-1.16448
24379367	rs28566482	7.1515e-11	-1.41887	-1.31373	8.77652e-06	-1.6091	-1.26779	1.63525e-05	-1.55769	-1.2801
24379635	rs2521635	4.86176e-11	-1.704	-1.41453	7.62974e-06	-1.63026	-1.38666	1.41075e-05	-1.58808	-1.39738
24379665	rs28673835	7.1685e-11	-1.41887	-1.31136	8.80127e-06	-1.6091	-1.26498	1.63968e-05	-1.55769	-1.27739
24379689	rs28414026	7.14984e-11	-1.42412	-1.30872	9.16299e-06	-1.57195	-1.26185	1.70818e-05	-1.51977	-1.27439
24379775	rs10487607	7.16625e-11	-1.41887	-1.31167	8.78855e-06	-1.6091	-1.26642	1.63793e-05	-1.55769	-1.27846
24380110	rs76352285	1.73927e-10	-1.84387	-2.9822e-10	2.47997e-05	-1.83814	-2.9822e-10	4.41735e-05	-1.84404	-2.9822e-10
24380187	rs2245662	4.76752e-11	-1.72493	-1.41317	7.39925e-06	-1.66343	-1.38416	1.36121e-05	-1.62597	-1.39524
24380255	rs2521636	5.74188e-11	-1.77285	-1.17929	1.32149e-05	-1.22364	-1.24398	2.42379e-05	-1.23735	-1.2069
24380385	rs2245657	4.7899e-11	-1.72025	-1.41317	7.55691e-06	-1.64235	-1.38416	1.39873e-05	-1.59877	-1.39524
24380815	rs11978325	6.6041e-11	-1.83745	-0.974787	1.09794e-05	-1.61732	-1.03563	2.03692e-05	-1.628	-0.990138
24380821	rs142546889	2.73889e-10	-1.52616e-10	-1.38979	3.8617e-05	-1.52616e-10	-1.39528	6.93333e-05	-1.52616e-10	-1.39324
24380842	rs12670676	5.44158e-10	-1.52616e-10	-0.703272	9.00573e-05	-1.52616e-10	-0.548523	0.000155158	-1.52616e-10	-0.587726
24381150	rs995659	7.78586e-11	-1.78097	-0.866647	1.1499e-05	-1.73806	-0.868654	2.066e-05	-1.76501	-0.83896
24381201	rs995660	6.46639e-11	-1.51723	-1.31608	7.90206e-06	-1.71126	-1.27058	1.45727e-05	-1.67024	-1.28278
24381513	rs73088792	7.20745e-11	-1.299	-1.42581	6.30396e-06	-1.78409	-1.4237	1.15871e-05	-1.76531	-1.41696
24381734	rs2722400	7.38419e-11	-1.77033	-0.930257	1.01253e-05	-1.80169	-0.93224	1.81111e-05	-1.83111	-0.904535
24381817	rs2722401	7.31648e-11	-1.7967	-0.913101	1.12547e-05	-1.71521	-0.912975	2.01333e-05	-1.7451	-0.884694
24381856	rs73088793	8.53774e-10	-0.252845	-2.9822e-10	0.000200021	0.249452	-2.9822e-10	0.000387255	0.326914	-2.9822e-10
24381858	rs73088795	9.43694e-10	-0.15271	-2.9822e-10	0.000224313	0.364076	-2.9822e-10	0.000435188	0.44361	-2.9822e-10
24381949	rs10260381	6.93287e-11	-1.3401	-1.42355	6.20827e-06	-1.79729	-1.42579	1.13308e-05	-1.78053	-1.42412
24382221	rs79835182	4.69523e-10	-1.52616e-10	-0.850795	5.40407e-05	-1.52616e-10	-1.05923	9.71102e-05	-1.52616e-10	-1.05632
24382410	rs2011336	1.11544e-10	-0.923952	-1.36414	9.40842e-06	-1.41306	-1.3943	1.84311e-05	-1.31184	-1.40629
24382726	rs2722403	2.38151e-10	-0.710927	-0.81868	1.42435e-05	-1.5719	-0.820771	2.83206e-05	-1.49873	-0.789844
24382871	rs10264410	5.15727e-10	-1.52616e-10	-0.756934	5.8288e-05	-1.52616e-10	-0.983572	0.000104772	-1.52616e-10	-0.980378
24382901	rs2722404	6.11815e-11	-1.60716	-1.28151	6.51871e-06	-1.84312	-1.33117	1.15352e-05	-1.83384	-1.35292
24383611	rs71537273	5.59844e-10	-0.674853	-2.9822e-10	3.10827e-05	-1.61232	-2.9822e-10	5.22896e-05	-1.67537	-2.9822e-10
24383739	rs739609	6.4681e-11	-1.53673	-1.29632	7.97732e-06	-1.72361	-1.24876	1.46748e-05	-1.6844	-1.26164
24383768	rs873155	5.70599e-11	-1.62005	-1.33835	7.22022e-06	-1.77348	-1.2986	1.31964e-05	-1.74273	-1.30949
24383775	rs739610	6.26943e-11	-1.53191	-1.33233	7.66779e-06	-1.72058	-1.29136	1.41356e-05	-1.68092	-1.30256
24383782	rs739611	5.62407e-11	-1.64677	-1.32611	7.22013e-06	-1.78818	-1.28392	1.3148e-05	-1.76047	-1.29543
24383815	rs873156	7.01135e-11	-1.50171	-1.25068	8.59954e-06	-1.70128	-1.19598	1.58412e-05	-1.65886	-1.21069
24383860	rs17324083	1.76041e-10	-1.8318	-2.9822e-10	2.52804e-05	-1.81894	-2.9822e-10	4.61982e-05	-1.79923	-2.9822e-10
24383941	rs2390970	5.04873e-11	-1.79273	-1.28806	9.28813e-06	-1.58375	-1.23648	1.59145e-05	-1.61454	-1.2504
24384118	rs2078965	6.81485e-11	-1.49152	-1.28931	8.3009e-06	-1.69466	-1.23795	1.5318e-05	-1.65133	-1.25181
24384535	rs1468175	6.77997e-11	-1.49152	-1.29444	8.251e-06	-1.69466	-1.24398	1.52294e-05	-1.65133	-1.25761
24384847	rs143841453	1.75863e-10	-1.83281	-2.9822e-10	2.53487e-05	-1.81624	-2.9822e-10	4.6478e-05	-1.79319	-2.9822e-10
24385049	rs12673094	6.8706e-11	-1.49152	-1.28116	8.38044e-06	-1.69466	-1.22841	1.54593e-05	-1.65133	-1.24263
24385517	rs17149299	6.87707e-11	-1.50002	-1.27171	8.42648e-06	-1.70019	-1.2174	1.55264e-05	-1.65761	-1.23202
24385995	rs4722346	7.10857e-11	-1.48986	-1.24876	8.71066e-06	-1.69358	-1.19084	1.60496e-05	-1.6501	-1.20638
24386163	rs10277671	6.2832e-11	-1.47856	-1.38349	6.23641e-06	-1.82029	-1.39828	1.14761e-05	-1.79583	-1.39607
24386560	rs79429938	4.29993e-10	-1.52616e-10	-0.938743	6.38773e-05	-1.52616e-10	-0.892005	0.000109591	-1.52616e-10	-0.935411
24386575	rs73091112	7.21553e-11	-1.4933	-1.23039	8.86459e-06	-1.69582	-1.17108	1.63275e-05	-1.65265	-1.18667
24386873	rs76729073	7.3699e-11	-1.49385	-1.20868	9.02958e-06	-1.70256	-1.1459	1.65689e-05	-1.66249	-1.16215
24386896	rs80103103	7.39921e-11	-1.48822	-1.21033	9.13321e-06	-1.69251	-1.14454	1.67998e-05	-1.64889	-1.16191
24387000	rs73091113	7.46776e-11	-1.48822	-1.20111	9.07301e-06	-1.69251	-1.15116	1.66094e-05	-1.64889	-1.17331
24387001	rs73091115	7.49238e-11	-1.48822	-1.19782	9.10608e-06	-1.69251	-1.14752	1.66674e-05	-1.64889	-1.16982
24387094	rs17527852	7.20078e-11	-1.51863	-1.2071	8.96767e-06	-1.71216	-1.14318	1.64555e-05	-1.67126	-1.16025
24387206	rs17149302	7.42313e-11	-1.48822	-1.2071	9.14565e-06	-1.69251	-1.14318	1.68278e-05	-1.64889	-1.16025
24387656	rs79014395	5.87864e-10	-1.52616e-10	-0.626016	6.49838e-05	-1.52616e-10	-0.874831	0.000116605	-1.52616e-10	-0.873378
24387874	rs10951006	6.54711e-11	-1.47638	-1.34452	8.16168e-06	-1.68473	-1.26479	1.51369e-05	-1.64009	-1.27494
24388111	rs12155085	7.73938e-11	-1.47122	-1.18238	9.51123e-06	-1.68132	-1.11518	1.75115e-05	-1.63623	-1.13308
24388180	rs148394874	1.98683e-10	-1.7108	-2.9822e-10	3.26235e-05	-1.56394	-2.9822e-10	6.11735e-05	-1.51845	-2.9822e-10
24388324	rs12155090	7.78057e-11	-1.49166	-1.15664	9.66048e-06	-1.69475	-1.08617	1.77401e-05	-1.65144	-1.1049
24388428	rs12155164	6.45262e-11	-1.62241	-1.21303	8.4398e-06	-1.76608	-1.14993	1.52675e-05	-1.73965	-1.16679
24388519	rs12155163	7.93614e-11	-1.4866	-1.1419	9.85403e-06	-1.69145	-1.06964	1.80953e-05	-1.64769	-1.08883
24388597	rs55966275	8.05959e-11	-1.47482	-1.13824	9.97138e-06	-1.6837	-1.06555	1.83274e-05	-1.63892	-1.08485
24388624	rs55842023	8.08928e-11	-1.47482	-1.13457	1.00125e-05	-1.6837	-1.06144	1.8401e-05	-1.63892	-1.08085
24388718	rs55845438	6.05012e-11	-1.75448	-1.14537	8.3831e-06	-1.84101	-1.08174	1.4922e-05	-1.83322	-1.09611
24389035	rs55904984	8.20324e-11	-1.48843	-1.10697	1.0243e-05	-1.69264	-1.02974	1.87838e-05	-1.64904	-1.05013
24389093	rs28408636	2.17956e-10	-1.61822	-2.9822e-10	2.5321e-05	-1.81733	-2.9822e-10	4.63313e-05	-1.79635	-2.9822e-10
24389147	rs55749640	1.63277e-10	-1.50365	-0.403414	3.24121e-05	-1.12431	-0.446128	5.40184e-05	-1.16751	-0.47533
24389531	rs17149307	1.12519e-09	-1.52616e-10	0.0231971	0.000115756	-1.52616e-10	-0.297484	0.000205372	-1.52616e-10	-0.307344
24389775	rs78164612	2.6803e-10	-1.52616e-10	-1.41141	3.77839e-05	-1.52616e-10	-1.41709	6.75032e-05	-1.52616e-10	-1.41999
24389872	rs73276678	1.00306e-10	-1.56763	-0.826655	1.2578e-05	-1.82064	-0.696383	2.41176e-05	-1.8158	-0.633429
24390137	rs77504394	1.3576e-10	-0.706592	-1.38503	3.76546e-05	-0.0891548	-1.33136	6.50247e-05	-0.126883	-1.33052
24390189	rs56169214	3.1645e-10	-0.10298	-1.14237	2.66592e-05	-0.711774	-1.05406	4.55373e-05	-0.749943	-1.06369
24390331	rs2214205	5.98282e-11	-1.73225	-1.17879	1.13457e-05	-1.40221	-1.21792	1.86891e-05	-1.49278	-1.21144
24390340	rs146199543	1.76339e-10	-1.8301	-2.9822e-10	2.51511e-05	-1.82407	-2.9822e-10	4.59166e-05	-1.80534	-2.9822e-10
24390465	rs6954993	2.1903e-10	-1.6133	-2.9822e-10	9.73081e-05	-0.471087	-2.9822e-10	0.000178049	-0.450107	-2.9822e-10
24390553	rs73091124	1.78217e-10	-1.81951	-2.9822e-10	3.12603e-05	-1.60662	-2.9822e-10	5.5762e-05	-1.61108	-2.9822e-10
24390731	rs75565192	3.89886e-10	-1.03666	-2.9822e-10	3.94532e-05	-1.37385	-2.9822e-10	7.6458e-05	-1.29543	-2.9822e-10
24390824	rs6956026	1.11683e-10	-1.55628	-0.730558	1.11983e-05	-1.80855	-0.824653	2.04729e-05	-1.79482	-0.818249
24391109	rs56140426	1.26318e-10	-1.55471	-0.609007	2.2065e-05	-1.23497	-0.720007	4.08364e-05	-1.22864	-0.69395
24391316	rs56305138	9.63389e-11	-1.67787	-0.756766	1.66976e-05	-1.37183	-0.861876	3.05317e-05	-1.37602	-0.837379
24391354	rs145450168	2.85387e-10	-1.52616e-10	-1.34867	3.99074e-05	-1.52616e-10	-1.36241	7.16618e-05	-1.52616e-10	-1.36021
24391618	rs76840429	1.73703e-10	-1.62624	-0.218924	2.18774e-05	-1.58342	-0.38009	3.75125e-05	-1.66943	-0.338068
24391947	rs73091129	2.32246e-10	-1.55472	-2.9822e-10	6.2903e-05	-0.907376	-2.9822e-10	0.000115176	-0.885708	-2.9822e-10
24392179	rs186699196	1.80677e-10	-1.8058	-2.9822e-10	2.49962e-05	-1.83025	-2.9822e-10	4.43352e-05	-1.84039	-2.9822e-10
24392316	rs7795026	6.25532e-11	-1.83008	-1.03642	8.146e-06	-1.83511	-1.11633	1.48577e-05	-1.83717	-1.09648
24392385	rs117697806	5.355e-09	1.58327	-2.9822e-10	0.000102907	-0.415142	-2.9822e-10	0.000196433	-0.351845	-2.9822e-10
24392915	rs10951007	9.59292e-11	-1.68711	-0.75179	1.59513e-05	-1.41717	-0.862258	2.92611e-05	-1.42164	-0.834274
24393129	rs10807819	9.24565e-11	-1.74518	-0.730596	1.4811e-05	-1.51074	-0.842864	2.72205e-05	-1.51379	-0.814408
24393216	rs10807820	9.56622e-11	-1.74001	-0.701675	1.53523e-05	-1.50134	-0.816357	2.82321e-05	-1.50444	-0.787269
24393514	rs142460825	1.87742e-10	-1.76745	-2.9822e-10	2.76779e-05	-1.72834	-2.9822e-10	5.17918e-05	-1.68494	-2.9822e-10
24393967	rs9942561	9.17086e-11	-1.72128	-0.762614	1.51338e-05	-1.46374	-0.868302	2.77706e-05	-1.46643	-0.84176
24393973	rs9942606	9.17649e-11	-1.71554	-0.767744	1.52147e-05	-1.4537	-0.873005	2.79149e-05	-1.45643	-0.846573
24394066	rs9942563	9.33905e-11	-1.5082	-0.957519	1.23969e-05	-1.51473	-1.0168	2.29612e-05	-1.50441	-0.993953
24394363	rs10229981	8.75761e-11	-1.7269	-0.803109	1.44393e-05	-1.47364	-0.905377	2.64737e-05	-1.4763	-0.879722
24394772	rs2188771	6.98688e-11	-1.84504	-0.910852	9.0511e-06	-1.84264	-1.00344	1.66141e-05	-1.84162	-0.980295
24395340	rs10249804	9.04353e-11	-1.74295	-0.754926	1.46606e-05	-1.50255	-0.861251	2.69106e-05	-1.5051	-0.834543
24395657	rs4431499	4.66587e-10	0.560343	-1.41741	5.5668e-05	0.39603	-1.42559	7.93164e-05	0.166769	-1.42549
24395805	rs10237661	7.50562e-11	-1.63804	-1.04623	8.25513e-06	-1.8382	-1.09993	1.49083e-05	-1.83173	-1.09853
24395900	rs10238015	8.83968e-11	-1.74001	-0.780664	1.43362e-05	-1.50134	-0.884841	2.62861e-05	-1.50444	-0.85869
24396473	rs1122806	8.7872e-11	-1.72516	-0.801467	1.4168e-05	-1.49228	-0.9057	2.585e-05	-1.50013	-0.879729
24396495	rs1005592	1.16015e-10	-1.56085	-0.687944	1.11787e-05	-1.82377	-0.811185	2.0194e-05	-1.81459	-0.812191
24396928	rs75860586	6.50698e-10	-1.52616e-10	-0.524467	9.03556e-05	-1.52616e-10	-0.545216	0.000165171	-1.52616e-10	-0.525185
24397242	rs4722348	8.62587e-11	-1.69621	-0.848955	1.42172e-05	-1.44374	-0.950782	2.59197e-05	-1.45211	-0.925061
24397309	rs73091153	2.34103e-10	-1.54675	-2.9822e-10	6.30039e-05	-0.905772	-2.9822e-10	0.000115068	-0.886641	-2.9822e-10
24397445	rs4722349	8.94029e-11	-1.67023	-0.839123	1.49595e-05	-1.40177	-0.941856	2.72677e-05	-1.41057	-0.915898
24397491	rs75337060	7.06471e-11	-1.50638	-1.23843	6.43815e-06	-1.84111	-1.34562	1.19418e-05	-1.79747	-1.35465
24397841	rs17377332	8.54534e-11	-1.69621	-0.858335	1.41211e-05	-1.44374	-0.957562	2.57319e-05	-1.45211	-0.932331
24397958	rs12112282	4.64785e-11	-1.75068	-1.41284	1.21626e-05	-1.13475	-1.41585	1.95759e-05	-1.24836	-1.40951
24398665	rs77238728	2.73954e-10	-1.52616e-10	-1.38955	4.09943e-05	-1.52616e-10	-1.33554	7.3242e-05	-1.52616e-10	-1.3384
24398897	rs73091160	2.14725e-10	-1.63315	-2.9822e-10	5.37813e-05	-1.06404	-2.9822e-10	9.8018e-05	-1.04702	-2.9822e-10
24399804	rs6975802	7.4092e-11	-1.70459	-0.992619	1.25621e-05	-1.45757	-1.06071	2.28311e-05	-1.4658	-1.03825
24400013	rs10487609	4.58767e-11	-1.7621	-1.41446	1.28314e-05	-1.07946	-1.41761	2.05676e-05	-1.19676	-1.41169
24400399	rs10251565	7.60904e-11	-1.6828	-0.987795	1.31125e-05	-1.41725	-1.05815	2.38379e-05	-1.42528	-1.03561
24401115	rs10266124	7.60335e-11	-1.68931	-0.982028	1.30622e-05	-1.42787	-1.05138	2.37363e-05	-1.4358	-1.02936
24401215	rs10252567	7.5897e-11	-1.69569	-0.977445	1.29806e-05	-1.43835	-1.04716	2.35931e-05	-1.44618	-1.02503
24401634	rs10240346	8.23213e-11	-1.6241	-0.967786	1.44132e-05	-1.34254	-1.03828	2.60959e-05	-1.3545	-1.01589
24401867	rs6948218	8.20241e-11	-1.63171	-0.963784	1.43068e-05	-1.35407	-1.03417	2.59059e-05	-1.36588	-1.01182
24401953	rs138454671	1.88686e-10	-1.76243	-2.9822e-10	2.60273e-05	-1.78982	-2.9822e-10	4.55535e-05	-1.81328	-2.9822e-10
24402159	rs6968835	8.09146e-11	-1.63171	-0.977403	1.41226e-05	-1.35407	-1.04713	2.55669e-05	-1.36588	-1.02499
24402245	rs6968997	7.84286e-11	-1.65377	-0.986556	1.35395e-05	-1.38783	-1.05553	2.45154e-05	-1.39923	-1.03364
24402266	rs6948741	8.32528e-11	-1.63171	-0.948915	1.44977e-05	-1.35407	-1.02091	2.62655e-05	-1.36588	-0.998032
24402291	rs66931551	1.79098e-10	-1.81458	-2.9822e-10	2.74851e-05	-1.73532	-2.9822e-10	4.86651e-05	-1.74721	-2.9822e-10
24402318	rs6948996	7.75078e-11	-1.73257	-0.919568	1.26774e-05	-1.51531	-0.993835	2.30339e-05	-1.52498	-0.970214
24402395	rs117795351	1.86958e-10	-1.77163	-2.9822e-10	2.79985e-05	-1.71682	-2.9822e-10	5.0759e-05	-1.70508	-2.9822e-10
24402439	rs73072969	2.19669e-10	-1.61039	-2.9822e-10	5.79991e-05	-0.988542	-2.9822e-10	0.000104864	-0.979504	-2.9822e-10
24402624	rs10244791	8.27303e-11	-1.6329	-0.954022	1.48987e-05	-1.32403	-1.02366	2.69591e-05	-1.33698	-1.00087
24402640	rs10244581	8.15641e-11	-1.65489	-0.94623	1.45269e-05	-1.35883	-1.01414	2.63186e-05	-1.37133	-0.990557
24402668	rs10244588	7.60301e-11	-1.70762	-0.963757	1.3074e-05	-1.44569	-1.03265	2.36897e-05	-1.45702	-1.0101
24402669	rs10244589	8.25497e-11	-1.65489	-0.934218	1.4655e-05	-1.35883	-1.00536	2.65432e-05	-1.37133	-0.982061
24402773	rs10274084	7.43952e-11	-1.64655	-1.04657	1.29851e-05	-1.37671	-1.10846	2.34838e-05	-1.38825	-1.08761
24402799	rs10245042	7.68639e-11	-1.65377	-1.00671	1.32965e-05	-1.38783	-1.07364	2.40797e-05	-1.39923	-1.05157
24402812	rs10260303	7.61605e-11	-1.65377	-1.0159	1.3185e-05	-1.38783	-1.08206	2.38715e-05	-1.39923	-1.06026
24402824	rs73072978	2.33447e-10	-1.54956	-2.9822e-10	6.56515e-05	-0.864608	-2.9822e-10	0.000118981	-0.853206	-2.9822e-10
24402869	rs10274228	7.74205e-11	-1.64655	-1.00671	1.34452e-05	-1.37671	-1.07364	2.43456e-05	-1.38825	-1.05157
24403338	rs10245446	7.75147e-11	-1.67342	-0.978623	1.2828e-05	-1.44759	-1.04975	2.32882e-05	-1.45727	-1.02695
24403414	rs10263936	7.86041e-11	-1.67342	-0.964665	1.29934e-05	-1.44759	-1.03694	2.35973e-05	-1.45727	-1.01376
24403705	rs10278260	7.73331e-11	-1.66658	-0.987805	1.28531e-05	-1.43722	-1.05816	2.33248e-05	-1.44703	-1.03562
24403907	rs10264579	7.70823e-11	-1.65251	-1.00513	1.29399e-05	-1.41608	-1.07257	2.34494e-05	-1.42614	-1.05118
24404480	rs10951009	7.88882e-11	-1.65251	-0.981973	1.32178e-05	-1.41608	-1.05132	2.39679e-05	-1.42614	-1.02931
24404513	rs10282104	7.98961e-11	-1.64438	-0.977403	1.30319e-05	-1.43444	-1.04713	2.36717e-05	-1.4429	-1.02499
24404794	rs1016978	7.7992e-11	-1.64527	-1.00064	1.3134e-05	-1.40531	-1.06845	2.38011e-05	-1.4155	-1.04694
24404826	rs117033734	1.73906e-10	-1.844	-2.9822e-10	2.50573e-05	-1.82781	-2.9822e-10	4.59607e-05	-1.80438	-2.9822e-10
24404945	rs10282621	9.56657e-11	-1.0972	-1.34445	6.63452e-06	-1.75103	-1.40565	1.37144e-05	-1.6037	-1.41002
24405250	rs10253625	8.09197e-11	-1.61747	-0.991582	1.3703e-05	-1.37121	-1.06015	2.48119e-05	-1.38246	-1.03839
24405358	rs10253966	8.05242e-11	-1.61747	-0.996482	1.36669e-05	-1.37121	-1.06279	2.47444e-05	-1.38246	-1.04111
24405627	rs2390971	1.06368e-10	-1.36288	-0.972725	1.91477e-05	-1.05396	-1.04283	3.5686e-05	-1.03684	-1.02057
24405757	rs2390972	8.33919e-11	-1.6016	-0.97736	1.42031e-05	-1.34842	-1.04709	2.57202e-05	-1.35994	-1.02495
24405800	rs2390973	8.37794e-11	-1.6016	-0.972725	1.42637e-05	-1.34842	-1.04283	2.58331e-05	-1.35994	-1.02057
24405842	rs2390974	8.45941e-11	-1.57763	-0.987019	1.45644e-05	-1.31443	-1.05596	2.63574e-05	-1.32634	-1.03408
24405852	rs17149347	4.6762e-11	-1.83517	-1.32227	6.69542e-06	-1.779	-1.36855	1.18457e-05	-1.78872	-1.37148
24405877	rs2390975	5.97992e-11	-1.83707	-1.07445	7.9467e-06	-1.84463	-1.13158	1.45021e-05	-1.84509	-1.11279
24405929	rs2390976	6.15977e-11	-1.82804	-1.05385	8.11566e-06	-1.83809	-1.11709	1.48091e-05	-1.83986	-1.09707
24406084	rs55769845	4.80546e-11	-1.70883	-1.42134	1.05229e-05	-1.27239	-1.42302	1.71347e-05	-1.37168	-1.41939
24406124	rs4722350	5.83072e-11	-1.84167	-1.09512	7.76264e-06	-1.84507	-1.15458	1.4172e-05	-1.8451	-1.1358
24406519	rs1107376	1.82072e-10	-1.74865	-0.0494562	3.12266e-05	-1.43471	-0.172991	5.48783e-05	-1.48304	-0.14401
24406742	rs6461799	1.94191e-10	-1.65302	-0.0806539	3.21773e-05	-1.40317	-0.174539	6.01969e-05	-1.38432	-0.15023
24406760	rs17149356	1.24811e-10	-1.74259	-0.433113	2.03907e-05	-1.5072	-0.526689	3.93974e-05	-1.45726	-0.501206
24406836	rs73075009	1.96374e-10	-1.72249	-2.9822e-10	4.41979e-05	-1.26029	-2.9822e-10	7.50312e-05	-1.31426	-2.9822e-10
24406847	rs13230631	1.09961e-10	-1.73308	-0.569305	1.62079e-05	-1.59685	-0.66662	3.15382e-05	-1.5364	-0.644568
24406877	rs17149360	1.09396e-10	-1.71899	-0.588541	1.61525e-05	-1.58143	-0.685462	3.15421e-05	-1.52003	-0.660815
24406959	rs17149361	1.23715e-09	-0.196469	0.314525	2.72869e-05	-1.8392	0.0966377	4.7997e-05	-1.84178	0.0807485
24407027	rs74436723	3.70652e-09	1.21534	-2.9822e-10	0.000392605	0.923836	-2.9822e-10	0.000876921	1.14425	-2.9822e-10
24407087	rs55710676	1.44303e-09	0.0427144	0.229273	2.54926e-05	-1.84495	0.0343715	4.49301e-05	-1.84409	0.0170253
24407617	rs1541347	1.19557e-10	-1.77137	-0.447345	1.77456e-05	-1.62559	-0.547243	3.58395e-05	-1.53863	-0.514488
24407622	rs73075079	1.91782e-10	-1.74615	-2.9822e-10	4.14829e-05	-1.32369	-2.9822e-10	7.04133e-05	-1.37779	-2.9822e-10
24407645	rs73075082	1.9643e-10	-1.72221	-2.9822e-10	4.37533e-05	-1.2704	-2.9822e-10	7.40616e-05	-1.32727	-2.9822e-10
24408358	rs76021545	7.40723e-11	-1.78056	-0.916905	9.79276e-06	-1.79474	-0.972583	1.74915e-05	-1.828	-0.942453
24408359	rs11970778	1.85635e-10	-1.77873	-2.9822e-10	3.81513e-05	-1.40741	-2.9822e-10	6.44295e-05	-1.4666	-2.9822e-10
24408400	rs11971462	1.8077e-10	-1.80529	-2.9822e-10	3.35537e-05	-1.53582	-2.9822e-10	5.70842e-05	-1.58764	-2.9822e-10
24408405	rs76390860	2.66947e-10	-1.52616e-10	-1.41546	3.78563e-05	-1.52616e-10	-1.41517	6.7467e-05	-1.52616e-10	-1.42053
24408430	rs11975134	1.8947e-10	-1.75828	-2.9822e-10	3.80823e-05	-1.40922	-2.9822e-10	6.32144e-05	-1.48564	-2.9822e-10
24408718	rs62450368	1.75934e-10	-1.8324	-2.9822e-10	3.16328e-05	-1.59477	-2.9822e-10	5.2951e-05	-1.6628	-2.9822e-10
24409179	rs6969237	1.73915e-10	-1.84395	-2.9822e-10	2.99811e-05	-1.6484	-2.9822e-10	5.19429e-05	-1.68202	-2.9822e-10
24409270	rs6951794	1.73796e-10	-1.84463	-2.9822e-10	2.96662e-05	-1.65896	-2.9822e-10	5.14466e-05	-1.69162	-2.9822e-10
24409354	rs6969538	1.76303e-10	-1.8303	-2.9822e-10	3.21638e-05	-1.57813	-2.9822e-10	5.52269e-05	-1.62072	-2.9822e-10
24409358	rs117290500	7.76677e-10	-0.491932	0.144445	2.44758e-05	-1.80605	-0.0452385	4.28121e-05	-1.81324	-0.0621037
24409409	rs75629188	1.23103e-09	-0.125308	0.2384	2.57709e-05	-1.84267	0.0429442	4.53095e-05	-1.8442	0.0255471
24409410	rs6973863	1.76849e-10	-1.82722	-2.9822e-10	3.25729e-05	-1.56549	-2.9822e-10	5.58712e-05	-1.60912	-2.9822e-10
24409522	rs6974031	1.7657e-10	-1.8288	-2.9822e-10	3.23666e-05	-1.57184	-2.9822e-10	5.5546e-05	-1.61496	-2.9822e-10
24409646	rs73075087	1.76431e-10	-1.82958	-2.9822e-10	2.98891e-05	-1.65147	-2.9822e-10	5.11436e-05	-1.69753	-2.9822e-10
24409779	rs62450369	1.75061e-10	-1.83738	-2.9822e-10	3.09342e-05	-1.61711	-2.9822e-10	5.32678e-05	-1.65684	-2.9822e-10
24410536	rs62450370	1.73711e-10	-1.84512	-2.9822e-10	2.86187e-05	-1.69491	-2.9822e-10	4.96683e-05	-1.7268	-2.9822e-10
24410651	rs6979449	9.70474e-10	-0.333149	0.208422	2.54288e-05	-1.82788	0.0147897	4.45759e-05	-1.83254	-0.00243935
24410781	rs13231710	1.03717e-10	-1.80549	-0.555347	1.59703e-05	-1.63553	-0.642706	3.06279e-05	-1.60028	-0.609976
24411174	rs34249977	9.9366e-11	-1.80241	-0.601291	1.53974e-05	-1.62852	-0.686251	2.9519e-05	-1.5927	-0.654435
24411359	rs17325286	1.76212e-10	-1.83083	-2.9822e-10	2.65698e-05	-1.76919	-2.9822e-10	4.65872e-05	-1.79084	-2.9822e-10
24411737	rs34173602	1.08986e-10	-1.78485	-0.526436	1.70824e-05	-1.59565	-0.615271	3.28316e-05	-1.5588	-0.581979
24411852	rs6947020	8.95138e-11	-1.31608	-1.19204	1.12261e-05	-1.41499	-1.21574	2.07811e-05	-1.40083	-1.1973
24412010	rs151303396	3.37722e-10	-1.52616e-10	-1.18029	4.91911e-05	-1.52616e-10	-1.15326	8.85929e-05	-1.52616e-10	-1.14812
24412193	rs17149369	9.91523e-10	-0.38125	0.277981	2.72977e-05	-1.82231	0.080143	4.77974e-05	-1.82772	0.0625263
24412502	rs10243689	1.56842e-09	-0.333149	0.688458	4.09662e-05	-1.82788	0.491656	7.16934e-05	-1.83254	0.472766
24412746	rs10259242	9.67254e-10	-0.343031	0.21498	2.54685e-05	-1.8268	0.0152771	4.49039e-05	-1.83162	0.00397213
24412885	rs62450401	1.73752e-10	-1.84488	-2.9822e-10	2.86277e-05	-1.6946	-2.9822e-10	4.98055e-05	-1.72404	-2.9822e-10
24413104	rs73278459	1.01115e-09	-0.38125	0.297583	2.78055e-05	-1.82231	0.098575	4.86813e-05	-1.82772	0.0808505
24413274	rs73278461	1.05128e-09	-0.361714	0.316969	2.82503e-05	-1.82468	0.116811	4.94701e-05	-1.82978	0.0989801
24413279	rs73278464	1.01444e-09	-0.389998	0.309583	2.81523e-05	-1.8212	0.109862	4.92784e-05	-1.82675	0.0920719
24413330	rs73278467	9.67076e-10	-0.464682	0.336448	2.91831e-05	-1.81052	0.13514	5.10141e-05	-1.81727	0.117203
24413366	rs74862531	1.05122e-09	-0.38125	0.336448	2.8841e-05	-1.82231	0.13514	5.04836e-05	-1.82772	0.117203
24413380	rs73278471	1.04472e-09	-0.389998	0.338995	2.89423e-05	-1.8212	0.137538	5.06531e-05	-1.82675	0.119587
24413546	rs17149371	9.87158e-10	-0.446676	0.338995	2.91719e-05	-1.8133	0.137538	5.10086e-05	-1.81976	0.119587
24413602	rs118163738	7.76491e-10	-0.633728	0.286001	2.87688e-05	-1.77736	0.0876833	5.01609e-05	-1.78696	0.0700224
24414069	rs17149374	9.57994e-10	-0.47411	0.33644	2.90554e-05	-1.80901	0.129242	5.10985e-05	-1.81591	0.117498
24414447	rs2106709	1.2711e-09	-0.35945	0.504577	3.31887e-05	-1.83008	0.283318	5.81206e-05	-1.83463	0.26498
24414963	rs34692182	1.18133e-10	-1.77296	-0.457739	1.82828e-05	-1.59301	-0.549992	3.50482e-05	-1.56005	-0.515398
24415432	rs2893167	1.3022e-10	-1.7751	-0.358189	2.01352e-05	-1.59206	-0.454435	3.89492e-05	-1.55248	-0.417428
24415743	rs17149382	8.74861e-10	-0.594659	0.366212	3.02896e-05	-1.79538	0.157217	5.31742e-05	-1.80396	0.145367
24415851	rs6950687	1.27085e-10	-1.79281	-0.364843	1.93574e-05	-1.62511	-0.460782	3.74075e-05	-1.5864	-0.423895
24415952	rs1859010	9.51383e-11	-1.32025	-1.12693	1.20659e-05	-1.40369	-1.15489	2.23817e-05	-1.3855	-1.13842
24416499	rs34702262	1.20083e-10	-1.81094	-0.40339	1.77587e-05	-1.66959	-0.502501	3.38246e-05	-1.63684	-0.474138
24417595	rs7803032	7.54675e-11	-1.49968	-1.17913	9.79137e-06	-1.56669	-1.20078	1.81321e-05	-1.55221	-1.18228
24418062	rs77920985	8.16988e-10	-0.742373	0.445485	3.42003e-05	-1.74851	0.231776	5.98463e-05	-1.76004	0.21965
24418133	rs10242986	1.51228e-09	0.318862	-2.9822e-10	0.000164816	0.0558595	-2.9822e-10	0.000239855	-0.152132	-2.9822e-10
24418536	rs36057573	7.95172e-11	-1.52668	-1.09985	1.03183e-05	-1.59088	-1.12417	1.91843e-05	-1.57703	-1.10104
24418763	rs11765527	2.56664e-10	-1.45474	-2.9822e-10	3.65309e-05	-1.45081	-2.9822e-10	6.58304e-05	-1.44509	-2.9822e-10
24418797	rs34648154	6.91691e-11	-1.3988	-1.36715	9.08271e-06	-1.47222	-1.37038	1.63647e-05	-1.47321	-1.36383
24419701	rs10250973	1.21325e-10	-0.813937	-1.39011	7.82361e-06	-1.60417	-1.38766	1.4952e-05	-1.54168	-1.38565
24419760	rs74321064	8.6253e-10	-0.676428	0.433787	3.38781e-05	-1.75303	0.226828	5.91009e-05	-1.76129	0.208371
24420404	rs62450407	1.73716e-10	-1.84509	-2.9822e-10	2.99041e-05	-1.65097	-2.9822e-10	5.18106e-05	-1.68457	-2.9822e-10
24420523	rs2521638	2.2612e-10	-0.679471	-0.901976	2.47837e-05	-0.959708	-0.879075	4.73296e-05	-0.913242	-0.861791
24420613	rs2521639	1.84073e-10	-1.38588	-0.401299	1.90672e-05	-1.60795	-0.493046	3.626e-05	-1.59102	-0.450428
24422020	rs62450408	1.74008e-10	-1.84341	-2.9822e-10	3.0905e-05	-1.61805	-2.9822e-10	5.33913e-05	-1.65452	-2.9822e-10
24422046	rs17378617	1.73861e-10	-1.84426	-2.9822e-10	3.05588e-05	-1.62931	-2.9822e-10	5.28439e-05	-1.66483	-2.9822e-10
24422068	rs7805207	9.93201e-11	-1.05275	-1.35141	1.07426e-05	-1.32771	-1.34704	1.99693e-05	-1.29365	-1.34432
24422141	rs151029418	2.20141e-10	-1.60825	-2.9822e-10	3.60922e-05	-1.46289	-2.9822e-10	6.92109e-05	-1.39501	-2.9822e-10
24422179	rs2722387	1.18074e-10	-1.43825	-0.792945	1.47058e-05	-1.53012	-0.830608	2.75992e-05	-1.51212	-0.802265
24422261	rs182425683	3.67211e-09	1.20601	-2.9822e-10	0.000389137	0.914963	-2.9822e-10	0.000868874	1.13503	-2.9822e-10
24422510	rs78428914	3.31975e-10	-1.31995	0.122494	2.30777e-05	-1.8192	-0.0909005	4.18088e-05	-1.80062	-0.0984407
24423067	rs10263765	1.4145e-10	-1.38269	-0.66787	1.8779e-05	-1.28424	-0.831994	3.01387e-05	-1.4019	-0.824457
24423445	rs17149396	1.02182e-10	-1.60293	-0.772825	1.36924e-05	-1.57134	-0.860786	2.30943e-05	-1.65705	-0.835531
24423742	rs2028071	1.86392e-10	-1.77466	-2.9822e-10	3.5765e-05	-1.472	-2.9822e-10	6.08937e-05	-1.52304	-2.9822e-10
24423946	rs147971629	2.34412e-10	-1.54543	-2.9822e-10	2.66593e-05	-1.76583	-2.9822e-10	4.90742e-05	-1.73884	-2.9822e-10
24424753	rs143835549	3.54514e-10	-1.13177	-2.9822e-10	4.59696e-05	-1.22099	-2.9822e-10	7.1919e-05	-1.35663	-2.9822e-10
24424873	rs10271983	1.92367e-10	-1.74311	-2.9822e-10	3.83129e-05	-1.40318	-2.9822e-10	6.49277e-05	-1.45889	-2.9822e-10
24425104	rs7803435	8.44505e-10	0.857029	-1.12079	4.82282e-05	0.0309126	-1.20394	7.98871e-05	-0.0379815	-1.21357
24425314	rs2521640	1.57603e-10	-1.8002	-0.142225	2.26616e-05	-1.71816	-0.210139	4.15037e-05	-1.72199	-0.184402
24425380	rs73076810	1.08277e-10	-1.18932	-1.1285	6.91749e-06	-1.83916	-1.27576	1.22279e-05	-1.82879	-1.29966
24425409	rs72592125	5.10553e-11	-1.84429	-1.22532	7.00717e-06	-1.84032	-1.26171	1.27108e-05	-1.82798	-1.26174
24425461	rs2521641	2.40083e-10	-1.65568	0.134149	2.1352e-05	-1.84373	-0.144099	3.74344e-05	-1.845	-0.164577
24425479	rs10275499	6.9425e-11	-1.3402	-1.42206	6.02294e-06	-1.84401	-1.40938	1.08523e-05	-1.84432	-1.40348
24425520	rs62450409	1.05324e-10	-1.22984	-1.11563	8.71202e-06	-1.61769	-1.26658	1.41072e-05	-1.69425	-1.29123
24425569	rs73076814	1.82741e-10	-1.79444	-2.9822e-10	3.68191e-05	-1.44295	-2.9822e-10	6.11776e-05	-1.51839	-2.9822e-10
24425572	rs73076815	1.83617e-10	-1.78966	-2.9822e-10	3.40549e-05	-1.52099	-2.9822e-10	5.69642e-05	-1.58975	-2.9822e-10
24425698	rs73076817	6.16593e-11	-1.46032	-1.42057	6.06396e-06	-1.83984	-1.40676	1.09484e-05	-1.83863	-1.40034
24425768	rs62450410	6.75758e-11	-1.36469	-1.42457	7.4562e-06	-1.62458	-1.41534	1.28368e-05	-1.66932	-1.41053
24425786	rs62450411	1.90798e-10	-1.7513	-2.9822e-10	3.89424e-05	-1.38688	-2.9822e-10	6.49474e-05	-1.45859	-2.9822e-10
24426001	rs66736533	1.29268e-10	-0.995438	-1.14519	6.79948e-06	-1.84458	-1.28754	1.19111e-05	-1.84425	-1.31045
24426002	rs78538092	3.07835e-10	-1.52616e-10	-1.27295	4.3286e-05	-1.52616e-10	-1.28114	7.59848e-05	-1.52616e-10	-1.30163
24426292	rs62450413	1.94873e-10	-1.73016	-2.9822e-10	4.42312e-05	-1.25954	-2.9822e-10	7.39832e-05	-1.32833	-2.9822e-10
24426555	rs2722385	1.46492e-10	-1.79726	-0.218282	2.15421e-05	-1.69145	-0.287512	3.96302e-05	-1.69025	-0.262332
24426621	rs2722384	1.43498e-10	-1.81277	-0.223427	2.08224e-05	-1.72043	-0.292507	3.82996e-05	-1.71935	-0.267381
24426975	rs10487610	1.226e-10	-1.07708	-1.11651	6.93883e-06	-1.84463	-1.2672	1.21929e-05	-1.8395	-1.29181
24426982	rs147914998	3.41973e-10	-1.52616e-10	-1.16778	4.92674e-05	-1.52616e-10	-1.15171	8.81807e-05	-1.52616e-10	-1.15278
24426983	rs6971081	1.87631e-10	-1.8249	0.0568656	2.58042e-05	-1.59457	-0.203866	4.552e-05	-1.58761	-0.226405
24427007	rs6971202	1.8548e-10	-1.82003	0.0404642	2.50204e-05	-1.61053	-0.218751	4.41337e-05	-1.60379	-0.241152
24427100	rs78891495	2.67794e-10	-1.52616e-10	-1.41229	3.78681e-05	-1.52616e-10	-1.41486	6.75195e-05	-1.52616e-10	-1.41975
24427145	rs6970988	3.86437e-10	-0.103366	-0.942177	4.29906e-05	-0.369186	-0.918801	6.46512e-05	-0.53188	-0.931282
24427155	rs16873659	5.16609e-11	-1.84299	-1.21481	7.03898e-06	-1.84334	-1.25416	1.27164e-05	-1.83464	-1.25464
24427417	rs2722398	8.20244e-11	-1.74716	-0.84833	1.30563e-05	-1.64253	-0.837166	2.33716e-05	-1.6634	-0.817249
24427538	rs73076821	1.14465e-10	-1.11632	-1.14592	6.80596e-06	-1.84311	-1.28806	1.20091e-05	-1.83559	-1.31092
24427853	rs2521643	7.72598e-11	-1.74716	-0.908173	1.22878e-05	-1.64253	-0.897833	2.19543e-05	-1.6634	-0.879808
24427967	rs12532156	1.22808e-10	-1.05253	-1.13936	6.82417e-06	-1.84505	-1.28344	1.199e-05	-1.84139	-1.3067
24427969	rs2521644	1.74103e-10	-1.82003	-0.0228314	2.3616e-05	-1.61053	-0.27652	4.16216e-05	-1.60379	-0.299757
24428024	rs2722397	1.75897e-10	-1.8174	-0.0152125	2.35951e-05	-1.61831	-0.269623	4.15772e-05	-1.61169	-0.29293
24428217	rs2722396	1.77025e-10	-1.79495	-0.0312717	2.20883e-05	-1.66976	-0.284158	3.8897e-05	-1.66393	-0.307317
24428493	rs62450414	1.94099e-10	-1.73414	-2.9822e-10	4.38341e-05	-1.26856	-2.9822e-10	7.33591e-05	-1.3368	-2.9822e-10
24428515	rs150365288	1.99965e-10	-1.70437	-2.9822e-10	2.47133e-05	-1.84163	-2.9822e-10	4.42374e-05	-1.8426	-2.9822e-10
24428552	rs17149405	4.65355e-11	-1.80737	-1.35493	7.28332e-06	-1.66417	-1.39921	1.25493e-05	-1.70131	-1.40119
24428909	rs6943496	2.1051e-10	-1.81635	0.163372	3.50562e-05	-1.71391	0.221892	6.72384e-05	-1.66125	0.237323
24428993	rs4722352	5.16724e-11	-1.83587	-1.22172	6.98739e-06	-1.84506	-1.2598	1.25359e-05	-1.84238	-1.26119
24429001	rs56894518	2.32432e-10	-1.55392	-2.9822e-10	3.15331e-05	-1.59793	-2.9822e-10	5.20918e-05	-1.67916	-2.9822e-10
24429047	rs117587350	2.67751e-10	-1.41245	-2.9822e-10	3.9046e-05	-1.38423	-2.9822e-10	7.07269e-05	-1.37334	-2.9822e-10
24429141	rs141605778	7.3375e-10	-0.404343	-2.9822e-10	0.000120617	-0.256351	-2.9822e-10	0.000257817	-0.0799176	-2.9822e-10
24429241	rs62450415	1.95663e-10	-1.72612	-2.9822e-10	4.46351e-05	-1.25045	-2.9822e-10	7.46178e-05	-1.31979	-2.9822e-10
24429520	rs2722395	1.9081e-10	-1.82198	0.0707505	2.61871e-05	-1.60078	-0.182919	4.64069e-05	-1.58959	-0.205126
24429531	rs117678783	1.44287e-09	0.271879	-2.9822e-10	0.000152624	-0.0209937	-2.9822e-10	0.000321294	0.140188	-2.9822e-10
24429744	rs72592128	5.0836e-11	-1.83703	-1.23688	6.89227e-06	-1.84512	-1.27345	1.23752e-05	-1.84169	-1.27478
24430356	rs72592129	5.12649e-11	-1.83527	-1.23024	6.93043e-06	-1.845	-1.26805	1.24406e-05	-1.8427	-1.2685
24430375	rs6949619	2.21509e-10	-1.82191	0.219863	3.73932e-05	-1.70689	0.279405	7.18345e-05	-1.65291	0.295102
24430683	rs78281459	1.07716e-10	-1.42885	-0.894164	1.09236e-05	-1.7039	-0.954139	1.93162e-05	-1.73986	-0.93137
24430936	rs57885924	1.79169e-10	-0.909588	-0.904593	8.17675e-06	-1.8404	-1.10728	1.40862e-05	-1.84487	-1.1421
24431105	rs2722394	2.71681e-10	-1.6709	0.273019	2.46766e-05	-1.84027	-0.00284067	4.28311e-05	-1.84441	-0.0304894
24431336	rs2722393	1.26453e-10	-1.78043	-0.38221	1.77554e-05	-1.70777	-0.464508	3.29202e-05	-1.69142	-0.446661
24431391	rs182005690	2.73655e-10	-1.52616e-10	-1.39065	3.75307e-05	-1.52616e-10	-1.42381	6.72241e-05	-1.52616e-10	-1.42414
24431481	rs62450416	9.0913e-11	-1.54586	-0.94675	8.53699e-06	-1.76452	-1.14004	1.44493e-05	-1.78855	-1.17297
24431549	rs10487611	7.3434e-11	-1.74065	-0.965475	8.83065e-06	-1.84492	-1.02582	1.60547e-05	-1.84277	-1.01339
24431789	rs72592130	4.4849e-11	-1.83935	-1.35986	6.19057e-06	-1.8447	-1.38124	1.11123e-05	-1.84391	-1.38021
24431955	rs2521645	1.32234e-10	-1.83594	-0.281994	1.70881e-05	-1.843	-0.367589	3.1274e-05	-1.84409	-0.345292
24432154	rs35695433	2.39076e-10	-1.8092	0.283475	2.5337e-05	-1.81835	0.00164963	4.3571e-05	-1.80962	-0.0481608
24432360	rs112037334	5.22399e-11	-1.83925	-1.20742	7.04037e-06	-1.84467	-1.25264	1.26211e-05	-1.84395	-1.25285
24432431	rs2722390	1.30541e-10	-1.73405	-0.396769	1.84931e-05	-1.65942	-0.472147	3.36931e-05	-1.65865	-0.456229
24432634	rs144328311	2.64629e-10	-1.52616e-10	-1.42418	3.76528e-05	-1.52616e-10	-1.42056	6.77387e-05	-1.52616e-10	-1.41651
24432753	rs916775	7.56155e-11	-1.69481	-0.982042	1.15457e-05	-1.63003	-0.97262	2.05294e-05	-1.64951	-0.960796
24433001	rs2521646	1.25146e-10	-1.74431	-0.428725	1.76956e-05	-1.67275	-0.5029	3.22309e-05	-1.672	-0.48724
24433127	rs2521647	7.49771e-11	-1.68849	-0.996838	1.14605e-05	-1.62249	-0.987574	2.03669e-05	-1.64231	-0.975946
24433621	rs2722389	8.34268e-11	-1.68204	-0.8965	1.27444e-05	-1.61481	-0.889063	2.26428e-05	-1.63498	-0.877344
24433656	rs2521648	3.15639e-10	-1.84142	0.593503	3.95906e-05	-1.58372	0.213341	7.00741e-05	-1.55105	0.168431
24433803	rs67064761	4.63968e-11	-1.84015	-1.32513	6.3491e-06	-1.84489	-1.35576	1.13933e-05	-1.8435	-1.35564
24433827	rs72592134	4.6521e-11	-1.83971	-1.3229	6.36159e-06	-1.84479	-1.3539	1.14119e-05	-1.84373	-1.35378
24434164	rs11761358	6.70503e-11	-1.61193	-1.18514	7.70492e-06	-1.78458	-1.22253	1.37856e-05	-1.79701	-1.21153
24434310	rs11765036	1.56604e-10	-0.826891	-1.1219	1.18981e-05	-1.52446	-1.04812	2.19741e-05	-1.53489	-1.00741
24434319	rs34233830	2.49866e-10	-1.48159	-2.9822e-10	3.04039e-05	-1.6344	-2.9822e-10	4.7276e-05	-1.77617	-2.9822e-10
24434409	rs10261191	5.84061e-10	-0.632507	-2.9822e-10	5.84586e-05	-0.980651	-2.9822e-10	9.83382e-05	-1.04376	-2.9822e-10
24434685	rs67583352	4.6454e-11	-1.84208	-1.32197	6.37106e-06	-1.84512	-1.35208	1.14515e-05	-1.84202	-1.35203
24435494	rs4722354	4.53065e-11	-1.84287	-1.34619	7.19288e-06	-1.70364	-1.37224	1.29996e-05	-1.69505	-1.37219
24435910	rs143439684	8.54699e-11	-1.37461	-1.17974	7.3072e-06	-1.7432	-1.31691	1.43564e-05	-1.63696	-1.33101
24436079	rs4722355	6.27618e-11	-1.63691	-1.22626	7.1955e-06	-1.81789	-1.25762	1.29137e-05	-1.82577	-1.2481
24436146	rs531287085	2.80196e-10	-1.52616e-10	-1.36702	3.95392e-05	-1.52616e-10	-1.37168	7.04831e-05	-1.52616e-10	-1.3768
24436205	rs59395904	4.77568e-11	-1.83782	-1.29857	6.505e-06	-1.84422	-1.33218	1.16531e-05	-1.84448	-1.33212
24436362	rs187732129	2.42971e-10	-1.50957	-2.9822e-10	3.10563e-05	-1.61317	-2.9822e-10	5.78275e-05	-1.5747	-2.9822e-10
24436776	rs151182627	1.80669e-10	-1.12995	-0.675893	9.77591e-06	-1.84479	-0.924253	1.66777e-05	-1.83985	-0.978246
24436993	rs62450442	1.81671e-10	-1.80031	-2.9822e-10	3.64828e-05	-1.45213	-2.9822e-10	6.16872e-05	-1.51009	-2.9822e-10
24437618	rs186783062	7.65725e-10	-1.52616e-10	-0.361689	0.00012145	-1.52616e-10	-0.249469	0.000215639	-1.52616e-10	-0.258563
24438409	rs112049812	5.00373e-11	-1.83215	-1.25759	8.15593e-06	-1.70371	-1.24651	1.52441e-05	-1.66229	-1.24569
24438719	rs147095568	1.68049e-08	-1.52616e-10	2.72692	0.00303498	-1.52616e-10	2.96899	0.00531619	-1.52616e-10	2.94634
24438932	rs98	5.85121e-11	-1.69846	-1.23482	9.41788e-06	-1.54041	-1.26595	1.68659e-05	-1.55132	-1.25556
24439522	rs188506903	3.07173e-10	-1.52616e-10	-1.2751	4.42133e-05	-1.52616e-10	-1.25994	7.96306e-05	-1.52616e-10	-1.25477
24440589	rs4496869	1.27831e-10	-1.66402	-0.48778	1.70195e-05	-1.46951	-0.745101	2.86935e-05	-1.48281	-0.792692
24440694	rs6961527	4.2985e-10	-0.939076	-2.9822e-10	2.48261e-05	-1.83707	-2.9822e-10	4.41885e-05	-1.8437	-2.9822e-10
24441103	rs190096616	8.83811e-10	-1.52616e-10	-0.218268	0.00011973	-1.52616e-10	-0.263733	0.000218232	-1.52616e-10	-0.246609
24441510	rs116931674	6.97468e-10	-0.455054	-2.9822e-10	7.84683e-05	-0.686274	-2.9822e-10	0.000160288	-0.555199	-2.9822e-10
24441525	rs93	7.21912e-11	-1.78073	-0.942466	8.56915e-06	-1.822	-1.0788	1.51037e-05	-1.81895	-1.09828
24441526	rs138185710	2.01619e-10	-1.69613	-2.9822e-10	2.68417e-05	-1.75901	-2.9822e-10	4.67228e-05	-1.78794	-2.9822e-10
24441634	rs72592137	4.98368e-11	-1.8275	-1.26626	6.73271e-06	-1.84432	-1.29768	1.20399e-05	-1.84379	-1.30015
24441898	rs115334177	4.01569e-10	-1.00713	-2.9822e-10	2.47713e-05	-1.83928	-2.9822e-10	4.41429e-05	-1.84474	-2.9822e-10
24441903	rs55778925	3.44348e-10	-1.16086	-2.9822e-10	2.46305e-05	-1.84498	-2.9822e-10	4.43342e-05	-1.84041	-2.9822e-10
24442130	rs17326215	2.35625e-10	-1.54027	-2.9822e-10	5.23224e-05	-1.09154	-2.9822e-10	9.41098e-05	-1.08771	-2.9822e-10
24442145	rs148324768	4.25936e-10	-0.948222	-2.9822e-10	0.000106045	-0.385105	-2.9822e-10	0.000203936	-0.314361	-2.9822e-10
24442213	rs117953719	5.38025e-10	-1.52616e-10	-0.714606	7.70722e-05	-1.52616e-10	-0.704226	0.000132177	-1.52616e-10	-0.74803
24442486	rs17149415	4.98486e-11	-1.81567	-1.27786	9.25154e-06	-1.4545	-1.36968	1.55565e-05	-1.50893	-1.37876
24442530	rs62450444	2.50845e-10	-1.47768	-2.9822e-10	5.65887e-05	-1.01316	-2.9822e-10	0.000101455	-1.01256	-2.9822e-10
24442901	rs17379222	2.52667e-10	-1.47044	-2.9822e-10	5.72072e-05	-1.00229	-2.9822e-10	0.000102564	-1.00168	-2.9822e-10
24442911	rs4722357	5.3005e-11	-1.8433	-1.18882	8.37691e-06	-1.74613	-1.17736	1.55302e-05	-1.70949	-1.17989
24443107	rs6953088	4.9419e-11	-1.84389	-1.25829	7.76612e-06	-1.75081	-1.24839	1.44356e-05	-1.71498	-1.24749
24443376	rs10244401	7.45999e-11	-1.57125	-1.11912	8.21412e-06	-1.69	-1.25311	1.38394e-05	-1.72577	-1.27887
24443424	rs10247614	7.87661e-11	-1.57125	-1.06478	8.57379e-06	-1.69	-1.21026	1.43954e-05	-1.72577	-1.23948
24443527	rs4404827	6.52124e-11	-1.50896	-1.3159	8.9015e-06	-1.55489	-1.30786	1.70868e-05	-1.48673	-1.30713
24443861	rs59554862	8.28539e-10	-1.52616e-10	-0.282847	8.85784e-05	-1.52616e-10	-0.56508	0.000146317	-1.52616e-10	-0.64639
24444032	rs142417961	2.82483e-10	-1.52616e-10	-1.35889	3.88621e-05	-1.52616e-10	-1.38895	7.00284e-05	-1.52616e-10	-1.38327
24444105	rs56265933	3.52557e-10	-1.1373	-2.9822e-10	2.46559e-05	-1.84395	-2.9822e-10	4.44863e-05	-1.83699	-2.9822e-10
24444198	rs4722358	1.01606e-10	-1.0219	-1.35951	9.16625e-06	-1.45363	-1.37981	1.60707e-05	-1.4666	-1.38858
24444385	rs2106596	1.06685e-10	-1.00105	-1.33158	9.81236e-06	-1.40968	-1.35564	1.73521e-05	-1.41134	-1.36712
24444479	rs2106597	5.14651e-10	-0.759022	-2.9822e-10	4.13852e-05	-1.32605	-2.9822e-10	7.04149e-05	-1.37776	-2.9822e-10
24444664	rs2106598	7.18738e-11	-1.57921	-1.14839	7.98926e-06	-1.69598	-1.2749	1.34941e-05	-1.731	-1.29891
24444777	rs4956	7.36838e-11	-1.73344	-0.969293	8.29178e-06	-1.84224	-1.09146	1.46002e-05	-1.84157	-1.10956
24444835	rs4957	1.07651e-10	-1.65691	-0.666705	1.42056e-05	-1.5222	-0.873135	2.42588e-05	-1.52445	-0.918938
24445058	rs113	8.94232e-11	-1.56046	-0.948676	1.2933e-05	-1.40489	-1.08429	2.23992e-05	-1.39898	-1.12416
24445246	rs92	1.76839e-10	-0.812501	-1.01477	2.12019e-05	-0.997381	-0.997498	4.35658e-05	-0.833811	-1.02409
24445392	rs78769270	2.31395e-09	-1.52616e-10	0.744198	0.000345726	-1.52616e-10	0.796679	0.000587713	-1.52616e-10	0.74407
24445582	rs79636717	8.60427e-10	-1.52616e-10	-0.245083	0.000125668	-1.52616e-10	-0.215325	0.000226199	-1.52616e-10	-0.210751
24445874	rs186738887	2.72257e-10	-1.52616e-10	-1.39576	3.93258e-05	-1.52616e-10	-1.37709	7.15596e-05	-1.52616e-10	-1.36164
24445875	rs192195211	2.73513e-10	-1.52616e-10	-1.39116	3.95553e-05	-1.52616e-10	-1.37127	7.20372e-05	-1.52616e-10	-1.35499
24446062	rs79607328	1.7381e-10	-1.84455	-2.9822e-10	2.48061e-05	-1.83788	-2.9822e-10	4.4402e-05	-1.83888	-2.9822e-10
24446648	rs73078820	2.10868e-10	-1.65128	-2.9822e-10	4.37825e-05	-1.26973	-2.9822e-10	7.53923e-05	-1.30946	-2.9822e-10
24446909	rs13221610	4.59794e-11	-1.83719	-1.33713	7.45759e-06	-1.68347	-1.35626	1.20704e-05	-1.7742	-1.36721
24448899	rs6956326	7.25847e-11	-1.83578	-0.881977	1.43062e-05	-1.33493	-1.05334	2.28622e-05	-1.40166	-1.10102
24449263	rs151240724	7.15266e-10	-0.429858	-2.9822e-10	2.7154e-05	-1.74745	-2.9822e-10	4.66627e-05	-1.78922	-2.9822e-10
24449283	rs73078825	2.09856e-10	-1.65609	-2.9822e-10	4.38291e-05	-1.26867	-2.9822e-10	7.56141e-05	-1.30653	-2.9822e-10
24449438	rs74414549	7.10286e-10	-1.52616e-10	-0.436844	0.000107412	-1.52616e-10	-0.3723	0.000188998	-1.52616e-10	-0.390434
24449464	rs78631306	9.89434e-10	-1.52616e-10	-0.105378	0.000151111	-1.52616e-10	-0.0309572	0.00026516	-1.52616e-10	-0.0518354
24449512	rs73078827	2.08767e-10	-1.66129	-2.9822e-10	4.34315e-05	-1.27778	-2.9822e-10	7.49511e-05	-1.31533	-2.9822e-10
24449611	rs91	6.42716e-11	-1.83796	-1.00143	1.32848e-05	-1.2935	-1.16885	2.12026e-05	-1.36446	-1.21358
24450054	rs17326733	2.08767e-10	-1.66129	-2.9822e-10	4.34315e-05	-1.27778	-2.9822e-10	7.49511e-05	-1.31533	-2.9822e-10
24450630	rs59558169	7.53869e-11	-1.25462	-1.42526	7.78748e-06	-1.60235	-1.3941	1.64027e-05	-1.44762	-1.3871
24451082	rs17326797	2.09856e-10	-1.65609	-2.9822e-10	4.38291e-05	-1.26867	-2.9822e-10	7.56141e-05	-1.30653	-2.9822e-10
24451566	rs6461803	1.01547e-10	-1.84335	-0.538645	1.5576e-05	-1.73463	-0.568605	2.91981e-05	-1.66293	-0.595136
24452802	rs112	5.71683e-11	-1.84389	-1.11262	1.36679e-05	-1.18508	-1.24884	2.20326e-05	-1.25351	-1.28613
24452858	rs60324008	7.88458e-10	-1.52616e-10	-0.332433	8.59098e-05	-1.52616e-10	-0.595671	0.0001454	-1.52616e-10	-0.652681
24452905	rs111	5.61988e-11	-1.84389	-1.12973	1.35062e-05	-1.18508	-1.26074	2.17954e-05	-1.25351	-1.29695
24453124	rs73078832	2.32622e-10	-1.5531	-2.9822e-10	5.44926e-05	-1.0509	-2.9822e-10	9.28536e-05	-1.10114	-2.9822e-10
24453325	rs6960552	5.76578e-11	-1.84475	-1.10323	1.4128e-05	-1.15905	-1.24176	2.27254e-05	-1.22885	-1.27983
24453568	rs108	5.80991e-11	-1.84484	-1.09552	1.44487e-05	-1.14434	-1.23402	2.32228e-05	-1.21422	-1.27281
24453722	rs107	5.95496e-11	-1.84475	-1.07095	1.44795e-05	-1.15905	-1.21719	2.32301e-05	-1.22885	-1.25786
24454033	rs106	1.2169e-10	-1.83602	-0.365013	1.91972e-05	-1.6964	-0.397798	3.62576e-05	-1.61465	-0.426871
24454198	rs9785009	7.88939e-11	-1.83916	-0.795251	1.25957e-05	-1.64928	-0.866337	2.18108e-05	-1.63104	-0.918722
24454418	rs62450445	2.31649e-10	-1.55729	-2.9822e-10	5.36055e-05	-1.06732	-2.9822e-10	9.12651e-05	-1.1184	-2.9822e-10
24454424	rs62450446	2.37655e-10	-1.53169	-2.9822e-10	5.58894e-05	-1.02559	-2.9822e-10	9.50228e-05	-1.07805	-2.9822e-10
24454536	rs62450448	2.31649e-10	-1.55729	-2.9822e-10	5.36055e-05	-1.06732	-2.9822e-10	9.12651e-05	-1.1184	-2.9822e-10
24454602	rs89	5.33027e-11	-1.84506	-1.18147	1.38905e-05	-1.11756	-1.3002	2.24906e-05	-1.1875	-1.33157
24454937	rs77857881	1.77099e-10	-1.8258	-2.9822e-10	2.47768e-05	-1.83906	-2.9822e-10	4.44383e-05	-1.83807	-2.9822e-10
24454946	rs7784232	2.36075e-10	-1.53836	-2.9822e-10	5.52888e-05	-1.0364	-2.9822e-10	9.40349e-05	-1.0885	-2.9822e-10
24455130	rs60885158	4.68356e-11	-1.84396	-1.31191	9.50828e-06	-1.59802	-1.19879	1.60141e-05	-1.67389	-1.18481
24455178	rs88	7.68704e-11	-1.74122	-0.91917	2.91532e-05	-0.691498	-0.984906	4.95935e-05	-0.69351	-1.0348
24455428	rs1548425	5.71614e-11	-1.84273	-1.1139	1.35498e-05	-1.1917	-1.25089	2.18719e-05	-1.25944	-1.28752
24455956	rs4722359	1.85154e-10	-1.78877	0.00744164	3.55446e-05	-1.63404	0.155863	6.91335e-05	-1.54913	0.153001
24455981	rs4719768	1.27667e-10	-1.81644	-0.33665	2.06138e-05	-1.66732	-0.355686	3.91187e-05	-1.58288	-0.382691
24456228	rs10276566	6.0886e-11	-1.76237	-1.13113	7.53531e-06	-1.76489	-1.26448	1.28587e-05	-1.77823	-1.29992
24456585	rs17149463	4.79841e-10	0.311359	-1.14042	0.000330461	1.79316	-1.04165	0.000401943	1.37975	-1.01561
24456736	rs74938992	7.20798e-11	-1.37975	-1.34499	8.26573e-06	-1.69563	-1.24122	1.69182e-05	-1.5787	-1.22507
24456932	rs62450450	2.24926e-10	-1.58674	-2.9822e-10	5.23868e-05	-1.09031	-2.9822e-10	9.00104e-05	-1.13224	-2.9822e-10
24457174	rs10258215	6.78207e-11	-1.38795	-1.3977	7.59007e-06	-1.69227	-1.32986	1.55175e-05	-1.56894	-1.32125
24457295	rs4722360	5.38913e-11	-1.83403	-1.18152	1.5752e-05	-0.992449	-1.29955	2.54185e-05	-1.06662	-1.33007
24457337	rs62450451	2.26307e-10	-1.58062	-2.9822e-10	5.29361e-05	-1.07988	-2.9822e-10	9.09276e-05	-1.1221	-2.9822e-10
24457355	rs73282405	6.11546e-10	-1.52616e-10	-0.586521	9.63896e-05	-1.52616e-10	-0.48057	0.000168473	-1.52616e-10	-0.505393
24457649	rs10232211	4.87373e-11	-1.82563	-1.29044	1.12726e-05	-1.46423	-1.16236	1.88042e-05	-1.55494	-1.14315
24457728	rs77269716	4.1004e-10	-0.986256	-2.9822e-10	6.53649e-05	-0.868984	-2.9822e-10	0.000134878	-0.727801	-2.9822e-10
24458057	rs78205355	4.13518e-10	-1.52616e-10	-0.977812	6.41927e-05	-1.52616e-10	-0.887079	0.000112667	-1.52616e-10	-0.907728
24458157	rs34989823	4.22719e-11	-1.84425	-1.41414	6.98745e-06	-1.68345	-1.4214	1.14816e-05	-1.76696	-1.42446
24458901	rs80206949	5.03633e-10	-1.52616e-10	-0.780664	7.53065e-05	-1.52616e-10	-0.727402	0.000131111	-1.52616e-10	-0.756128
24459220	rs28637453	6.63534e-11	-1.41424	-1.39328	7.53065e-06	-1.70815	-1.32184	1.5284e-05	-1.59248	-1.31288
24459336	rs28411101	7.05885e-11	-1.76456	-0.981086	8.60937e-06	-1.76134	-1.13478	1.45283e-05	-1.77494	-1.18113
24459793	rs73078859	1.81581e-10	-1.80081	-2.9822e-10	3.41973e-05	-1.51682	-2.9822e-10	6.27068e-05	-1.4937	-2.9822e-10
24460290	rs3899947	8.31004e-11	-1.84458	-0.737885	1.33196e-05	-1.62921	-0.830519	2.29324e-05	-1.61268	-0.886938
24460295	rs2390977	8.29458e-11	-1.84483	-0.73949	1.33488e-05	-1.62817	-0.829374	2.29757e-05	-1.61234	-0.885387
24460536	rs7805962	6.43145e-11	-1.75515	-1.08358	7.85039e-06	-1.77041	-1.21799	1.33774e-05	-1.78322	-1.25538
24460634	rs4388361	5.8366e-11	-1.77548	-1.1603	7.37367e-06	-1.76024	-1.29081	1.26383e-05	-1.77331	-1.32212
24460724	rs7787557	5.45789e-11	-1.77825	-1.22462	7.12073e-06	-1.74256	-1.3434	1.22529e-05	-1.75715	-1.36925
24460905	rs144633982	1.81041e-10	-1.80379	-2.9822e-10	2.56738e-05	-1.8035	-2.9822e-10	4.70887e-05	-1.78013	-2.9822e-10
24461353	rs62450452	2.3497e-10	-1.54305	-2.9822e-10	5.63797e-05	-1.01686	-2.9822e-10	9.66755e-05	-1.06081	-2.9822e-10
24461623	rs56991569	4.98472e-11	-1.83442	-1.25913	1.11615e-05	-1.51355	-1.12295	1.86493e-05	-1.59856	-1.1078
24461917	rs7811649	5.22336e-11	-1.79683	-1.24996	1.2976e-05	-1.15089	-1.33498	2.39677e-05	-1.10925	-1.34622
24462320	rs1858957	1.10349e-10	-1.65262	-0.646244	3.13273e-05	-0.942144	-0.662335	6.245e-05	-0.812684	-0.685118
24462386	rs62450454	2.30599e-10	-1.56183	-2.9822e-10	5.46427e-05	-1.04815	-2.9822e-10	9.37766e-05	-1.09125	-2.9822e-10
24462557	rs6461804	1.27777e-10	-1.62355	-0.528676	3.7437e-05	-0.880363	-0.545945	7.4818e-05	-0.746693	-0.570416
24462817	rs9638820	1.28711e-10	-1.62355	-0.521394	3.7708e-05	-0.880363	-0.538732	7.5352e-05	-0.746693	-0.563304
24462842	rs10224276	1.28573e-10	-1.61596	-0.530057	3.79798e-05	-0.864603	-0.547312	7.59841e-05	-0.72988	-0.571764
24462927	rs10239704	9.52271e-11	-1.39879	-1.04745	1.21358e-05	-1.71226	-0.840552	2.48659e-05	-1.60472	-0.813955
24462934	rs55777002	8.11667e-10	1.07334	-1.37676	1.457e-05	-1.00864	-1.36137	2.37327e-05	-1.10342	-1.3619
24463149	rs11760338	1.3819e-10	-1.6242	-0.449677	3.5611e-05	-1.00862	-0.467694	7.09198e-05	-0.877381	-0.493237
24463193	rs28665026	9.50119e-11	-1.72484	-0.723666	1.20419e-05	-1.79006	-0.770521	2.28803e-05	-1.72527	-0.776625
24463262	rs62450455	2.43222e-10	-1.50854	-2.9822e-10	6.1183e-05	-0.935099	-2.9822e-10	0.000105398	-0.974423	-2.9822e-10
24463296	rs28378464	9.7819e-10	-0.116808	-2.9822e-10	2.46272e-05	-1.84512	-2.9822e-10	4.4377e-05	-1.83945	-2.9822e-10
24463320	rs62450456	2.48055e-10	-1.48886	-2.9822e-10	7.03012e-05	-0.79618	-2.9822e-10	0.000127958	-0.780469	-2.9822e-10
24463408	rs139299856	6.24128e-11	-1.51577	-1.35297	7.67171e-06	-1.76764	-1.24379	1.52473e-05	-1.67876	-1.22901
24463409	rs149727258	6.26558e-11	-1.51188	-1.35297	7.68623e-06	-1.76575	-1.24379	1.52895e-05	-1.676	-1.22901
24463474	rs78589919	2.10664e-10	-1.65225	-2.9822e-10	4.81719e-05	-1.17419	-2.9822e-10	8.36077e-05	-1.20603	-2.9822e-10
24463553	rs10951012	4.51703e-10	0.295952	-1.18544	1.12145e-05	-1.31627	-1.31549	1.84947e-05	-1.36994	-1.34474
24463630	rs117889730	3.01219e-10	-1.52616e-10	-1.29467	4.27148e-05	-1.52616e-10	-1.29442	7.51264e-05	-1.52616e-10	-1.313
24463815	rs10951013	1.97362e-09	1.97954	-1.39443	5.04532e-05	0.276933	-1.40486	7.58888e-05	0.101652	-1.40455
24463844	rs74534161	1.46256e-10	-0.617776	-1.39937	8.79796e-06	-1.46444	-1.41001	1.71904e-05	-1.38382	-1.404
24463875	rs12531310	5.30788e-09	2.21644	-0.642002	8.59299e-05	0.281499	-0.876936	0.000134211	0.168204	-0.900957
24464004	rs62450457	2.86514e-10	-1.34472	-2.9822e-10	7.38347e-05	-0.74714	-2.9822e-10	0.00012421	-0.810196	-2.9822e-10
24464080	rs984209	8.82765e-10	-0.82213	0.602678	0.000102327	-0.888992	0.468201	0.000165864	-1.00854	0.487535
24464219	rs76858987	5.42717e-11	-1.5875	-1.42101	1.00846e-05	-1.32257	-1.41539	1.83463e-05	-1.30235	-1.42039
24464343	rs10228771	1.05002e-10	-1.54965	-0.79889	1.66748e-05	-1.26447	-0.970604	2.67863e-05	-1.35591	-0.988365
24464636	rs2023732	4.72932e-11	-1.8144	-1.33174	7.07005e-06	-1.83304	-1.26006	1.33715e-05	-1.83421	-1.20483
24464793	rs79434975	5.11672e-10	0.546302	-1.31113	2.70267e-05	-0.468823	-1.28332	5.05685e-05	-0.457371	-1.25147
24464799	rs62448869	9.98899e-11	-1.04574	-1.3527	1.22517e-05	-1.25573	-1.28757	2.24035e-05	-1.2815	-1.24145
24464806	rs114495245	5.43944e-10	0.592729	-1.29639	2.84593e-05	-0.433548	-1.26695	5.33468e-05	-0.421951	-1.2334
24464911	rs62448870	9.79345e-11	-1.07354	-1.34468	1.20796e-05	-1.27956	-1.27789	2.21645e-05	-1.3048	-1.22887
24465024	rs62448871	9.98091e-11	-1.04939	-1.34986	1.21572e-05	-1.26613	-1.28492	2.22526e-05	-1.29271	-1.237
24465136	rs62448872	4.26723e-11	-1.82565	-1.42332	6.23303e-06	-1.80013	-1.41898	1.11753e-05	-1.80739	-1.41108
24465373	rs6958654	2.96994e-09	1.40387	-0.410087	1.82979e-05	-1.66788	-0.474308	3.25588e-05	-1.67686	-0.472261
24465518	rs75530230	7.24493e-10	-1.52616e-10	-0.417039	8.64972e-05	-1.52616e-10	-0.588856	0.000167935	-1.52616e-10	-0.508594
24465784	rs6942803	1.49948e-10	-0.597893	-1.39433	6.66104e-06	-1.80165	-1.35104	1.23387e-05	-1.80399	-1.31543
24465888	rs6942832	8.4269e-11	-1.79295	-0.775551	1.30325e-05	-1.76191	-0.719612	2.29031e-05	-1.77046	-0.730436
24466547	rs62448875	7.92748e-11	-1.83141	-0.79818	1.20444e-05	-1.81717	-0.743202	2.12369e-05	-1.82259	-0.753843
24467256	rs10278322	3.26456e-10	0.201833	-1.41605	7.06348e-06	-1.78606	-1.30798	1.26548e-05	-1.79092	-1.30321
24467609	rs78024515	2.5995e-10	-1.44202	-2.9822e-10	2.72658e-05	-1.74333	-2.9822e-10	4.94252e-05	-1.73171	-2.9822e-10
24467908	rs144096014	3.64471e-10	-1.52616e-10	-1.10406	5.47201e-05	-1.52616e-10	-1.04674	9.55436e-05	-1.52616e-10	-1.07259
24467922	rs62448877	1.90178e-10	-1.75455	-2.9822e-10	3.39353e-05	-1.52451	-2.9822e-10	6.2558e-05	-1.49607	-2.9822e-10
24468109	rs7796450	5.01821e-11	-1.68125	-1.4056	6.04555e-06	-1.8239	-1.42575	1.0826e-05	-1.82495	-1.42527
24468110	rs7796569	5.10094e-11	-1.67954	-1.39096	6.05404e-06	-1.8253	-1.42295	1.08073e-05	-1.82654	-1.4254
24468285	rs7796645	5.71342e-11	-1.56467	-1.39244	5.93535e-06	-1.84468	-1.42336	1.06082e-05	-1.84499	-1.42555
24468539	rs12533743	5.82964e-11	-1.56315	-1.37382	5.97694e-06	-1.84427	-1.4168	1.06525e-05	-1.84439	-1.42198
24468556	rs73078900	2.00858e-09	1.4473	-0.844634	1.21629e-05	-1.65762	-0.892957	2.16256e-05	-1.66686	-0.891425
24468948	rs75651911	4.70229e-10	0.433232	-1.28252	2.4719e-05	-0.586013	-1.25538	4.61981e-05	-0.581589	-1.21764
24469184	rs56671959	5.56093e-11	-1.6042	-1.37996	5.95783e-06	-1.84486	-1.4194	1.06314e-05	-1.84475	-1.42361
24469952	rs10231223	4.18711e-11	-1.84394	-1.42398	5.93314e-06	-1.84306	-1.42536	1.0631e-05	-1.8432	-1.4252
24470110	rs12531939	9.37031e-11	-1.5206	-0.941785	1.00849e-05	-1.84457	-0.893364	1.7911e-05	-1.844	-0.902757
24471286	rs11973625	5.84033e-11	-1.54355	-1.39159	5.93397e-06	-1.84481	-1.42346	1.06065e-05	-1.84509	-1.42561
24471306	rs12700532	1.39838e-10	-0.660938	-1.40109	1.11593e-05	-1.21354	-1.42316	1.76297e-05	-1.33697	-1.42561
24471325	rs28433252	2.24184e-10	-1.59004	-2.9822e-10	2.63229e-05	-1.77853	-2.9822e-10	4.74861e-05	-1.77173	-2.9822e-10
24471330	rs28480205	2.12143e-10	-1.64525	-2.9822e-10	2.55108e-05	-1.80987	-2.9822e-10	4.58536e-05	-1.80671	-2.9822e-10
24471417	rs190722675	3.2825e-10	-1.52616e-10	-1.20874	4.18962e-05	-1.52616e-10	-1.31377	7.33737e-05	-1.52616e-10	-1.3366
24471610	rs60426889	6.89118e-11	-1.58465	-1.18503	7.80019e-06	-1.84428	-1.15054	1.38742e-05	-1.84485	-1.15728
24471711	rs62448887	1.74845e-10	-0.440236	-1.39837	7.94162e-06	-1.62366	-1.35319	1.48789e-05	-1.61234	-1.31989
24471747	rs62448888	6.15003e-11	-1.51837	-1.3651	5.9944e-06	-1.84444	-1.41371	1.06795e-05	-1.84383	-1.42001
24472247	rs10269288	4.17663e-11	-1.84465	-1.42577	5.93966e-06	-1.84469	-1.42262	1.06047e-05	-1.84511	-1.42576
24472286	rs142042490	4.1361e-10	0.340513	-1.3181	2.28882e-05	-0.623933	-1.29441	4.28505e-05	-0.613409	-1.26104
24472347	rs146822138	1.98433e-10	-1.71206	-2.9822e-10	2.49335e-05	-1.83276	-2.9822e-10	4.51088e-05	-1.82309	-2.9822e-10
24472409	rs6951361	2.50933e-10	-0.688255	-0.78907	2.58158e-05	-1.18638	-0.611598	4.27421e-05	-1.29125	-0.585736
24472730	rs28708987	5.4952e-11	-1.67876	-1.31729	6.17557e-06	-1.8088	-1.41957	1.10556e-05	-1.80864	-1.42059
24472908	rs34297299	7.73499e-11	-1.63186	-1.02231	9.33589e-06	-1.8371	-0.977999	1.65511e-05	-1.83911	-0.98661
24472922	rs79105434	5.4143e-10	-1.52616e-10	-0.708297	6.36153e-05	-1.52616e-10	-0.896115	0.000109833	-1.52616e-10	-0.933208
24473551	rs62448890	1.741e-10	-1.84288	-2.9822e-10	2.7265e-05	-1.74337	-2.9822e-10	4.96907e-05	-1.72635	-2.9822e-10
24473976	rs116984549	2.15241e-10	-1.63075	-2.9822e-10	2.48753e-05	-1.83509	-2.9822e-10	4.53104e-05	-1.81863	-2.9822e-10
24473997	rs73081006	1.74273e-10	-1.84189	-2.9822e-10	2.73126e-05	-1.74162	-2.9822e-10	4.97263e-05	-1.72563	-2.9822e-10
24474099	rs117798381	7.32133e-11	-1.44989	-1.25924	7.21567e-06	-1.67589	-1.39683	1.29125e-05	-1.67554	-1.39843
24474316	rs11772769	1.95857e-10	-0.883514	-0.841612	1.20532e-05	-1.54742	-1.01222	2.24074e-05	-1.55583	-0.966951
24474905	rs79836256	3.32782e-10	-1.52616e-10	-1.19502	4.25135e-05	-1.52616e-10	-1.29915	7.45702e-05	-1.52616e-10	-1.32043
24475071	rs28565050	1.20555e-10	-0.913127	-1.29728	7.50156e-06	-1.69474	-1.33912	1.38865e-05	-1.69095	-1.3103
24475607	rs12154255	2.88488e-10	-1.52616e-10	-1.33786	4.2222e-05	-1.52616e-10	-1.30603	7.65807e-05	-1.52616e-10	-1.29382
24475802	rs117466275	1.46803e-09	-1.52616e-10	0.289163	0.000240392	-1.52616e-10	0.433302	0.000425191	-1.52616e-10	0.420371
24475952	rs55857250	6.83016e-09	1.82659	-2.9822e-10	3.1697e-05	-1.59275	-2.9822e-10	5.81214e-05	-1.56963	-2.9822e-10
24476930	rs10267583	1.48902e-10	-0.916239	-1.08298	9.33011e-06	-1.70034	-1.11538	1.75913e-05	-1.69735	-1.06742
24476931	rs77572176	3.28877e-10	-0.289643	-0.917184	2.14566e-05	-1.18389	-0.799047	4.36643e-05	-1.11354	-0.742097
24477606	rs77253608	3.31261e-10	-1.52616e-10	-1.19961	4.23697e-05	-1.52616e-10	-1.30253	7.43402e-05	-1.52616e-10	-1.32352
24477709	rs116862025	1.74752e-10	-1.83914	-2.9822e-10	2.46947e-05	-1.84238	-2.9822e-10	4.46481e-05	-1.83336	-2.9822e-10
24477742	rs73083026	5.55828e-09	1.62053	-2.9822e-10	2.98444e-05	-1.65297	-2.9822e-10	5.45137e-05	-1.63372	-2.9822e-10
24477997	rs1548424	7.31522e-11	-1.34967	-1.3603	7.2806e-06	-1.79539	-1.26837	1.28179e-05	-1.83647	-1.24486
24478451	rs57559830	1.40839e-10	-0.941853	-1.11304	8.97706e-06	-1.71035	-1.14395	1.6887e-05	-1.70746	-1.09817
24478892	rs77408165	6.65377e-09	-1.52616e-10	1.80043	0.00079038	-1.52616e-10	1.62354	0.0015352	-1.52616e-10	1.70425
24479001	rs10247006	7.2403e-11	-1.51653	-1.20374	6.99576e-06	-1.73232	-1.37135	1.24798e-05	-1.73451	-1.37354
24479314	rs62448892	5.37346e-11	-1.83345	-1.18501	7.84105e-06	-1.6979	-1.2917	1.40277e-05	-1.67751	-1.31363
24479335	rs77566174	1.74077e-10	-1.84301	-2.9822e-10	2.71243e-05	-1.74854	-2.9822e-10	4.93577e-05	-1.73308	-2.9822e-10
24479392	rs143560379	4.02774e-10	-1.52616e-10	-1.00414	5.74116e-05	-1.52616e-10	-0.998723	0.000100638	-1.52616e-10	-1.02064
24479487	rs41335051	2.8523e-10	-0.379882	-0.969333	1.90987e-05	-1.24226	-0.857091	3.86436e-05	-1.175	-0.802783
24479874	rs62448893	5.43865e-11	-1.83345	-1.17295	7.91223e-06	-1.6979	-1.28266	1.41443e-05	-1.67751	-1.30535
24480143	rs78422528	3.30808e-10	-1.52616e-10	-1.20097	4.2327e-05	-1.52616e-10	-1.30354	7.42719e-05	-1.52616e-10	-1.32444
24480436	rs75789885	7.79333e-09	-1.52616e-10	1.95851	0.000909507	-1.52616e-10	1.76393	0.00173145	-1.52616e-10	1.82455
24480623	rs17386390	6.58122e-09	1.78946	-2.9822e-10	3.11033e-05	-1.61166	-2.9822e-10	5.69224e-05	-1.59048	-2.9822e-10
24480784	rs17327167	6.73657e-09	1.8128	-2.9822e-10	3.12886e-05	-1.60571	-2.9822e-10	5.72765e-05	-1.58428	-2.9822e-10
24480819	rs7782423	4.35676e-11	-1.82358	-1.40461	6.18734e-06	-1.80191	-1.42455	1.12203e-05	-1.79149	-1.42296
24480943	rs34813786	1.8452e-10	-1.78475	-2.9822e-10	6.02709e-05	-0.950119	-2.9822e-10	6.56059e-05	-1.4485	-2.9822e-10
24480963	rs7799805	6.34792e-11	-1.69797	-1.15383	6.63426e-06	-1.81691	-1.33981	1.18677e-05	-1.81688	-1.34146
24481287	rs77077728	3.19146e-10	-1.52616e-10	-1.23686	4.12383e-05	-1.52616e-10	-1.3296	7.25405e-05	-1.52616e-10	-1.34802
24481407	rs73083030	1.74148e-10	-1.84261	-2.9822e-10	2.72968e-05	-1.7422	-2.9822e-10	4.97224e-05	-1.72571	-2.9822e-10
24481566	rs73083031	1.73995e-10	-1.84348	-2.9822e-10	2.70331e-05	-1.75191	-2.9822e-10	4.91788e-05	-1.73671	-2.9822e-10
24481675	rs17327237	6.25628e-11	-1.81933	-1.04701	8.59677e-06	-1.79873	-1.09885	1.51741e-05	-1.80387	-1.10871
24481826	rs62448895	1.78068e-10	-1.82035	-2.9822e-10	2.55775e-05	-1.80726	-2.9822e-10	4.47994e-05	-1.82997	-2.9822e-10
24481889	rs79318026	6.30294e-11	-1.68582	-1.17309	6.65411e-06	-1.80325	-1.35049	1.19239e-05	-1.80159	-1.35203
24482131	rs73083036	7.69371e-11	-1.56604	-1.09348	8.5935e-06	-1.8448	-1.05316	1.52723e-05	-1.84512	-1.06101
24482165	rs62448896	1.78882e-10	-1.81578	-2.9822e-10	2.97867e-05	-1.65491	-2.9822e-10	5.45289e-05	-1.63344	-2.9822e-10
24483011	rs74387808	3.29819e-10	-1.52616e-10	-1.20397	4.22337e-05	-1.52616e-10	-1.30575	7.4123e-05	-1.52616e-10	-1.32644
24483124	rs76341829	2.8421e-10	-0.480013	-0.872785	2.00105e-05	-1.30585	-0.746863	4.06217e-05	-1.24215	-0.68572
24483227	rs62448897	1.74058e-10	-1.84312	-2.9822e-10	2.7202e-05	-1.74568	-2.9822e-10	4.95363e-05	-1.72946	-2.9822e-10
24483277	rs62448898	1.74058e-10	-1.84312	-2.9822e-10	2.7202e-05	-1.74568	-2.9822e-10	4.95363e-05	-1.72946	-2.9822e-10
24483341	rs77127324	3.2694e-10	-1.52616e-10	-1.21273	4.19632e-05	-1.52616e-10	-1.31217	7.36915e-05	-1.52616e-10	-1.33228
24483611	rs1010184	6.80067e-11	-1.55385	-1.22906	7.04378e-06	-1.8446	-1.25222	1.30999e-05	-1.84392	-1.21564
24483722	rs17149489	1.01771e-10	-1.71271	-0.667071	1.46328e-05	-1.84502	-0.520684	2.81676e-05	-1.8437	-0.450291
24483969	rs11770345	7.47928e-11	-1.57741	-1.11038	8.4396e-06	-1.84496	-1.07107	1.50042e-05	-1.84511	-1.07873
24484263	rs56060725	5.24787e-11	-1.83449	-1.20761	7.68186e-06	-1.70168	-1.30843	1.37597e-05	-1.68155	-1.32888
24484274	rs7779109	7.80936e-11	-1.34818	-1.29643	7.89226e-06	-1.8065	-1.17659	1.49113e-05	-1.80429	-1.12576
24484417	rs17149497	5.2333e-11	-1.8356	-1.20928	7.64068e-06	-1.70583	-1.30965	1.36836e-05	-1.68598	-1.32999
24484464	rs77900875	9.0795e-10	-0.191322	-2.9822e-10	5.89455e-05	-0.972356	-2.9822e-10	0.00015988	-0.557745	-2.9822e-10
24484602	rs62448900	7.35815e-11	-1.56604	-1.13807	8.19636e-06	-1.8448	-1.10048	1.4574e-05	-1.84512	-1.10781
24484962	rs10242095	9.7417e-11	-1.29737	-1.12615	8.37324e-06	-1.59215	-1.33178	1.49098e-05	-1.59564	-1.33451
24485414	rs975995	9.29329e-11	-1.55987	-0.910765	9.70017e-06	-1.8301	-0.946725	1.83404e-05	-1.83608	-0.886979
24486478	rs73690847	3.27255e-10	-1.52616e-10	-1.21177	4.19927e-05	-1.52616e-10	-1.31147	7.37385e-05	-1.52616e-10	-1.33164
24486549	rs1010185	7.32688e-11	-1.62982	-1.07856	8.44695e-06	-1.80891	-1.10626	1.5713e-05	-1.82033	-1.05735
24487613	rs28412958	1.72597e-10	-1.07546	-0.776096	1.18276e-05	-1.751	-0.827538	2.27203e-05	-1.75102	-0.757888
24488276	rs116212990	1.02555e-10	-1.51189	-0.860221	8.62713e-06	-1.72425	-1.16981	1.53636e-05	-1.72731	-1.17286
24488308	rs62448901	1.78557e-10	-1.06354	-0.754061	1.21777e-05	-1.7468	-0.802564	2.33898e-05	-1.74683	-0.733039
24488382	rs145986625	2.65316e-10	-0.528249	-0.893341	1.98756e-05	-1.28982	-0.769661	4.00828e-05	-1.23169	-0.70953
24488755	rs73083048	2.09317e-10	-1.65866	-2.9822e-10	2.47006e-05	-1.84214	-2.9822e-10	4.54865e-05	-1.81475	-2.9822e-10
24488820	rs10281745	8.60318e-11	-1.49627	-1.05153	8.35396e-06	-1.84074	-1.08549	1.58144e-05	-1.83847	-1.03277
24488998	rs10266300	8.64454e-11	-1.49627	-1.04673	8.39225e-06	-1.84074	-1.08092	1.58923e-05	-1.83847	-1.02786
24489374	rs10266708	9.41934e-11	-1.67329	-0.783876	8.30258e-06	-1.81475	-1.11765	1.47931e-05	-1.81701	-1.121
24489395	rs62448902	1.73885e-10	-1.84412	-2.9822e-10	2.69281e-05	-1.7558	-2.9822e-10	4.89719e-05	-1.74092	-2.9822e-10
24489490	rs139969904	3.01371e-10	-1.52616e-10	-1.29417	4.60582e-05	-1.52616e-10	-1.21906	8.3146e-05	-1.52616e-10	-1.21157
24489842	rs76851812	8.14101e-10	-0.300428	-2.9822e-10	7.29203e-05	-0.759602	-2.9822e-10	0.000131742	-0.751326	-2.9822e-10
24490073	rs7782559	2.2995e-10	-0.477334	-1.08731	1.66138e-05	-1.25658	-0.982154	3.32946e-05	-1.19679	-0.929986
24491000	rs17149501	5.71687e-11	-1.84505	-1.11146	7.7796e-06	-1.76246	-1.235	1.37622e-05	-1.74686	-1.26339
24491379	rs10245586	1.653e-10	-0.882125	-1.01262	1.03498e-05	-1.65911	-1.05289	1.94363e-05	-1.66924	-0.995785
24491419	rs10278197	1.03779e-10	-1.51411	-0.846135	8.62286e-06	-1.73425	-1.1603	1.53057e-05	-1.74054	-1.16341
24491420	rs79390332	3.08214e-10	-1.52616e-10	-1.27172	4.02597e-05	-1.52616e-10	-1.35362	7.09182e-05	-1.52616e-10	-1.37064
24491581	rs75943091	3.12124e-10	-1.52616e-10	-1.25911	4.06117e-05	-1.52616e-10	-1.34491	7.14624e-05	-1.52616e-10	-1.363
24492042	rs73083057	5.57237e-11	-1.84512	-1.13699	7.58042e-06	-1.76862	-1.25478	1.34233e-05	-1.75359	-1.28159
24492155	rs6960084	6.91986e-11	-1.49056	-1.27497	6.74856e-06	-1.84294	-1.2967	1.25521e-05	-1.83992	-1.26236
24492453	rs10282314	1.05237e-10	-1.5462	-0.8001	8.61238e-06	-1.76691	-1.12886	1.52225e-05	-1.77725	-1.13215
24492485	rs10282525	1.14179e-10	-1.59703	-0.667709	9.25918e-06	-1.79175	-1.0316	1.63895e-05	-1.80023	-1.0353
24492578	rs10282438	1.03192e-10	-1.55616	-0.809755	8.49852e-06	-1.77196	-1.13712	1.50224e-05	-1.78195	-1.14067
24493056	rs62448925	1.78218e-10	-1.8195	-2.9822e-10	2.51185e-05	-1.82536	-2.9822e-10	4.497e-05	-1.82617	-2.9822e-10
24493108	rs34210378	2.28456e-10	-1.57117	-2.9822e-10	2.63344e-05	-1.77809	-2.9822e-10	4.5556e-05	-1.81323	-2.9822e-10
24493240	rs10224443	1.08388e-10	-1.79827	-0.518523	2.11704e-05	-1.83504	-0.161321	4.22321e-05	-1.80672	-0.0822661
24493269	rs73083064	1.22208e-08	2.40838	-2.9822e-10	3.97631e-05	-1.36603	-2.9822e-10	6.97801e-05	-1.38682	-2.9822e-10
24493781	rs2390978	1.76786e-10	-0.423258	-1.40431	1.05984e-05	-1.29393	-1.39433	1.86388e-05	-1.31338	-1.39355
24493865	rs10228064	6.71752e-11	-1.39605	-1.39915	7.1544e-06	-1.65594	-1.4253	1.26708e-05	-1.66782	-1.42504
24493899	rs2078927	2.72215e-10	-1.52616e-10	-1.39592	4.08503e-05	-1.52616e-10	-1.33906	7.58624e-05	-1.52616e-10	-1.30325
24493997	rs7785885	1.78187e-08	2.78549	-2.9822e-10	4.60661e-05	-1.21889	-2.9822e-10	8.07424e-05	-1.2409	-2.9822e-10
24494477	rs56358080	1.73757e-10	-1.84485	-2.9822e-10	2.6951e-05	-1.75495	-2.9822e-10	5.05437e-05	-1.70933	-2.9822e-10
24495205	rs7791434	7.42461e-11	-1.46075	-1.23438	7.55529e-06	-1.82735	-1.19937	1.45608e-05	-1.81905	-1.13478
24495283	rs73083071	9.37059e-09	2.14282	-2.9822e-10	3.50903e-05	-1.49104	-2.9822e-10	6.1526e-05	-1.51271	-2.9822e-10
24495816	rs77503999	6.22314e-11	-1.46427	-1.40739	6.79456e-06	-1.70703	-1.42582	1.20321e-05	-1.71875	-1.42584
24495817	rs55703680	1.78345e-09	1.83578	-1.35198	7.97075e-06	-1.56959	-1.4036	1.38432e-05	-1.58762	-1.41676
24496532	rs75862971	6.09923e-11	-1.49441	-1.39736	6.67934e-06	-1.72493	-1.42502	1.18415e-05	-1.73585	-1.42471
24497186	rs62448927	1.87602e-10	-1.76819	-2.9822e-10	3.21001e-05	-1.58011	-2.9822e-10	6.33947e-05	-1.48279	-2.9822e-10
24497629	rs112613854	2.09821e-10	-1.65626	-2.9822e-10	2.78444e-05	-1.72234	-2.9822e-10	4.8723e-05	-1.74602	-2.9822e-10
24497871	rs7779060	4.80987e-11	-1.74406	-1.38519	6.36556e-06	-1.8172	-1.38086	1.19535e-05	-1.80655	-1.3446
24497948	rs7796383	7.30607e-09	1.89395	-2.9822e-10	3.26741e-05	-1.56239	-2.9822e-10	5.74238e-05	-1.58171	-2.9822e-10
24498089	rs12375236	1.36153e-10	-0.823188	-1.26555	1.01875e-05	-1.50087	-1.22694	1.99142e-05	-1.46036	-1.18038
24498495	rs78188828	3.26213e-10	-1.52616e-10	-1.21496	4.91156e-05	-1.52616e-10	-1.15479	9.30697e-05	-1.52616e-10	-1.09882
24498700	rs17149509	1.42458e-10	-0.744551	-1.29891	1.0263e-05	-1.45462	-1.26581	1.99969e-05	-1.41154	-1.22505
24498724	rs7800940	7.30607e-09	1.89395	-2.9822e-10	3.26741e-05	-1.56239	-2.9822e-10	5.74238e-05	-1.58171	-2.9822e-10
24499181	rs17149510	9.1499e-09	2.11899	-2.9822e-10	3.48429e-05	-1.49812	-2.9822e-10	6.11056e-05	-1.51956	-2.9822e-10
24499602	rs56388393	1.14334e-10	-0.851701	-1.41169	6.29319e-06	-1.83392	-1.37558	1.16528e-05	-1.84027	-1.33635
24499729	rs143367111	1.78423e-10	-1.81836	-2.9822e-10	3.19818e-05	-1.5838	-2.9822e-10	5.30854e-05	-1.66027	-2.9822e-10
24499951	rs10231310	4.75047e-11	-1.74406	-1.39762	6.40188e-06	-1.8172	-1.37517	1.20364e-05	-1.80655	-1.33769
24500552	rs62448929	2.02232e-10	-1.6931	-2.9822e-10	2.48771e-05	-1.83502	-2.9822e-10	4.46395e-05	-1.83355	-2.9822e-10
24500664	rs28485069	5.97197e-11	-1.54335	-1.3695	6.48579e-06	-1.81679	-1.36257	1.21514e-05	-1.81581	-1.31891
24500807	rs4722362	3.74961e-10	-1.07569	-2.9822e-10	8.99361e-05	-0.54987	-2.9822e-10	0.000201084	-0.328446	-2.9822e-10
24500898	rs73083080	1.96973e-10	-1.71944	-2.9822e-10	2.47133e-05	-1.84163	-2.9822e-10	4.43142e-05	-1.84086	-2.9822e-10
24501036	rs73083081	2.02232e-10	-1.6931	-2.9822e-10	2.48771e-05	-1.83502	-2.9822e-10	4.46395e-05	-1.83355	-2.9822e-10
24501259	rs147082573	7.19019e-09	-1.52616e-10	1.87796	0.00106773	-1.52616e-10	1.92432	0.0018489	-1.52616e-10	1.89018
24501297	rs4722363	3.79538e-10	-1.06356	-2.9822e-10	8.9141e-05	-0.558749	-2.9822e-10	0.000198766	-0.340038	-2.9822e-10
24501391	rs74998612	2.64853e-10	-1.52616e-10	-1.42334	3.75332e-05	-1.52616e-10	-1.42374	6.72537e-05	-1.52616e-10	-1.4237
24501468	rs76019701	1.84198e-10	-1.7865	-2.9822e-10	3.06706e-05	-1.62566	-2.9822e-10	5.81047e-05	-1.56992	-2.9822e-10
24501557	rs62448930	2.00275e-10	-1.70282	-2.9822e-10	2.49765e-05	-1.83103	-2.9822e-10	4.48079e-05	-1.82978	-2.9822e-10
24501579	rs117044679	3.61048e-10	-1.1135	-2.9822e-10	2.48768e-05	-1.83503	-2.9822e-10	4.55427e-05	-1.81352	-2.9822e-10
24501768	rs117059149	3.87549e-10	-1.52616e-10	-1.04267	6.39333e-05	-1.52616e-10	-0.891129	0.000112678	-1.52616e-10	-0.907631
24502333	rs73282478	3.29081e-10	-1.20621	-2.9822e-10	7.72354e-05	-0.702111	-2.9822e-10	0.000170467	-0.493627	-2.9822e-10
24502845	rs12673052	7.02014e-11	-1.37815	-1.373	6.32032e-06	-1.84023	-1.36497	1.18914e-05	-1.8355	-1.32085
24503334	rs74556091	1.38469e-09	0.23072	-2.9822e-10	9.30833e-05	-0.515474	-2.9822e-10	0.000140456	-0.687276	-2.9822e-10
24503527	rs62448932	1.989e-10	-1.70971	-2.9822e-10	2.49018e-05	-1.83403	-2.9822e-10	4.46547e-05	-1.83321	-2.9822e-10
24504078	rs10247968	6.5282e-11	-1.50157	-1.32222	6.85903e-06	-1.72911	-1.39429	1.21861e-05	-1.73983	-1.39204
24504401	rs28709622	5.40634e-11	-1.61246	-1.3999	6.07147e-06	-1.84383	-1.40154	1.12463e-05	-1.84076	-1.37137
24504481	rs28415358	6.2611e-11	-1.50442	-1.36116	6.48563e-06	-1.81249	-1.36689	1.21173e-05	-1.81469	-1.32285
24504482	rs28406833	6.42077e-11	-1.48059	-1.3598	6.55158e-06	-1.80888	-1.36038	1.22952e-05	-1.80809	-1.31487
24504641	rs17149514	1.217e-10	-1.09641	-1.10454	1.04817e-05	-1.63629	-1.06305	2.06659e-05	-1.5997	-1.00399
24504847	rs62448933	1.85595e-10	-1.77894	-2.9822e-10	2.46872e-05	-1.84268	-2.9822e-10	4.42249e-05	-1.84288	-2.9822e-10
24504934	rs17149516	3.07201e-10	-1.27501	-2.9822e-10	7.22043e-05	-0.769469	-2.9822e-10	0.000159576	-0.559649	-2.9822e-10
24505207	rs17149519	1.91202e-10	-0.994597	-0.754585	1.67161e-05	-1.5658	-0.666796	3.41067e-05	-1.51887	-0.583809
24505565	rs62448934	1.97422e-10	-1.71717	-2.9822e-10	2.4632e-05	-1.84492	-2.9822e-10	4.4139e-05	-1.84483	-2.9822e-10
24505653	rs79295977	1.66535e-10	-1.03945	-0.847855	1.46426e-05	-1.59883	-0.766199	2.95624e-05	-1.55698	-0.68869
24506418	rs148684132	4.77629e-10	-0.833677	-2.9822e-10	2.4734e-05	-1.84079	-2.9822e-10	4.46149e-05	-1.8341	-2.9822e-10
24506494	rs62448935	2.78969e-10	-0.0893719	-1.28204	1.15356e-05	-1.32239	-1.28114	2.2716e-05	-1.29266	-1.21644
24506606	rs6461808	4.69732e-11	-1.84422	-1.30871	1.03462e-05	-1.40854	-1.30382	1.83987e-05	-1.47622	-1.24367
24507030	rs62448936	5.02832e-11	-1.66117	-1.42367	7.33956e-06	-1.64766	-1.40803	1.22274e-05	-1.7164	-1.41209
24507097	rs74511866	6.46809e-11	-1.41952	-1.41352	7.72858e-06	-1.67111	-1.33293	1.35659e-05	-1.68227	-1.34234
24507747	rs73083089	5.3794e-09	1.58782	-2.9822e-10	2.87236e-05	-1.69125	-2.9822e-10	5.06631e-05	-1.70697	-2.9822e-10
24507953	rs62448937	2.50916e-10	-0.15225	-1.32514	1.01801e-05	-1.39457	-1.33397	1.98181e-05	-1.36715	-1.27842
24507966	rs74909143	2.64227e-10	-1.52616e-10	-1.4257	3.81926e-05	-1.52616e-10	-1.40633	6.99024e-05	-1.52616e-10	-1.38507
24508129	rs75514533	2.64323e-10	-1.52616e-10	-1.42534	3.78772e-05	-1.52616e-10	-1.41462	6.90344e-05	-1.52616e-10	-1.39756
24508284	rs74722271	2.64209e-10	-1.52616e-10	-1.42577	3.81573e-05	-1.52616e-10	-1.40725	6.98087e-05	-1.52616e-10	-1.38641
24508538	rs6966939	6.25719e-11	-1.51895	-1.34724	8.88613e-06	-1.51485	-1.34962	1.63033e-05	-1.54398	-1.29682
24508727	rs62448938	2.03442e-10	-1.68713	-2.9822e-10	2.4829e-05	-1.83696	-2.9822e-10	4.44948e-05	-1.8368	-2.9822e-10
24508935	rs75050733	1.56167e-10	-0.988008	-0.963578	1.30443e-05	-1.57003	-0.910583	2.63856e-05	-1.52589	-0.83346
24508946	rs28780399	2.6376e-10	-0.0986385	-1.32883	1.0443e-05	-1.36671	-1.33632	2.03643e-05	-1.33847	-1.27992
24509182	rs28808734	3.25545e-10	0.0232398	-1.24025	1.54024e-05	-1.06783	-1.24661	3.12018e-05	-1.02105	-1.17065
24509260	rs2893168	2.78012e-10	-1.37325	-0.00159674	2.69633e-05	-1.75318	-0.00130954	5.33345e-05	-1.77605	0.120467
24509582	rs10951017	6.27879e-11	-1.51108	-1.35167	8.91262e-06	-1.50693	-1.35457	1.63088e-05	-1.53641	-1.30405
24509587	rs78330878	2.64262e-10	-1.52616e-10	-1.42557	3.81763e-05	-1.52616e-10	-1.40675	6.97308e-05	-1.52616e-10	-1.38753
24509625	rs117676582	5.43789e-10	-0.70395	-2.9822e-10	0.000249079	0.4688	-2.9822e-10	0.000403832	0.368831	-2.9822e-10
24509698	rs10951018	1.29147e-09	1.42188	-1.26086	1.27666e-05	-1.23289	-1.26924	2.31422e-05	-1.29143	-1.19908
24510801	rs10234295	5.97348e-11	-1.54952	-1.36307	8.48853e-06	-1.54562	-1.36464	1.55118e-05	-1.57332	-1.31725
24510971	rs77617515	2.64498e-10	-1.52616e-10	-1.42468	3.7788e-05	-1.52616e-10	-1.41698	6.87708e-05	-1.52616e-10	-1.40139
24511066	rs80054062	1.9845e-10	-1.71197	-2.9822e-10	2.46961e-05	-1.84232	-2.9822e-10	4.425e-05	-1.84231	-2.9822e-10
24511248	rs2051731	2.04009e-10	-1.68435	-2.9822e-10	2.47152e-05	-1.84155	-2.9822e-10	4.42969e-05	-1.84125	-2.9822e-10
24511567	rs12112216	2.48584e-10	-0.15225	-1.33448	1.01277e-05	-1.39457	-1.33913	1.96959e-05	-1.36715	-1.2846
24511662	rs13438205	2.57824e-10	-1.45024	-2.9822e-10	2.71803e-05	-1.74648	-2.9822e-10	4.93391e-05	-1.73345	-2.9822e-10
24512385	rs79136153	2.68742e-10	-1.52616e-10	-1.40876	3.99213e-05	-1.52616e-10	-1.36206	7.38851e-05	-1.52616e-10	-1.32966
24512394	rs10271357	7.01135e-11	-1.34815	-1.40424	8.28783e-06	-1.62448	-1.3097	1.45121e-05	-1.63707	-1.32011
24512410	rs75791593	2.6838e-10	-1.52616e-10	-1.41011	3.9942e-05	-1.52616e-10	-1.36154	7.41479e-05	-1.52616e-10	-1.32611
24512512	rs78543856	3.31992e-10	-1.1974	-2.9822e-10	7.88651e-05	-0.68123	-2.9822e-10	0.000160519	-0.553754	-2.9822e-10
24512820	rs117001387	2.10219e-10	-1.65436	-2.9822e-10	2.78792e-05	-1.72109	-2.9822e-10	5.16876e-05	-1.68695	-2.9822e-10
24513020	rs7784509	1.56421e-10	-0.99021	-0.959749	1.29615e-05	-1.57128	-0.915705	2.60021e-05	-1.52724	-0.846756
24513146	rs10258398	1.81827e-10	-1.79946	-2.9822e-10	2.48067e-05	-1.83785	-2.9822e-10	4.49328e-05	-1.827	-2.9822e-10
24513648	rs7789043	1.54177e-10	-0.982159	-0.98225	1.28152e-05	-1.56672	-0.931619	2.56491e-05	-1.52232	-0.865342
24514101	rs28459952	7.20322e-11	-1.30385	-1.42155	7.66969e-06	-1.59465	-1.41705	1.35114e-05	-1.60807	-1.42057
24514635	rs6943230	3.72574e-10	-0.0491013	-1.03298	1.84745e-05	-1.0194	-1.11318	3.65206e-05	-0.988329	-1.04596
24514646	rs62448939	1.9736e-10	-1.71748	-2.9822e-10	2.46273e-05	-1.84511	-2.9822e-10	4.41276e-05	-1.84508	-2.9822e-10
24514677	rs75417526	2.66242e-10	-1.52616e-10	-1.4181	3.9492e-05	-1.52616e-10	-1.37287	7.29053e-05	-1.52616e-10	-1.34301
24514678	rs62448940	1.98572e-10	-1.71136	-2.9822e-10	2.46333e-05	-1.84487	-2.9822e-10	4.4138e-05	-1.84485	-2.9822e-10
24514729	rs6961237	1.9297e-10	-1.3375	-0.402477	1.91346e-05	-1.69469	-0.402779	3.69781e-05	-1.73118	-0.290668
24514818	rs79074883	2.99347e-10	-1.30091	-2.9822e-10	4.59112e-05	-1.22226	-2.9822e-10	7.68932e-05	-1.28975	-2.9822e-10
24515319	rs79473042	3.40809e-10	-1.52616e-10	-1.17119	5.45266e-05	-1.52616e-10	-1.05028	9.59549e-05	-1.52616e-10	-1.06829
24515352	rs4719769	4.50607e-10	-0.891917	-2.9822e-10	0.000117423	-0.283184	-2.9822e-10	0.000270431	-0.0321509	-2.9822e-10
24515356	rs2078928	3.14527e-09	2.32494	-1.2738	2.30143e-05	-0.635041	-1.27781	4.315e-05	-0.656858	-1.21063
24515365	rs4722364	4.73381e-10	-0.842611	-2.9822e-10	0.000125052	-0.220243	-2.9822e-10	0.000289391	0.0356119	-2.9822e-10
24515517	rs55790273	5.04963e-09	1.52456	-2.9822e-10	2.8348e-05	-1.70441	-2.9822e-10	5.0036e-05	-1.71943	-2.9822e-10
24515741	rs739538	1.7005e-10	-0.997497	-0.868919	1.43543e-05	-1.5754	-0.80952	2.89114e-05	-1.53167	-0.73626
24515976	rs739539	2.10301e-10	-1.65397	-2.9822e-10	2.48158e-05	-1.83749	-2.9822e-10	4.44694e-05	-1.83737	-2.9822e-10
24516013	rs739540	1.27496e-09	1.38078	-1.23262	1.29426e-05	-1.24997	-1.23847	2.35922e-05	-1.30773	-1.16352
24516183	rs113385577	8.49868e-08	4.34774	-2.9822e-10	6.14394e-05	-0.930918	-2.9822e-10	0.000129297	-0.770056	-2.9822e-10
24516352	rs17149538	3.43041e-10	-0.0109323	-1.15373	1.53381e-05	-1.08183	-1.2368	3.0236e-05	-1.03327	-1.18986
24516433	rs1858958	2.0505e-10	-1.67926	-2.9822e-10	2.46929e-05	-1.84245	-2.9822e-10	4.42429e-05	-1.84247	-2.9822e-10
24516645	rs6943268	3.30504e-09	2.38461	-1.28392	2.44494e-05	-0.564842	-1.28752	4.61631e-05	-0.577122	-1.22287
24516699	rs112491743	4.70928e-10	-0.847807	-2.9822e-10	0.000124227	-0.22686	-2.9822e-10	0.000287338	0.0284921	-2.9822e-10
24517009	rs76150319	6.8622e-10	-0.471314	-2.9822e-10	3.33072e-05	-1.54319	-2.9822e-10	5.7121e-05	-1.587	-2.9822e-10
24517195	rs719082	6.84012e-11	-1.55174	-1.22538	1.00577e-05	-1.51251	-1.22812	1.88644e-05	-1.54138	-1.15352
24517708	rs116990941	2.44087e-10	-1.50499	-2.9822e-10	3.9436e-05	-1.37429	-2.9822e-10	7.58005e-05	-1.30406	-2.9822e-10
24517778	rs73084913	3.88779e-09	1.26309	-2.9822e-10	2.65552e-05	-1.76974	-2.9822e-10	4.70582e-05	-1.78078	-2.9822e-10
24518719	rs62448345	2.09377e-10	-1.65837	-2.9822e-10	2.47945e-05	-1.83835	-2.9822e-10	4.44308e-05	-1.83823	-2.9822e-10
24518745	rs62448346	2.03311e-10	-1.68777	-2.9822e-10	2.46812e-05	-1.84293	-2.9822e-10	4.42256e-05	-1.84286	-2.9822e-10
24518851	rs62448347	2.04136e-10	-1.68373	-2.9822e-10	2.46935e-05	-1.84243	-2.9822e-10	4.42481e-05	-1.84236	-2.9822e-10
24518914	rs540370329	5.34759e-10	-0.720696	-2.9822e-10	2.55818e-05	-1.80709	-2.9822e-10	4.65959e-05	-1.79066	-2.9822e-10
24518977	rs6954701	6.9738e-11	-1.38315	-1.37462	7.30124e-06	-1.77289	-1.28804	1.21923e-05	-1.82351	-1.30785
24519008	rs6955203	6.4376e-11	-1.61031	-1.22746	9.31459e-06	-1.58073	-1.23666	1.75175e-05	-1.60724	-1.16173
24519175	rs62448348	1.97189e-10	-1.71835	-2.9822e-10	2.46271e-05	-1.84512	-2.9822e-10	4.41259e-05	-1.84512	-2.9822e-10
24519225	rs117979756	8.29257e-09	2.0206	-2.9822e-10	3.93252e-05	-1.3771	-2.9822e-10	7.59853e-05	-1.30163	-2.9822e-10
24519499	rs80053095	4.80607e-10	-0.827462	-2.9822e-10	0.000127485	-0.200972	-2.9822e-10	0.000295453	0.0563399	-2.9822e-10
24519504	rs112776673	3.49421e-10	-1.52616e-10	-1.14623	5.42577e-05	-1.52616e-10	-1.05522	9.44678e-05	-1.52616e-10	-1.08391
24519656	rs11766140	5.25616e-11	-1.6628	-1.37772	6.31228e-06	-1.81218	-1.39429	1.12693e-05	-1.81522	-1.39487
24519922	rs62448349	1.95789e-10	-1.72547	-2.9822e-10	2.46294e-05	-1.84503	-2.9822e-10	4.41302e-05	-1.84502	-2.9822e-10
24520020	rs112222082	4.75854e-10	-0.8374	-2.9822e-10	0.000125884	-0.213611	-2.9822e-10	0.000291463	0.042746	-2.9822e-10
24520086	rs76931518	2.66656e-10	-1.52616e-10	-1.41655	3.96158e-05	-1.52616e-10	-1.36974	7.29352e-05	-1.52616e-10	-1.3426
24520357	rs17149556	2.67411e-10	-1.52616e-10	-1.41372	3.98812e-05	-1.52616e-10	-1.36306	7.35277e-05	-1.52616e-10	-1.33451
24520415	rs113094602	4.82883e-10	-0.822737	-2.9822e-10	0.000128253	-0.194968	-2.9822e-10	0.000297367	0.0627971	-2.9822e-10
24520423	rs113726503	4.75854e-10	-0.8374	-2.9822e-10	0.000125884	-0.213611	-2.9822e-10	0.000291463	0.042746	-2.9822e-10
24520452	rs111335023	4.78096e-10	-0.832699	-2.9822e-10	0.000126639	-0.207631	-2.9822e-10	0.000293344	0.0491788	-2.9822e-10
24520593	rs56375180	3.25242e-09	1.08464	-2.9822e-10	2.5885e-05	-1.79531	-2.9822e-10	4.59691e-05	-1.8042	-2.9822e-10
24520652	rs1858959	6.48077e-11	-1.68456	-1.14652	9.28335e-06	-1.65962	-1.16113	1.77093e-05	-1.68176	-1.07632
24521106	rs55941717	4.25474e-09	1.35328	-2.9822e-10	2.72954e-05	-1.74225	-2.9822e-10	4.83583e-05	-1.75353	-2.9822e-10
24521323	rs111748423	4.61779e-10	-0.867425	-2.9822e-10	0.000121158	-0.251877	-2.9822e-10	0.000279705	0.00156665	-2.9822e-10
24521566	rs11767990	6.68433e-11	-1.5832	-1.21696	9.65664e-06	-1.55196	-1.22936	1.81062e-05	-1.57972	-1.15619
24521902	rs11761314	6.89024e-11	-1.56897	-1.20085	9.95747e-06	-1.53692	-1.21373	1.8706e-05	-1.5654	-1.13793
24522392	rs62448350	1.96663e-10	-1.72102	-2.9822e-10	2.46302e-05	-1.845	-2.9822e-10	4.41345e-05	-1.84493	-2.9822e-10
24523071	rs113870774	4.68736e-10	-0.852472	-2.9822e-10	0.000123491	-0.232804	-2.9822e-10	0.000285506	0.0220964	-2.9822e-10
24523181	rs983127	4.86077e-11	-1.75083	-1.3679	6.72685e-06	-1.75661	-1.38625	1.19744e-05	-1.76249	-1.38691
24524006	rs12672156	6.04177e-11	-1.47619	-1.42504	7.25589e-06	-1.69076	-1.3764	1.28095e-05	-1.69821	-1.38378
24524028	rs113333742	1.88934e-10	-1.76111	-2.9822e-10	2.47179e-05	-1.84144	-2.9822e-10	4.42858e-05	-1.8415	-2.9822e-10
24524095	rs10951019	5.94928e-11	-1.80579	-1.11087	1.18906e-05	-1.48365	-1.08958	2.28663e-05	-1.46905	-1.03345
24524102	rs62448351	1.87851e-10	-1.76686	-2.9822e-10	2.47507e-05	-1.84012	-2.9822e-10	4.43441e-05	-1.84019	-2.9822e-10
24524181	rs62448352	1.84859e-10	-1.78292	-2.9822e-10	2.491e-05	-1.8337	-2.9822e-10	4.46362e-05	-1.83362	-2.9822e-10
24525704	rs2521224	7.4961e-10	-1.72686	1.3439	0.000126153	-1.07612	0.864643	0.000295466	-1.07313	1.12952
24525864	rs78519326	1.66872e-10	-0.78237	-1.10292	4.47422e-05	-0.324151	-0.923901	0.0001103	-0.0724547	-0.856507
24526039	rs6461809	8.71006e-07	4.07542	2.59948	0.000616229	-0.890193	2.26484	0.0013199	-1.06765	2.6208
24526061	rs150913841	1.77562e-10	-1.82319	-2.9822e-10	2.6163e-05	-1.78462	-2.9822e-10	4.52819e-05	-1.81926	-2.9822e-10
24526740	rs981747	1.5193e-09	0.661442	-0.337951	2.53487e-05	-0.813112	-1.00313	4.38708e-05	-0.899893	-0.951026
24526915	rs78203657	6.03277e-10	-1.05674	0.456602	8.09731e-05	-1.68897	1.03412	0.000174886	-1.69551	1.22748
24527455	rs62448354	1.85779e-10	-1.77796	-2.9822e-10	2.63032e-05	-1.77928	-2.9822e-10	4.7088e-05	-1.78015	-2.9822e-10
24527631	rs80047701	1.22131e-10	-1.02066	-1.17676	2.91369e-05	-0.612182	-1.06478	6.84766e-05	-0.384607	-1.02107
24527654	rs10231068	2.05441e-07	3.84328	1.38712	0.000215957	-0.971814	1.29792	0.000446173	-1.13957	1.6081
24529055	rs2711111	4.93013e-10	0.542449	-1.34443	1.07936e-05	-1.35151	-1.3185	1.75325e-05	-1.45579	-1.31232
24529342	rs2390979	6.9184e-10	0.553175	-1.01633	1.64901e-05	-0.888063	-1.35815	2.77599e-05	-0.972417	-1.33616
24529993	rs976680	2.14184e-07	3.84328	1.4288	0.000229828	-0.971814	1.36018	0.000473928	-1.13957	1.66845
24530016	rs976681	1.96357e-07	3.77716	1.40802	0.000220463	-0.997604	1.34436	0.000459528	-1.16273	1.66076
24530222	rs10240106	6.14111e-10	-1.02354	0.441202	7.91614e-05	-1.674	0.996522	0.000169693	-1.68086	1.18268
24530340	rs73084930	1.95353e-10	-1.7277	-2.9822e-10	2.46945e-05	-1.84239	-2.9822e-10	4.4126e-05	-1.84512	-2.9822e-10
24530454	rs55909782	1.86589e-10	-1.7736	-2.9822e-10	2.57752e-05	-1.79956	-2.9822e-10	4.61677e-05	-1.79989	-2.9822e-10
24530482	rs80246178	9.79989e-09	2.18761	-2.9822e-10	0.000381834	0.896017	-2.9822e-10	0.000526104	0.633331	-2.9822e-10
24530793	rs57952494	1.25765e-10	-1.02972	-1.13838	3.017e-05	-0.62327	-1.01885	7.10209e-05	-0.396678	-0.972516
24531346	rs17149577	2.54811e-07	3.94498	1.50079	0.000256103	-0.931695	1.4283	0.00052891	-1.10346	1.74211
24531477	rs2521227	8.33178e-10	0.578953	-0.856218	1.80291e-05	-0.871753	-1.28523	3.06033e-05	-0.956839	-1.25422
24531534	rs16873668	3.01318e-07	3.94498	1.66843	0.000298397	-0.931695	1.58115	0.000624225	-1.10346	1.9078
24531737	rs55742369	1.86083e-10	-1.77632	-2.9822e-10	2.58323e-05	-1.79734	-2.9822e-10	4.62697e-05	-1.79768	-2.9822e-10
24531931	rs10277950	1.09161e-09	-0.713413	0.706313	8.56839e-05	-1.24874	0.650441	0.000168744	-1.42022	0.916429
24532684	rs62449791	1.8202e-10	-1.79839	-2.9822e-10	2.64149e-05	-1.77504	-2.9822e-10	4.73097e-05	-1.77545	-2.9822e-10
24533762	rs140271103	1.89795e-10	-1.75657	-2.9822e-10	2.48206e-05	-1.83729	-2.9822e-10	4.41259e-05	-1.84512	-2.9822e-10
24534070	rs2521230	9.31365e-10	0.73556	-0.90142	1.98811e-05	-0.763783	-1.29542	3.36259e-05	-0.852203	-1.26467
24535426	rs142844332	2.64427e-10	-1.52616e-10	-1.42495	3.75243e-05	-1.52616e-10	-1.42398	6.7342e-05	-1.52616e-10	-1.42238
24535525	rs75683306	3.93191e-10	-1.52616e-10	-1.02822	6.25664e-05	-1.52616e-10	-0.91274	0.000117832	-1.52616e-10	-0.862909
24535590	rs117279796	3.70253e-10	-1.52616e-10	-1.08833	4.70956e-05	-1.52616e-10	-1.19679	8.61476e-05	-1.52616e-10	-1.17611
24535624	rs78947355	5.05801e-10	-1.52616e-10	-0.776368	8.17296e-05	-1.52616e-10	-0.645553	0.000156012	-1.52616e-10	-0.582236
24535650	rs10250643	6.43418e-07	5.00131	1.37073	0.000608314	0.0121834	1.34954	0.00119604	-0.214997	1.6696
24536608	rs6955973	1.49915e-07	4.91531	-2.9822e-10	0.000107742	-0.36923	-2.9822e-10	0.000185272	-0.410342	-2.9822e-10
24536700	rs6956276	6.35314e-07	4.96994	1.38942	0.000558294	-0.0874424	1.36336	0.001077	-0.309069	1.65884
24536701	rs2521219	5.19631e-09	2.59815	-1.04495	5.7123e-05	0.350119	-1.35388	8.95776e-05	0.193228	-1.33029
24536974	rs28661073	3.29491e-10	-0.898521	-0.30644	3.40532e-05	-1.64172	0.120677	6.9016e-05	-1.65559	0.257756
24537749	rs117253462	2.91053e-10	-1.32901	-2.9822e-10	0.000113742	-0.31504	-2.9822e-10	0.000211809	-0.276482	-2.9822e-10
24537971	rs141063825	3.49397e-10	-1.52616e-10	-1.1463	5.22091e-05	-1.52616e-10	-1.09371	9.13218e-05	-1.52616e-10	-1.11778
24538061	rs4513880	2.13727e-08	2.40445	0.562908	9.83449e-05	-0.524016	0.0635277	0.000171718	-0.692407	0.20609
24538069	rs139363162	3.08069e-10	-1.52616e-10	-1.27219	4.23392e-05	-1.52616e-10	-1.30326	7.44237e-05	-1.52616e-10	-1.32239
24538132	rs111299740	3.1925e-10	-0.861729	-0.374806	3.19748e-05	-1.62448	0.0404567	6.47607e-05	-1.63893	0.177459
24538373	rs117687568	3.05395e-10	-1.52616e-10	-1.28091	4.38489e-05	-1.52616e-10	-1.26822	7.84266e-05	-1.52616e-10	-1.27001
24538598	rs56008806	2.82266e-10	-1.35966	-2.9822e-10	0.000107857	-0.368161	-2.9822e-10	0.000200717	-0.330274	-2.9822e-10
24538671	rs56200236	2.77031e-10	-1.37838	-2.9822e-10	0.000104378	-0.400954	-2.9822e-10	0.00019416	-0.363487	-2.9822e-10
24539058	rs117103906	2.82363e-10	-1.35932	-2.9822e-10	0.000109611	-0.352033	-2.9822e-10	0.00020465	-0.310867	-2.9822e-10
24539478	rs17149584	4.74591e-10	-1.52616e-10	-0.840058	7.63298e-05	-1.52616e-10	-0.713906	0.000146518	-1.52616e-10	-0.645023
24539772	rs756913	1.57144e-08	2.65982	-2.9822e-10	9.94841e-05	-0.448971	-2.9822e-10	0.000144736	-0.657254	-2.9822e-10
24539855	rs117144568	2.80905e-10	-1.3645	-2.9822e-10	0.00010695	-0.376606	-2.9822e-10	0.000199007	-0.338826	-2.9822e-10
24539998	rs2711108	3.57991e-08	3.15438	0.328783	0.000294113	0.740479	-0.105483	0.000474258	0.534096	-0.00451294
24540300	rs17387919	2.18715e-10	-1.21833	-0.396415	3.00627e-05	-1.65969	0.014009	6.62121e-05	-1.60744	0.168133
24540352	rs117725316	2.55966e-10	-1.45747	-2.9822e-10	4.0218e-05	-1.35465	-2.9822e-10	7.3585e-05	-1.33373	-2.9822e-10
24540490	rs4236315	9.92175e-08	4.06836	0.434195	0.000630584	1.41151	-0.0138382	0.00102599	1.21073	0.0905142
24540900	rs73087006	2.13595e-10	-1.63843	-2.9822e-10	4.01192e-05	-1.35711	-2.9822e-10	7.36108e-05	-1.33338	-2.9822e-10
24540913	rs78540781	3.46184e-10	-1.15554	-2.9822e-10	3.18794e-05	-1.58701	-2.9822e-10	6.08337e-05	-1.52402	-2.9822e-10
24541271	rs4719771	1.93447e-08	-0.69213	3.55979	0.00215459	-1.14415	3.77054	0.0051229	-1.34568	4.25499
24541298	rs77535640	6.58757e-10	-1.52616e-10	-0.512157	0.000102681	-1.52616e-10	-0.417343	0.000186741	-1.52616e-10	-0.402444
24541524	rs2521222	3.21354e-08	3.3752	-2.9822e-10	0.000146714	-0.060486	-2.9822e-10	0.000211682	-0.277083	-2.9822e-10
24541705	rs117943994	2.81247e-10	-1.52616e-10	-1.36328	3.91514e-05	-1.52616e-10	-1.38153	7.03562e-05	-1.52616e-10	-1.3786
24542220	rs545963218	2.7362e-10	-1.52616e-10	-1.39077	3.84805e-05	-1.52616e-10	-1.39882	6.92676e-05	-1.52616e-10	-1.39419
24542301	rs116952174	3.22933e-10	-1.22507	-2.9822e-10	0.000145729	-0.0672174	-2.9822e-10	0.00028397	0.0166995	-2.9822e-10
24542565	rs4719772	1.605e-07	3.32437	1.65917	0.00133863	0.87637	1.27406	0.00237789	0.660803	1.481
24543491	rs10246290	2.81747e-08	-0.641599	3.88527	0.00315723	-1.04997	4.05845	0.00754977	-1.26781	4.56491
24543505	rs75333214	3.17775e-10	-1.52616e-10	-1.24117	4.55394e-05	-1.52616e-10	-1.23039	8.14953e-05	-1.52616e-10	-1.23162
24543646	rs11765493	2.62004e-08	-0.594659	3.76568	0.0029049	-1.01173	3.93692	0.00686965	-1.23516	4.43786
24543979	rs12669298	8.44672e-11	-1.32869	-1.23746	7.30174e-06	-1.63705	-1.42381	1.30522e-05	-1.63799	-1.42522
24543989	rs139944319	2.68807e-09	-1.52616e-10	0.894066	0.000503925	-1.52616e-10	1.17346	0.000969457	-1.52616e-10	1.24457
24544012	rs117887252	1.28389e-09	-1.52616e-10	0.15514	0.000224177	-1.52616e-10	0.363468	0.000425959	-1.52616e-10	0.422175
24544038	rs146283938	2.74418e-10	-1.52616e-10	-1.38786	4.05891e-05	-1.52616e-10	-1.34547	7.34208e-05	-1.52616e-10	-1.33596
24544188	rs9918576	1.69456e-10	-0.968905	-0.901013	1.34473e-05	-1.22043	-1.22975	2.22315e-05	-1.3486	-1.18205
24544581	rs6461811	9.67326e-10	-1.52616e-10	-0.127976	0.000159185	-1.52616e-10	0.0211007	0.000299315	-1.52616e-10	0.0693277
24544736	rs6461812	1.15069e-09	-1.52616e-10	0.0456027	0.000191147	-1.52616e-10	0.204073	0.000360468	-1.52616e-10	0.255234
24545032	rs10266515	4.1531e-10	-0.912263	-0.0612225	4.45334e-05	-1.58762	0.334886	0.000112238	-1.49303	0.581491
24545088	rs58632387	7.4821e-08	5.55899	-1.33865	7.10179e-06	-1.76298	-1.32564	1.2696e-05	-1.74411	-1.34678
24545164	rs12538055	1.74589e-10	-1.84008	-2.9822e-10	2.81546e-05	-1.71126	-2.9822e-10	4.84334e-05	-1.75198	-2.9822e-10
24545227	rs79076924	4.23783e-10	-1.52616e-10	-0.95329	5.4184e-05	-1.52616e-10	-1.05658	0.000100386	-1.52616e-10	-1.02315
24545268	rs150920069	2.77555e-10	-1.52616e-10	-1.37649	3.99165e-05	-1.52616e-10	-1.36218	7.20059e-05	-1.52616e-10	-1.35542
24545381	rs10266855	2.9986e-09	-1.32969	2.33307	0.00206369	0.50529	2.07799	0.00419597	0.201042	2.50867
24546251	rs78124840	7.65791e-08	5.604	-1.36043	7.25922e-06	-1.76765	-1.29905	1.29345e-05	-1.74929	-1.32298
24547045	rs76664236	7.19656e-10	-1.52616e-10	-0.423738	0.000122528	-1.52616e-10	-0.240631	0.000229649	-1.52616e-10	-0.195616
24547294	rs11524615	1.43979e-09	-1.10529	1.37503	0.000209489	-1.78915	2.08485	0.000552699	-1.76164	2.44428
24547490	rs34441881	1.25859e-09	-1.5572	1.69244	0.000297164	-0.699391	1.34471	0.000392718	-1.05673	1.39766
24547575	rs76410484	1.05142e-09	-1.52616e-10	-0.0446184	0.000173819	-1.52616e-10	0.109043	0.000327298	-1.52616e-10	0.158702
24548327	rs11771214	2.79161e-09	-1.67693	2.60879	0.000660192	-0.962451	2.40601	0.00143532	-1.23358	2.87056
24548340	rs76582536	7.16421e-08	5.5552	-1.37828	7.53535e-06	-1.75855	-1.27081	1.33749e-05	-1.74138	-1.29741
24548947	rs73284230	1.11778e-09	-1.52616e-10	0.0165872	0.000185396	-1.52616e-10	0.173527	0.000349456	-1.52616e-10	0.224211
24548985	rs75129279	6.88788e-10	-1.52616e-10	-0.467579	0.000116818	-1.52616e-10	-0.288352	0.000218749	-1.52616e-10	-0.244244
24548986	rs35170308	7.65928e-11	-1.84304	-0.820971	1.40588e-05	-1.50783	-0.897884	2.58102e-05	-1.6643	-0.717098
24549526	rs11976703	2.57583e-10	-1.68622	0.235055	0.000102775	-0.81959	0.403166	0.000221853	-0.687491	0.457338
24550005	rs57315996	7.39201e-10	-1.52616e-10	-0.396942	0.000126149	-1.52616e-10	-0.211505	0.000236565	-1.52616e-10	-0.165945
24550402	rs117234216	2.93556e-10	-1.32044	-2.9822e-10	0.000147954	-0.0520652	-2.9822e-10	0.000298346	0.0660868	-2.9822e-10
24550665	rs77858723	1.11548e-09	-1.52616e-10	0.0145251	0.000184994	-1.52616e-10	0.171356	0.000348687	-1.52616e-10	0.222005
24550871	rs8180807	1.73849e-10	-1.84432	-2.9822e-10	2.89568e-05	-1.68316	-2.9822e-10	4.95474e-05	-1.72924	-2.9822e-10
24551965	rs59465585	3.1021e-10	-1.26526	-2.9822e-10	0.000163653	0.0487766	-2.9822e-10	0.000331067	0.170153	-2.9822e-10
24551978	rs76746872	2.34327e-10	-1.54579	-2.9822e-10	2.48913e-05	-1.83445	-2.9822e-10	4.54142e-05	-1.81634	-2.9822e-10
24551993	rs11768140	6.12856e-10	-1.66242	1.07804	0.000379882	0.168892	0.722001	0.000701643	-0.124757	1.04601
24552064	rs79213207	2.88397e-10	-1.33817	-2.9822e-10	0.000143165	-0.084969	-2.9822e-10	0.00028838	0.0321113	-2.9822e-10
24552746	rs9639499	1.46022e-10	-1.77926	-0.239499	6.05975e-05	-0.85151	-0.0932051	0.000114131	-0.846176	-0.0486449
24553192	rs11979755	1.64852e-09	-1.52616e-10	0.405124	0.000278773	-1.52616e-10	0.58143	0.000528652	-1.52616e-10	0.638162
24553656	rs111487742	9.07231e-07	6.71564	-2.9822e-10	5.96812e-05	-0.959951	-2.9822e-10	0.000125575	-0.799263	-2.9822e-10
24553708	rs4722370	5.37276e-09	-1.673	3.25959	0.00126962	-0.953479	3.05098	0.00285095	-1.22611	3.54935
24554234	rs4722371	1.52004e-09	-0.0590658	0.383045	8.79371e-05	-1.3115	0.739149	0.000191252	-1.22711	0.848533
24554340	rs117335718	5.86533e-10	-1.52616e-10	-0.628282	9.42507e-05	-1.52616e-10	-0.50301	0.000159883	-1.52616e-10	-0.557725
24554565	rs11770891	8.36716e-09	3.42982	-1.40026	2.27226e-05	-0.537413	-1.38819	3.44619e-05	-0.702647	-1.38967
24554580	rs139751245	4.88731e-10	-0.810699	-2.9822e-10	5.14636e-05	-1.10809	-2.9822e-10	8.6717e-05	-1.16952	-2.9822e-10
24554765	rs118041949	5.24425e-10	-1.52616e-10	-0.740209	7.30493e-05	-1.52616e-10	-0.757834	0.000137539	-1.52616e-10	-0.70826
24555045	rs142709589	3.12075e-07	6.44035	-0.791862	6.10746e-06	-1.81369	-1.42577	1.10883e-05	-1.80135	-1.42493
24555114	rs60661449	8.35055e-10	-1.52616e-10	-0.275015	0.000143899	-1.52616e-10	-0.0798549	0.000272064	-1.52616e-10	-0.0261299
24555333	rs78145215	1.72968e-10	-1.69545	-0.153952	7.43815e-05	-0.790586	0.0508243	0.000158385	-0.674213	0.107072
24555351	rs117520228	1.77279e-10	-1.82479	-2.9822e-10	3.00897e-05	-1.64479	-2.9822e-10	5.59419e-05	-1.60786	-2.9822e-10
24555526	rs74903559	3.92811e-07	6.56615	-0.687579	6.08279e-06	-1.82093	-1.42257	1.10524e-05	-1.80998	-1.41954
24556340	rs79759111	4.78044e-07	6.89468	-0.819733	5.97867e-06	-1.83523	-1.42554	1.07886e-05	-1.82787	-1.42581
24556660	rs151333961	1.74409e-10	-1.84111	-2.9822e-10	3.04081e-05	-1.63426	-2.9822e-10	5.03835e-05	-1.7125	-2.9822e-10
24556668	rs2529081	1.0817e-10	-1.8317	-0.487112	3.91258e-05	-1.07558	-0.306606	7.32125e-05	-1.07927	-0.259529
24556672	rs36053817	1.62671e-08	-1.59606	4.29045	0.00198907	-0.780582	3.32703	0.00442297	-1.07173	3.83413
24556824	rs4722372	1.48312e-09	-1.07737	1.37676	7.11497e-05	-1.11174	0.327559	0.000135512	-1.17803	0.45492
24557029	rs4722373	1.45111e-09	-1.08635	1.36392	7.04839e-05	-1.11099	0.317406	0.000134319	-1.17635	0.444405
24557371	rs2190438	3.2067e-07	6.48841	-0.812754	6.09169e-06	-1.81657	-1.42547	1.10406e-05	-1.80477	-1.42583
24557497	rs2190437	2.28746e-08	3.80215	-0.76688	4.71279e-05	-0.582032	-0.614073	7.89171e-05	-0.700084	-0.563686
24557623	rs75020631	3.35879e-07	6.54913	-0.827131	6.11568e-06	-1.81308	-1.42503	1.10913e-05	-1.80021	-1.4258
24557667	rs3922328	3.18154e-07	6.4982	-0.830423	6.13622e-06	-1.80985	-1.42491	1.11339e-05	-1.7964	-1.42577
24558055	rs10276688	1.91702e-10	-1.44145	-0.305121	2.6617e-05	-1.821	0.0535803	6.08132e-05	-1.79079	0.26643
24558290	rs13228213	8.54324e-10	-0.252201	-2.9822e-10	0.000902469	1.75617	-2.9822e-10	0.000544651	0.667977	-2.9822e-10
24558530	rs2711107	2.6101e-08	3.52639	-0.359171	6.30596e-05	-0.721794	-0.183095	0.000111676	-0.83531	-0.0812539
24558606	rs116858140	2.36678e-10	-1.53581	-2.9822e-10	4.24093e-05	-1.3016	-2.9822e-10	7.74171e-05	-1.28296	-2.9822e-10
24558663	rs117147312	3.8313e-07	6.69025	-0.836636	6.03283e-06	-1.82711	-1.42465	1.09022e-05	-1.81752	-1.42569
24558783	rs139504929	3.17229e-10	-1.52616e-10	-1.24289	4.75689e-05	-1.52616e-10	-1.18679	8.52289e-05	-1.52616e-10	-1.18683
24559344	rs36101866	1.80445e-09	-1.15818	1.65368	7.64397e-05	-1.20775	0.495284	0.000151676	-1.27182	0.6614
24559554	rs139764830	1.75282e-10	-1.83612	-2.9822e-10	3.13328e-05	-1.6043	-2.9822e-10	5.16054e-05	-1.68854	-2.9822e-10
24560144	rs75573421	8.12554e-10	-1.52616e-10	-0.302329	0.000139709	-1.52616e-10	-0.109408	0.000263987	-1.52616e-10	-0.0562699
24560619	rs17149623	1.77858e-10	-1.82153	-2.9822e-10	3.33058e-05	-1.54324	-2.9822e-10	5.42463e-05	-1.63863	-2.9822e-10
24560690	rs2711106	1.33075e-10	-1.68941	-0.422192	6.43252e-05	-0.6492	-0.235818	0.000121645	-0.643773	-0.18729
24561060	rs2190436	4.82637e-08	3.53483	0.247096	1.77669e-05	-1.34813	-0.823508	3.25231e-05	-1.37799	-0.772223
24561192	rs2190435	5.12507e-07	7.08066	-0.936105	6.00816e-06	-1.84048	-1.41537	1.07793e-05	-1.83511	-1.41943
24561317	rs2214939	4.34416e-08	3.47776	0.198906	1.69679e-05	-1.36537	-0.852283	3.10392e-05	-1.3947	-0.802213
24561481	rs2529079	1.75389e-10	-1.8355	-2.9822e-10	2.77744e-05	-1.72485	-2.9822e-10	4.79985e-05	-1.761	-2.9822e-10
24561567	rs2711105	1.35548e-10	-1.68442	-0.408764	6.07916e-05	-0.723681	-0.217837	0.000115191	-0.714979	-0.170599
24561661	rs2255365	9.92195e-08	4.50258	-2.9822e-10	0.000126165	-0.211379	-2.9822e-10	0.000189975	-0.385278	-2.9822e-10
24562158	rs4719773	1.63445e-10	-1.43067	-0.475364	2.19789e-05	-1.81582	-0.143063	4.96466e-05	-1.78287	0.0556289
24562279	rs2711104	3.90131e-08	3.41025	0.158893	1.60868e-05	-1.39501	-0.875955	2.94008e-05	-1.42424	-0.826908
24562327	rs75507582	1.74207e-10	-1.84226	-2.9822e-10	2.64908e-05	-1.77217	-2.9822e-10	4.86712e-05	-1.74708	-2.9822e-10
24562543	rs117136401	4.62318e-10	-0.866259	-2.9822e-10	0.000273606	0.562722	-2.9822e-10	0.000610293	0.781771	-2.9822e-10
24563049	rs117327019	4.62318e-10	-0.866259	-2.9822e-10	0.000273606	0.562722	-2.9822e-10	0.000610293	0.781771	-2.9822e-10
24563064	rs2711103	8.75322e-08	4.37725	-2.9822e-10	0.000124462	-0.224971	-2.9822e-10	0.000186682	-0.402762	-2.9822e-10
24563332	rs141183329	9.65885e-10	-0.129467	-2.9822e-10	2.68446e-05	-1.7589	-2.9822e-10	4.92728e-05	-1.7348	-2.9822e-10
24563351	rs146366350	2.72125e-10	-1.52616e-10	-1.39625	3.95859e-05	-1.52616e-10	-1.3705	7.16467e-05	-1.52616e-10	-1.36042
24563948	rs76236658	3.80527e-07	6.76627	-0.919471	6.04922e-06	-1.83042	-1.41862	1.08984e-05	-1.82167	-1.42189
24564143	rs2158890	1.11902e-07	4.62287	-2.9822e-10	0.000141245	-0.0984756	-2.9822e-10	0.000210375	-0.283275	-2.9822e-10
24564280	rs61594178	8.54368e-10	-1.52616e-10	-0.252149	0.000146864	-1.52616e-10	-0.0594644	0.00027788	-1.52616e-10	-0.00497811
24564761	rs192796485	6.29396e-10	-0.55775	-2.9822e-10	6.85357e-05	-0.821615	-2.9822e-10	0.00013606	-0.719075	-2.9822e-10
24564953	rs61056434	1.24623e-10	-1.67275	-0.504468	6.06304e-05	-0.614751	-0.329421	0.000114222	-0.611513	-0.28251
24565188	rs9639500	1.61693e-10	-1.44145	-0.475364	2.18654e-05	-1.821	-0.143063	4.92548e-05	-1.79079	0.0556289
24565460	rs1119811	1.59172e-09	-1.43106	1.80112	0.000768729	0.682851	0.912919	0.00138733	0.342068	1.2609
24565478	rs78291009	4.39976e-10	-0.915792	-2.9822e-10	0.000108425	-0.36291	-2.9822e-10	0.000187828	-0.396644	-2.9822e-10
24566835	rs2529077	1.4889e-08	-1.74513	4.351	0.00215449	-0.718084	3.34443	0.00484684	-1.04182	3.89573
24567513	rs55658450	4.89254e-10	-0.80963	-2.9822e-10	0.000303917	0.667784	-2.9822e-10	0.00068245	0.893521	-2.9822e-10
24567534	rs150091043	1.03944e-09	-0.0560748	-2.9822e-10	0.000295792	0.640688	-2.9822e-10	0.000597776	0.761047	-2.9822e-10
24567981	rs74744889	3.2328e-07	6.64877	-0.96501	6.16817e-06	-1.81892	-1.41064	1.11267e-05	-1.80718	-1.41564
24568021	rs2529076	1.27209e-10	-1.66074	-0.495941	6.41124e-05	-0.572082	-0.316249	0.000121004	-0.56697	-0.269373
24568120	rs2711100	4.53424e-08	3.65454	0.0649503	1.65475e-05	-1.31203	-0.930703	3.01181e-05	-1.34293	-0.884108
24568155	rs2711099	1.28479e-10	-1.66074	-0.486002	6.50223e-05	-0.572082	-0.302156	0.000122381	-0.56697	-0.258058
24569286	rs118119598	3.87796e-10	-1.52616e-10	-1.04203	5.01502e-05	-1.52616e-10	-1.13395	9.23787e-05	-1.52616e-10	-1.10627
24569427	rs2711098	1.74685e-10	-1.83953	-2.9822e-10	2.82418e-05	-1.70817	-2.9822e-10	4.86774e-05	-1.74695	-2.9822e-10
24569527	rs2529075	1.28153e-07	4.75847	-2.9822e-10	0.000152578	-0.0212907	-2.9822e-10	0.000226555	-0.209181	-2.9822e-10
24569679	rs56354828	4.83071e-10	-0.822347	-2.9822e-10	0.000297948	0.64795	-2.9822e-10	0.000668464	0.872814	-2.9822e-10
24569889	rs75482109	3.38167e-07	6.7246	-0.995812	6.18168e-06	-1.82296	-1.40442	1.11301e-05	-1.81207	-1.41044
24569933	rs2711097	1.55659e-09	-1.41898	1.76672	0.000784015	0.72797	0.88749	0.00141812	0.386179	1.23874
24570510	rs2529073	1.73751e-10	-1.84489	-2.9822e-10	2.98127e-05	-1.65403	-2.9822e-10	5.06489e-05	-1.70725	-2.9822e-10
24570647	rs2529072	1.73901e-10	-1.84403	-2.9822e-10	3.02922e-05	-1.63808	-2.9822e-10	5.13425e-05	-1.69365	-2.9822e-10
24570737	rs2529071	1.27564e-10	-1.71311	-0.440782	6.04705e-05	-0.690745	-0.256069	0.000115039	-0.678946	-0.207952
24571023	rs2529070	1.73731e-10	-1.845	-2.9822e-10	2.97006e-05	-1.6578	-2.9822e-10	5.04871e-05	-1.71045	-2.9822e-10
24571038	rs2529069	1.1311e-07	3.94502	0.68858	0.000552361	-0.0161903	1.28142	0.00104442	-0.31634	1.63539
24571187	rs28754481	8.63235e-10	-1.52616e-10	-0.241825	0.000149155	-1.52616e-10	-0.0439801	0.0002822	-1.52616e-10	0.0104493
24571399	rs17149654	1.92963e-09	-1.52616e-10	0.562571	0.000344408	-1.52616e-10	0.792859	0.000704421	-1.52616e-10	0.925208
24571485	rs1029602	6.30923e-08	3.9229	0.126938	1.86899e-05	-1.22628	-0.894711	3.39901e-05	-1.25961	-0.84649
24572390	rs2108300	1.74898e-10	-1.83831	-2.9822e-10	2.80817e-05	-1.71385	-2.9822e-10	4.84441e-05	-1.75176	-2.9822e-10
24572443	rs74671976	2.84848e-10	-1.52616e-10	-1.35055	4.17383e-05	-1.52616e-10	-1.31755	7.54575e-05	-1.52616e-10	-1.3086
24572479	rs1015650	1.07283e-08	-1.55359	3.83171	0.00137912	-0.694554	2.87479	0.00308261	-0.998156	3.39952
24572794	rs12668620	1.17494e-08	-1.55359	3.92263	0.00151043	-0.694554	2.96574	0.00339064	-0.998156	3.49476
24572827	rs2529068	1.58405e-10	-1.58675	-0.350605	9.03056e-05	-0.387791	-0.157978	0.000171048	-0.382321	-0.107903
24573002	rs1014116	1.56024e-10	-1.36544	-0.587066	1.96651e-05	-1.79673	-0.273395	4.43162e-05	-1.75612	-0.0846938
24573315	rs116898040	2.01572e-09	-1.52616e-10	0.60622	0.000360655	-1.52616e-10	0.838953	0.000738646	-1.52616e-10	0.97265
24573462	rs13241379	1.17931e-08	-1.54844	3.92119	0.00151076	-0.684353	2.95575	0.0033881	-0.9894	3.48526
24573482	rs55905854	2.17607e-09	-1.52616e-10	0.682765	0.000390994	-1.52616e-10	0.919724	0.00080265	-1.52616e-10	1.05575
24573807	rs2529067	2.28143e-10	-1.57254	-2.9822e-10	0.000109362	-0.354309	-2.9822e-10	0.000197037	-0.348776	-2.9822e-10
24573858	rs2529066	1.73712e-10	-1.84511	-2.9822e-10	2.95093e-05	-1.66426	-2.9822e-10	5.02118e-05	-1.71592	-2.9822e-10
24574171	rs2097949	2.23025e-09	-1.52616e-10	0.707359	0.000401267	-1.52616e-10	0.945659	0.000824348	-1.52616e-10	1.08242
24574429	rs117811214	4.71054e-10	-0.84754	-2.9822e-10	0.000286431	0.60853	-2.9822e-10	0.000641504	0.831647	-2.9822e-10
24574506	rs117121593	4.79864e-10	-0.829009	-2.9822e-10	0.000294864	0.637545	-2.9822e-10	0.00066124	0.861949	-2.9822e-10
24574651	rs2529064	1.73712e-10	-1.84511	-2.9822e-10	2.95093e-05	-1.66426	-2.9822e-10	5.02118e-05	-1.71592	-2.9822e-10
24574719	rs2529063	1.75013e-10	-1.83765	-2.9822e-10	2.80033e-05	-1.71665	-2.9822e-10	4.83301e-05	-1.75411	-2.9822e-10
24574853	rs77105810	9.45471e-10	-1.52616e-10	-0.150828	0.000166204	-1.52616e-10	0.0642492	0.000310006	-1.52616e-10	0.104424
24574876	rs114068096	2.67748e-10	-1.52616e-10	-1.41247	3.7467e-05	-1.52616e-10	-1.42551	6.73422e-05	-1.52616e-10	-1.42238
24575005	rs116472685	1.76544e-10	-1.82894	-2.9822e-10	3.23761e-05	-1.57155	-2.9822e-10	5.29974e-05	-1.66193	-2.9822e-10
24575085	rs17149661	7.67836e-10	-1.52616e-10	-0.358935	0.000124109	-1.52616e-10	-0.227813	0.000232007	-1.52616e-10	-0.1854
24575366	rs7778039	2.39297e-09	-1.52616e-10	0.777778	0.000432181	-1.52616e-10	1.01988	0.000889717	-1.52616e-10	1.15873
24575848	rs71537292	7.55741e-10	-0.374813	-2.9822e-10	0.000769313	1.59653	-2.9822e-10	0.00049378	0.569921	-2.9822e-10
24576083	rs11771088	1.50941e-08	-1.52256	4.14211	0.00201923	-0.633701	3.1952	0.00456154	-0.945833	3.73908
24576992	rs2711096	1.73711e-10	-1.84512	-2.9822e-10	2.94275e-05	-1.66704	-2.9822e-10	5.00942e-05	-1.71826	-2.9822e-10
24577591	rs13236354	1.79035e-08	-1.46368	4.25392	0.00250033	-0.521898	3.29711	0.00559591	-0.849164	3.84679
24577693	rs10951023	1.48365e-08	-1.48097	4.08331	0.00207006	-0.55428	3.14064	0.00458568	-0.877231	3.67576
24577999	rs10951024	1.53839e-08	-1.52256	4.16113	0.00205452	-0.633701	3.21253	0.00464586	-0.945833	3.7574
24578416	rs182070620	3.32594e-10	-1.52616e-10	-1.19559	4.57355e-05	-1.52616e-10	-1.22609	8.09069e-05	-1.52616e-10	-1.23887
24578445	rs12700535	2.20824e-09	-1.33047	2.02791	0.00123218	0.939366	1.12821	0.00222741	0.583322	1.4931
24578461	rs185382669	2.8706e-10	-1.52616e-10	-1.34282	3.92194e-05	-1.52616e-10	-1.3798	6.90391e-05	-1.52616e-10	-1.3975
24578469	rs4292585	4.13717e-07	6.80078	-0.870356	6.0395e-06	-1.82665	-1.42399	1.09151e-05	-1.81662	-1.4254
24578598	rs12155326	6.47706e-08	3.9229	0.153191	1.93226e-05	-1.22628	-0.861419	3.51814e-05	-1.25961	-0.812043
24578659	rs10245219	5.51507e-11	-1.57718	-1.41526	6.05406e-06	-1.82365	-1.42459	1.06871e-05	-1.84379	-1.41933
24578832	rs12155331	4.15541e-07	6.80078	-0.865956	6.03273e-06	-1.82665	-1.42511	1.09106e-05	-1.81662	-1.42581
24578963	rs2711095	6.74216e-08	3.9229	0.193305	1.97936e-05	-1.22628	-0.837335	3.60758e-05	-1.25961	-0.786938
24579251	rs2529062	6.32878e-08	3.9229	0.130032	1.90575e-05	-1.22628	-0.875231	3.46782e-05	-1.25961	-0.826449
24579279	rs2529061	1.35769e-10	-1.6087	-0.482861	7.51652e-05	-0.427316	-0.301965	0.000142491	-0.418096	-0.254791
24579441	rs2529060	6.89515e-08	3.98565	0.152999	1.89257e-05	-1.24691	-0.861534	3.45573e-05	-1.27739	-0.812162
24579751	rs76644000	4.79864e-10	-0.829009	-2.9822e-10	0.000294864	0.637545	-2.9822e-10	0.00066124	0.861949	-2.9822e-10
24579756	rs75726390	4.71054e-10	-0.84754	-2.9822e-10	0.000286431	0.60853	-2.9822e-10	0.000641504	0.831647	-2.9822e-10
24580143	rs17149680	5.09606e-09	-1.52616e-10	1.53371	0.000928016	-1.52616e-10	1.78408	0.00158207	-1.52616e-10	1.73432
24580231	rs117494772	4.83071e-10	-0.822347	-2.9822e-10	0.000297948	0.64795	-2.9822e-10	0.000668464	0.872814	-2.9822e-10
24580324	rs12672013	2.14259e-08	-1.4828	4.45264	0.00276364	-0.557724	3.43306	0.0063232	-0.880213	4.00002
24580342	rs13232202	2.17229e-08	-1.48842	4.47203	0.00278308	-0.568344	3.45069	0.00638316	-0.889403	4.01865
24580347	rs13244877	2.17229e-08	-1.48842	4.47203	0.00278308	-0.568344	3.45069	0.00638316	-0.889403	4.01865
24580359	rs10265529	1.57546e-10	-1.3968	-0.545993	2.05658e-05	-1.80339	-0.221949	4.64203e-05	-1.76454	-0.0298917
24580687	rs73075787	2.25927e-10	-1.5823	-2.9822e-10	0.000106881	-0.377255	-2.9822e-10	0.000192559	-0.371765	-2.9822e-10
24580885	rs12670305	1.73935e-08	-1.53326	4.2946	0.00226585	-0.654509	3.33125	0.00517191	-0.963749	3.88258
24580888	rs12672537	1.76181e-08	-1.51715	4.29132	0.00232896	-0.623228	3.32744	0.00530026	-0.936807	3.88015
24581126	rs57092927	9.33945e-10	-1.52616e-10	-0.163094	0.000161042	-1.52616e-10	0.0326983	0.000304436	-1.52616e-10	0.0862934
24581129	rs3922327	1.88214e-08	-1.50764	4.34787	0.00254084	-0.591539	3.38282	0.00579283	-0.905116	3.93732
24581292	rs76875879	8.55683e-10	-1.52616e-10	-0.250611	0.000146568	-1.52616e-10	-0.0614769	0.000276592	-1.52616e-10	-0.00962513
24582774	rs2529059	2.24785e-10	-1.58737	-2.9822e-10	0.000105605	-0.389259	-2.9822e-10	0.000190257	-0.383792	-2.9822e-10
24582960	rs17149687	8.09995e-06	8.66026	0.244596	7.32387e-06	-1.78164	-1.27619	1.30201e-05	-1.80603	-1.25964
24583391	rs146916275	1.76069e-10	-1.83164	-2.9822e-10	3.20066e-05	-1.58303	-2.9822e-10	5.25031e-05	-1.6713	-2.9822e-10
24583527	rs79896512	9.43368e-10	-1.52616e-10	-0.153055	0.000171161	-1.52616e-10	0.0936336	0.000321885	-1.52616e-10	0.142027
24584552	rs2529058	2.51533e-10	-1.47494	-2.9822e-10	0.000132118	-0.165272	-2.9822e-10	0.000234503	-0.1747	-2.9822e-10
24584683	rs2711118	3.31494e-08	4.59767	-1.19141	0.000154573	0.885565	-0.893866	0.00020748	0.46158	-0.758712
24585019	rs4719775	3.46235e-10	-1.52616e-10	-1.15539	5.46435e-05	-1.52616e-10	-1.04814	0.000100066	-1.52616e-10	-1.02634
24585468	rs375841611	8.67709e-10	-1.52616e-10	-0.236655	0.000148789	-1.52616e-10	-0.0464428	0.000280861	-1.52616e-10	0.00569118
24585643	rs1963791	9.2774e-07	5.10835	1.62964	5.49812e-05	-0.989099	-0.0528781	0.000100522	-1.0399	0.0181068
24586188	rs17149700	9.19473e-10	-1.52616e-10	-0.178711	0.000158955	-1.52616e-10	0.0196513	0.000299872	-1.52616e-10	0.0711867
24586912	rs117017736	4.51343e-10	-1.52616e-10	-0.890283	5.77202e-05	-1.52616e-10	-0.993361	0.000106883	-1.52616e-10	-0.960435
24587280	rs11761070	5.05202e-11	-1.65724	-1.4229	1.35215e-05	-1.0877	-1.35699	1.69524e-05	-1.41787	-1.38389
24587380	rs11767874	1.07629e-10	-1.84486	-0.478965	2.27661e-05	-0.518144	-1.40555	3.8114e-05	-0.58258	-1.40901
24587433	rs11768627	5.81503e-11	-1.81087	-1.12861	1.20634e-05	-1.1556	-1.40319	1.99715e-05	-1.26671	-1.37116
24587545	rs117340107	6.3361e-10	-0.551078	-2.9822e-10	0.000370469	0.865801	-2.9822e-10	0.000859919	1.12467	-2.9822e-10
24587721	rs56318548	6.15829e-10	-0.579542	-2.9822e-10	0.000355491	0.824531	-2.9822e-10	0.00082356	1.08147	-2.9822e-10
24588651	rs117114851	1.77672e-10	-1.82257	-2.9822e-10	3.0296e-05	-1.63795	-2.9822e-10	5.63591e-05	-1.60042	-2.9822e-10
24588852	rs2529056	1.73849e-10	-1.84433	-2.9822e-10	2.97416e-05	-1.65642	-2.9822e-10	5.11652e-05	-1.69711	-2.9822e-10
24590069	rs2711117	8.39325e-05	11.5091	-0.266088	2.64152e-05	-0.366181	-1.40885	4.84351e-05	-0.340006	-1.41194
24590088	rs6947409	2.70542e-10	-1.52616e-10	-1.40208	4.17553e-05	-1.52616e-10	-1.31714	7.552e-05	-1.52616e-10	-1.30777
24590331	rs2529055	1.60154e-05	10.0128	-0.426246	7.29757e-06	-1.67863	-1.3828	1.2685e-05	-1.70394	-1.38781
24590598	rs140883786	5.54845e-10	-0.683824	-2.9822e-10	0.000305219	0.67206	-2.9822e-10	0.00070197	0.921723	-2.9822e-10
24590949	rs116864838	6.15829e-10	-0.579542	-2.9822e-10	0.000355491	0.824531	-2.9822e-10	0.00082356	1.08147	-2.9822e-10
24590979	rs6952491	6.21794e-07	7.36044	-1.02259	3.1113e-05	-0.960922	-0.650422	5.2786e-05	-1.14479	-0.521127
24591138	rs13239509	4.53701e-10	-1.64361	0.758534	8.98814e-05	-0.854587	0.304109	0.000170721	-1.06299	0.570855
24592310	rs2529054	5.58836e-07	7.63733	-1.40623	1.83826e-05	-0.864815	-1.27275	2.91518e-05	-1.05706	-1.20259
24592478	rs6944418	2.67167e-10	-1.52616e-10	-1.41464	4.0052e-05	-1.52616e-10	-1.35879	7.22826e-05	-1.52616e-10	-1.35158
24592648	rs118104981	2.64221e-10	-1.52616e-10	-1.42573	3.75386e-05	-1.52616e-10	-1.4236	6.71794e-05	-1.52616e-10	-1.4248
24592815	rs2529053	2.05384e-05	10.2317	-0.396375	7.38177e-06	-1.65181	-1.39814	1.28126e-05	-1.67917	-1.40257
24592916	rs76722842	1.38206e-09	-1.52616e-10	0.228821	0.000257918	-1.52616e-10	0.503673	0.000494176	-1.52616e-10	0.570724
24593435	rs117920591	5.50968e-10	-0.690835	-2.9822e-10	0.000302083	0.661732	-2.9822e-10	0.00069441	0.910894	-2.9822e-10
24593705	rs138077363	2.07948e-09	0.637364	-2.9822e-10	2.50547e-05	-1.82791	-2.9822e-10	4.42861e-05	-1.8415	-2.9822e-10
24594267	rs2529052	6.36582e-07	7.76582	-1.40446	1.90833e-05	-0.832272	-1.26788	3.01331e-05	-1.02982	-1.19672
24594306	rs2529051	4.47578e-06	9.72965	-1.41797	0.000103147	0.897484	-1.3103	0.000160141	0.692371	-1.24848
24594824	rs77855242	1.81377e-09	-1.52616e-10	0.500651	0.00034915	-1.52616e-10	0.806533	0.000668509	-1.52616e-10	0.872882
24595020	rs2711116	5.82122e-07	7.67548	-1.40355	1.85801e-05	-0.861457	-1.26542	2.94421e-05	-1.05598	-1.19376
24595590	rs2108296	3.97309e-10	-1.66143	0.643632	7.88247e-05	-0.894602	0.212859	0.000149557	-1.0985	0.474013
24595823	rs2529050	5.41509e-07	7.58558	-1.38597	1.8871e-05	-0.890209	-1.22113	3.03318e-05	-1.08171	-1.13826
24596097	rs2158889	5.84417e-07	7.67548	-1.39962	1.87722e-05	-0.861457	-1.25513	2.98077e-05	-1.05598	-1.18142
24596591	rs2390980	3.67899e-10	-1.60169	0.506992	8.08384e-05	-0.764069	0.107552	0.000149542	-0.982337	0.357744
24596607	rs2390981	6.31874e-07	7.76582	-1.41189	1.86767e-05	-0.832272	-1.28942	2.93569e-05	-1.02982	-1.22282
24596766	rs76647131	3.69627e-10	-1.52616e-10	-1.09002	4.75958e-05	-1.52616e-10	-1.18622	8.78155e-05	-1.52616e-10	-1.15693
24596788	rs2108295	5.76875e-07	7.67548	-1.41261	1.80984e-05	-0.861457	-1.29169	2.85196e-05	-1.05598	-1.2256
24597291	rs2711126	6.31419e-07	7.76582	-1.41261	1.86344e-05	-0.832272	-1.29169	2.92756e-05	-1.02982	-1.2256
24597446	rs143537380	1.04788e-09	-1.52616e-10	-0.0479855	0.000154778	-1.52616e-10	-0.00697693	0.000267655	-1.52616e-10	-0.0424683
24597885	rs148061847	7.55457e-10	-1.52616e-10	-0.375189	0.000122495	-1.52616e-10	-0.240896	0.000210667	-1.52616e-10	-0.281889
24597967	rs78128327	1.7832e-10	-1.81893	-2.9822e-10	3.02902e-05	-1.63814	-2.9822e-10	5.63002e-05	-1.60147	-2.9822e-10
24598118	rs2529048	5.782e-07	7.67548	-1.41031	1.82274e-05	-0.861457	-1.28459	2.87676e-05	-1.05598	-1.21694
24598271	rs143692271	5.6613e-10	-0.663688	-2.9822e-10	0.00031439	0.701664	-2.9822e-10	0.000724096	0.952756	-2.9822e-10
24598396	rs10951027	6.77105e-11	-1.7382	-1.04907	1.35352e-05	-1.05945	-1.38423	2.11634e-05	-1.23623	-1.34366
24598708	rs2529047	5.76875e-07	7.67548	-1.41261	1.80984e-05	-0.861457	-1.29169	2.85196e-05	-1.05598	-1.2256
24598954	rs117576224	1.98411e-10	-1.71217	-2.9822e-10	2.51766e-05	-1.82305	-2.9822e-10	4.43334e-05	-1.84043	-2.9822e-10
24600239	rs35123274	3.47761e-10	-1.58596	0.434966	7.6527e-05	-0.731189	0.0198637	0.000139898	-0.952936	0.261682
24600679	rs2711125	1.03047e-05	9.55981	-0.414213	6.86138e-06	-1.74238	-1.38068	1.1958e-05	-1.76449	-1.38628
24601071	rs80217937	1.78645e-10	-1.81711	-2.9822e-10	3.07833e-05	-1.622	-2.9822e-10	5.73434e-05	-1.58311	-2.9822e-10
24601377	rs2711124	2.50488e-05	10.448	-0.414213	7.72675e-06	-1.6236	-1.38068	1.33689e-05	-1.65296	-1.38628
24601423	rs34209628	6.37838e-11	-1.7382	-1.10881	1.32919e-05	-1.05945	-1.40236	2.06094e-05	-1.23623	-1.37019
24601835	rs117016603	1.82978e-09	0.509441	-2.9822e-10	0.00120664	2.04663	-2.9822e-10	0.0028435	2.32062	-2.9822e-10
24601874	rs118059706	7.23855e-10	-0.41792	-2.9822e-10	0.000472764	1.10963	-2.9822e-10	0.00113346	1.40086	-2.9822e-10
24602958	rs917264	8.20243e-07	8.03952	-1.42468	1.93439e-05	-0.742122	-1.34447	2.97222e-05	-0.94874	-1.29153
24603043	rs117117268	6.80549e-10	-0.479611	-2.9822e-10	0.00062868	1.39465	-2.9822e-10	0.000439121	0.452607	-2.9822e-10
24603096	rs917263	3.38811e-10	-1.65707	0.48	6.8282e-05	-0.884712	0.0593901	0.000127275	-1.08973	0.303919
24603318	rs117783542	3.24008e-10	-1.22174	-2.9822e-10	4.85742e-05	-1.16588	-2.9822e-10	9.53548e-05	-1.07456	-2.9822e-10
24603432	rs2711123	2.68631e-05	10.5361	-0.432326	7.85044e-06	-1.61165	-1.37675	1.35686e-05	-1.64181	-1.3826
24604117	rs77833199	3.1053e-10	-1.67795	0.413717	6.14017e-05	-0.932673	0.00114156	0.000114597	-1.1322	0.24145
24604455	rs10279338	1.75219e-10	-1.83647	-2.9822e-10	2.78166e-05	-1.72334	-2.9822e-10	5.25779e-05	-1.66987	-2.9822e-10
24604543	rs2529046	5.43208e-07	7.62811	-1.42537	1.67927e-05	-0.876643	-1.35138	2.61051e-05	-1.06958	-1.30046
24604889	rs78361131	6.17101e-10	-1.52616e-10	-0.577479	7.28343e-05	-1.52616e-10	-0.760782	0.000131946	-1.52616e-10	-0.749777
24605071	rs117201933	7.3647e-10	-0.400643	-2.9822e-10	0.000475226	1.11482	-2.9822e-10	0.00113748	1.4044	-2.9822e-10
24605203	rs117613649	5.55392e-10	-0.682838	-2.9822e-10	0.000300088	0.655107	-2.9822e-10	0.000688305	0.902063	-2.9822e-10
24606157	rs2529044	4.44481e-05	11.0666	-0.459247	8.53714e-06	-1.534	-1.37054	1.46791e-05	-1.56898	-1.37676
24606248	rs117942150	2.81188e-10	-1.52616e-10	-1.36349	4.21011e-05	-1.52616e-10	-1.30889	7.66756e-05	-1.52616e-10	-1.29258
24606274	rs917262	9.81138e-07	8.21956	-1.42561	2.03411e-05	-0.681439	-1.35489	3.09753e-05	-0.893955	-1.30502
24606957	rs2711122	1.02549e-06	8.26401	-1.42584	2.04866e-05	-0.666295	-1.3629	3.10735e-05	-0.880259	-1.31555
24607069	rs2529043	7.75428e-07	7.98427	-1.42561	1.87943e-05	-0.760529	-1.35489	2.88416e-05	-0.965326	-1.30502
24607175	rs2529042	5.23247e-09	2.7336	-1.17347	1.60748e-05	-1.05018	-1.22154	2.62661e-05	-1.14085	-1.22304
24607479	rs2529041	7.42286e-07	7.94047	-1.42549	1.85573e-05	-0.775044	-1.35306	2.8535e-05	-0.978394	-1.30264
24607544	rs2529040	9.81251e-07	8.21956	-1.42549	2.03782e-05	-0.681439	-1.35306	3.10491e-05	-0.893955	-1.30264
24607870	rs76175516	5.58474e-10	-0.677303	-2.9822e-10	0.000308162	0.681657	-2.9822e-10	0.000709068	0.931783	-2.9822e-10
24607897	rs77347700	1.22692e-09	-1.52616e-10	0.109747	0.000226758	-1.52616e-10	0.374912	0.000433493	-1.52616e-10	0.439707
24607932	rs73286211	3.74593e-10	-1.60582	0.529152	7.95873e-05	-0.77279	0.100676	0.000147506	-0.990126	0.351827
24607963	rs60339181	1.22692e-09	-1.52616e-10	0.109747	0.000226758	-1.52616e-10	0.374912	0.000433493	-1.52616e-10	0.439707
24608146	rs118063675	5.62485e-10	-0.670148	-2.9822e-10	0.000311421	0.692176	-2.9822e-10	0.000716931	0.942811	-2.9822e-10
24608287	rs2711121	1.07819e-06	8.3135	-1.42523	2.1114e-05	-0.649353	-1.34968	3.21042e-05	-0.864925	-1.29826
24608924	rs2529039	9.19197e-07	8.15296	-1.42422	2.07711e-05	-0.674508	-1.3409	3.17901e-05	-0.886056	-1.28696
24609570	rs146353768	1.24874e-09	-1.52616e-10	0.127378	0.000195872	-1.52616e-10	0.228492	0.000375228	-1.52616e-10	0.295366
24609910	rs117159602	4.96314e-10	-0.795302	-2.9822e-10	0.000307781	0.680421	-2.9822e-10	0.000700328	0.919381	-2.9822e-10
24611080	rs77561945	2.64363e-10	-1.52616e-10	-1.42519	3.76147e-05	-1.52616e-10	-1.42157	6.7534e-05	-1.52616e-10	-1.41954
24611166	rs117890729	5.85409e-10	-0.630202	-2.9822e-10	0.000340665	0.78193	-2.9822e-10	0.000802155	1.05513	-2.9822e-10
24611497	rs76126464	1.1156e-09	-1.52616e-10	0.0146328	0.000204538	-1.52616e-10	0.271786	0.000390287	-1.52616e-10	0.334715
24612441	rs2711119	5.09717e-07	7.56202	-1.42292	1.64194e-05	-0.919467	-1.33104	2.55877e-05	-1.1155	-1.27455
24612956	rs139653582	2.88717e-10	-1.52616e-10	-1.33706	4.70678e-05	-1.52616e-10	-1.19738	8.57611e-05	-1.52616e-10	-1.1806
24613331	rs191460177	8.17336e-10	-1.52616e-10	-0.296461	0.000144437	-1.52616e-10	-0.0761255	0.000274791	-1.52616e-10	-0.0161575
24613483	rs151004091	5.96151e-10	-0.612018	-2.9822e-10	0.000360335	0.838064	-2.9822e-10	0.000861745	1.12679	-2.9822e-10
24613509	rs531359831	4.73334e-10	-0.842711	-2.9822e-10	4.59729e-05	-1.22092	-2.9822e-10	9.35479e-05	-1.09369	-2.9822e-10
24613517	rs112691564	4.33609e-10	-1.42754	0.497167	0.000100044	-0.488624	0.0452608	0.000194251	-0.658826	0.295807
24613661	rs146700949	6.72667e-10	-0.491262	-2.9822e-10	0.000430016	1.01485	-2.9822e-10	0.00103781	1.3127	-2.9822e-10
24613917	rs80095726	5.38303e-10	-0.71409	-2.9822e-10	0.000309643	0.68645	-2.9822e-10	0.000734566	0.967111	-2.9822e-10
24614960	rs2711094	1.63274e-10	-1.63498	-0.2721	3.13654e-05	-0.701139	-0.902125	5.31235e-05	-0.897463	-0.762086
24615273	rs80279245	5.34442e-10	-0.721288	-2.9822e-10	0.000306324	0.675675	-2.9822e-10	0.000726271	0.955755	-2.9822e-10
24615651	rs78797842	5.46185e-10	-0.699554	-2.9822e-10	0.000316443	0.708173	-2.9822e-10	0.000751577	0.990005	-2.9822e-10
24616474	rs985062	1.07531e-06	8.27739	-1.39178	3.26858e-05	-0.140819	-1.42121	5.44269e-05	-0.231687	-1.40362
24616521	rs13231413	2.17569e-10	-1.80707	0.187071	3.6895e-05	-1.23304	-0.207851	7.67594e-05	-1.31233	0.0208359
24617120	rs78013169	5.957e-10	-0.612775	-2.9822e-10	0.000359933	0.836948	-2.9822e-10	0.000860733	1.12562	-2.9822e-10
24617164	rs74681548	5.30873e-10	-0.727989	-2.9822e-10	0.000303264	0.665633	-2.9822e-10	0.000718624	0.945169	-2.9822e-10
24617290	rs2711093	2.89604e-07	6.73484	-1.16108	1.8025e-05	-1.37808	-0.779126	3.38922e-05	-1.47956	-0.629426
24617460	rs76413269	5.46185e-10	-0.699554	-2.9822e-10	0.000316443	0.708173	-2.9822e-10	0.000751577	0.990005	-2.9822e-10
24617532	rs80225440	2.9752e-10	-1.52616e-10	-1.30703	3.89795e-05	-1.52616e-10	-1.38593	7.01254e-05	-1.52616e-10	-1.38188
24617574	rs117940661	5.43837e-10	-0.703861	-2.9822e-10	5.60359e-05	-1.02298	-2.9822e-10	0.000105792	-0.97069	-2.9822e-10
24618747	rs117862286	1.80318e-08	2.79738	-2.9822e-10	3.73449e-05	-1.42877	-2.9822e-10	7.18797e-05	-1.35717	-2.9822e-10
24618835	rs79476125	5.957e-10	-0.612775	-2.9822e-10	0.000359933	0.836948	-2.9822e-10	0.000860733	1.12562	-2.9822e-10
24618923	rs147111663	5.27963e-10	-1.52616e-10	-0.733486	8.0127e-05	-1.52616e-10	-0.665356	0.000145287	-1.52616e-10	-0.653459
24619251	rs55782418	5.50321e-10	-0.69201	-2.9822e-10	0.000320025	0.71943	-2.9822e-10	0.000760545	1.00187	-2.9822e-10
24619556	rs138342088	2.86985e-10	-1.34308	-2.9822e-10	3.25352e-05	-1.56665	-2.9822e-10	5.76888e-05	-1.5771	-2.9822e-10
24619811	rs74394616	0.0811103	17.5011	0.615508	6.16385e-06	-1.83445	-1.39581	1.11044e-05	-1.83369	-1.39114
24620119	rs79996469	5.8783e-10	-0.626074	-2.9822e-10	0.000352934	0.817312	-2.9822e-10	0.000843126	1.10495	-2.9822e-10
24620248	rs77894613	5.46185e-10	-0.699554	-2.9822e-10	0.000316443	0.708173	-2.9822e-10	0.000751577	0.990005	-2.9822e-10
24620421	rs57719148	3.13216e-10	-1.52616e-10	-1.25562	5.35635e-05	-1.52616e-10	-1.0681	9.79434e-05	-1.52616e-10	-1.04778
24620682	rs2529038	3.09665e-06	9.14915	-1.20583	3.08219e-05	-0.77051	-0.850235	5.38348e-05	-0.937684	-0.708565
24620921	rs74605016	5.46185e-10	-0.699554	-2.9822e-10	0.000316443	0.708173	-2.9822e-10	0.000751577	0.990005	-2.9822e-10
24620960	rs77190854	3.48388e-10	-1.41831	0.269118	8.88481e-05	-0.40432	-0.157721	0.000167086	-0.588977	0.0753174
24621381	rs79265434	0.0795102	17.5097	0.586936	6.14432e-06	-1.83425	-1.39919	1.10664e-05	-1.83347	-1.39478
24621794	rs77750660	9.9727e-10	-1.52616e-10	-0.0974905	0.000180353	-1.52616e-10	0.145945	0.000343937	-1.52616e-10	0.20829
24622086	rs2711091	4.44594e-06	9.48041	-1.17542	3.69967e-05	-0.636495	-0.801646	6.46091e-05	-0.809373	-0.654439
24622444	rs57700690	1.00181e-09	-1.52616e-10	-0.0929436	0.000181247	-1.52616e-10	0.150891	0.000345676	-1.52616e-10	0.213332
24622466	rs78467898	5.57813e-10	-0.678488	-2.9822e-10	0.000326538	0.739577	-2.9822e-10	0.00077686	1.02309	-2.9822e-10
24622643	rs142854811	5.74783e-10	-0.64852	-2.9822e-10	0.000341402	0.784091	-2.9822e-10	0.000814147	1.06997	-2.9822e-10
24622761	rs140741305	5.74783e-10	-0.64852	-2.9822e-10	0.000341402	0.784091	-2.9822e-10	0.000814147	1.06997	-2.9822e-10
24622805	rs114197696	5.74783e-10	-0.64852	-2.9822e-10	0.000341402	0.784091	-2.9822e-10	0.000814147	1.06997	-2.9822e-10
24622871	rs114563204	5.66458e-10	-0.663109	-2.9822e-10	0.000334091	0.762444	-2.9822e-10	0.000795798	1.04718	-2.9822e-10
24622901	rs2711090	1.76376e-10	-1.8299	-2.9822e-10	2.73327e-05	-1.74088	-2.9822e-10	4.73472e-05	-1.77466	-2.9822e-10
24622923	rs2711089	4.2424e-05	11.7353	-1.17461	0.000264112	1.34321	-0.815803	0.000478087	1.20917	-0.671548
24623237	rs77488945	1.01705e-09	-1.52616e-10	-0.077853	0.000167278	-1.52616e-10	0.0706874	0.00031733	-1.52616e-10	0.127773
24625008	rs139832252	5.70818e-10	-0.655442	-2.9822e-10	0.000337915	0.773825	-2.9822e-10	0.000805394	1.05916	-2.9822e-10
24625106	rs150499205	6.06031e-10	-0.59558	-2.9822e-10	6.36636e-05	-0.895355	-2.9822e-10	0.000122738	-0.822118	-2.9822e-10
24625155	rs79968383	5.66458e-10	-0.663109	-2.9822e-10	0.000334091	0.762444	-2.9822e-10	0.000795798	1.04718	-2.9822e-10
24625387	rs138790847	2.64063e-10	-1.42633	-2.9822e-10	0.000121912	-0.245672	-2.9822e-10	0.000264847	-0.0530156	-2.9822e-10
24625582	rs11761560	1.55229e-10	-1.56935	-0.388263	3.02454e-05	-0.667426	-0.9722	5.27397e-05	-0.824353	-0.842447
24626586	rs2529036	1.40937e-05	10.599	-1.14026	4.25412e-05	-0.558608	-0.739888	7.07922e-05	-0.791964	-0.580455
24626860	rs62449806	2.63013e-10	-1.43031	-2.9822e-10	2.91938e-05	-1.67501	-2.9822e-10	4.96445e-05	-1.72728	-2.9822e-10
24627580	rs76495162	2.7859e-10	-1.37277	-2.9822e-10	0.000135154	-0.142551	-2.9822e-10	0.000295366	0.0560457	-2.9822e-10
24627882	rs78003997	2.7859e-10	-1.37277	-2.9822e-10	0.000135154	-0.142551	-2.9822e-10	0.000295366	0.0560457	-2.9822e-10
24627942	rs10486428	0.0921852	17.589	0.655549	6.20832e-06	-1.83229	-1.39079	1.11894e-05	-1.83145	-1.38575
24628177	rs17206955	2.75722e-10	-1.38312	-2.9822e-10	0.000132519	-0.162245	-2.9822e-10	0.000289281	0.0352314	-2.9822e-10
24628652	rs56272093	2.77073e-10	-1.37823	-2.9822e-10	0.000133759	-0.152931	-2.9822e-10	0.000292143	0.045076	-2.9822e-10
24629401	rs117909879	2.44399e-10	-1.50371	-2.9822e-10	2.93808e-05	-1.66863	-2.9822e-10	5.25407e-05	-1.67058	-2.9822e-10
24629954	rs75516020	1.06141e-09	-1.52616e-10	-0.035156	0.000192994	-1.52616e-10	0.213689	0.000368528	-1.52616e-10	0.277349
24630146	rs80219926	2.77908e-10	-1.37522	-2.9822e-10	0.000136484	-0.132763	-2.9822e-10	0.000299376	0.0695317	-2.9822e-10
24630401	rs62449807	1.84803e-10	-1.78322	-2.9822e-10	2.46445e-05	-1.84441	-2.9822e-10	4.41839e-05	-1.84381	-2.9822e-10
24630658	rs79806331	2.59963e-10	-1.44197	-2.9822e-10	0.000119876	-0.26251	-2.9822e-10	0.000260957	-0.0678124	-2.9822e-10
24630730	rs77093164	2.61999e-10	-1.43417	-2.9822e-10	0.000121739	-0.247086	-2.9822e-10	0.000265257	-0.0514699	-2.9822e-10
24630927	rs77286352	2.59963e-10	-1.44197	-2.9822e-10	0.000119876	-0.26251	-2.9822e-10	0.000260957	-0.0678124	-2.9822e-10
24631245	rs4722378	4.50409e-10	-1.24584	0.35348	0.000131173	-0.0996473	-0.0728051	0.000245588	-0.30353	0.175017
24632111	rs2711134	1.7547e-10	-1.83504	-2.9822e-10	2.77565e-05	-1.7255	-2.9822e-10	4.79544e-05	-1.76192	-2.9822e-10
24632119	rs80285370	2.67977e-10	-1.41161	-2.9822e-10	0.00012724	-0.20289	-2.9822e-10	0.000277967	-0.00466482	-2.9822e-10
24632238	rs78042800	2.67977e-10	-1.41161	-2.9822e-10	0.00012724	-0.20289	-2.9822e-10	0.000277967	-0.00466482	-2.9822e-10
24632403	rs79218896	6.54482e-10	-1.52616e-10	-0.518667	9.38795e-05	-1.52616e-10	-0.506957	0.000162321	-1.52616e-10	-0.542592
24633333	rs2108303	5.72611e-06	9.96623	-1.4082	8.69068e-05	0.8264	-1.41053	0.000141737	0.704466	-1.38266
24633480	rs56286681	2.66581e-10	-1.41683	-2.9822e-10	0.000125951	-0.213076	-2.9822e-10	0.000274986	-0.0154481	-2.9822e-10
24633590	rs56337524	2.78629e-10	-1.37263	-2.9822e-10	0.000137161	-0.127816	-2.9822e-10	0.000300946	0.0747624	-2.9822e-10
24633789	rs55846946	2.69248e-10	-1.40688	-2.9822e-10	0.000128416	-0.193696	-2.9822e-10	0.000280686	0.00506816	-2.9822e-10
24634246	rs56223251	2.69248e-10	-1.40688	-2.9822e-10	0.000128416	-0.193696	-2.9822e-10	0.000280686	0.00506816	-2.9822e-10
24634257	rs56179013	2.69248e-10	-1.40688	-2.9822e-10	0.000128416	-0.193696	-2.9822e-10	0.000280686	0.00506816	-2.9822e-10
24634415	rs56213713	2.75777e-10	-1.38292	-2.9822e-10	0.000134489	-0.147486	-2.9822e-10	0.00029475	0.0539608	-2.9822e-10
24634426	rs55649299	2.69248e-10	-1.40688	-2.9822e-10	0.000128416	-0.193696	-2.9822e-10	0.000280686	0.00506816	-2.9822e-10
24634549	rs57710107	2.69248e-10	-1.40688	-2.9822e-10	0.000128416	-0.193696	-2.9822e-10	0.000280686	0.00506816	-2.9822e-10
24634888	rs117842189	2.7712e-10	-1.37806	-2.9822e-10	0.000135746	-0.138183	-2.9822e-10	0.000297665	0.0637996	-2.9822e-10
24635685	rs76939541	2.69248e-10	-1.40688	-2.9822e-10	0.000128416	-0.193696	-2.9822e-10	0.000280686	0.00506816	-2.9822e-10
24635688	rs77412661	2.7712e-10	-1.37806	-2.9822e-10	0.000135746	-0.138183	-2.9822e-10	0.000297665	0.0637996	-2.9822e-10
24635818	rs79690735	2.77908e-10	-1.37522	-2.9822e-10	0.000136484	-0.132763	-2.9822e-10	0.000299376	0.0695317	-2.9822e-10
24636019	rs11766193	4.65408e-10	-1.27937	0.419772	0.000128259	-0.157218	-0.0376984	0.000241457	-0.357605	0.212129
24636177	rs77930723	2.743e-10	-1.38829	-2.9822e-10	0.00013311	-0.157792	-2.9822e-10	0.000291555	0.0430597	-2.9822e-10
24636674	rs58634243	2.77585e-10	-1.37639	-2.9822e-10	0.000137989	-0.121796	-2.9822e-10	0.000303426	0.0829703	-2.9822e-10
24636707	rs79787018	1.81105e-10	-1.80343	-2.9822e-10	2.46302e-05	-1.845	-2.9822e-10	4.4494e-05	-1.83682	-2.9822e-10
24637056	rs12700538	4.41227e-10	-1.33093	0.417978	0.000117478	-0.247176	-0.035544	0.000222306	-0.441979	0.213864
24637063	rs76134129	2.67977e-10	-1.41161	-2.9822e-10	0.00012724	-0.20289	-2.9822e-10	0.000277967	-0.00466482	-2.9822e-10
24637356	rs79605385	2.67977e-10	-1.41161	-2.9822e-10	0.00012724	-0.20289	-2.9822e-10	0.000277967	-0.00466482	-2.9822e-10
24638067	rs79497734	2.66581e-10	-1.41683	-2.9822e-10	0.000125951	-0.213076	-2.9822e-10	0.000274986	-0.0154481	-2.9822e-10
24638186	rs117880837	3.29488e-10	-1.20497	-2.9822e-10	4.59272e-05	-1.22191	-2.9822e-10	8.91266e-05	-1.14211	-2.9822e-10
24638261	rs55639119	2.67977e-10	-1.41161	-2.9822e-10	0.00012724	-0.20289	-2.9822e-10	0.000277967	-0.00466482	-2.9822e-10
24638514	rs79267799	1.77643e-10	-1.82273	-2.9822e-10	3.02389e-05	-1.63984	-2.9822e-10	5.63646e-05	-1.60033	-2.9822e-10
24639231	rs2097951	2.66581e-10	-1.41683	-2.9822e-10	0.000125951	-0.213076	-2.9822e-10	0.000274986	-0.0154481	-2.9822e-10
24639312	rs56921395	1.64316e-10	-1.63005	-0.270668	2.86162e-05	-0.796898	-0.898098	5.10443e-05	-0.944631	-0.754844
24639931	rs75082201	2.76399e-10	-1.38067	-2.9822e-10	0.000135071	-0.143171	-2.9822e-10	0.000296099	0.0585252	-2.9822e-10
24640455	rs117833503	2.95705e-10	-1.52616e-10	-1.31315	4.34313e-05	-1.52616e-10	-1.27779	7.92945e-05	-1.52616e-10	-1.259
24640814	rs79448692	2.76399e-10	-1.38067	-2.9822e-10	0.000135071	-0.143171	-2.9822e-10	0.000296099	0.0585252	-2.9822e-10
24640964	rs56167283	2.74907e-10	-1.38608	-2.9822e-10	0.000133677	-0.153546	-2.9822e-10	0.000292867	0.0475516	-2.9822e-10
24641129	rs34418982	5.17676e-10	-1.04943	0.296272	0.000150294	0.106853	-0.14323	0.000240558	-0.241205	0.0919993
24641278	rs55898213	2.743e-10	-1.38829	-2.9822e-10	0.00013311	-0.157792	-2.9822e-10	0.000291555	0.0430597	-2.9822e-10
24641706	rs74556855	2.74907e-10	-1.38608	-2.9822e-10	0.000133677	-0.153546	-2.9822e-10	0.000292867	0.0475516	-2.9822e-10
24642246	rs77510095	2.78083e-10	-1.37459	-2.9822e-10	3.17847e-05	-1.58998	-2.9822e-10	5.63837e-05	-1.59999	-2.9822e-10
24642372	rs74683589	2.89356e-10	-1.33485	-2.9822e-10	0.000147306	-0.0564556	-2.9822e-10	0.000324518	0.150173	-2.9822e-10
24642524	rs115143076	2.66581e-10	-1.41683	-2.9822e-10	0.000125951	-0.213076	-2.9822e-10	0.000274986	-0.0154481	-2.9822e-10
24642881	rs79711200	2.77975e-10	-1.52616e-10	-1.37498	4.05717e-05	-1.52616e-10	-1.3459	7.13191e-05	-1.52616e-10	-1.365
24643576	rs2529092	1.74899e-10	-1.8383	-2.9822e-10	3.03323e-05	-1.63676	-2.9822e-10	5.2029e-05	-1.68037	-2.9822e-10
24643818	rs80281834	3.3362e-10	-1.39987	0.207365	8.54478e-05	-0.370605	-0.230459	0.000158783	-0.557484	-0.00714812
24644029	rs79022008	2.82382e-10	-1.35925	-2.9822e-10	0.000140692	-0.102394	-2.9822e-10	0.000309143	0.101636	-2.9822e-10
24644457	rs78355375	2.8396e-10	-1.35368	-2.9822e-10	0.000142182	-0.0918584	-2.9822e-10	0.000312605	0.112771	-2.9822e-10
24644631	rs76102023	2.743e-10	-1.38829	-2.9822e-10	0.00013311	-0.157792	-2.9822e-10	0.000291555	0.0430597	-2.9822e-10
24644792	rs75973137	2.76399e-10	-1.38067	-2.9822e-10	0.000135071	-0.143171	-2.9822e-10	0.000296099	0.0585252	-2.9822e-10
24645019	rs17207104	3.00583e-10	-1.29679	-2.9822e-10	0.000133175	-0.157305	-2.9822e-10	0.000280636	0.00488855	-2.9822e-10
24645123	rs78427519	1.13144e-09	-1.52616e-10	0.0287389	0.000203758	-1.52616e-10	0.267964	0.000390173	-1.52616e-10	0.334422
24645969	rs11770717	3.89578e-10	-1.29933	0.261881	0.000109198	-0.191823	-0.163979	0.000202471	-0.39008	0.0685078
24646116	rs78376996	2.74907e-10	-1.38608	-2.9822e-10	0.000133677	-0.153546	-2.9822e-10	0.000292867	0.0475516	-2.9822e-10
24646264	rs2711131	1.74504e-10	-1.84056	-2.9822e-10	2.77123e-05	-1.72709	-2.9822e-10	4.80256e-05	-1.76043	-2.9822e-10
24646626	rs142894453	3.02727e-10	-1.52616e-10	-1.28968	4.12622e-05	-1.52616e-10	-1.32902	7.46493e-05	-1.52616e-10	-1.31937
24646662	rs80304162	2.74907e-10	-1.38608	-2.9822e-10	0.000133677	-0.153546	-2.9822e-10	0.000292867	0.0475516	-2.9822e-10
24646774	rs2711130	3.15907e-06	9.2026	-1.23933	3.09978e-05	-0.705777	-0.909274	5.39274e-05	-0.870809	-0.77372
24646806	rs2711129	3.52853e-05	10.3047	0.071743	6.33575e-06	-1.77733	-1.42544	1.11693e-05	-1.79323	-1.42577
24646830	rs12056164	3.46835e-10	-1.32844	0.17478	9.63133e-05	-0.242789	-0.238574	0.000177668	-0.437868	-0.0143814
24647222	rs12672003	0.109655	17.5011	0.917038	6.44415e-06	-1.83445	-1.35134	1.16357e-05	-1.83369	-1.34441
24647298	rs77392470	3.79603e-10	-1.52616e-10	-1.06339	4.64361e-05	-1.52616e-10	-1.21089	8.37524e-05	-1.52616e-10	-1.2043
24647461	rs76420710	2.68697e-10	-1.40893	-2.9822e-10	0.000127906	-0.197675	-2.9822e-10	0.000279506	0.000855854	-2.9822e-10
24647685	rs11978058	3.26505e-10	-1.52616e-10	-1.21407	5.68845e-05	-1.52616e-10	-1.00795	0.000104029	-1.52616e-10	-0.987495
24648348	rs989234	3.62211e-10	-1.287	0.176712	0.000101565	-0.170412	-0.257857	0.00018601	-0.369989	-0.0363785
24648396	rs79711507	2.73432e-10	-1.39146	-2.9822e-10	0.000132301	-0.163888	-2.9822e-10	0.000289681	0.0366108	-2.9822e-10
24648440	rs989233	3.31642e-10	-1.41333	0.214871	8.40771e-05	-0.39517	-0.222064	0.000156775	-0.580433	0.00307562
24648648	rs59021441	1.18974e-09	-1.52616e-10	0.0789747	0.000215101	-1.52616e-10	0.322139	0.000412324	-1.52616e-10	0.389642
24648973	rs7805228	2.74907e-10	-1.38608	-2.9822e-10	0.000133677	-0.153546	-2.9822e-10	0.000292867	0.0475516	-2.9822e-10
24649134	rs7786767	2.79281e-10	-1.37029	-2.9822e-10	0.000137772	-0.123368	-2.9822e-10	0.000302365	0.0794656	-2.9822e-10
24649198	rs7786905	2.74907e-10	-1.38608	-2.9822e-10	0.000133677	-0.153546	-2.9822e-10	0.000292867	0.0475516	-2.9822e-10
24649300	rs7787065	2.76399e-10	-1.38067	-2.9822e-10	0.000135071	-0.143171	-2.9822e-10	0.000296099	0.0585252	-2.9822e-10
24649460	rs55822161	2.74907e-10	-1.38608	-2.9822e-10	0.000133677	-0.153546	-2.9822e-10	0.000292867	0.0475516	-2.9822e-10
24649490	rs17149758	3.29906e-10	-1.31698	0.113278	9.09192e-05	-0.222657	-0.316341	0.000166486	-0.418997	-0.0982603
24650209	rs78605573	2.82712e-10	-1.35808	-2.9822e-10	0.000171611	0.0962634	-2.9822e-10	0.000399987	0.359265	-2.9822e-10
24650824	rs77018871	2.76399e-10	-1.38067	-2.9822e-10	0.000135071	-0.143171	-2.9822e-10	0.000296099	0.0585252	-2.9822e-10
24651040	rs7796432	2.74907e-10	-1.38608	-2.9822e-10	0.000133677	-0.153546	-2.9822e-10	0.000292867	0.0475516	-2.9822e-10
24651255	rs7796741	2.74907e-10	-1.38608	-2.9822e-10	0.000133677	-0.153546	-2.9822e-10	0.000292867	0.0475516	-2.9822e-10
24651477	rs79508379	1.27899e-09	-1.52616e-10	0.151311	0.000230147	-1.52616e-10	0.389751	0.00044165	-1.52616e-10	0.45835
24651831	rs62449808	2.36375e-10	-1.53709	-2.9822e-10	3.92748e-05	-1.37839	-2.9822e-10	7.72226e-05	-1.28548	-2.9822e-10
24652649	rs79729812	2.74238e-10	-1.38852	-2.9822e-10	0.000131158	-0.172563	-2.9822e-10	0.000286143	0.0243241	-2.9822e-10
24652955	rs2721783	4.41492e-06	9.63772	-1.33973	7.26922e-05	0.66143	-1.42416	0.00011546	0.540985	-1.42422
24653242	rs76300852	2.77876e-10	-1.37534	-2.9822e-10	0.000134498	-0.147421	-2.9822e-10	0.000293849	0.0508989	-2.9822e-10
24653645	rs59883931	2.77876e-10	-1.37534	-2.9822e-10	0.000134498	-0.147421	-2.9822e-10	0.000293849	0.0508989	-2.9822e-10
24653778	rs2390982	0.0401885	16.873	0.541348	6.03253e-06	-1.84414	-1.40766	1.08485e-05	-1.8439	-1.40424
24653786	rs60597892	2.85893e-10	-1.34689	-2.9822e-10	0.000138822	-0.115777	-2.9822e-10	0.000300158	0.0721423	-2.9822e-10
24653789	rs60014319	2.78227e-10	-1.37407	-2.9822e-10	0.000131924	-0.166746	-2.9822e-10	0.000284469	0.0184558	-2.9822e-10
24653907	rs116471633	2.77876e-10	-1.37534	-2.9822e-10	0.000134498	-0.147421	-2.9822e-10	0.000293849	0.0508989	-2.9822e-10
24654082	rs2529091	1.70971e-06	8.5916	-1.24228	2.29618e-05	-1.00094	-0.914199	4.19921e-05	-1.11543	-0.779256
24654215	rs77743107	2.77876e-10	-1.37534	-2.9822e-10	0.000134498	-0.147421	-2.9822e-10	0.000293849	0.0508989	-2.9822e-10
24654438	rs76912026	2.7277e-10	-1.39388	-2.9822e-10	0.000129816	-0.182848	-2.9822e-10	0.000283048	0.0134496	-2.9822e-10
24654575	rs12672481	3.95536e-10	-1.25375	0.231476	0.000115071	-0.113165	-0.190251	0.000211842	-0.316232	0.0399052
24654627	rs80310481	2.80097e-10	-1.36737	-2.9822e-10	0.00013854	-0.11781	-2.9822e-10	0.000304146	0.0853411	-2.9822e-10
24654766	rs75083086	2.77908e-10	-1.37522	-2.9822e-10	0.000136484	-0.132763	-2.9822e-10	0.000299376	0.0695317	-2.9822e-10
24655070	rs75992373	2.80807e-10	-1.36484	-2.9822e-10	0.0001372	-0.12753	-2.9822e-10	0.000300091	0.0719166	-2.9822e-10
24655337	rs13235833	4.04556e-10	-1.2616	0.261881	0.000116555	-0.126629	-0.163979	0.000215249	-0.328881	0.0685078
24655370	rs7800494	2.84673e-10	-1.35117	-2.9822e-10	0.000140782	-0.101755	-2.9822e-10	0.000308373	0.0991418	-2.9822e-10
24655479	rs143836113	1.00735e-08	2.21515	-2.9822e-10	2.4959e-05	-1.83173	-2.9822e-10	4.58249e-05	-1.80734	-2.9822e-10
24655792	rs7785886	2.77073e-10	-1.37823	-2.9822e-10	0.000133759	-0.152931	-2.9822e-10	0.000292143	0.045076	-2.9822e-10
24656208	rs2711128	4.15474e-06	9.59428	-1.35703	7.18292e-05	0.651064	-1.42574	0.000114968	0.533246	-1.42076
24656494	rs117080429	2.80823e-10	-1.36479	-2.9822e-10	0.000139222	-0.112897	-2.9822e-10	0.00030573	0.0905345	-2.9822e-10
24656735	rs76921264	2.83076e-10	-1.35679	-2.9822e-10	0.000141348	-0.0977465	-2.9822e-10	0.000310665	0.106548	-2.9822e-10
24657031	rs79905936	2.815e-10	-1.36238	-2.9822e-10	0.000139861	-0.108321	-2.9822e-10	0.000307213	0.0953717	-2.9822e-10
24657055	rs74381249	2.83076e-10	-1.35679	-2.9822e-10	0.000141348	-0.0977465	-2.9822e-10	0.000310665	0.106548	-2.9822e-10
24657056	rs58825465	1.23919e-09	-1.52616e-10	0.119705	0.000224749	-1.52616e-10	0.366016	0.000431178	-1.52616e-10	0.434353
24657157	rs58802434	3.09443e-10	-1.52616e-10	-1.26774	5.24139e-05	-1.52616e-10	-1.0898	9.59408e-05	-1.52616e-10	-1.06844
24657275	rs75215248	4.91497e-10	-0.805056	-2.9822e-10	6.13272e-05	-0.932746	-2.9822e-10	0.000116101	-0.877707	-2.9822e-10
24657580	rs114311186	2.83076e-10	-1.35679	-2.9822e-10	0.000141348	-0.0977465	-2.9822e-10	0.000310665	0.106548	-2.9822e-10
24657700	rs75058191	2.83076e-10	-1.35679	-2.9822e-10	0.000141348	-0.0977465	-2.9822e-10	0.000310665	0.106548	-2.9822e-10
24658157	rs117604584	2.97193e-10	-1.30813	-2.9822e-10	3.10188e-05	-1.61437	-2.9822e-10	5.56613e-05	-1.61288	-2.9822e-10
24658299	rs79028233	2.83076e-10	-1.35679	-2.9822e-10	0.000141348	-0.0977465	-2.9822e-10	0.000310665	0.106548	-2.9822e-10
24658450	rs74918908	2.83076e-10	-1.35679	-2.9822e-10	0.000141348	-0.0977465	-2.9822e-10	0.000310665	0.106548	-2.9822e-10
24658908	rs75743759	2.8467e-10	-1.35118	-2.9822e-10	0.000142855	-0.0871387	-2.9822e-10	0.000314168	0.117758	-2.9822e-10
24658936	rs116962501	2.91786e-10	-1.32649	-2.9822e-10	0.000149626	-0.0408287	-2.9822e-10	0.000329918	0.166676	-2.9822e-10
24659062	rs2721784	3.04331e-05	10.1653	0.0632379	6.24254e-06	-1.7923	-1.42529	1.10228e-05	-1.8065	-1.4257
24659862	rs79288308	2.8467e-10	-1.35118	-2.9822e-10	0.000142855	-0.0871387	-2.9822e-10	0.000314168	0.117758	-2.9822e-10
24660116	rs79731569	2.8467e-10	-1.35118	-2.9822e-10	0.000142855	-0.0871387	-2.9822e-10	0.000314168	0.117758	-2.9822e-10
24660345	rs2108301	9.3567e-08	5.18261	-0.738684	5.86488e-05	-0.148043	-0.829359	0.000102229	-0.151796	-0.85316
24660416	rs189713889	1.31675e-09	-1.52616e-10	0.180407	0.00023523	-1.52616e-10	0.411594	0.000432355	-1.52616e-10	0.43708
24660495	rs142984538	3.12101e-10	-1.52616e-10	-1.25918	4.19049e-05	-1.52616e-10	-1.31357	7.60165e-05	-1.52616e-10	-1.30122
24660724	rs77441779	3.16969e-10	-1.52616e-10	-1.24371	4.13873e-05	-1.52616e-10	-1.326	7.25545e-05	-1.52616e-10	-1.34783
24661025	rs73077840	1.95564e-10	-1.72663	-2.9822e-10	3.5773e-05	-1.47178	-2.9822e-10	6.40376e-05	-1.4727	-2.9822e-10
24661260	rs76546476	2.90286e-10	-1.33165	-2.9822e-10	0.000148193	-0.0504545	-2.9822e-10	0.000326581	0.156511	-2.9822e-10
24661409	rs77933603	2.91786e-10	-1.32649	-2.9822e-10	0.000149626	-0.0408287	-2.9822e-10	0.000329918	0.166676	-2.9822e-10
24661513	rs77584790	2.8467e-10	-1.35118	-2.9822e-10	0.000142855	-0.0871387	-2.9822e-10	0.000314168	0.117758	-2.9822e-10
24661887	rs78169923	2.91786e-10	-1.32649	-2.9822e-10	0.000149626	-0.0408287	-2.9822e-10	0.000329918	0.166676	-2.9822e-10
24662280	rs2529090	3.49763e-05	10.2959	0.071743	6.29798e-06	-1.7833	-1.42544	1.11077e-05	-1.79876	-1.42577
24662443	rs78056202	1.32414e-09	-1.52616e-10	0.186009	0.000236643	-1.52616e-10	0.417585	0.000434971	-1.52616e-10	0.443112
24662594	rs142559414	3.2491e-10	-1.52616e-10	-1.21896	4.9456e-05	-1.52616e-10	-1.14789	9.13686e-05	-1.52616e-10	-1.11727
24662875	rs75842412	2.8467e-10	-1.35118	-2.9822e-10	0.000142855	-0.0871387	-2.9822e-10	0.000314168	0.117758	-2.9822e-10
24663462	rs41275961	2.86283e-10	-1.34553	-2.9822e-10	0.000144383	-0.0764976	-2.9822e-10	0.00031772	0.129002	-2.9822e-10
24663820	rs2711127	3.17892e-10	-1.52616e-10	-1.2408	5.4719e-05	-1.52616e-10	-1.04676	0.000100115	-1.52616e-10	-1.02585
24664087	rs76799431	2.86283e-10	-1.34553	-2.9822e-10	0.000144383	-0.0764976	-2.9822e-10	0.00031772	0.129002	-2.9822e-10
24664130	rs12530888	2.81383e-05	10.0561	0.0940728	6.17235e-06	-1.80317	-1.42572	1.09185e-05	-1.81588	-1.42584
24664433	rs117606244	1.79893e-10	-1.81015	-2.9822e-10	2.81415e-05	-1.71172	-2.9822e-10	4.99674e-05	-1.7208	-2.9822e-10
24664500	rs113573023	1.19553e-09	-1.52616e-10	0.0838319	0.00021623	-1.52616e-10	0.327374	0.00041453	-1.52616e-10	0.394976
24665382	rs74603974	4.16977e-10	-1.52616e-10	-0.96948	5.12458e-05	-1.52616e-10	-1.11233	9.26549e-05	-1.52616e-10	-1.10329
24665467	rs80063013	2.8467e-10	-1.35118	-2.9822e-10	0.000142855	-0.0871387	-2.9822e-10	0.000314168	0.117758	-2.9822e-10
24665744	rs6977229	2.57495e-10	-1.45151	-2.9822e-10	0.000117625	-0.281467	-2.9822e-10	0.000255766	-0.0879055	-2.9822e-10
24665981	rs76660483	1.20788e-09	-1.52616e-10	0.0941132	0.000218639	-1.52616e-10	0.338452	0.000419236	-1.52616e-10	0.406266
24666015	rs6977719	2.70675e-10	-1.40159	-2.9822e-10	0.000129738	-0.183448	-2.9822e-10	0.000283747	0.0159138	-2.9822e-10
24667281	rs56192723	2.7859e-10	-1.37277	-2.9822e-10	0.000135154	-0.142551	-2.9822e-10	0.000295366	0.0560457	-2.9822e-10
24667319	rs79221545	3.32011e-06	9.34949	-1.33649	7.13526e-05	0.642447	-1.42378	0.000106759	0.463018	-1.42461
24667684	rs190594441	1.34186e-09	-1.52616e-10	0.199299	0.00024003	-1.52616e-10	0.431796	0.00044124	-1.52616e-10	0.457421
24667776	rs185687816	5.53263e-10	-1.52616e-10	-0.686678	9.11667e-05	-1.52616e-10	-0.536279	0.000157409	-1.52616e-10	-0.573319
24668089	rs141284029	2.46095e-10	-1.49679	-2.9822e-10	0.000105899	-0.386483	-2.9822e-10	0.000228129	-0.202256	-2.9822e-10
24668272	rs10250011	7.78958e-11	-1.22141	-1.42573	6.54683e-06	-1.80307	-1.36692	1.20211e-05	-1.82185	-1.32366
24668286	rs144797033	6.61895e-10	-1.52616e-10	-0.507405	0.000110238	-1.52616e-10	-0.346327	0.000202914	-1.52616e-10	-0.319386
24668997	rs56133391	2.53705e-10	-1.46634	-2.9822e-10	0.000114184	-0.31116	-2.9822e-10	0.000247839	-0.119391	-2.9822e-10
24669362	rs147379265	2.47789e-10	-1.48993	-2.9822e-10	0.000108847	-0.359027	-2.9822e-10	0.000235564	-0.170184	-2.9822e-10
24669937	rs116892724	2.69974e-10	-1.52616e-10	-1.40419	3.92013e-05	-1.52616e-10	-1.38026	6.92019e-05	-1.52616e-10	-1.39514
24670062	rs6970676	2.47617e-10	-1.49063	-2.9822e-10	0.000107241	-0.373894	-2.9822e-10	0.000231197	-0.188896	-2.9822e-10
24670112	rs10480031	4.00165e-09	1.29195	-2.9822e-10	0.00146817	2.2428	-2.9822e-10	0.00455817	2.79251	-2.9822e-10
24670678	rs75203953	4.10189e-10	-1.52616e-10	-0.985893	5.17234e-05	-1.52616e-10	-1.10306	8.82844e-05	-1.52616e-10	-1.1516
24670739	rs2721785	5.72821e-05	10.7767	0.0842535	6.58896e-06	-1.73796	-1.42561	1.15703e-05	-1.7579	-1.42583
24670765	rs2721786	4.46194e-06	9.57925	-1.27067	3.24382e-05	-0.604061	-0.965572	5.54553e-05	-0.779332	-0.837259
24670801	rs7807905	3.00322e-10	-1.52616e-10	-1.29766	5.0233e-05	-1.52616e-10	-1.1323	9.17013e-05	-1.52616e-10	-1.11363
24670875	rs2721787	9.61506e-06	10.3267	-1.25036	0.000165377	0.988673	-0.929415	0.000297486	0.860512	-0.797312
24671216	rs76488536	1.19609e-09	-1.52616e-10	0.0842998	0.000216339	-1.52616e-10	0.327878	0.000414743	-1.52616e-10	0.39549
24671468	rs2190439	4.62541e-06	9.68742	-1.34286	7.44352e-05	0.68468	-1.42372	0.000118053	0.56367	-1.4247
24671807	rs76159568	2.54385e-10	-1.46366	-2.9822e-10	0.000113238	-0.319475	-2.9822e-10	0.000244932	-0.131188	-2.9822e-10
24672142	rs139491645	2.48802e-10	-1.48585	-2.9822e-10	0.000108287	-0.364183	-2.9822e-10	0.000233592	-0.178594	-2.9822e-10
24672223	rs13233475	4.96726e-10	-0.468609	-0.325864	0.000143469	0.501948	-0.584798	0.000173469	-0.0385485	-0.437623
24672404	rs74702284	3.0786e-10	-1.52616e-10	-1.27287	5.22273e-05	-1.52616e-10	-1.09336	9.5439e-05	-1.52616e-10	-1.07368
24672599	rs36124669	2.99606e-10	-1.30956	0.00952138	8.45459e-05	-0.209675	-0.401999	0.000153192	-0.406825	-0.193654
24672789	rs2721788	1.7389e-10	-1.84409	-2.9822e-10	2.82817e-05	-1.70676	-2.9822e-10	4.88064e-05	-1.74431	-2.9822e-10
24672960	rs118157486	3.00681e-10	-1.29646	-2.9822e-10	2.99649e-05	-1.64894	-2.9822e-10	5.97128e-05	-1.54262	-2.9822e-10
24673103	rs2529087	1.77948e-10	-1.82102	-2.9822e-10	2.51232e-05	-1.82518	-2.9822e-10	4.60132e-05	-1.80324	-2.9822e-10
24673223	rs10270776	1.36424e-10	-0.661386	-1.42536	7.73097e-06	-1.64251	-1.36122	1.4185e-05	-1.66379	-1.3162
24673252	rs2721789	5.45965e-06	9.84833	-1.33795	8.03514e-05	0.760342	-1.4229	0.000127036	0.637514	-1.42521
24673356	rs76890179	2.51214e-10	-1.47621	-2.9822e-10	0.000110422	-0.344663	-2.9822e-10	0.000238478	-0.157891	-2.9822e-10
24674015	rs2711120	4.07016e-06	9.48041	-1.26372	3.15046e-05	-0.636495	-0.962341	5.38925e-05	-0.809373	-0.835804
24674236	rs77563139	2.50001e-10	-1.48105	-2.9822e-10	0.000109347	-0.354439	-2.9822e-10	0.000236018	-0.168259	-2.9822e-10
24674564	rs74588715	2.51214e-10	-1.47621	-2.9822e-10	0.000110422	-0.344663	-2.9822e-10	0.000238478	-0.157891	-2.9822e-10
24674763	rs13244368	2.58105e-10	-1.45813	0.0089871	6.46088e-05	-0.4783	-0.402318	0.00011915	-0.657989	-0.193796
24674875	rs74772968	2.51214e-10	-1.47621	-2.9822e-10	0.000110422	-0.344663	-2.9822e-10	0.000238478	-0.157891	-2.9822e-10
24675313	rs75072516	2.51214e-10	-1.47621	-2.9822e-10	0.000110422	-0.344663	-2.9822e-10	0.000238478	-0.157891	-2.9822e-10
24675598	rs146270685	2.4843e-10	-1.48735	-2.9822e-10	0.000107959	-0.36722	-2.9822e-10	0.00023284	-0.181816	-2.9822e-10
24676089	rs77949169	2.50001e-10	-1.48105	-2.9822e-10	0.000109347	-0.354439	-2.9822e-10	0.000236018	-0.168259	-2.9822e-10
24676167	rs117807425	2.64239e-10	-1.52616e-10	-1.42566	3.78368e-05	-1.52616e-10	-1.41569	6.77828e-05	-1.52616e-10	-1.41586
24676245	rs77031215	2.52317e-10	-1.47182	-2.9822e-10	0.000111401	-0.335836	-2.9822e-10	0.000240721	-0.148532	-2.9822e-10
24676273	rs74933656	3.14848e-10	-1.52616e-10	-1.25042	4.46536e-05	-1.52616e-10	-1.25003	8.13752e-05	-1.52616e-10	-1.2331
24676567	rs76415359	2.50001e-10	-1.48105	-2.9822e-10	0.000109347	-0.354439	-2.9822e-10	0.000236018	-0.168259	-2.9822e-10
24676665	rs78524635	2.50699e-10	-1.47826	-2.9822e-10	0.000109966	-0.3488	-2.9822e-10	0.000237434	-0.162278	-2.9822e-10
24676965	rs13231952	2.7531e-10	-1.36603	-0.0185808	7.47188e-05	-0.309526	-0.425712	0.000135927	-0.500366	-0.219681
24677894	rs77124354	2.52317e-10	-1.47182	-2.9822e-10	0.000111401	-0.335836	-2.9822e-10	0.000240721	-0.148532	-2.9822e-10
24678330	rs77615248	2.52317e-10	-1.47182	-2.9822e-10	0.000111401	-0.335836	-2.9822e-10	0.000240721	-0.148532	-2.9822e-10
24678715	rs74951415	2.52317e-10	-1.47182	-2.9822e-10	0.000111401	-0.335836	-2.9822e-10	0.000240721	-0.148532	-2.9822e-10
24678882	rs74373065	2.53624e-10	-1.46666	-2.9822e-10	0.000110099	-0.347585	-2.9822e-10	0.00023717	-0.163392	-2.9822e-10
24678958	rs62449810	1.79039e-10	-1.81491	-2.9822e-10	2.48128e-05	-1.83761	-2.9822e-10	4.51389e-05	-1.82242	-2.9822e-10
24678999	rs138396884	5.04448e-10	-1.52616e-10	-0.779047	6.19257e-05	-1.52616e-10	-0.923034	0.000104382	-1.52616e-10	-0.984115
24679192	rs76181382	2.53142e-10	-1.46856	-2.9822e-10	0.000112133	-0.329282	-2.9822e-10	0.000242399	-0.141584	-2.9822e-10
24679296	rs73079906	2.63428e-09	0.873855	-2.9822e-10	0.000296713	0.643797	-2.9822e-10	0.00079435	1.04536	-2.9822e-10
24679402	rs2721790	3.40252e-06	9.31118	-1.27367	3.03792e-05	-0.652281	-0.982931	5.19335e-05	-0.824872	-0.857332
24679516	rs145612846	2.48802e-10	-1.48585	-2.9822e-10	0.000108287	-0.364183	-2.9822e-10	0.000233592	-0.178594	-2.9822e-10
24679558	rs117204691	2.50684e-10	-1.47832	-2.9822e-10	9.78834e-05	-0.465192	-2.9822e-10	0.000210184	-0.284185	-2.9822e-10
24679854	rs79028118	2.48802e-10	-1.48585	-2.9822e-10	0.000108287	-0.364183	-2.9822e-10	0.000233592	-0.178594	-2.9822e-10
24679901	rs75724566	2.48802e-10	-1.48585	-2.9822e-10	0.000108287	-0.364183	-2.9822e-10	0.000233592	-0.178594	-2.9822e-10
24680053	rs2711132	1.82987e-10	-1.7931	-2.9822e-10	2.47052e-05	-1.84195	-2.9822e-10	4.45002e-05	-1.83668	-2.9822e-10
24680190	rs76583494	1.74154e-10	-1.84257	-2.9822e-10	3.04395e-05	-1.63323	-2.9822e-10	5.79976e-05	-1.57177	-2.9822e-10
24680351	rs112396202	2.98514e-10	-1.30369	-2.9822e-10	0.00015254	-0.0215402	-2.9822e-10	0.000336595	0.186713	-2.9822e-10
24680606	rs201674281	2.72571e-10	-1.52616e-10	-1.39461	3.94332e-05	-1.52616e-10	-1.37436	7.13903e-05	-1.52616e-10	-1.36401
24681044	rs77058811	2.49618e-10	-1.48258	-2.9822e-10	0.000109009	-0.35754	-2.9822e-10	0.000235243	-0.171548	-2.9822e-10
24681203	rs79660577	2.48802e-10	-1.48585	-2.9822e-10	0.000108287	-0.364183	-2.9822e-10	0.000233592	-0.178594	-2.9822e-10
24682408	rs117845198	2.47789e-10	-1.48993	-2.9822e-10	0.000108847	-0.359027	-2.9822e-10	0.000235564	-0.170184	-2.9822e-10
24682420	rs79718729	2.68524e-10	-1.40957	-2.9822e-10	0.000127746	-0.198922	-2.9822e-10	0.000279137	-0.000464038	-2.9822e-10
24682426	rs138910256	2.68373e-10	-1.52616e-10	-1.41014	3.86185e-05	-1.52616e-10	-1.39524	6.92042e-05	-1.52616e-10	-1.39511
24682520	rs75248554	2.44768e-10	-1.5022	-2.9822e-10	0.000106138	-0.384229	-2.9822e-10	0.000229344	-0.196946	-2.9822e-10
24682960	rs118174447	2.47789e-10	-1.48993	-2.9822e-10	0.000108847	-0.359027	-2.9822e-10	0.000235564	-0.170184	-2.9822e-10
24683500	rs79226939	2.65104e-10	-1.42239	-2.9822e-10	0.000122852	-0.237989	-2.9822e-10	0.00026701	-0.0448837	-2.9822e-10
24684129	rs76883607	1.18334e-09	-1.52616e-10	0.0735875	0.000213856	-1.52616e-10	0.316333	0.000409891	-1.52616e-10	0.383724
24684823	rs114675055	2.68524e-10	-1.40957	-2.9822e-10	0.000127746	-0.198922	-2.9822e-10	0.000279137	-0.000464038	-2.9822e-10
24684882	rs114629092	2.68524e-10	-1.40957	-2.9822e-10	0.000127746	-0.198922	-2.9822e-10	0.000279137	-0.000464038	-2.9822e-10
24684897	rs13235382	4.91321e-10	-0.580716	-0.224698	0.000156798	0.500218	-0.494229	0.000188582	-0.0491554	-0.343481
24685093	rs148821723	2.65379e-10	-1.42135	-2.9822e-10	0.000140013	-0.107232	-2.9822e-10	0.000272104	-0.0259831	-2.9822e-10
24685137	rs143108113	5.02402e-10	-0.783111	-2.9822e-10	5.25956e-05	-1.08634	-2.9822e-10	0.000114947	-0.887694	-2.9822e-10
24685651	rs79487414	2.45061e-10	-1.501	-2.9822e-10	0.000104989	-0.395109	-2.9822e-10	0.00022605	-0.211411	-2.9822e-10
24686420	rs4275129	2.66491e-10	-1.41717	-2.9822e-10	0.000124107	-0.227827	-2.9822e-10	0.000269897	-0.0341287	-2.9822e-10
24686846	rs35667270	2.66491e-10	-1.41717	-2.9822e-10	0.000124107	-0.227827	-2.9822e-10	0.000269897	-0.0341287	-2.9822e-10
24687037	rs141544148	2.44257e-10	-1.50429	-2.9822e-10	0.000104282	-0.401868	-2.9822e-10	0.000224434	-0.218586	-2.9822e-10
24687050	rs2711109	3.07178e-06	9.21763	-1.28238	2.75031e-05	-0.725269	-1.0094	4.68745e-05	-0.896865	-0.88783
24687282	rs76000053	1.16893e-09	-1.52616e-10	0.0613309	0.000205101	-1.52616e-10	0.274535	0.000392522	-1.52616e-10	0.340425
24687767	rs79135338	5.36607e-10	-1.52616e-10	-0.717246	6.48365e-05	-1.52616e-10	-0.8771	0.00011641	-1.52616e-10	-0.875047
24687893	rs118140149	2.00895e-10	-1.69973	-2.9822e-10	4.25492e-05	-1.29831	-2.9822e-10	7.63431e-05	-1.29693	-2.9822e-10
24687989	rs147553852	2.43925e-10	-1.50565	-2.9822e-10	0.000103991	-0.404662	-2.9822e-10	0.000223769	-0.221552	-2.9822e-10
24688183	rs7788403	4.12393e-06	9.52223	-1.29242	6.75273e-05	0.570975	-1.40741	0.000105533	0.449598	-1.42274
24688204	rs117035359	2.43124e-10	-1.50894	-2.9822e-10	0.000103288	-0.41145	-2.9822e-10	0.000222163	-0.228759	-2.9822e-10
24688332	rs148564553	2.44257e-10	-1.50429	-2.9822e-10	0.000104282	-0.401868	-2.9822e-10	0.000224434	-0.218586	-2.9822e-10
24688748	rs78113691	2.44257e-10	-1.50429	-2.9822e-10	0.000104282	-0.401868	-2.9822e-10	0.000224434	-0.218586	-2.9822e-10
24688768	rs78851667	2.44485e-10	-1.50336	-2.9822e-10	0.000105643	-0.388906	-2.9822e-10	0.000227763	-0.203862	-2.9822e-10
24689023	rs2097950	2.66491e-10	-1.41717	-2.9822e-10	0.000124107	-0.227827	-2.9822e-10	0.000269897	-0.0341287	-2.9822e-10
24689092	rs193146331	2.15362e-10	-1.63019	-2.9822e-10	4.83831e-05	-1.16982	-2.9822e-10	8.68237e-05	-1.16829	-2.9822e-10
24689207	rs917265	1.76703e-10	-1.82804	-2.9822e-10	2.62491e-05	-1.78134	-2.9822e-10	4.57901e-05	-1.8081	-2.9822e-10
24689391	rs929401	2.66491e-10	-1.41717	-2.9822e-10	0.000124107	-0.227827	-2.9822e-10	0.000269897	-0.0341287	-2.9822e-10
24689982	rs78134612	2.71319e-10	-1.39922	-2.9822e-10	0.000128492	-0.1931	-2.9822e-10	0.000279996	0.002608	-2.9822e-10
24690651	rs117122959	6.55827e-09	1.78597	-2.9822e-10	2.46729e-05	-1.84326	-2.9822e-10	4.47707e-05	-1.83061	-2.9822e-10
24691155	rs2711115	3.92754e-06	9.52223	-1.34122	6.64822e-05	0.570975	-1.42301	0.000105283	0.449598	-1.42511
24691218	rs79782972	2.21958e-10	-1.60002	-2.9822e-10	8.61286e-05	-0.593128	-2.9822e-10	0.000184	-0.417232	-2.9822e-10
24691332	rs2721799	3.89196e-06	9.4729	-1.30099	6.56777e-05	0.548262	-1.41247	0.000103034	0.427464	-1.42457
24691934	rs2529085	2.52844e-06	8.99019	-1.24958	2.66034e-05	-0.826003	-0.941925	4.60709e-05	-0.986687	-0.815301
24692244	rs74416212	7.54876e-10	-1.52616e-10	-0.375958	0.000127284	-1.52616e-10	-0.202546	0.000232659	-1.52616e-10	-0.182594
24692331	rs767421	3.30803e-06	9.31471	-1.30536	6.10023e-05	0.475818	-1.41387	9.59742e-05	0.356887	-1.42498
24692960	rs73079918	2.3307e-10	-1.55117	-2.9822e-10	4.82358e-05	-1.17287	-2.9822e-10	8.18403e-05	-1.2274	-2.9822e-10
24693157	rs79622448	3.07548e-10	-1.52616e-10	-1.27388	5.21519e-05	-1.52616e-10	-1.09481	9.52894e-05	-1.52616e-10	-1.07525
24694077	rs76551658	2.30591e-10	-1.56187	-2.9822e-10	9.23705e-05	-0.523162	-2.9822e-10	0.000197286	-0.347515	-2.9822e-10
24694166	rs78106232	2.66491e-10	-1.41717	-2.9822e-10	0.000124107	-0.227827	-2.9822e-10	0.000269897	-0.0341287	-2.9822e-10
24694856	rs59059589	2.67895e-10	-1.41192	-2.9822e-10	0.000125379	-0.217631	-2.9822e-10	0.000272824	-0.0233405	-2.9822e-10
24694913	rs80228038	2.43925e-10	-1.50565	-2.9822e-10	0.000103991	-0.404662	-2.9822e-10	0.000223769	-0.221552	-2.9822e-10
24695018	rs149753427	2.66614e-10	-1.52616e-10	-1.41671	3.82749e-05	-1.52616e-10	-1.40417	6.86139e-05	-1.52616e-10	-1.40367
24695495	rs17149781	0.176239	17.9166	0.975964	6.5813e-06	-1.81844	-1.3463	1.18865e-05	-1.81746	-1.33931
24695548	rs143973128	3.58162e-10	-1.12153	-2.9822e-10	3.03662e-05	-1.63564	-2.9822e-10	6.12429e-05	-1.51732	-2.9822e-10
24695565	rs55940748	2.42116e-10	-1.5131	-2.9822e-10	0.000102404	-0.420046	-2.9822e-10	0.000220144	-0.237887	-2.9822e-10
24695586	rs55767400	2.66491e-10	-1.41717	-2.9822e-10	0.000124107	-0.227827	-2.9822e-10	0.000269897	-0.0341287	-2.9822e-10
24695932	rs17149784	3.07982e-10	-1.52616e-10	-1.27247	5.22605e-05	-1.52616e-10	-1.09273	9.54938e-05	-1.52616e-10	-1.07311
24696479	rs79725790	2.67895e-10	-1.41192	-2.9822e-10	0.000125379	-0.217631	-2.9822e-10	0.000272824	-0.0233405	-2.9822e-10
24696593	rs78015921	2.67895e-10	-1.41192	-2.9822e-10	0.000125379	-0.217631	-2.9822e-10	0.000272824	-0.0233405	-2.9822e-10
24696887	rs80320518	2.65104e-10	-1.42239	-2.9822e-10	0.000122852	-0.237989	-2.9822e-10	0.00026701	-0.0448837	-2.9822e-10
24697361	rs12539630	1.7946e-10	-1.81256	-2.9822e-10	2.62369e-05	-1.7818	-2.9822e-10	4.57473e-05	-1.80904	-2.9822e-10
24697473	rs189028756	2.66506e-10	-1.52616e-10	-1.41711	3.82511e-05	-1.52616e-10	-1.4048	6.85706e-05	-1.52616e-10	-1.4043
24697519	rs78351732	2.65104e-10	-1.42239	-2.9822e-10	0.000122852	-0.237989	-2.9822e-10	0.00026701	-0.0448837	-2.9822e-10
24697743	rs2721802	6.17554e-05	10.6831	0.253047	6.50767e-06	-1.75285	-1.42314	1.14548e-05	-1.77198	-1.42178
24697930	rs76388182	1.16248e-09	-1.52616e-10	0.0557981	0.000214261	-1.52616e-10	0.318227	0.000408335	-1.52616e-10	0.379921
24698331	rs141238773	2.24009e-10	-1.59083	-2.9822e-10	8.89884e-05	-0.560463	-2.9822e-10	0.000190692	-0.381511	-2.9822e-10
24698918	rs139810413	3.18541e-10	-1.52616e-10	-1.23876	4.98469e-05	-1.52616e-10	-1.14001	8.59907e-05	-1.52616e-10	-1.17793
24698992	rs151077051	2.65104e-10	-1.42239	-2.9822e-10	0.000122852	-0.237989	-2.9822e-10	0.00026701	-0.0448837	-2.9822e-10
24699009	rs73286290	3.06093e-10	-1.52616e-10	-1.27862	5.16941e-05	-1.52616e-10	-1.10362	9.44843e-05	-1.52616e-10	-1.08373
24699329	rs2721816	7.52379e-05	10.7658	0.367861	6.63203e-06	-1.74035	-1.41671	1.16806e-05	-1.75991	-1.41432
24699492	rs60626178	2.91833e-10	-1.32633	-2.9822e-10	0.000147468	-0.0553581	-2.9822e-10	0.000323853	0.148122	-2.9822e-10
24699573	rs58504512	2.77876e-10	-1.37534	-2.9822e-10	0.000134498	-0.147421	-2.9822e-10	0.000293849	0.0508989	-2.9822e-10
24699603	rs11975462	3.06823e-10	-1.52616e-10	-1.27624	5.18763e-05	-1.52616e-10	-1.10011	9.48275e-05	-1.52616e-10	-1.08011
24699673	rs142899195	2.66229e-10	-1.52616e-10	-1.41816	3.82494e-05	-1.52616e-10	-1.40484	6.8586e-05	-1.52616e-10	-1.40408
24700052	rs75788222	2.69172e-10	-1.40716	-2.9822e-10	0.000126538	-0.208426	-2.9822e-10	0.000275494	-0.0136028	-2.9822e-10
24700215	rs75252181	2.69172e-10	-1.40716	-2.9822e-10	0.000126538	-0.208426	-2.9822e-10	0.000275494	-0.0136028	-2.9822e-10
24700399	rs2721817	5.78876e-05	10.6325	0.239003	6.50857e-06	-1.75218	-1.42367	1.14637e-05	-1.77054	-1.42244
24700709	rs55819702	2.74143e-10	-1.38886	-2.9822e-10	0.000131071	-0.173226	-2.9822e-10	0.000285943	0.0236225	-2.9822e-10
24700835	rs12700539	3.4406e-10	-1.40259	0.240891	8.79203e-05	-0.372831	-0.199707	0.000162823	-0.565645	0.026139
24701602	rs6942812	1.79872e-10	-1.55859	-0.251674	3.71511e-05	-0.551444	-0.882531	6.43597e-05	-0.722859	-0.744822
24701866	rs117338021	2.50699e-10	-1.47826	-2.9822e-10	0.000109966	-0.3488	-2.9822e-10	0.000237434	-0.162278	-2.9822e-10
24701955	rs78774940	2.71194e-10	-1.39968	-2.9822e-10	0.000128379	-0.193983	-2.9822e-10	0.000279735	0.00167376	-2.9822e-10
24701995	rs6943306	7.50133e-06	10.0462	-1.21814	0.000159814	0.910091	-0.88505	0.000287917	0.780077	-0.749574
24702217	rs149902857	2.52317e-10	-1.47182	-2.9822e-10	0.000111401	-0.335836	-2.9822e-10	0.000240721	-0.148532	-2.9822e-10
24702373	rs12700540	8.07269e-10	-0.157061	-0.151794	0.00114345	2.17704	-0.184199	0.00064494	0.973839	-0.136851
24702430	rs115137813	2.7266e-10	-1.39429	-2.9822e-10	0.000129716	-0.183622	-2.9822e-10	0.000282817	0.0126313	-2.9822e-10
24702441	rs116782468	2.72228e-10	-1.39587	-2.9822e-10	0.000131424	-0.170543	-2.9822e-10	0.000287556	0.0292492	-2.9822e-10
24702513	rs2529083	1.59639e-07	5.6244	-0.646239	7.77832e-05	0.0479861	-0.74303	0.000133095	0.0274073	-0.768512
24702781	rs117475822	5.04305e-08	3.82584	-2.9822e-10	5.26782e-05	-1.08477	-2.9822e-10	0.000103872	-0.989009	-2.9822e-10
24703151	rs142709342	2.74847e-10	-1.52616e-10	-1.3863	3.87156e-05	-1.52616e-10	-1.39273	6.89309e-05	-1.52616e-10	-1.39906
24703298	rs1053962	6.05996e-06	9.88159	-1.26689	8.82027e-05	0.833825	-1.40316	0.000136913	0.707968	-1.42079
24703535	rs11982399	3.1363e-10	-1.52616e-10	-1.2543	5.28032e-05	-1.52616e-10	-1.0824	9.65467e-05	-1.52616e-10	-1.06214
24703662	rs17149812	1.83624e-09	-1.52616e-10	0.512962	0.000340001	-1.52616e-10	0.779981	0.000652276	-1.52616e-10	0.848299
24703841	rs11979343	2.69218e-09	0.895594	-2.9822e-10	0.000158069	0.0140599	-2.9822e-10	0.000258059	-0.0789814	-2.9822e-10
24704821	rs17149815	2.69172e-10	-1.40716	-2.9822e-10	0.000126538	-0.208426	-2.9822e-10	0.000275494	-0.0136028	-2.9822e-10
24705541	rs76759125	2.69172e-10	-1.40716	-2.9822e-10	0.000126538	-0.208426	-2.9822e-10	0.000275494	-0.0136028	-2.9822e-10
24705791	rs78974223	2.51914e-10	-1.47342	-2.9822e-10	0.000111042	-0.339057	-2.9822e-10	0.0002399	-0.151947	-2.9822e-10
24705852	rs118069853	2.70027e-10	-1.40399	-2.9822e-10	0.000127316	-0.202299	-2.9822e-10	0.000277285	-0.0071214	-2.9822e-10
24706117	rs10253880	1.02344e-10	-1.27124	-1.10293	1.23888e-05	-1.81991	-0.712271	2.66156e-05	-1.79325	-0.557417
24706265	rs74969546	2.77007e-10	-1.37847	-2.9822e-10	0.000133698	-0.153383	-2.9822e-10	0.000292004	0.044598	-2.9822e-10
24706771	rs151065182	3.15574e-10	-1.52616e-10	-1.24812	4.27524e-05	-1.52616e-10	-1.29354	7.74685e-05	-1.52616e-10	-1.2823
24707079	rs78702573	2.7854e-10	-1.37295	-2.9822e-10	0.000135109	-0.142891	-2.9822e-10	0.00029526	0.0556865	-2.9822e-10
24707353	rs117354275	2.84476e-10	-1.52616e-10	-1.35186	4.26993e-05	-1.52616e-10	-1.29479	7.45622e-05	-1.52616e-10	-1.32054
24707521	rs74751868	3.34547e-10	-1.44049	0.250756	8.2531e-05	-0.444551	-0.191244	0.000154816	-0.62528	0.035348
24707575	rs147388784	2.55641e-10	-1.45874	-2.9822e-10	0.000114358	-0.309635	-2.9822e-10	0.0002475	-0.120759	-2.9822e-10
24707711	rs114065157	2.53557e-10	-1.46692	-2.9822e-10	0.000112502	-0.325997	-2.9822e-10	0.000243245	-0.138101	-2.9822e-10
24707800	rs73286298	3.12895e-10	-1.52616e-10	-1.25664	5.35353e-05	-1.52616e-10	-1.06863	9.80413e-05	-1.52616e-10	-1.04678
24707831	rs76573425	2.91595e-10	-1.52616e-10	-1.32715	4.81353e-05	-1.52616e-10	-1.17495	8.77587e-05	-1.52616e-10	-1.15758
24707858	rs117460127	1.32769e-10	-1.71431	-0.399593	1.47418e-05	-1.83715	-0.521136	2.69206e-05	-1.81648	-0.522801
24707921	rs77038232	2.54811e-10	-1.46199	-2.9822e-10	0.000113618	-0.316125	-2.9822e-10	0.000245803	-0.127637	-2.9822e-10
24708442	rs2057995	2.8009e-10	-1.3674	-2.9822e-10	0.000136538	-0.132365	-2.9822e-10	0.000298562	0.0668085	-2.9822e-10
24709065	rs2057994	2.81501e-10	-1.36237	-2.9822e-10	0.000137842	-0.122863	-2.9822e-10	0.000301574	0.0768471	-2.9822e-10
24709247	rs2057993	2.79257e-10	-1.37038	-2.9822e-10	0.000135769	-0.138014	-2.9822e-10	0.000296785	0.0608397	-2.9822e-10
24709385	rs77686030	2.59368e-10	-1.44426	-2.9822e-10	0.00011769	-0.280913	-2.9822e-10	0.000255147	-0.0903303	-2.9822e-10
24709424	rs17208128	2.59368e-10	-1.44426	-2.9822e-10	0.00011769	-0.280913	-2.9822e-10	0.000255147	-0.0903303	-2.9822e-10
24709494	rs17273958	2.93528e-10	-1.32054	-2.9822e-10	0.000149061	-0.0446151	-2.9822e-10	0.000327545	0.159458	-2.9822e-10
24709911	rs11978265	3.09697e-10	-1.52616e-10	-1.26692	5.27706e-05	-1.52616e-10	-1.08301	9.64104e-05	-1.52616e-10	-1.06355
24710422	rs59828900	2.81501e-10	-1.36237	-2.9822e-10	0.000137842	-0.122863	-2.9822e-10	0.000301574	0.0768471	-2.9822e-10
24710462	rs75713267	2.81501e-10	-1.36237	-2.9822e-10	0.000137842	-0.122863	-2.9822e-10	0.000301574	0.0768471	-2.9822e-10
24710526	rs75545703	2.88665e-10	-1.33724	-2.9822e-10	0.000144502	-0.0756784	-2.9822e-10	0.000316981	0.126674	-2.9822e-10
24710643	rs79966096	2.81501e-10	-1.36237	-2.9822e-10	0.000137842	-0.122863	-2.9822e-10	0.000301574	0.0768471	-2.9822e-10
24711012	rs77689145	1.30713e-09	-1.52616e-10	0.17308	0.000236811	-1.52616e-10	0.418295	0.000455517	-1.52616e-10	0.489264
24711069	rs6461816	1.13866e-09	-1.52616e-10	0.0350941	0.000204148	-1.52616e-10	0.269875	0.000391554	-1.52616e-10	0.337956
24711611	rs76683054	2.81145e-10	-1.36364	-2.9822e-10	0.000134533	-0.147162	-2.9822e-10	0.000290705	0.0401395	-2.9822e-10
24712172	rs2954559	2.6214e-10	-1.43363	-2.9822e-10	2.51409e-05	-1.82447	-2.9822e-10	4.56661e-05	-1.81081	-2.9822e-10
24712180	rs55964644	2.86311e-10	-1.34543	-2.9822e-10	0.000142305	-0.0909933	-2.9822e-10	0.000311897	0.110505	-2.9822e-10
24712529	rs80248938	2.86311e-10	-1.34543	-2.9822e-10	0.000142305	-0.0909933	-2.9822e-10	0.000311897	0.110505	-2.9822e-10
24713107	rs75986916	2.53557e-10	-1.46692	-2.9822e-10	0.000112502	-0.325997	-2.9822e-10	0.000243245	-0.138101	-2.9822e-10
24713184	rs10268614	1.76267e-10	-1.83051	-2.9822e-10	2.52251e-05	-1.82113	-2.9822e-10	4.64158e-05	-1.79453	-2.9822e-10
24713291	rs12700541	5.20292e-10	-0.748121	-2.9822e-10	2.50414e-05	-1.82844	-2.9822e-10	4.48253e-05	-1.8294	-2.9822e-10
24713542	rs10272049	1.80099e-10	-1.80901	-2.9822e-10	2.48363e-05	-1.83666	-2.9822e-10	4.49835e-05	-1.82587	-2.9822e-10
24713722	rs75536921	2.84689e-10	-1.35111	-2.9822e-10	0.000140797	-0.10165	-2.9822e-10	0.000308407	0.0992524	-2.9822e-10
24714033	rs142989649	8.74394e-10	-1.52616e-10	-0.228981	0.000117945	-1.52616e-10	-0.278751	0.000219927	-1.52616e-10	-0.238874
24714129	rs17149842	3.11343e-10	-1.52616e-10	-1.26162	5.30644e-05	-1.52616e-10	-1.07746	9.7158e-05	-1.52616e-10	-1.05583
24714428	rs187287167	2.75365e-09	-1.52616e-10	0.918171	0.000515327	-1.52616e-10	1.19583	0.000951868	-1.52616e-10	1.22626
24714699	rs11509161	2.65424e-08	3.18399	-2.9822e-10	4.47023e-05	-1.24894	-2.9822e-10	6.62384e-05	-1.43891	-2.9822e-10
24716352	rs370310454	2.50762e-09	-1.52616e-10	0.824577	0.000466174	-1.52616e-10	1.09559	0.000904782	-1.52616e-10	1.17553
24717951	rs2108298	6.10094e-06	8.5072	0.114246	5.9324e-06	-1.84271	-1.42583	1.06108e-05	-1.84454	-1.42576
24717969	rs79210963	0.183341	17.9528	0.979255	6.56644e-06	-1.8213	-1.3457	1.18618e-05	-1.82016	-1.33868
24718361	rs78312609	2.80807e-10	-1.36484	-2.9822e-10	0.0001372	-0.12753	-2.9822e-10	0.000300091	0.0719166	-2.9822e-10
24718561	rs76756504	2.61878e-10	-1.43463	-2.9822e-10	0.000119944	-0.261947	-2.9822e-10	0.000260323	-0.0702451	-2.9822e-10
24718710	rs722218	9.037e-08	4.90722	-0.498066	6.1188e-05	-0.331071	-0.603947	0.000106872	-0.328608	-0.631928
24719074	rs713571	4.33437e-10	-1.45813	0.527368	9.8962e-05	-0.4783	0.0240664	0.000189717	-0.657989	0.271354
24719164	rs571452979	2.68236e-10	-1.52616e-10	-1.41065	3.86182e-05	-1.52616e-10	-1.39525	6.92357e-05	-1.52616e-10	-1.39465
24719606	rs2529049	2.02723e-05	7.62083	2.20142	8.88463e-05	-1.37228	0.810218	0.000183028	-1.33876	0.916235
24720277	rs74632427	3.12201e-10	-1.52616e-10	-1.25886	4.40312e-05	-1.52616e-10	-1.26407	8.00716e-05	-1.52616e-10	-1.24925
24720434	rs2529045	1.9571e-05	7.09113	2.69591	0.000116368	-1.4643	1.17208	0.000242405	-1.43008	1.28852
24720457	rs112506214	2.81501e-10	-1.36237	-2.9822e-10	0.000137842	-0.122863	-2.9822e-10	0.000301574	0.0768471	-2.9822e-10
24720605	rs77176338	1.75186e-10	-1.83666	-2.9822e-10	2.92682e-05	-1.67247	-2.9822e-10	5.4451e-05	-1.63487	-2.9822e-10
24720744	rs75529209	2.8009e-10	-1.3674	-2.9822e-10	0.000136538	-0.132365	-2.9822e-10	0.000298562	0.0668085	-2.9822e-10
24721530	rs79698503	2.8009e-10	-1.3674	-2.9822e-10	0.000136538	-0.132365	-2.9822e-10	0.000298562	0.0668085	-2.9822e-10
24721550	rs75723869	1.06326e-09	-1.52616e-10	-0.0334192	0.000191366	-1.52616e-10	0.205219	0.000365661	-1.52616e-10	0.26954
24721850	rs74720214	2.7854e-10	-1.37295	-2.9822e-10	0.000135109	-0.142891	-2.9822e-10	0.00029526	0.0556865	-2.9822e-10
24721984	rs79662014	2.60682e-10	-1.43921	-2.9822e-10	0.000118869	-0.270946	-2.9822e-10	0.000257854	-0.0797739	-2.9822e-10
24722178	rs2529037	1.43929e-07	5.03238	-0.15782	9.45254e-05	-0.217957	-0.282144	0.000161694	-0.231268	-0.315195
24722872	rs116977738	1.77024e-10	-1.82623	-2.9822e-10	2.50445e-05	-1.82832	-2.9822e-10	4.58981e-05	-1.80575	-2.9822e-10
24722964	rs117389647	2.1316e-10	-1.64047	-2.9822e-10	2.59062e-05	-1.79448	-2.9822e-10	4.50433e-05	-1.82454	-2.9822e-10
24723551	rs80036247	1.71644e-09	-1.52616e-10	0.445495	0.000201751	-1.52616e-10	0.258066	0.000383959	-1.52616e-10	0.318367
24723588	rs77300226	2.7854e-10	-1.37295	-2.9822e-10	0.000135109	-0.142891	-2.9822e-10	0.00029526	0.0556865	-2.9822e-10
24724066	rs11769204	2.99785e-10	-1.41333	0.11388	7.32051e-05	-0.39517	-0.360533	0.000131953	-0.580433	-0.169292
24724331	rs79700862	2.83385e-10	-1.52616e-10	-1.35571	4.52319e-05	-1.52616e-10	-1.23717	8.16309e-05	-1.52616e-10	-1.22996
24724361	rs78749452	1.82306e-10	-1.79682	-2.9822e-10	2.48681e-05	-1.83539	-2.9822e-10	4.4965e-05	-1.82628	-2.9822e-10
24725817	rs73079940	3.37014e-09	1.1202	-2.9822e-10	0.000228295	0.38167	-2.9822e-10	0.000382617	0.314866	-2.9822e-10
24725834	rs2721781	4.62087e-07	7.45167	-1.41067	3.23431e-05	-0.159845	-1.41272	5.45203e-05	-0.244925	-1.38867
24726016	rs6949566	1.64295e-10	-1.657	-0.243853	2.9537e-05	-0.782822	-0.880504	5.17823e-05	-0.939785	-0.745335
24726414	rs58408329	1.41232e-09	-1.52616e-10	0.250477	0.000256935	-1.52616e-10	0.499855	0.000494683	-1.52616e-10	0.571748
24727267	rs1053430	2.85405e-10	-1.3486	-2.9822e-10	0.000141462	-0.0969386	-2.9822e-10	0.000309945	0.104228	-2.9822e-10
24728563	rs2721780	4.04987e-07	7.32149	-1.41239	2.93496e-05	-0.258448	-1.41124	4.97999e-05	-0.338258	-1.3859
24728564	rs2529086	3.85356e-07	7.2725	-1.41309	2.87803e-05	-0.278788	-1.41049	4.88832e-05	-0.358079	-1.38466
24728940	rs77658083	2.51914e-10	-1.47342	-2.9822e-10	0.000111042	-0.339057	-2.9822e-10	0.0002399	-0.151947	-2.9822e-10
24729082	rs2721779	5.17955e-07	7.5585	-1.40336	3.21921e-05	-0.158958	-1.41829	5.41954e-05	-0.241264	-1.39831
24729269	rs117834190	2.78921e-10	-1.52616e-10	-1.37158	4.00878e-05	-1.52616e-10	-1.3579	7.15167e-05	-1.52616e-10	-1.36224
24729887	rs74326988	2.75227e-10	-1.38492	-2.9822e-10	0.000133851	-0.152241	-2.9822e-10	0.000292914	0.0477124	-2.9822e-10
24730111	rs17208431	1.83235e-10	-1.79174	-2.9822e-10	2.47166e-05	-1.84149	-2.9822e-10	4.53627e-05	-1.81748	-2.9822e-10
24730144	rs79569270	3.18666e-10	-1.52616e-10	-1.23837	4.09061e-05	-1.52616e-10	-1.33769	7.34957e-05	-1.52616e-10	-1.33494
24730178	rs75682973	2.37485e-10	-1.53241	-2.9822e-10	9.8357e-05	-0.460365	-2.9822e-10	0.000210913	-0.280723	-2.9822e-10
24730512	rs75989914	2.68456e-10	-1.40983	-2.9822e-10	0.000125888	-0.213579	-2.9822e-10	0.000273996	-0.0190533	-2.9822e-10
24731388	rs55945481	2.48802e-10	-1.48585	-2.9822e-10	0.000108287	-0.364183	-2.9822e-10	0.000233592	-0.178594	-2.9822e-10
24731729	rs55876757	2.68456e-10	-1.40983	-2.9822e-10	0.000125888	-0.213579	-2.9822e-10	0.000273996	-0.0190533	-2.9822e-10
24732116	rs73288015	3.34572e-10	-1.52616e-10	-1.18966	5.86552e-05	-1.52616e-10	-0.977294	0.000107522	-1.52616e-10	-0.954477
24732472	rs76467123	2.71194e-10	-1.39968	-2.9822e-10	0.000128379	-0.193983	-2.9822e-10	0.000279735	0.00167376	-2.9822e-10
24732496	rs79834779	2.69172e-10	-1.40716	-2.9822e-10	0.000126538	-0.208426	-2.9822e-10	0.000275494	-0.0136028	-2.9822e-10
24734406	rs140696904	2.82375e-10	-1.35928	-2.9822e-10	0.00013865	-0.117013	-2.9822e-10	0.000303443	0.0830268	-2.9822e-10
24734832	rs55970552	3.26755e-10	-1.52616e-10	-1.2133	5.70291e-05	-1.52616e-10	-1.00541	0.000104457	-1.52616e-10	-0.983388
24734922	rs71521705	5.22022e-10	-0.744802	-2.9822e-10	3.52586e-05	-1.48626	-2.9822e-10	6.39221e-05	-1.4745	-2.9822e-10
24734960	rs138703376	2.79257e-10	-1.37038	-2.9822e-10	0.000135769	-0.138014	-2.9822e-10	0.000296785	0.0608397	-2.9822e-10
24735004	rs112509803	0.0770753	17.1456	0.919958	6.40095e-06	-1.8363	-1.35622	1.1555e-05	-1.83538	-1.34967
24735249	rs73288018	3.31418e-10	-1.52616e-10	-1.19913	5.81718e-05	-1.52616e-10	-0.985569	0.000106604	-1.52616e-10	-0.963044
24735746	rs2721777	5.23947e-07	7.24847	-1.08184	2.39364e-05	-1.18259	-0.690981	4.45949e-05	-1.29976	-0.534791
24735767	rs6974739	2.80669e-10	-1.36534	-2.9822e-10	0.000134462	-0.147686	-2.9822e-10	0.000291358	0.0423838	-2.9822e-10
24736636	rs2954558	8.21013e-07	7.9279	-1.31212	3.88425e-05	0.0285525	-1.41801	6.28816e-05	-0.0651352	-1.42578
24736731	rs78414123	3.38477e-10	-1.52616e-10	-1.17806	5.97486e-05	-1.52616e-10	-0.958824	0.000109577	-1.52616e-10	-0.935537
24736925	rs7785028	3.41537e-10	-1.52616e-10	-1.16906	6.04895e-05	-1.52616e-10	-0.946499	0.00011097	-1.52616e-10	-0.92291
24737015	rs75351734	2.85371e-10	-1.34872	-2.9822e-10	0.000138713	-0.11656	-2.9822e-10	0.000301077	0.0751983	-2.9822e-10
24737208	rs17274348	2.82218e-10	-1.35983	-2.9822e-10	0.00013586	-0.137343	-2.9822e-10	0.000294553	0.0532894	-2.9822e-10
24737258	rs17274369	2.85371e-10	-1.34872	-2.9822e-10	0.000138713	-0.11656	-2.9822e-10	0.000301077	0.0751983	-2.9822e-10
24738118	rs6957782	3.0084e-10	-1.29593	-2.9822e-10	0.000152897	-0.0192072	-2.9822e-10	0.000333588	0.177737	-2.9822e-10
24738164	rs12979	0.000323212	12.3148	0.276553	5.95772e-06	-1.83982	-1.42447	1.06823e-05	-1.84015	-1.42342
24738372	rs17149888	3.35057e-10	-1.52616e-10	-1.18821	5.86291e-05	-1.52616e-10	-0.977737	0.000107802	-1.52616e-10	-0.95187
24738615	rs17274530	2.80669e-10	-1.36534	-2.9822e-10	0.000134462	-0.147686	-2.9822e-10	0.000291358	0.0423838	-2.9822e-10
24739002	rs147676583	1.02763e-09	-1.52616e-10	-0.0675053	0.00012669	-1.52616e-10	-0.207225	0.0002307	-1.52616e-10	-0.19105
24739159	rs191556083	2.71436e-10	-1.39879	-2.9822e-10	2.57453e-05	-1.80072	-2.9822e-10	4.55357e-05	-1.81367	-2.9822e-10
24739182	rs138759906	3.07934e-10	-1.27263	-2.9822e-10	0.000159503	0.0230916	-2.9822e-10	0.000348771	0.222246	-2.9822e-10
24739228	rs2721820	9.36521e-07	8.12593	-1.37851	4.40032e-05	0.161124	-1.42583	7.09789e-05	0.0527714	-1.42256
24739479	rs117999918	3.67405e-10	-1.52616e-10	-1.09605	5.00146e-05	-1.52616e-10	-1.13665	8.96777e-05	-1.52616e-10	-1.13595
24739589	rs17274565	3.08809e-10	-1.26979	-2.9822e-10	0.000160322	0.0282166	-2.9822e-10	0.000350656	0.227637	-2.9822e-10
24739834	rs17208801	2.76272e-10	-1.38112	-2.9822e-10	0.000130513	-0.177496	-2.9822e-10	0.000282339	0.0109413	-2.9822e-10
24739845	rs78161767	5.72182e-09	-1.52616e-10	1.64953	0.00104125	-1.52616e-10	1.89921	0.0020689	-1.52616e-10	2.00261
24740177	rs2257061	1.64096e-06	8.02692	-0.718637	0.000129089	0.0700845	-0.258553	0.000239505	-0.0265672	-0.127025
24740245	rs6968498	2.92531e-10	-1.32394	-2.9822e-10	0.00014524	-0.0705795	-2.9822e-10	0.000316023	0.123646	-2.9822e-10
24740307	rs142321156	2.64199e-10	-1.52616e-10	-1.42581	3.74958e-05	-1.52616e-10	-1.42474	6.71507e-05	-1.52616e-10	-1.42523
24740413	rs6972106	2.95765e-10	-1.31295	-2.9822e-10	0.000148211	-0.0503353	-2.9822e-10	0.000322833	0.144966	-2.9822e-10
24741727	rs17208939	2.80669e-10	-1.36534	-2.9822e-10	0.000134462	-0.147686	-2.9822e-10	0.000291358	0.0423838	-2.9822e-10
24741859	rs186520433	2.7538e-10	-1.52616e-10	-1.38436	3.89234e-05	-1.52616e-10	-1.38737	7.02453e-05	-1.52616e-10	-1.38017
24741902	rs2240004	3.13045e-10	-1.52616e-10	-1.25616	5.35258e-05	-1.52616e-10	-1.0688	9.78818e-05	-1.52616e-10	-1.04841
24741945	rs17149906	3.20298e-10	-1.23326	-2.9822e-10	0.000174499	0.112949	-2.9822e-10	0.000385918	0.323458	-2.9822e-10
24742128	rs2721819	0.000574939	12.9108	0.256424	5.93259e-06	-1.84509	-1.42342	1.06412e-05	-1.84506	-1.42238
24742436	rs17149912	6.16899e-11	-1.45476	-1.42563	6.33077e-06	-1.83565	-1.3679	1.15511e-05	-1.84038	-1.345
24742437	rs71535705	1.75274e-10	-1.83616	-2.9822e-10	2.8892e-05	-1.6854	-2.9822e-10	5.3512e-05	-1.65226	-2.9822e-10
24742553	rs2240005	2.40195e-10	-0.315897	-1.20517	8.42914e-06	-1.49376	-1.42351	1.52961e-05	-1.48428	-1.42029
24742576	rs66851582	2.70874e-10	-1.40086	-2.9822e-10	2.49021e-05	-1.83402	-2.9822e-10	4.48805e-05	-1.82817	-2.9822e-10
24742585	rs2074142	8.18348e-11	-1.30234	-1.29547	6.20773e-06	-1.80394	-1.41924	1.07696e-05	-1.83683	-1.41861
24742660	rs80124647	4.7736e-09	1.46834	-2.9822e-10	0.00480187	3.42779	-2.9822e-10	0.0127255	3.81919	-2.9822e-10
24742924	rs138081433	1.29701e-09	0.165303	-2.9822e-10	0.000119922	-0.262128	-2.9822e-10	0.000234174	-0.176102	-2.9822e-10
24743205	rs4719777	4.57047e-10	-1.39405	0.516328	0.000491605	1.50331	-0.354605	0.000949443	1.50973	-0.28602
24743436	rs56389614	2.76272e-10	-1.38112	-2.9822e-10	0.000130513	-0.177496	-2.9822e-10	0.000282339	0.0109413	-2.9822e-10
24743437	rs55797319	2.80669e-10	-1.36534	-2.9822e-10	0.000134462	-0.147686	-2.9822e-10	0.000291358	0.0423838	-2.9822e-10
24743478	rs10486429	2.62574e-10	-1.43198	-2.9822e-10	0.000118361	-0.275226	-2.9822e-10	0.000254659	-0.0922434	-2.9822e-10
24743495	rs77478154	6.28582e-10	-1.52616e-10	-0.559046	0.00010264	-1.52616e-10	-0.417737	0.000179316	-1.52616e-10	-0.44302
24743653	rs10486430	2.66513e-10	-1.41709	-2.9822e-10	0.000121832	-0.246327	-2.9822e-10	0.000262553	-0.0617143	-2.9822e-10
24743712	rs6951289	2.54527e-10	-1.46311	-2.9822e-10	0.000111328	-0.336484	-2.9822e-10	0.000238689	-0.157008	-2.9822e-10
24743713	rs6951004	2.54527e-10	-1.46311	-2.9822e-10	0.000111328	-0.336484	-2.9822e-10	0.000238689	-0.157008	-2.9822e-10
24743719	rs6951005	2.55771e-10	-1.45823	-2.9822e-10	0.000112411	-0.326804	-2.9822e-10	0.000241145	-0.146769	-2.9822e-10
24743980	rs6951241	2.63918e-10	-1.42687	-2.9822e-10	0.000119543	-0.265292	-2.9822e-10	0.000257346	-0.0817469	-2.9822e-10
24743982	rs6951244	2.6514e-10	-1.42225	-2.9822e-10	0.00012062	-0.256323	-2.9822e-10	0.000259796	-0.0722724	-2.9822e-10
24744309	rs2721808	2.43319e-07	5.85203	-0.452416	0.000100869	0.133707	-0.568856	0.000173514	0.136119	-0.61203
24744424	rs2521753	2.59447e-10	-1.44396	-2.9822e-10	2.50841e-05	-1.82673	-2.9822e-10	4.55323e-05	-1.81375	-2.9822e-10
24744498	rs35525835	4.72288e-10	-0.844923	-2.9822e-10	0.000360329	0.83805	-2.9822e-10	0.000250929	-0.106998	-2.9822e-10
24744565	rs75508654	6.57319e-09	-1.52616e-10	1.78824	0.00123712	-1.52616e-10	2.07157	0.00239914	-1.52616e-10	2.1507
24744784	rs17275047	2.69165e-10	-1.40719	-2.9822e-10	0.000124179	-0.227246	-2.9822e-10	0.000267897	-0.0415646	-2.9822e-10
24744897	rs140343471	1.88185e-10	-1.76509	-2.9822e-10	2.97132e-05	-1.65738	-2.9822e-10	5.23508e-05	-1.6742	-2.9822e-10
24744977	rs17275075	2.6514e-10	-1.42225	-2.9822e-10	0.00012062	-0.256323	-2.9822e-10	0.000259796	-0.0722724	-2.9822e-10
24745331	rs76172893	4.02987e-10	-1.52616e-10	-1.00361	4.78511e-05	-1.52616e-10	-1.18087	8.69009e-05	-1.52616e-10	-1.1674
24745475	rs17209324	2.6514e-10	-1.42225	-2.9822e-10	0.00012062	-0.256323	-2.9822e-10	0.000259796	-0.0722724	-2.9822e-10
24746022	rs2269812	4.34474e-11	-1.80537	-1.42559	6.63616e-06	-1.75801	-1.39842	1.28543e-05	-1.71033	-1.36816
24746026	rs17209408	3.06076e-09	1.02391	-2.9822e-10	0.00012169	-0.247492	-2.9822e-10	0.000271851	-0.0269133	-2.9822e-10
24746062	rs57866118	1.41841e-09	-1.52616e-10	0.254777	0.000255365	-1.52616e-10	0.493725	0.000489666	-1.52616e-10	0.561555
24746065	rs55980618	2.65055e-10	-1.42257	-2.9822e-10	0.000120769	-0.255093	-2.9822e-10	0.000257391	-0.0815708	-2.9822e-10
24746247	rs12540699	9.48707e-09	2.15517	-2.9822e-10	0.000576334	1.30772	-2.9822e-10	0.000886475	1.15508	-2.9822e-10
24746268	rs6962615	2.66513e-10	-1.41709	-2.9822e-10	0.000121832	-0.246327	-2.9822e-10	0.000262553	-0.0617143	-2.9822e-10
24746536	rs73079954	3.37884e-09	1.12278	-2.9822e-10	0.00049445	1.15448	-2.9822e-10	0.00156785	1.72529	-2.9822e-10
24746592	rs117289371	1.75511e-10	-1.83481	-2.9822e-10	2.62377e-05	-1.78177	-2.9822e-10	4.77362e-05	-1.76648	-2.9822e-10
24746730	rs75830240	2.6514e-10	-1.42225	-2.9822e-10	0.00012062	-0.256323	-2.9822e-10	0.000259796	-0.0722724	-2.9822e-10
24746794	rs77096632	2.6514e-10	-1.42225	-2.9822e-10	0.00012062	-0.256323	-2.9822e-10	0.000259796	-0.0722724	-2.9822e-10
24746892	rs73288041	2.88733e-10	-1.52616e-10	-1.33701	4.73159e-05	-1.52616e-10	-1.19212	8.61122e-05	-1.52616e-10	-1.17652
24746946	rs75743828	2.6514e-10	-1.42225	-2.9822e-10	0.00012062	-0.256323	-2.9822e-10	0.000259796	-0.0722724	-2.9822e-10
24747082	rs149237409	1.89797e-09	-1.52616e-10	0.54603	0.000254693	-1.52616e-10	0.491092	0.000485919	-1.52616e-10	0.553873
24747156	rs71535708	2.6514e-10	-1.42225	-2.9822e-10	0.00012062	-0.256323	-2.9822e-10	0.000259796	-0.0722724	-2.9822e-10
24747277	rs2521754	3.08196e-07	5.86813	-0.232147	6.18889e-06	-1.81761	-1.4086	1.12047e-05	-1.80434	-1.4115
24747511	rs55675261	2.6514e-10	-1.42225	-2.9822e-10	0.00012062	-0.256323	-2.9822e-10	0.000259796	-0.0722724	-2.9822e-10
24747541	rs56338461	1.8844e-10	-1.76373	-2.9822e-10	2.4741e-05	-1.84051	-2.9822e-10	4.45403e-05	-1.83577	-2.9822e-10
24747605	rs147310990	3.75007e-10	-1.52616e-10	-1.07557	5.79661e-05	-1.52616e-10	-0.989111	0.000107873	-1.52616e-10	-0.951217
24747879	rs55735863	2.6514e-10	-1.42225	-2.9822e-10	0.00012062	-0.256323	-2.9822e-10	0.000259796	-0.0722724	-2.9822e-10
24747910	rs2721809	4.56659e-08	4.50351	-0.776918	2.04854e-05	-1.16431	-0.864944	3.39883e-05	-1.21814	-0.888017
24748320	rs17209487	2.6514e-10	-1.42225	-2.9822e-10	0.00012062	-0.256323	-2.9822e-10	0.000259796	-0.0722724	-2.9822e-10
24748349	rs17209515	2.58273e-09	0.85409	-2.9822e-10	8.72079e-05	-0.580674	-2.9822e-10	0.000161773	-0.545976	-2.9822e-10
24748450	rs2240006	2.66039e-10	-1.52616e-10	-1.41887	4.02527e-05	-1.52616e-10	-1.35379	7.29321e-05	-1.52616e-10	-1.34264
24748456	rs56233321	2.6514e-10	-1.42225	-2.9822e-10	0.00012062	-0.256323	-2.9822e-10	0.000259796	-0.0722724	-2.9822e-10
24748479	rs56166864	2.6514e-10	-1.42225	-2.9822e-10	0.00012062	-0.256323	-2.9822e-10	0.000259796	-0.0722724	-2.9822e-10
24748565	rs2721810	1.14212e-07	5.16745	-0.524141	6.48196e-05	-0.248883	-0.628478	0.000116658	-0.21689	-0.656034
24748916	rs56262438	2.63918e-10	-1.42687	-2.9822e-10	0.000119543	-0.265292	-2.9822e-10	0.000257346	-0.0817469	-2.9822e-10
24749181	rs77391597	2.63918e-10	-1.42687	-2.9822e-10	0.000119543	-0.265292	-2.9822e-10	0.000257346	-0.0817469	-2.9822e-10
24749199	rs17149943	5.51416e-11	-1.82876	-1.16385	1.15535e-05	-1.68348	-0.918508	2.47586e-05	-1.62495	-0.798047
24749223	rs2521755	1.9939e-07	5.20051	-2.9822e-10	0.000131137	-0.172724	-2.9822e-10	0.000241769	-0.144185	-2.9822e-10
24749429	rs2721811	2.68418e-08	3.93072	-0.735513	1.75075e-05	-1.36923	-0.817113	2.98517e-05	-1.40288	-0.83305
24750584	rs78867620	2.59932e-10	-1.44209	-2.9822e-10	0.000116044	-0.294998	-2.9822e-10	0.000249393	-0.113139	-2.9822e-10
24750733	rs140051509	2.6203e-10	-1.43405	-2.9822e-10	0.000116816	-0.288371	-2.9822e-10	0.000251545	-0.104546	-2.9822e-10
24750817	rs6960203	2.58763e-10	-1.4466	-2.9822e-10	0.000115021	-0.303853	-2.9822e-10	0.000247069	-0.1225	-2.9822e-10
24750933	rs2282903	5.39459e-11	-1.83963	-1.1749	1.18521e-05	-1.64698	-0.929483	2.54522e-05	-1.58421	-0.811154
24750969	rs6960837	2.59994e-10	-1.44185	-2.9822e-10	0.000117853	-0.27953	-2.9822e-10	0.000254468	-0.0929931	-2.9822e-10
24751583	rs139262156	1.03106e-09	-1.52616e-10	-0.0641696	0.000138612	-1.52616e-10	-0.117292	0.00025916	-1.52616e-10	-0.0747231
24751847	rs17149958	5.14741e-10	-0.431388	-0.32746	0.000226218	0.948194	-0.575665	0.000243052	0.284045	-0.422938
24751958	rs2282904	5.66777e-11	-1.81569	-1.14944	1.13447e-05	-1.72928	-0.890938	2.41052e-05	-1.68203	-0.76771
24752061	rs17209655	2.63918e-10	-1.42687	-2.9822e-10	0.000119543	-0.265292	-2.9822e-10	0.000257346	-0.0817469	-2.9822e-10
24752518	rs2721812	1.32358e-05	9.06783	0.328092	1.85695e-05	-1.55875	-0.568697	3.51203e-05	-1.56506	-0.508328
24754509	rs2721814	1.29014e-07	6.1699	-1.40474	2.20725e-05	-0.659855	-1.29478	3.93289e-05	-0.7312	-1.22901
24754918	rs73082014	2.0706e-10	-1.6695	-2.9822e-10	3.75667e-05	-1.42285	-2.9822e-10	6.49853e-05	-1.45801	-2.9822e-10
24755670	rs75306590	2.5613e-10	-1.45682	-2.9822e-10	0.000111568	-0.334334	-2.9822e-10	0.000239406	-0.154007	-2.9822e-10
24755769	rs71535707	2.5613e-10	-1.45682	-2.9822e-10	0.000111568	-0.334334	-2.9822e-10	0.000239406	-0.154007	-2.9822e-10
24755863	rs138824937	1.24252e-09	0.122388	-2.9822e-10	2.86496e-05	-1.69383	-2.9822e-10	5.30558e-05	-1.66082	-2.9822e-10
24756377	rs2299098	4.21371e-07	5.73024	0.218522	1.59996e-05	-1.68454	-0.591867	3.08617e-05	-1.66745	-0.535206
24756643	rs73082019	4.84829e-11	-1.83984	-1.28146	8.37422e-06	-1.5697	-1.35411	1.57456e-05	-1.53811	-1.3375
24756747	rs77166908	2.574e-10	-1.45188	-2.9822e-10	0.00011266	-0.324596	-2.9822e-10	0.000241885	-0.143705	-2.9822e-10
24756951	rs12540919	4.94767e-11	-1.82014	-1.28087	7.71887e-06	-1.65205	-1.35325	1.44282e-05	-1.62546	-1.33752
24757195	rs12530499	4.93391e-11	-1.83754	-1.26626	8.34375e-06	-1.58465	-1.34281	1.56774e-05	-1.5539	-1.32604
24757202	rs2237306	1.73759e-05	8.22811	1.43997	4.97322e-05	-1.41952	0.277201	9.67892e-05	-1.42824	0.368607
24757230	rs17149980	5.01256e-11	-1.8312	-1.25678	1.0248e-05	-1.68292	-1.03897	2.15207e-05	-1.62654	-0.936616
24757241	rs28758560	4.45592e-11	-1.78653	-1.41917	2.11673e-05	-0.656601	-1.33991	5.06417e-05	-0.421088	-1.2863
24757243	rs145303927	3.12209e-10	-1.52616e-10	-1.25884	4.53115e-05	-1.52616e-10	-1.23541	8.05956e-05	-1.52616e-10	-1.24272
24757361	rs76634207	2.574e-10	-1.45188	-2.9822e-10	0.00011266	-0.324596	-2.9822e-10	0.000241885	-0.143705	-2.9822e-10
24757568	rs80290011	2.63699e-10	-1.4277	-2.9822e-10	0.000118104	-0.277404	-2.9822e-10	0.000254261	-0.0938051	-2.9822e-10
24757660	rs2237307	2.60118e-08	2.70637	0.45742	2.71815e-05	-1.81117	0.0647347	6.13416e-05	-1.78117	0.265464
24757797	rs17149990	4.90266e-11	-1.84394	-1.2662	1.07905e-05	-1.61701	-1.0533	2.28076e-05	-1.55233	-0.952743
24758161	rs874540	1.75991e-08	2.74079	0.0323012	1.95609e-05	-1.80814	-0.267299	4.2943e-05	-1.77704	-0.0952587
24758248	rs1544366	2.81011e-07	6.04458	-0.500948	0.000109286	0.251658	-0.606659	0.0001921	0.260442	-0.634593
24758261	rs143487286	4.46893e-10	-0.900192	-2.9822e-10	4.37161e-05	-1.27125	-2.9822e-10	7.41774e-05	-1.32571	-2.9822e-10
24758565	rs876308	5.84929e-08	4.70788	-0.733726	2.28388e-05	-1.09577	-0.824739	3.76932e-05	-1.15406	-0.848633
24758645	rs876307	6.3799e-08	4.78879	-0.727813	2.3606e-05	-1.06824	-0.819227	3.89129e-05	-1.12761	-0.843232
24758753	rs754555	2.25832e-10	-1.45283	-0.129893	0.000112958	0.187712	-0.509665	0.000182073	-0.111659	-0.316101
24758795	rs876305	6.3799e-08	4.78879	-0.727813	2.3606e-05	-1.06824	-0.819227	3.89129e-05	-1.12761	-0.843232
24758818	rs754554	2.15091e-10	-1.43788	-0.19357	0.000110665	0.221556	-0.564016	0.000177068	-0.0803953	-0.37524
24758852	rs754553	2.13482e-10	-1.44539	-0.19357	0.000108804	0.204598	-0.564016	0.000174315	-0.0960628	-0.37524
24759063	rs2023793	6.07746e-08	4.74614	-0.733726	2.31371e-05	-1.08279	-0.824739	3.8166e-05	-1.14159	-0.848633
24759138	rs2237308	2.74255e-10	-1.31064	-0.0778127	0.00010005	0.0180459	-0.461347	0.000170947	-0.22862	-0.262195
24759209	rs71535706	2.66426e-10	-1.41741	-2.9822e-10	0.000120476	-0.257521	-2.9822e-10	0.00025966	-0.0727933	-2.9822e-10
24759377	rs2237309	2.75209e-10	-1.28856	-0.0964185	0.000102613	0.0590748	-0.477075	0.000174566	-0.190388	-0.279477
24759648	rs2237310	2.04242e-10	-1.60696	-0.0762496	8.25669e-05	-0.169895	-0.465465	0.000138815	-0.432319	-0.266708
24759945	rs2237311	6.33263e-06	8.24529	0.413424	2.43004e-05	-1.40679	-0.45169	4.59968e-05	-1.4146	-0.388999
24760039	rs2237312	1.48293e-07	6.32522	-1.42079	2.16913e-05	-0.568635	-1.40342	3.74454e-05	-0.636306	-1.37298
24760701	rs2237313	5.1951e-11	-1.84396	-1.20825	1.26155e-05	-1.5437	-0.970342	2.69434e-05	-1.47965	-0.858783
24760744	rs55780395	2.51315e-10	-1.47581	-2.9822e-10	0.000107443	-0.372005	-2.9822e-10	0.000230049	-0.193875	-2.9822e-10
24761063	rs77700964	2.7627e-10	-1.52616e-10	-1.38113	3.8097e-05	-1.52616e-10	-1.40883	6.83547e-05	-1.52616e-10	-1.40746
24761117	rs10269819	1.79112e-10	-1.8145	-2.9822e-10	2.48006e-05	-1.8381	-2.9822e-10	4.51445e-05	-1.8223	-2.9822e-10
24761272	rs77523075	4.05033e-10	-1.52616e-10	-0.998542	6.42933e-05	-1.52616e-10	-0.885514	0.000116739	-1.52616e-10	-0.872226
24761430	rs76879747	4.64461e-10	-1.52616e-10	-0.861633	5.85859e-05	-1.52616e-10	-0.978475	0.000108017	-1.52616e-10	-0.949879
24761456	rs2237314	3.71768e-10	-1.52616e-10	-1.08424	4.956e-05	-1.52616e-10	-1.14579	9.23111e-05	-1.52616e-10	-1.107
24761669	rs2521757	1.25697e-07	5.33597	-0.596859	6.68603e-05	-0.149596	-0.696768	0.000118355	-0.135374	-0.723107
24761850	rs2237315	1.98678e-07	4.70183	0.495099	3.06154e-05	-1.66058	0.033111	7.73043e-05	-1.54991	0.265488
24761968	rs2237316	3.65712e-06	7.71482	0.394857	1.64718e-05	-1.78762	-0.459702	3.2402e-05	-1.74441	-0.409534
24762039	rs17275995	2.23832e-10	-1.59162	-2.9822e-10	8.43379e-05	-0.614137	-2.9822e-10	0.000177914	-0.450868	-2.9822e-10
24762044	rs117006578	2.02125e-09	0.608961	-2.9822e-10	2.47077e-05	-1.84185	-2.9822e-10	4.46674e-05	-1.83293	-2.9822e-10
24762292	rs2521758	1.49104e-07	5.5123	-0.602411	7.63632e-05	-0.011494	-0.701974	0.000134739	-0.000613656	-0.728219
24762350	rs12669044	1.74994e-10	-1.5476	-0.290158	7.24581e-05	-0.118633	-0.647328	0.000110036	-0.452526	-0.478838
24762562	rs138961442	1.0477e-09	-1.52616e-10	-0.0481639	0.000163014	-1.52616e-10	0.0448677	0.000289094	-1.52616e-10	0.0345822
24763110	rs77546411	2.58555e-10	-1.4474	-2.9822e-10	0.000113655	-0.315805	-2.9822e-10	0.000244145	-0.134405	-2.9822e-10
24764111	rs140485110	3.27719e-10	-1.52616e-10	-1.21036	4.61169e-05	-1.52616e-10	-1.21779	8.33194e-05	-1.52616e-10	-1.20949
24764655	rs2521759	6.11726e-08	4.57195	-0.553002	4.73176e-05	-0.536483	-0.655603	8.45721e-05	-0.511881	-0.682683
24764663	rs75349466	2.58555e-10	-1.4474	-2.9822e-10	0.000113655	-0.315805	-2.9822e-10	0.000244145	-0.134405	-2.9822e-10
24764781	rs76102941	2.92563e-10	-1.52616e-10	-1.32383	4.82915e-05	-1.52616e-10	-1.17171	8.81707e-05	-1.52616e-10	-1.15289
24765193	rs150928786	1.92137e-10	-1.7443	-2.9822e-10	3.62839e-05	-1.45759	-2.9822e-10	6.83968e-05	-1.40684	-2.9822e-10
24765508	rs77626207	2.58555e-10	-1.4474	-2.9822e-10	0.000113655	-0.315805	-2.9822e-10	0.000244145	-0.134405	-2.9822e-10
24765559	rs117712080	7.697e-10	-0.356511	-2.9822e-10	5.76545e-05	-0.994501	-2.9822e-10	0.000127314	-0.785516	-2.9822e-10
24765571	rs143244279	2.10196e-10	-1.65447	-2.9822e-10	4.15283e-05	-1.32259	-2.9822e-10	7.37307e-05	-1.33175	-2.9822e-10
24766096	rs6975201	5.37455e-10	-0.715666	-2.9822e-10	0.00032932	0.74806	-2.9822e-10	0.000723904	0.952491	-2.9822e-10
24766181	rs2721793	1.16546e-05	10.1947	-0.926035	7.98342e-06	-1.66724	-1.30436	1.38927e-05	-1.69354	-1.30726
24766187	rs6957239	2.79836e-10	-1.36831	-2.9822e-10	0.000132266	-0.164151	-2.9822e-10	0.000286561	0.0257834	-2.9822e-10
24766275	rs59045346	5.00961e-10	-1.52616e-10	-0.785983	0.000102291	-1.52616e-10	-0.42115	0.000190078	-1.52616e-10	-0.384731
24766507	rs2721794	2.0154e-05	10.359	-0.542583	7.04955e-06	-1.67822	-1.41779	1.22787e-05	-1.7023	-1.422
24766614	rs2721795	8.95431e-08	4.98923	-0.589267	5.51097e-05	-0.349996	-0.689647	9.84476e-05	-0.326527	-0.716116
24766706	rs78837205	2.59852e-10	-1.4424	-2.9822e-10	0.000114774	-0.306005	-2.9822e-10	0.000246688	-0.124042	-2.9822e-10
24767396	rs76851911	4.51927e-11	-1.84445	-1.34713	9.92266e-06	-1.56763	-1.18652	2.02897e-05	-1.51319	-1.10886
24767483	rs2521760	1.49023e-05	10.6269	-1.11237	8.48704e-06	-1.71549	-1.19494	1.48127e-05	-1.7378	-1.19889
24767640	rs71521706	1.793e-09	0.489136	-2.9822e-10	5.89774e-05	-0.971814	-2.9822e-10	0.000116274	-0.876221	-2.9822e-10
24767769	rs117323249	1.64846e-08	2.70767	-2.9822e-10	2.50008e-05	-1.83006	-2.9822e-10	4.45658e-05	-1.8352	-2.9822e-10
24767955	rs62449822	2.50285e-10	-1.47991	-2.9822e-10	2.51394e-05	-1.82453	-2.9822e-10	4.4518e-05	-1.83627	-2.9822e-10
24768413	rs2237317	6.98411e-10	-1.52616e-10	-0.453704	0.000147597	-1.52616e-10	-0.0544816	0.000277129	-1.52616e-10	-0.00768673
24769089	rs1001464	5.49039e-11	-1.66436	-1.33257	1.46764e-05	-0.951282	-1.41145	2.06499e-05	-1.18131	-1.42314
24769231	rs886234	4.18666e-07	7.36661	-1.42429	2.18503e-05	-0.570931	-1.39382	3.63564e-05	-0.677314	-1.36148
24769240	rs117915962	2.63214e-10	-1.42955	-2.9822e-10	0.000117683	-0.280976	-2.9822e-10	0.000253303	-0.0975806	-2.9822e-10
24769241	rs886235	4.81865e-07	7.5068	-1.4239	2.298e-05	-0.518456	-1.39589	3.81336e-05	-0.627056	-1.36402
24769278	rs2237318	6.78379e-07	7.84947	-1.42452	2.58578e-05	-0.403633	-1.39272	4.26378e-05	-0.519498	-1.35993
24769400	rs2721798	3.63938e-07	7.21999	-1.41777	1.22575e-05	-1.81368	-0.729147	2.25055e-05	-1.81453	-0.703876
24769631	rs2237319	3.50776e-10	-1.52616e-10	-1.14236	5.21548e-05	-1.52616e-10	-1.09475	9.67008e-05	-1.52616e-10	-1.06055
24769958	rs2521761	3.77974e-07	6.92035	-1.08028	7.54688e-06	-1.79801	-1.22983	1.34682e-05	-1.79932	-1.23252
24769991	rs2521762	3.77036e-07	6.92035	-1.08276	7.56107e-06	-1.79801	-1.22795	1.34934e-05	-1.79932	-1.23065
24770279	rs2237320	1.20909e-10	-0.843195	-1.36428	6.44075e-05	0.510683	-1.39442	6.46194e-05	-0.0497352	-1.41392
24770428	rs2721797	3.59248e-07	6.9594	-1.17015	8.14858e-06	-1.80083	-1.1503	1.45353e-05	-1.80209	-1.15349
24770653	rs2521763	1.25026e-07	6.1541	-1.42033	2.17527e-05	-0.628905	-1.34033	3.82273e-05	-0.697601	-1.29102
24770694	rs2237321	2.70227e-07	6.6829	-1.1784	8.28524e-06	-1.79289	-1.1416	1.47471e-05	-1.79628	-1.14484
24770740	rs2237322	1.40436e-07	6.27306	-1.42307	2.24253e-05	-0.5863	-1.35248	3.90643e-05	-0.660567	-1.30639
24771392	rs7809659	7.15694e-11	-1.42793	-1.30392	2.10763e-05	-0.580097	-1.42072	2.75112e-05	-0.891739	-1.42584
24771658	rs80006149	2.66216e-10	-1.52616e-10	-1.4182	3.87254e-05	-1.52616e-10	-1.39247	6.85889e-05	-1.52616e-10	-1.40404
24771777	rs17150022	0.00113062	15.0821	-1.23858	8.83244e-06	-1.82092	-1.04962	1.56392e-05	-1.83203	-1.05036
24772114	rs2521764	2.69739e-10	-1.40506	-2.9822e-10	2.52662e-05	-1.8195	-2.9822e-10	4.58632e-05	-1.8065	-2.9822e-10
24772315	rs78039879	2.59475e-10	-1.44385	-2.9822e-10	0.000117315	-0.284102	-2.9822e-10	0.000239237	-0.154715	-2.9822e-10
24772409	rs2721796	2.85838e-07	6.76405	-1.20338	8.33524e-06	-1.80723	-1.12125	1.48526e-05	-1.81022	-1.12377
24772590	rs144353859	3.02004e-10	-1.52616e-10	-1.29207	4.11792e-05	-1.52616e-10	-1.33104	7.44917e-05	-1.52616e-10	-1.32148
24772641	rs2521765	1.23395e-07	5.46808	-0.747446	4.25016e-05	-0.463226	-0.8362	7.27936e-05	-0.491745	-0.852794
24772686	rs2521766	2.75855e-10	-1.38264	-2.9822e-10	2.54086e-05	-1.81388	-2.9822e-10	4.61779e-05	-1.79967	-2.9822e-10
24772925	rs76853581	2.40018e-10	-1.5218	-2.9822e-10	0.000101633	-0.427598	-2.9822e-10	0.000206732	-0.300746	-2.9822e-10
24774299	rs80012185	0.0012857	15.2073	-1.23529	8.75701e-06	-1.82542	-1.0537	1.55408e-05	-1.83527	-1.05343
24774468	rs80195870	0.00239553	15.7038	-1.10941	7.60708e-06	-1.83554	-1.18435	1.35377e-05	-1.84182	-1.18488
24774731	rs6976330	0.00112061	14.6545	-0.819908	6.66672e-06	-1.80192	-1.34993	1.1759e-05	-1.81733	-1.35022
24774895	rs10276520	5.33053e-11	-1.816	-1.21047	1.06527e-05	-1.71278	-0.970379	2.15536e-05	-1.69553	-0.866099
24775318	rs138731899	0.00136112	14.8376	-0.80852	6.60081e-06	-1.80408	-1.35769	1.16565e-05	-1.81882	-1.35749
24775514	rs116052126	0.00106426	14.4593	-0.676258	6.13858e-06	-1.84394	-1.39044	1.10489e-05	-1.8392	-1.39064
24776030	rs146197383	0.00119458	14.6681	-0.769541	6.60187e-06	-1.79522	-1.36639	1.16334e-05	-1.81164	-1.36665
24776192	rs75861367	0.0011465	14.627	-0.769541	6.61697e-06	-1.79294	-1.36639	1.16552e-05	-1.80976	-1.36665
24776265	rs116997662	1.73946e-10	-1.84377	-2.9822e-10	2.55602e-05	-1.80793	-2.9822e-10	4.63931e-05	-1.79502	-2.9822e-10
24776405	rs34470389	3.46819e-10	-0.861409	-0.292299	0.000103181	0.220305	-0.63279	0.000141073	-0.210551	-0.472339
24776761	rs114829110	0.00129913	14.755	-0.772561	6.5772e-06	-1.79988	-1.36548	1.15999e-05	-1.81543	-1.36574
24776784	rs77112403	0.00195868	15.0542	-0.661198	6.28725e-06	-1.8141	-1.39635	1.11214e-05	-1.82669	-1.3966
24776867	rs144776646	1.73338e-09	0.455316	-2.9822e-10	0.000224151	0.363353	-2.9822e-10	0.000344374	0.20956	-2.9822e-10
24777871	rs2158063	9.32165e-08	5.83425	-1.39408	2.13127e-05	-0.721751	-1.26792	3.81117e-05	-0.789017	-1.20263
24778113	rs111383872	0.00140448	14.8835	-0.823128	6.64495e-06	-1.80633	-1.34878	1.17339e-05	-1.82061	-1.34908
24778321	rs80227718	2.0921e-10	-1.65917	-2.9822e-10	2.87282e-05	-1.69109	-2.9822e-10	5.02737e-05	-1.71469	-2.9822e-10
24778617	rs113229869	5.19756e-11	-1.8369	-1.21483	1.11063e-05	-1.66317	-0.978284	2.24857e-05	-1.64569	-0.873596
24778961	rs6949503	0.00131306	14.8376	-0.844467	6.71266e-06	-1.80408	-1.34089	1.18479e-05	-1.81882	-1.3412
24779950	rs75575419	0.00160444	15.0677	-0.874136	6.68313e-06	-1.82037	-1.32901	1.18366e-05	-1.83162	-1.32934
24779987	rs2721807	1.10929e-07	6.00698	-1.39285	2.19226e-05	-0.686392	-1.27506	3.8855e-05	-0.760833	-1.2115
24780053	rs2721806	6.20357e-07	7.74807	-1.41253	2.69326e-05	-0.441704	-1.31393	4.48834e-05	-0.570021	-1.25808
24780162	rs183370219	6.93721e-09	1.84214	-2.9822e-10	2.47106e-05	-1.84174	-2.9822e-10	4.49801e-05	-1.82595	-2.9822e-10
24780316	rs2721805	7.41709e-08	4.88863	-0.677011	3.70952e-05	-0.663672	-0.771809	6.07487e-05	-0.728679	-0.796743
24780777	rs3779463	0.0017506	15.0821	-0.801388	6.4997e-06	-1.82092	-1.35629	1.1514e-05	-1.83203	-1.35657
24781080	rs11509139	0.00187289	15.1984	-0.850162	6.58744e-06	-1.82511	-1.33869	1.16826e-05	-1.83506	-1.33901
24781101	rs77351722	1.82751e-10	-1.79439	-2.9822e-10	2.4671e-05	-1.84334	-2.9822e-10	4.46677e-05	-1.83292	-2.9822e-10
24781456	rs11509873	0.00224545	15.1984	-0.668736	6.26892e-06	-1.82511	-1.38825	1.11149e-05	-1.83506	-1.38883
24781532	rs2721803	3.35438e-08	4.34265	-0.924553	3.28706e-05	-0.562683	-0.993708	5.6123e-05	-0.597503	-1.00712
24781561	rs2237323	5.64878e-11	-1.77029	-1.19819	1.0134e-05	-1.77888	-0.954194	2.0461e-05	-1.76678	-0.846872
24781792	rs2237324	6.28083e-11	-1.83397	-1.02846	2.41722e-05	-0.476073	-1.38769	3.84764e-05	-0.625069	-1.35705
24781824	rs12665974	0.00132278	14.8541	-0.85358	6.68667e-06	-1.8115	-1.33736	1.18177e-05	-1.82489	-1.33767
24781871	rs79824373	1.92357e-10	-1.74316	-2.9822e-10	3.66826e-05	-1.44667	-2.9822e-10	6.94198e-05	-1.392	-2.9822e-10
24782043	rs2237325	3.0863e-10	-1.52616e-10	-1.27037	5.2719e-05	-1.52616e-10	-1.08399	9.67389e-05	-1.52616e-10	-1.06015
24782118	rs76589804	8.54031e-10	-0.252544	-2.9822e-10	6.1058e-05	-0.937145	-2.9822e-10	0.000133622	-0.737153	-2.9822e-10
24782293	rs532028137	2.79918e-10	-1.52616e-10	-1.36801	4.15932e-05	-1.52616e-10	-1.32103	7.46497e-05	-1.52616e-10	-1.31936
24782294	rs202054154	2.79918e-10	-1.52616e-10	-1.36801	4.15932e-05	-1.52616e-10	-1.32103	7.46497e-05	-1.52616e-10	-1.31936
24782707	rs17150044	3.67124e-10	-1.52616e-10	-1.09681	5.63541e-05	-1.52616e-10	-1.01731	0.000103961	-1.52616e-10	-0.988154
24782761	rs75678193	0.00406136	15.7038	-0.581497	6.08503e-06	-1.83554	-1.4076	1.08332e-05	-1.84182	-1.40774
24782781	rs79971637	0.00483872	15.8789	-0.581497	6.06288e-06	-1.83919	-1.4076	1.08119e-05	-1.84378	-1.40774
24783656	rs77162489	0.00785455	16.492	-0.710149	6.17467e-06	-1.8451	-1.38341	1.10751e-05	-1.84386	-1.38361
24783693	rs75107726	0.0086167	16.5846	-0.710149	6.17475e-06	-1.84509	-1.38341	1.10849e-05	-1.84297	-1.38361
24783713	rs144112038	8.2551e-10	-0.286511	-2.9822e-10	9.1641e-05	-0.531091	-2.9822e-10	0.000134035	-0.734069	-2.9822e-10
24783745	rs79251484	0.00861743	16.5846	-0.710064	6.17969e-06	-1.84509	-1.38261	1.10935e-05	-1.84297	-1.38284
24783987	rs61241329	2.22512e-10	-1.84505	0.247521	3.8796e-05	-1.82038	0.429727	7.48503e-05	-1.79117	0.474496
24784057	rs2721801	1.04974e-10	-1.80729	-0.541511	2.02061e-05	-1.64531	-0.397677	3.98611e-05	-1.58639	-0.360377
24784403	rs2521768	4.72575e-08	5.18591	-1.42505	2.18851e-05	-0.587494	-1.37567	3.67624e-05	-0.667567	-1.36013
24784427	rs55926631	2.21946e-10	-1.60008	-2.9822e-10	8.46136e-05	-0.610875	-2.9822e-10	0.000170141	-0.495538	-2.9822e-10
24784485	rs2521769	9.70914e-07	7.04705	-0.263572	7.12509e-06	-1.84276	-1.24259	1.29134e-05	-1.84194	-1.23197
24785882	rs12154597	0.0108252	16.6325	-0.529864	5.9875e-06	-1.84499	-1.41431	1.07545e-05	-1.84242	-1.41442
24786289	rs77589514	2.34606e-10	-1.54461	-2.9822e-10	9.54948e-05	-0.489897	-2.9822e-10	0.000193061	-0.369164	-2.9822e-10
24786867	rs74642946	5.90911e-11	-1.75958	-1.16385	1.12333e-05	-1.78312	-0.846965	2.17395e-05	-1.78026	-0.772772
24786956	rs116967572	2.78873e-10	-1.52616e-10	-1.37175	4.15856e-05	-1.52616e-10	-1.32121	7.29377e-05	-1.52616e-10	-1.34256
24786979	rs74815990	2.11174e-10	-1.64983	-2.9822e-10	7.54092e-05	-0.72604	-2.9822e-10	0.000150818	-0.616093	-2.9822e-10
24787279	rs12665866	0.0149934	16.9446	-0.516208	5.99139e-06	-1.84285	-1.4158	1.0793e-05	-1.83736	-1.41591
24787318	rs4719779	5.4619e-07	6.7137	-0.505492	8.23364e-06	-1.82206	-1.11869	1.5691e-05	-1.81038	-1.0687
24787877	rs4722384	5.48121e-11	-1.76272	-1.23588	1.01122e-05	-1.78039	-0.954833	1.94282e-05	-1.77747	-0.887967
24788209	rs4722385	5.30091e-11	-1.76272	-1.26932	9.60004e-06	-1.78039	-1.00681	1.83671e-05	-1.77747	-0.944133
24788311	rs4722386	5.36571e-11	-1.75313	-1.26677	9.5633e-06	-1.7884	-1.00264	1.82989e-05	-1.78567	-0.939659
24788982	rs77931296	6.31822e-10	-1.52616e-10	-0.553904	0.000105916	-1.52616e-10	-0.386323	0.000194194	-1.52616e-10	-0.36331
24789082	rs2521770	2.18328e-09	1.99036	-1.30429	8.86892e-06	-1.53966	-1.32675	1.52144e-05	-1.58321	-1.32671
24789449	rs10235527	5.74677e-11	-1.7461	-1.20519	1.03685e-05	-1.79369	-0.916513	2.00918e-05	-1.79108	-0.840773
24790014	rs56150926	2.28907e-10	-1.5692	-2.9822e-10	9.05822e-05	-0.542711	-2.9822e-10	0.000182704	-0.424303	-2.9822e-10
24790060	rs150256759	4.8123e-10	-0.826167	-2.9822e-10	2.50509e-05	-1.82806	-2.9822e-10	4.53289e-05	-1.81822	-2.9822e-10
24790358	rs117095854	3.21599e-10	-1.22921	-2.9822e-10	6.26008e-05	-0.91219	-2.9822e-10	0.000114933	-0.887816	-2.9822e-10
24791894	rs2248149	1.85533e-10	-1.39836	-0.380916	2.34385e-05	-1.64713	-0.247461	4.2243e-05	-1.6745	-0.214229
24791998	rs2248146	5.35908e-07	5.11756	1.07164	3.54272e-05	-1.59597	0.114482	7.80527e-05	-1.51735	0.242568
24792101	rs78436753	0.0119773	16.6617	-0.457884	5.94401e-06	-1.84409	-1.42249	1.06958e-05	-1.83975	-1.42256
24792632	rs181469267	1.10915e-09	0.00883779	-2.9822e-10	0.000134235	-0.14938	-2.9822e-10	0.000202614	-0.320866	-2.9822e-10
24792867	rs2282905	5.92099e-10	-1.52616e-10	-0.618838	9.86551e-05	-1.52616e-10	-0.457339	0.000180738	-1.52616e-10	-0.43512
24793210	rs6979037	0.0178912	16.9327	-0.327641	5.95709e-06	-1.84109	-1.4233	1.07441e-05	-1.83417	-1.42364
24793596	rs117329131	2.62819e-10	-1.43105	-2.9822e-10	8.51936e-05	-0.604043	-2.9822e-10	0.000169623	-0.498587	-2.9822e-10
24793703	rs1476519	6.50271e-11	-1.73199	-1.09571	1.19416e-05	-1.80304	-0.7659	2.32092e-05	-1.80069	-0.686932
24794155	rs149067342	2.36411e-10	-1.53694	-2.9822e-10	3.70899e-05	-1.43562	-2.9822e-10	7.06904e-05	-1.37386	-2.9822e-10
24794186	rs116944078	1.80243e-10	-1.8082	-2.9822e-10	3.08711e-05	-1.61915	-2.9822e-10	5.33871e-05	-1.6546	-2.9822e-10
24795019	rs12700545	2.92838e-10	-1.83228	0.50939	5.05541e-05	-1.11715	-0.00877333	9.13758e-05	-1.29366	0.176468
24795165	rs80007250	2.26245e-10	-1.5809	-2.9822e-10	8.8296e-05	-0.568274	-2.9822e-10	0.000177889	-0.451009	-2.9822e-10
24795643	rs3801802	2.6468e-10	-1.52616e-10	-1.42399	3.90502e-05	-1.52616e-10	-1.38412	7.09732e-05	-1.52616e-10	-1.36987
24795757	rs2188880	1.59948e-10	-1.40213	-0.525529	2.00447e-05	-1.64964	-0.401365	3.60525e-05	-1.67683	-0.370364
24795852	rs3779462	6.3406e-11	-1.77755	-1.0754	1.2792e-05	-1.76586	-0.734282	2.49047e-05	-1.76264	-0.654472
24796229	rs1476520	3.9311e-08	4.92137	-1.34462	1.8521e-05	-0.717381	-1.41268	3.10053e-05	-0.778506	-1.4195
24796502	rs1476521	9.74393e-07	5.10039	1.68667	4.65029e-05	-1.84241	0.632952	9.53618e-05	-1.83491	0.760423
24796541	rs1001821	2.10208e-10	-1.53067	-0.123745	3.96239e-05	-1.84442	0.474881	7.95925e-05	-1.8451	0.589851
24796693	rs1476522	3.66854e-09	2.61561	-1.41057	9.19689e-06	-1.40608	-1.42402	1.47392e-05	-1.52168	-1.41997
24797006	rs4722387	6.95079e-11	-1.71488	-1.04619	1.27946e-05	-1.80783	-0.692112	2.49291e-05	-1.80449	-0.611647
24797764	rs2237326	0.00962179	16.2989	-0.314117	5.93849e-06	-1.84504	-1.42248	1.06656e-05	-1.84246	-1.42269
24798617	rs147572078	2.46848e-10	-1.49374	-2.9822e-10	2.85363e-05	-1.69779	-2.9822e-10	5.37055e-05	-1.64865	-2.9822e-10
24798639	rs59945804	0.0235747	17.1506	-0.269622	6.02494e-06	-1.83344	-1.41962	1.0911e-05	-1.8225	-1.4199
24798764	rs76028838	2.17268e-10	-1.62138	-2.9822e-10	8.13762e-05	-0.649886	-2.9822e-10	0.00016513	-0.525436	-2.9822e-10
24799227	rs78849264	0.000565299	13.723	-0.572649	1.30434e-05	-1.0584	-1.42229	2.68532e-05	-0.919875	-1.42191
24799265	rs2521771	3.22713e-10	-1.22575	-2.9822e-10	3.28279e-05	-1.55769	-2.9822e-10	5.94431e-05	-1.54715	-2.9822e-10
24799496	rs2521772	8.3599e-08	5.6872	-1.35593	2.76977e-05	-0.309591	-1.41803	4.63305e-05	-0.373642	-1.42273
24799918	rs78565521	2.37704e-10	-1.53149	-2.9822e-10	0.000100947	-0.434373	-2.9822e-10	0.000207741	-0.295874	-2.9822e-10
24800099	rs3757652	2.26208e-10	-1.75608	0.175029	4.41888e-05	-1.0002	-0.260294	7.38637e-05	-1.24504	-0.0849111
24800650	rs117372503	1.79212e-10	-1.81394	-2.9822e-10	3.04248e-05	-1.63371	-2.9822e-10	5.2679e-05	-1.66795	-2.9822e-10
24801999	rs2521773	2.90434e-09	1.93932	-0.967869	1.33683e-05	-1.43095	-1.02513	2.24552e-05	-1.485	-1.03565
24802138	rs4719780	8.02401e-11	-1.75177	-0.865718	1.16963e-05	-1.79636	-0.79334	2.26673e-05	-1.79427	-0.716978
24802288	rs6979115	4.8742e-10	-1.52616e-10	-0.813386	8.09538e-05	-1.52616e-10	-0.655091	0.000148609	-1.52616e-10	-0.630852
24802607	rs75253181	1.9653e-10	-1.7217	-2.9822e-10	2.89653e-05	-1.68287	-2.9822e-10	5.15021e-05	-1.69055	-2.9822e-10
24802798	rs739629	9.83176e-10	-1.52616e-10	-0.111723	0.000129854	-1.52616e-10	-0.182559	0.000244983	-1.52616e-10	-0.13098
24803592	rs4722388	1.20547e-10	-1.78351	-0.42696	2.13636e-05	-1.79746	-0.189824	4.06959e-05	-1.79662	-0.129418
24803743	rs10215349	1.3136e-10	-1.77021	-0.35436	2.23057e-05	-1.80543	-0.138693	4.2564e-05	-1.80411	-0.0770527
24803758	rs10216064	1.32277e-10	-1.77021	-0.34741	2.24763e-05	-1.80543	-0.131077	4.28971e-05	-1.80411	-0.0692562
24803791	rs10215067	1.33599e-10	-1.76723	-0.340436	2.26008e-05	-1.80755	-0.123437	4.3141e-05	-1.80626	-0.0614364
24804123	rs10216083	1.30047e-10	-1.78684	-0.347775	2.34656e-05	-1.79152	-0.10191	4.4825e-05	-1.78999	-0.0394171
24804756	rs9648009	1.55456e-10	-1.72972	-0.22643	2.58878e-05	-1.82174	0.0265409	4.98677e-05	-1.81917	0.0963783
24804884	rs9648313	1.51793e-10	-1.74773	-0.232266	2.61075e-05	-1.81252	0.0257775	5.00909e-05	-1.80951	0.0911803
24804891	rs28570974	1.52895e-10	-1.7405	-0.232266	2.60038e-05	-1.8165	0.0257775	4.98827e-05	-1.81367	0.0911803
24804960	rs9648314	1.52311e-10	-1.73696	-0.239624	2.57472e-05	-1.81831	0.0176618	4.9377e-05	-1.81557	0.0828836
24805050	rs6976667	1.37013e-08	3.69893	-1.17619	1.09742e-05	-1.55703	-1.09639	1.96263e-05	-1.60992	-1.04538
24805148	rs10276677	1.62993e-10	-1.76505	-0.14376	2.87184e-05	-1.81465	0.12322	5.52373e-05	-1.81129	0.190758
24805180	rs10233226	1.65662e-10	-1.77098	-0.121584	2.954e-05	-1.81081	0.147586	5.68587e-05	-1.80725	0.215648
24805189	rs10276690	1.67156e-10	-1.762	-0.121584	2.93728e-05	-1.81649	0.147586	5.65199e-05	-1.81322	0.215648
24805240	rs10276782	1.45606e-10	-1.76807	-0.253539	2.54963e-05	-1.81274	0.00230689	4.89146e-05	-1.80928	0.0671847
24805386	rs10247348	1.47207e-10	-1.77105	-0.239624	2.59422e-05	-1.81076	0.0176618	4.97922e-05	-1.80719	0.0828836
24805622	rs59111506	1.75792e-10	-1.75877	-0.0744358	3.09342e-05	-1.81833	0.201222	5.94313e-05	-1.81517	0.267823
24806122	rs149003899	3.16169e-10	-1.24623	-2.9822e-10	4.26139e-05	-1.29679	-2.9822e-10	7.60412e-05	-1.30089	-2.9822e-10
24806552	rs60934636	1.18355e-09	-1.52616e-10	0.0737623	0.000140525	-1.52616e-10	-0.103584	0.000264169	-1.52616e-10	-0.0555795
24806772	rs55860948	1.9606e-10	-1.72409	-2.9822e-10	2.86219e-05	-1.6948	-2.9822e-10	5.27099e-05	-1.66737	-2.9822e-10
24806832	rs138135375	2.72907e-10	-1.52616e-10	-1.39338	3.97849e-05	-1.52616e-10	-1.36548	7.08766e-05	-1.52616e-10	-1.37123
24806978	rs2214248	1.81208e-10	-1.72212	-0.0807501	3.06547e-05	-1.83371	0.207531	5.87207e-05	-1.83162	0.272245
24807097	rs12700547	5.46839e-10	-1.83022	1.13186	7.70007e-05	-1.35275	0.647591	0.000149247	-1.44693	0.820363
24807135	rs116860599	9.45022e-10	-1.52616e-10	-0.151303	0.000123097	-1.52616e-10	-0.235993	0.000223539	-1.52616e-10	-0.222583
24807221	rs181676787	3.20695e-10	-1.52616e-10	-1.23202	4.65091e-05	-1.52616e-10	-1.20932	8.46407e-05	-1.52616e-10	-1.19375
24807532	rs17150110	4.45312e-10	-1.52616e-10	-0.903737	5.88528e-05	-1.52616e-10	-0.973929	0.00010816	-1.52616e-10	-0.948561
24807995	rs4722389	1.94134e-09	1.89619	-1.32757	9.7709e-06	-1.37224	-1.39732	1.69471e-05	-1.39467	-1.40741
24808175	rs149323344	2.92495e-10	-1.52616e-10	-1.32406	4.21623e-05	-1.52616e-10	-1.30744	7.64249e-05	-1.52616e-10	-1.29586
24808303	rs10246778	1.66041e-10	-1.77327	-0.117008	2.97645e-05	-1.81128	0.155626	5.74983e-05	-1.808	0.227583
24808333	rs41368145	2.13118e-10	-1.64066	-2.9822e-10	2.67872e-05	-1.76104	-2.9822e-10	4.90845e-05	-1.73862	-2.9822e-10
24808368	rs17150118	3.59195e-10	-1.84305	0.724408	4.8894e-05	-1.44095	0.281636	9.50168e-05	-1.52376	0.445647
24808629	rs12669780	3.54131e-10	-1.8285	0.695659	5.29953e-05	-1.33415	0.255383	0.00010202	-1.42783	0.420828
24808755	rs78505750	2.91972e-08	3.27932	-2.9822e-10	2.58058e-05	-1.79837	-2.9822e-10	4.5832e-05	-1.80719	-2.9822e-10
24809179	rs74596192	4.74639e-10	-1.52616e-10	-0.839957	6.23003e-05	-1.52616e-10	-0.917002	0.000114836	-1.52616e-10	-0.888661
24811034	rs4722390	1.9631e-10	-1.77352	0.0507079	3.56307e-05	-1.82116	0.345398	6.88601e-05	-1.81783	0.41774
24811408	rs80071089	2.77095e-10	-1.52616e-10	-1.37815	4.11715e-05	-1.52616e-10	-1.33122	7.4161e-05	-1.52616e-10	-1.32593
24812250	rs34155688	2.4665e-07	4.75554	0.657675	1.60238e-05	-1.72769	-0.547203	3.04256e-05	-1.70944	-0.507443
24812445	rs73290229	1.3373e-09	-1.52616e-10	0.195898	0.000156336	-1.52616e-10	0.00303927	0.000297391	-1.52616e-10	0.062881
24812682	rs78648966	4.6137e-10	-0.868312	-2.9822e-10	4.64945e-05	-1.20963	-2.9822e-10	9.92291e-05	-1.03474	-2.9822e-10
24812683	rs79724368	4.55004e-10	-0.882206	-2.9822e-10	4.59768e-05	-1.22083	-2.9822e-10	9.79818e-05	-1.04739	-2.9822e-10
24812873	rs17150120	3.02167e-10	-0.401097	-0.890435	2.86155e-05	-0.736911	-0.95811	5.68462e-05	-0.664435	-0.927383
24813226	rs1978122	1.93417e-10	-1.73766	-2.9822e-10	2.92392e-05	-1.67346	-2.9822e-10	5.40645e-05	-1.64199	-2.9822e-10
24813803	rs7783087	4.53805e-10	-1.52616e-10	-0.884844	6.03126e-05	-1.52616e-10	-0.949427	0.000111426	-1.52616e-10	-0.918806
24814144	rs13224864	8.89001e-10	-1.76144	1.54903	4.79506e-05	-1.80666	0.627862	9.43886e-05	-1.82805	0.743307
24814147	rs111498086	0.000868665	14.1078	-0.527864	6.93008e-06	-1.75336	-1.35974	1.22787e-05	-1.76418	-1.36012
24814778	rs117122206	4.60764e-10	-1.52616e-10	-0.869627	7.32237e-05	-1.52616e-10	-0.75545	0.000128745	-1.52616e-10	-0.774333
24814834	rs17211681	1.91714e-10	-1.74651	-2.9822e-10	3.03543e-05	-1.63603	-2.9822e-10	5.61045e-05	-1.60495	-2.9822e-10
24814926	rs4722391	3.08261e-09	2.42076	-1.38974	1.14226e-05	-1.1895	-1.42387	1.98639e-05	-1.21752	-1.42575
24814953	rs77594613	0.000398313	13.3475	-0.547269	6.56397e-06	-1.80244	-1.36493	1.16716e-05	-1.80972	-1.3653
24815296	rs10275940	1.50704e-10	-1.83851	-0.148685	3.23521e-05	-1.6861	0.113807	6.19538e-05	-1.68082	0.175038
24815573	rs6959900	9.30911e-07	6.2058	0.535608	8.51382e-05	-1.62422	1.01953	0.000176168	-1.67942	1.21869
24816151	rs10046525	1.47792e-10	-1.8407	-0.166011	3.2437e-05	-1.67194	0.102273	6.23385e-05	-1.6658	0.166208
24817067	rs767329	0.000648977	13.8931	-0.604708	6.7142e-06	-1.76897	-1.37578	1.18775e-05	-1.7788	-1.37872
24817179	rs79664868	3.27648e-10	-1.52616e-10	-1.21057	4.53609e-05	-1.52616e-10	-1.23432	8.18689e-05	-1.52616e-10	-1.22705
24817244	rs73088306	3.80247e-10	-1.06169	-2.9822e-10	3.24603e-05	-1.56895	-2.9822e-10	6.32652e-05	-1.48483	-2.9822e-10
24817261	rs55721832	1.90688e-10	-1.75187	-2.9822e-10	2.9806e-05	-1.65426	-2.9822e-10	5.51727e-05	-1.6217	-2.9822e-10
24817720	rs56347266	1.76869e-10	-1.8271	-2.9822e-10	3.61236e-05	-1.46202	-2.9822e-10	6.51837e-05	-1.45496	-2.9822e-10
24818656	rs1468185	1.91518e-09	-1.76242	2.31747	0.000192199	-1.39317	1.60273	0.000420852	-1.42252	1.83264
24818918	rs10270198	1.45764e-06	6.23896	0.950854	3.43911e-05	-1.66688	0.155706	6.4663e-05	-1.67437	0.211393
24819104	rs56169632	7.28928e-11	-1.83335	-0.880168	9.93849e-06	-1.76008	-0.99247	1.90954e-05	-1.70298	-0.979745
24820215	rs7787684	1.36002e-09	0.212742	-2.9822e-10	2.54972e-05	-1.8104	-2.9822e-10	4.55627e-05	-1.81308	-2.9822e-10
24820693	rs41459253	1.90688e-10	-1.75187	-2.9822e-10	2.9806e-05	-1.65426	-2.9822e-10	5.51727e-05	-1.6217	-2.9822e-10
24820945	rs74779340	0.000211428	12.7868	-0.61995	6.31724e-06	-1.82	-1.38568	1.12272e-05	-1.82587	-1.38796
24820961	rs10248833	1.2705e-10	-1.82435	-0.33358	2.63694e-05	-1.69155	-0.0852113	4.9351e-05	-1.7094	-0.0238076
24821674	rs73290242	3.64432e-10	-1.52616e-10	-1.10417	4.92757e-05	-1.52616e-10	-1.15154	9.10487e-05	-1.52616e-10	-1.12077
24821946	rs140233612	6.94809e-07	5.92222	0.526659	8.0918e-05	-1.64025	0.984717	0.00016919	-1.69657	1.19542
24822050	rs150362201	0.000155737	12.5125	-0.651331	6.22477e-06	-1.82799	-1.39245	1.1071e-05	-1.83332	-1.39452
24822230	rs111300961	0.000193655	12.7112	-0.63209	6.29747e-06	-1.82046	-1.38836	1.11859e-05	-1.82696	-1.39056
24822286	rs141147017	0.000207648	12.7545	-0.605705	6.34626e-06	-1.81865	-1.38245	1.12678e-05	-1.82539	-1.38483
24823795	rs17211952	2.00545e-10	-1.70147	-2.9822e-10	2.79835e-05	-1.71736	-2.9822e-10	5.14589e-05	-1.69139	-2.9822e-10
24824304	rs113213591	0.000137996	12.3923	-0.652058	6.19955e-06	-1.8319	-1.3926	1.1034e-05	-1.83652	-1.39467
24824337	rs4722392	3.48524e-09	2.56548	-1.4117	1.30245e-05	-1.12213	-1.36	2.30575e-05	-1.15328	-1.3409
24824475	rs117241806	2.93118e-10	-1.32194	-2.9822e-10	4.22685e-05	-1.30493	-2.9822e-10	7.62595e-05	-1.29803	-2.9822e-10
24824730	rs140904024	3.04965e-10	-1.52616e-10	-1.28232	4.06775e-05	-1.52616e-10	-1.34329	7.19833e-05	-1.52616e-10	-1.35573
24824774	rs11762966	3.34665e-10	-1.80053	0.611149	4.4512e-05	-1.6059	0.35269	7.95607e-05	-1.74739	0.49174
24824911	rs17277761	1.14714e-10	-1.84049	-0.419572	2.79712e-05	-1.52789	-0.189906	5.40487e-05	-1.51579	-0.126495
24825124	rs28508477	1.14644e-10	-1.84505	-0.415635	2.66479e-05	-1.58596	-0.180298	5.12703e-05	-1.57432	-0.12074
24825133	rs10951029	6.81356e-07	6.40765	0.0216829	5.30964e-05	-1.56663	0.489768	0.000106858	-1.6344	0.673726
24825237	rs34081711	2.70935e-10	-1.40063	-2.9822e-10	2.64005e-05	-1.77559	-2.9822e-10	4.76696e-05	-1.76787	-2.9822e-10
24826589	rs79879286	0.000235593	12.8928	-0.617701	6.50265e-06	-1.79158	-1.38518	1.15239e-05	-1.80027	-1.38748
24826613	rs17150155	8.53001e-11	-1.8378	-0.71854	1.75709e-05	-1.09456	-1.08817	3.04836e-05	-1.17497	-1.04001
24826629	rs6461818	3.6633e-10	-1.52616e-10	-1.09898	4.95238e-05	-1.52616e-10	-1.14651	9.15162e-05	-1.52616e-10	-1.11565
24827348	rs137882803	3.59659e-10	-1.52616e-10	-1.11736	5.1755e-05	-1.52616e-10	-1.10245	9.0858e-05	-1.52616e-10	-1.12287
24827860	rs143168331	3.85891e-10	-1.04696	-2.9822e-10	3.77943e-05	-1.41681	-2.9822e-10	6.21546e-05	-1.50254	-2.9822e-10
24828055	rs2391000	0.00109587	14.3457	-0.533356	6.75072e-06	-1.78966	-1.34966	1.2322e-05	-1.76952	-1.35126
24829139	rs113041465	0.00111251	14.3189	-0.49155	6.58921e-06	-1.80662	-1.35692	1.19662e-05	-1.79064	-1.35944
24829598	rs28787388	1.12916e-10	-1.84399	-0.431877	2.48387e-05	-1.62937	-0.207202	4.76276e-05	-1.6257	-0.143053
24829869	rs148910335	0.00117486	14.3189	-0.437012	6.69131e-06	-1.80662	-1.34154	1.21483e-05	-1.79064	-1.34434
24830060	rs142678880	9.28368e-10	-1.52616e-10	-0.169084	0.000117784	-1.52616e-10	-0.280114	0.000216171	-1.52616e-10	-0.256101
24830130	rs55749506	2.02366e-10	-1.69243	-2.9822e-10	2.79796e-05	-1.71749	-2.9822e-10	5.15746e-05	-1.68914	-2.9822e-10
24830214	rs12154468	0.00121393	14.3638	-0.449193	6.68256e-06	-1.8044	-1.34507	1.21382e-05	-1.788	-1.34781
24830366	rs12154475	0.00124849	14.3638	-0.421122	6.73767e-06	-1.8044	-1.33686	1.22367e-05	-1.788	-1.33973
24830439	rs182861188	3.29509e-10	-1.20491	-2.9822e-10	4.15342e-05	-1.32245	-2.9822e-10	8.17761e-05	-1.22818	-2.9822e-10
24830500	rs117381192	2.90991e-10	-1.32922	-2.9822e-10	7.11209e-05	-0.784587	-2.9822e-10	0.000135085	-0.726262	-2.9822e-10
24830613	rs28837462	1.04752e-10	-1.84478	-0.506136	2.26359e-05	-1.63712	-0.292309	4.35618e-05	-1.62928	-0.228711
24831369	rs117001561	2.15931e-10	-1.62755	-2.9822e-10	2.6947e-05	-1.7551	-2.9822e-10	4.85176e-05	-1.75024	-2.9822e-10
24831435	rs11771400	4.0736e-10	-1.81124	0.818422	5.53512e-05	-1.61118	0.575906	0.000100913	-1.75879	0.740885
24831750	rs74510285	2.0412e-10	-1.68381	-2.9822e-10	2.77661e-05	-1.72515	-2.9822e-10	5.11391e-05	-1.69762	-2.9822e-10
24831960	rs7804076	3.55778e-10	-1.52616e-10	-1.1282	4.81316e-05	-1.52616e-10	-1.17503	8.86396e-05	-1.52616e-10	-1.14759
24832129	rs12154649	0.000560766	13.4259	-0.283627	7.43416e-06	-1.75499	-1.28789	1.31134e-05	-1.76639	-1.29214
24832308	rs4719781	7.32266e-10	0.963784	-1.37015	7.41644e-06	-1.65058	-1.39469	1.29829e-05	-1.66876	-1.39977
24833118	rs7790361	3.81935e-09	2.66852	-1.4232	1.30709e-05	-1.08701	-1.39158	2.28158e-05	-1.12453	-1.38018
24833601	rs113922010	0.000182767	12.5195	-0.498331	7.01373e-06	-1.76428	-1.33681	1.27256e-05	-1.74861	-1.33994
24834021	rs7457348	2.78498e-10	-1.84188	0.46878	3.30625e-05	-1.58032	0.0297473	6.21678e-05	-1.70015	0.197818
24834109	rs60866628	1.42684e-10	-0.771177	-1.2707	1.73155e-05	-0.880173	-1.31719	2.99228e-05	-0.935424	-1.29812
24834341	rs6945054	7.40415e-11	-1.64705	-1.05084	1.03673e-05	-1.71667	-0.993644	1.94792e-05	-1.7155	-0.947324
24834679	rs144248770	2.5592e-10	-1.45765	-2.9822e-10	2.49953e-05	-1.83028	-2.9822e-10	4.51644e-05	-1.82186	-2.9822e-10
24835482	rs2158061	1.96082e-10	-1.72398	-2.9822e-10	2.47896e-05	-1.83854	-2.9822e-10	4.43575e-05	-1.83989	-2.9822e-10
24835533	rs59450900	7.13878e-11	-1.81937	-0.915011	9.28464e-06	-1.7833	-1.03731	1.68592e-05	-1.82307	-0.984203
24835729	rs76881352	0.000132328	11.7022	-0.00390915	1.33526e-05	-1.55713	-0.900125	2.30821e-05	-1.59125	-0.901859
24835787	rs2106760	1.86117e-09	1.94987	-1.42342	9.85126e-06	-1.34221	-1.41916	1.68588e-05	-1.39366	-1.41364
24836133	rs73088325	2.05437e-10	-1.67737	-2.9822e-10	3.06578e-05	-1.62608	-2.9822e-10	5.13168e-05	-1.69415	-2.9822e-10
24836244	rs79107368	3.87614e-10	-1.52616e-10	-1.0425	4.80171e-05	-1.52616e-10	-1.17741	8.64274e-05	-1.52616e-10	-1.17286
24837520	rs73088329	2.16018e-10	-1.62715	-2.9822e-10	2.46874e-05	-1.84267	-2.9822e-10	4.41389e-05	-1.84483	-2.9822e-10
24837529	rs77175151	2.6834e-10	-1.52616e-10	-1.41026	3.95593e-05	-1.52616e-10	-1.37117	7.10393e-05	-1.52616e-10	-1.36893
24837693	rs117637656	1.06901e-09	-0.0280194	-2.9822e-10	0.000473458	1.11109	-2.9822e-10	0.000662975	0.864569	-2.9822e-10
24837746	rs10486432	3.1419e-05	11.0395	-0.779083	9.35707e-06	-1.63068	-1.18216	1.62624e-05	-1.65834	-1.18497
24839712	rs3088014	2.89296e-05	10.9652	-0.787374	9.29989e-06	-1.63173	-1.18724	1.61184e-05	-1.66219	-1.19002
24840031	rs17150175	2.70926e-10	-1.52616e-10	-1.40066	3.98858e-05	-1.52616e-10	-1.36295	7.22866e-05	-1.52616e-10	-1.35153
24840627	rs56390544	1.8545e-10	-1.77972	-2.9822e-10	3.03611e-05	-1.63581	-2.9822e-10	5.53572e-05	-1.61836	-2.9822e-10
24840967	rs184382160	2.7848e-10	-1.52616e-10	-1.37316	3.88377e-05	-1.52616e-10	-1.38958	6.97827e-05	-1.52616e-10	-1.38678
24840975	rs17150177	3.40602e-05	11.0321	-0.690934	1.00549e-05	-1.60704	-1.13387	1.73889e-05	-1.63835	-1.13798
24841010	rs143367016	8.09049e-10	-1.52616e-10	-0.306653	0.000133738	-1.52616e-10	-0.153087	0.000232621	-1.52616e-10	-0.182756
24841304	rs181353752	2.77892e-10	-1.52616e-10	-1.37528	4.10105e-05	-1.52616e-10	-1.33514	7.36512e-05	-1.52616e-10	-1.33283
24841308	rs185732261	2.76337e-10	-1.52616e-10	-1.38089	4.07012e-05	-1.52616e-10	-1.34271	7.30885e-05	-1.52616e-10	-1.3405
24841591	rs6958470	1.62219e-10	-0.55339	-1.36018	1.85558e-05	-0.723507	-1.40468	3.09538e-05	-0.788575	-1.4111
24842203	rs17150180	7.01715e-11	-1.75483	-0.996743	9.41943e-06	-1.80219	-1.00401	1.72637e-05	-1.84158	-0.941983
24842243	rs13244325	2.76873e-10	-1.37895	-2.9822e-10	2.57202e-05	-1.80169	-2.9822e-10	4.67459e-05	-1.78744	-2.9822e-10
24842509	rs117541982	1.77184e-10	-1.82532	-2.9822e-10	2.52674e-05	-1.81945	-2.9822e-10	4.63914e-05	-1.79506	-2.9822e-10
24842631	rs140466492	4.39137e-10	-1.52616e-10	-0.9177	6.27588e-05	-1.52616e-10	-0.909669	0.000118925	-1.52616e-10	-0.853671
24842670	rs74810236	1.88195e-10	-1.76503	-2.9822e-10	2.96348e-05	-1.66002	-2.9822e-10	5.39779e-05	-1.64359	-2.9822e-10
24843000	rs142915233	3.64166e-10	-1.1049	-2.9822e-10	4.85838e-05	-1.16568	-2.9822e-10	9.39838e-05	-1.08905	-2.9822e-10
24843384	rs147418650	2.90871e-05	10.8283	-0.645017	1.0089e-05	-1.63284	-1.10468	1.74892e-05	-1.6616	-1.10899
24843542	rs28711029	2.37106e-10	-0.732752	-0.801251	2.99555e-05	-0.909758	-0.739499	6.31157e-05	-0.805361	-0.681838
24843621	rs10227466	1.71169e-09	1.8122	-1.36947	9.88734e-06	-1.35083	-1.40689	1.6413e-05	-1.42676	-1.40734
24843644	rs12113560	3.86272e-10	-1.04597	-2.9822e-10	4.88883e-05	-1.15943	-2.9822e-10	8.34914e-05	-1.20742	-2.9822e-10
24843810	rs2285651	6.58832e-11	-1.77355	-1.04108	9.06529e-06	-1.80201	-1.0425	1.65688e-05	-1.83894	-0.985705
24843870	rs2285652	2.64222e-10	-1.52616e-10	-1.42572	3.79236e-05	-1.52616e-10	-1.4134	6.83373e-05	-1.52616e-10	-1.40771
24844080	rs57390482	5.57754e-10	-0.678593	-2.9822e-10	8.50217e-05	-0.606063	-2.9822e-10	0.000154703	-0.590663	-2.9822e-10
24844736	rs79631004	2.67864e-05	10.8559	-0.755009	1.0692e-05	-1.64564	-1.03384	1.85514e-05	-1.67505	-1.03658
24844908	rs66553400	4.16402e-10	-0.970862	-2.9822e-10	6.98803e-05	-0.802185	-2.9822e-10	0.000129953	-0.764997	-2.9822e-10
24845132	rs57347218	4.28189e-10	-0.942948	-2.9822e-10	7.20422e-05	-0.771717	-2.9822e-10	0.000134045	-0.733995	-2.9822e-10
24845228	rs61679797	4.17777e-10	-0.967564	-2.9822e-10	7.01324e-05	-0.798584	-2.9822e-10	0.00013043	-0.761333	-2.9822e-10
24846015	rs73088333	1.79494e-10	-1.81237	-2.9822e-10	2.46326e-05	-1.8449	-2.9822e-10	4.44528e-05	-1.83774	-2.9822e-10
24846921	rs59139080	4.24442e-10	-1.52616e-10	-0.951737	5.55302e-05	-1.52616e-10	-1.03204	9.78324e-05	-1.52616e-10	-1.04891
24847035	rs143251675	1.76287e-10	-1.8304	-2.9822e-10	2.47645e-05	-1.83956	-2.9822e-10	4.50707e-05	-1.82394	-2.9822e-10
24847842	rs2051755	7.10815e-10	0.760095	-1.19619	1.07787e-05	-1.38955	-1.28185	1.79005e-05	-1.46424	-1.2831
24848336	rs4722393	2.07584e-10	-0.976914	-0.69006	2.74424e-05	-1.11815	-0.618733	5.78196e-05	-1.02384	-0.550996
24848829	rs1012775	7.25006e-10	0.709111	-1.12544	1.11259e-05	-1.41072	-1.22897	1.84195e-05	-1.48358	-1.23518
24848927	rs4374886	5.30952e-10	-0.72784	-2.9822e-10	8.54507e-05	-0.601029	-2.9822e-10	0.000156789	-0.577268	-2.9822e-10
24849803	rs2106761	5.96802e-11	-1.77216	-1.14135	8.28702e-06	-1.78787	-1.14641	1.49203e-05	-1.83597	-1.09348
24849933	rs138112537	4.2132e-10	-1.52616e-10	-0.959118	6.28084e-05	-1.52616e-10	-0.90888	0.00011778	-1.52616e-10	-0.863353
24850097	rs35109505	1.37988e-08	2.85777	-0.327944	1.22556e-05	-1.7886	-0.754387	2.18843e-05	-1.79121	-0.755187
24850716	rs143895282	2.68938e-10	-1.52616e-10	-1.40803	3.89761e-05	-1.52616e-10	-1.38602	6.95019e-05	-1.52616e-10	-1.39081
24850995	rs9648315	1.79565e-08	3.08958	-0.296381	1.29178e-05	-1.76071	-0.729655	2.3053e-05	-1.7639	-0.73047
24851692	rs140427528	1.76932e-10	-1.82675	-2.9822e-10	3.43831e-05	-1.51141	-2.9822e-10	6.29725e-05	-1.48947	-2.9822e-10
24852157	rs4719782	9.96017e-10	0.63577	-0.734517	1.46417e-05	-1.43931	-0.925787	2.40584e-05	-1.50745	-0.94424
24852357	rs17150208	1.92265e-10	-1.0869	-0.656737	1.52807e-05	-1.66312	-0.659264	3.4052e-05	-1.52991	-0.574371
24852676	rs739625	2.64659e-09	2.01913	-1.14061	2.14841e-05	-0.763091	-1.21857	3.3316e-05	-0.888884	-1.23725
24852686	rs117732018	1.80936e-10	-1.80437	-2.9822e-10	3.58159e-05	-1.47058	-2.9822e-10	5.85283e-05	-1.56266	-2.9822e-10
24852791	rs739626	2.20874e-10	-0.937851	-0.66707	2.82466e-05	-1.09697	-0.61103	5.93548e-05	-1.00331	-0.545329
24852932	rs73290274	4.38143e-10	-0.919967	-2.9822e-10	6.04924e-05	-0.946451	-2.9822e-10	0.000104406	-0.983883	-2.9822e-10
24853154	rs2391001	4.82539e-11	-1.70516	-1.42088	9.5621e-06	-1.37608	-1.41508	1.53168e-05	-1.48459	-1.41863
24853496	rs739627	4.35376e-11	-1.8439	-1.38499	9.17411e-06	-1.41826	-1.41433	1.56582e-05	-1.46847	-1.41271
24853801	rs148030382	2.20217e-10	-1.6079	-2.9822e-10	2.72462e-05	-1.74406	-2.9822e-10	4.80376e-05	-1.76018	-2.9822e-10
24854765	rs1044956	5.13259e-11	-1.65105	-1.41326	1.05433e-05	-1.29029	-1.40319	1.66535e-05	-1.41238	-1.40716
24855399	rs7455570	2.69856e-10	-1.52616e-10	-1.40462	3.8495e-05	-1.52616e-10	-1.39844	6.92411e-05	-1.52616e-10	-1.39457
24855651	rs76330454	2.2516e-10	-1.5857	-2.9822e-10	2.84609e-05	-1.70044	-2.9822e-10	4.9385e-05	-1.73252	-2.9822e-10
24856032	rs10215692	2.42966e-10	-1.02602	-0.483574	3.27296e-05	-1.16302	-0.397672	6.92093e-05	-1.07158	-0.323452
24856436	rs56786810	2.04801e-10	-1.68047	-2.9822e-10	2.57355e-05	-1.8011	-2.9822e-10	4.49852e-05	-1.82583	-2.9822e-10
24856458	rs35967932	7.87021e-09	2.49085	-0.522522	1.0199e-05	-1.82219	-0.904487	1.82312e-05	-1.82384	-0.905193
24856997	rs10951030	8.20947e-11	-1.8185	-0.776138	1.3374e-05	-1.68146	-0.774191	2.32631e-05	-1.78082	-0.704481
24857148	rs1859118	3.70259e-08	3.56215	-0.0452927	1.7426e-05	-1.66119	-0.529819	3.10234e-05	-1.66668	-0.530744
24857149	rs75684908	1.78157e-10	-1.81985	-2.9822e-10	2.61988e-05	-1.78326	-2.9822e-10	4.68732e-05	-1.78472	-2.9822e-10
24857700	rs12700548	1.45301e-10	-1.57006	-0.453642	1.24664e-05	-1.84252	-0.683417	2.233e-05	-1.81772	-0.708518
24857864	rs28500553	2.76646e-10	-1.52616e-10	-1.37977	3.95358e-05	-1.52616e-10	-1.37176	7.14189e-05	-1.52616e-10	-1.36361
24857983	rs2106943	7.15081e-11	-1.32658	-1.40612	6.38013e-06	-1.77201	-1.42377	1.25166e-05	-1.68078	-1.42433
24858043	rs111227579	2.10744e-10	-1.65187	-2.9822e-10	2.55927e-05	-1.80666	-2.9822e-10	4.65938e-05	-1.7907	-2.9822e-10
24858952	rs35822961	3.7274e-10	-1.41604	0.334412	0.000206646	-0.175363	0.457401	0.000239888	-0.705442	0.553445
24859250	rs11761859	1.06863e-10	-1.61503	-0.715934	1.18323e-05	-1.66869	-0.909452	2.47268e-05	-1.49935	-0.924929
24859380	rs7806080	1.02276e-10	-1.6078	-0.767044	1.14013e-05	-1.66234	-0.952902	2.39021e-05	-1.49049	-0.967709
24859516	rs17150225	4.78963e-11	-1.72041	-1.41307	9.81848e-06	-1.34929	-1.41542	1.55913e-05	-1.47125	-1.4142
24859962	rs7810587	5.7672e-10	-0.37704	-0.268115	7.13276e-05	-0.474493	-0.307192	0.000122323	-0.596202	-0.229299
24860000	rs6979174	1.05801e-10	-1.59921	-0.74174	1.1248e-05	-1.69735	-0.931426	2.32611e-05	-1.53882	-0.946568
24860221	rs13231119	3.41595e-10	-1.34217	0.173283	0.000202529	-0.0324833	0.294399	0.000228278	-0.586891	0.385287
24860296	rs17150230	1.74065e-10	-1.84308	-2.9822e-10	2.62036e-05	-1.78307	-2.9822e-10	4.61066e-05	-1.80121	-2.9822e-10
24860417	rs13307070	2.29363e-10	-1.56721	-2.9822e-10	2.62045e-05	-1.78304	-2.9822e-10	4.65416e-05	-1.79182	-2.9822e-10
24860474	rs111385326	2.18036e-10	-1.61785	-2.9822e-10	2.68709e-05	-1.75793	-2.9822e-10	5.13161e-05	-1.69416	-2.9822e-10
24860783	rs117804692	2.73068e-10	-1.52616e-10	-1.39279	3.74902e-05	-1.52616e-10	-1.42489	6.7112e-05	-1.52616e-10	-1.42581
24860950	rs149414886	2.77728e-10	-1.52616e-10	-1.37587	4.04655e-05	-1.52616e-10	-1.34852	7.34741e-05	-1.52616e-10	-1.33523
24862673	rs78345024	1.6132e-09	0.383462	-2.9822e-10	0.000154742	-0.00721013	-2.9822e-10	0.000362893	0.261939	-2.9822e-10
24862716	rs17213131	1.04522e-10	-1.72139	-0.63173	1.41858e-05	-1.42688	-0.969845	2.74689e-05	-1.35053	-0.968585
24862934	rs78941772	8.74935e-10	-0.590588	0.362227	0.000858979	1.24267	0.464109	0.000814218	0.50367	0.56639
24863109	rs6957090	5.92444e-11	-1.57317	-1.34767	8.23623e-06	-1.57149	-1.36894	1.76251e-05	-1.38949	-1.37335
24863792	rs17150239	5.97838e-10	-0.0205227	-0.58867	6.60536e-05	-0.234821	-0.623681	0.00011819	-0.316594	-0.543283
24864058	rs74699912	2.09263e-10	-1.65892	-2.9822e-10	2.73479e-05	-1.74033	-2.9822e-10	4.8557e-05	-1.74943	-2.9822e-10
24864217	rs73088352	1.75398e-10	-1.83545	-2.9822e-10	2.64963e-05	-1.77196	-2.9822e-10	4.65248e-05	-1.79218	-2.9822e-10
24866690	rs7802069	1.41368e-09	-1.1841	1.43554	9.86542e-05	-1.8375	1.38015	0.000207641	-1.7984	1.50204
24866963	rs10486434	5.45538e-10	-0.705441	0.00470236	7.02231e-05	-0.769241	-0.0280502	0.000123517	-0.885987	0.0702005
24868252	rs13241517	1.12313e-09	0.0213609	-2.9822e-10	2.86537e-05	-1.69369	-2.9822e-10	4.86258e-05	-1.74801	-2.9822e-10
24868408	rs12700549	1.5469e-10	-1.83637	-0.124715	3.11458e-05	-1.06451	-0.545781	6.47051e-05	-0.921504	-0.540824
24868565	rs75019247	2.18119e-10	-1.61747	-2.9822e-10	2.69186e-05	-1.75615	-2.9822e-10	4.77074e-05	-1.76708	-2.9822e-10
24868789	rs17213284	1.79815e-10	-1.82797	0.0173907	3.25446e-05	-1.1381	-0.428257	6.70703e-05	-1.00345	-0.422979
24868832	rs17150247	4.08621e-10	-0.562531	-0.427192	4.85955e-05	-0.682053	-0.483386	8.25845e-05	-0.814632	-0.403714
24868863	rs17291810	1.77008e-10	-1.83176	0.00544657	3.33749e-05	-1.10298	-0.438183	6.91198e-05	-0.963395	-0.432932
24869720	rs111361893	2.11499e-10	-1.64829	-2.9822e-10	2.638e-05	-1.77636	-2.9822e-10	5.00688e-05	-1.71877	-2.9822e-10
24870722	rs13225320	4.08803e-10	-1.31034	0.321058	0.000252664	0.0275109	0.455579	0.000286347	-0.536825	0.561861
24870943	rs17213445	1.58407e-10	-1.84268	-0.0946695	3.45789e-05	-0.984684	-0.521041	7.23351e-05	-0.834845	-0.516015
24871395	rs181271864	5.88393e-10	-0.625117	-2.9822e-10	7.71272e-05	-0.703513	-2.9822e-10	0.000152533	-0.604785	-2.9822e-10
24871593	rs35400285	1.46142e-10	-1.84001	-0.177923	3.20185e-05	-1.02508	-0.557579	6.73217e-05	-0.878653	-0.544032
24871759	rs141565320	6.78609e-11	-1.48858	-1.29647	1.09588e-05	-1.30805	-1.34678	1.8684e-05	-1.35727	-1.34723
24872105	rs146355941	2.34021e-10	-1.5471	-2.9822e-10	2.58901e-05	-1.79511	-2.9822e-10	4.5982e-05	-1.80392	-2.9822e-10
24872251	rs77189816	2.49106e-10	-1.48463	-2.9822e-10	2.53418e-05	-1.81651	-2.9822e-10	4.51096e-05	-1.82307	-2.9822e-10
24872370	rs55745081	3.52462e-10	-1.13757	-2.9822e-10	0.000102434	-0.419748	-2.9822e-10	0.000230555	-0.19168	-2.9822e-10
24872507	rs17150258	5.22508e-11	-1.62235	-1.42411	1.17226e-05	-1.1678	-1.41965	1.81811e-05	-1.3118	-1.41998
24872829	rs12700550	4.36918e-10	-1.20097	0.278202	0.000291051	0.227738	0.396793	0.000318917	-0.368631	0.501393
24873911	rs2285687	1.40366e-10	-1.83495	-0.223312	2.92582e-05	-1.07744	-0.59537	6.12201e-05	-0.935574	-0.582119
24874459	rs2285688	1.48316e-10	-1.83495	-0.168221	3.0632e-05	-1.07744	-0.549483	6.41177e-05	-0.935574	-0.535873
24874499	rs2285689	1.43076e-10	-1.7872	-0.251943	0.000133414	-0.00198886	-0.153521	0.000171289	-0.427286	-0.0615282
24875157	rs34986116	1.27183e-10	-1.834	-0.32289	8.85331e-05	-0.336475	-0.229116	0.000118493	-0.715441	-0.141875
24875831	rs79705006	2.302e-10	-1.56356	-2.9822e-10	2.61478e-05	-1.7852	-2.9822e-10	4.64352e-05	-1.79411	-2.9822e-10
24875898	rs79453211	5.29992e-11	-1.61509	-1.41715	1.21033e-05	-1.14563	-1.40986	1.89481e-05	-1.28031	-1.41016
24876279	rs75355073	5.00953e-11	-1.69405	-1.39453	1.07684e-05	-1.28948	-1.38288	1.7065e-05	-1.40873	-1.38641
24876840	rs79872594	5.16003e-11	-1.65902	-1.39997	1.14058e-05	-1.22396	-1.39088	1.79507e-05	-1.35046	-1.39408
24876872	rs143791570	4.13448e-10	-1.52616e-10	-0.97798	6.12136e-05	-1.52616e-10	-0.934599	0.000110523	-1.52616e-10	-0.926943
24877165	rs17292110	1.93047e-10	-1.73958	-2.9822e-10	2.84234e-05	-1.70176	-2.9822e-10	5.03128e-05	-1.71391	-2.9822e-10
24878612	rs1541363	4.9617e-10	-0.697246	-0.0983462	4.45052e-05	-1.15435	-0.09901	8.42238e-05	-1.20238	0.00368471
24878895	rs17292166	2.25764e-10	-1.58302	-2.9822e-10	2.5446e-05	-1.81241	-2.9822e-10	4.56872e-05	-1.81035	-2.9822e-10
24878961	rs17213738	2.17083e-10	-1.62223	-2.9822e-10	2.51218e-05	-1.82523	-2.9822e-10	4.50849e-05	-1.82362	-2.9822e-10
24879030	rs17292264	2.23995e-10	-1.80962	0.218729	3.67298e-05	-1.22319	-0.222188	7.60219e-05	-1.0949	-0.206246
24879095	rs79770871	2.12016e-10	-1.64585	-2.9822e-10	2.62298e-05	-1.78207	-2.9822e-10	4.65851e-05	-1.79089	-2.9822e-10
24879099	rs17150265	2.33982e-10	-1.54727	-2.9822e-10	2.80709e-05	-1.71424	-2.9822e-10	4.87292e-05	-1.74589	-2.9822e-10
24879345	rs12700551	3.98411e-10	-1.81031	0.795282	6.0218e-05	-1.23624	0.285242	0.000124868	-1.11317	0.30826
24879406	rs34640695	1.38436e-10	-1.84216	-0.229946	5.72542e-05	-0.804633	-0.196835	8.60712e-05	-1.05686	-0.120133
24879423	rs56045801	1.43562e-10	-1.84253	-0.193209	6.365e-05	-0.755187	-0.140382	9.04278e-05	-1.05921	-0.0684038
24879445	rs55860363	1.98051e-10	-1.71399	-2.9822e-10	2.61765e-05	-1.78411	-2.9822e-10	4.72614e-05	-1.77648	-2.9822e-10
24879566	rs56373103	1.75808e-10	-1.84246	0.00933449	7.87992e-05	-0.71075	0.028684	0.00011018	-0.98515	0.0550931
24879876	rs6953041	1.81484e-10	-0.38501	-1.41633	2.62245e-05	-0.389187	-1.39309	4.59188e-05	-0.416989	-1.3883
24879879	rs55799502	2.206e-10	-1.60616	-2.9822e-10	2.49443e-05	-1.83232	-2.9822e-10	4.44393e-05	-1.83804	-2.9822e-10
24879984	rs145596906	6.8557e-10	-0.47226	-2.9822e-10	0.0001224	-0.241675	-2.9822e-10	0.00024945	-0.112909	-2.9822e-10
24880022	rs41275964	6.25153e-10	-0.564515	-2.9822e-10	2.46547e-05	-1.844	-2.9822e-10	4.46746e-05	-1.83276	-2.9822e-10
24880035	rs55992133	1.79489e-10	-1.8124	-2.9822e-10	2.54144e-05	-1.81365	-2.9822e-10	4.56076e-05	-1.81209	-2.9822e-10
24880086	rs10274129	4.20447e-10	0.392113	-1.35331	6.35065e-06	-1.83783	-1.36258	1.13262e-05	-1.84324	-1.36181
24880303	rs17150267	3.66531e-10	-1.09843	-2.9822e-10	2.50714e-05	-1.82724	-2.9822e-10	4.53235e-05	-1.81834	-2.9822e-10
24880573	rs13243145	6.84342e-10	-1.64804	1.17398	5.36817e-05	-1.83722	0.771321	0.000102704	-1.83022	0.829899
24881065	rs73087716	3.4282e-10	-0.362189	-0.803118	1.18379e-05	-1.84161	-0.736053	2.32086e-05	-1.82058	-0.667065
24881125	rs73272222	2.20667e-10	-0.206271	-1.39959	1.9402e-05	-0.66288	-1.42071	3.42309e-05	-0.677035	-1.422
24881578	rs7796480	6.30411e-11	-1.84454	-1.01418	1.05551e-05	-1.84118	-0.851185	1.98375e-05	-1.8244	-0.8202
24881694	rs74454569	5.95744e-10	-1.45747	0.844765	0.000225513	-0.87551	1.24492	0.000351449	-1.01663	1.24653
24882283	rs149634506	1.85842e-10	-1.77761	-2.9822e-10	2.47692e-05	-1.83937	-2.9822e-10	4.41632e-05	-1.84428	-2.9822e-10
24882608	rs58923130	4.89516e-10	-0.809095	-2.9822e-10	2.47609e-05	-1.8397	-2.9822e-10	4.50642e-05	-1.82408	-2.9822e-10
24882754	rs73087719	2.15055e-10	-1.63162	-2.9822e-10	4.11503e-05	-1.33174	-2.9822e-10	6.58184e-05	-1.44527	-2.9822e-10
24883058	rs7802083	1.20096e-09	-1.44994	1.53831	7.66049e-05	-1.77917	1.06886	0.000154613	-1.76376	1.17252
24883093	rs76798214	4.50918e-10	-0.891226	-2.9822e-10	2.49537e-05	-1.83195	-2.9822e-10	4.56832e-05	-1.81044	-2.9822e-10
24883232	rs141286573	3.46947e-10	-1.15334	-2.9822e-10	2.75219e-05	-1.73399	-2.9822e-10	5.22492e-05	-1.67614	-2.9822e-10
24883372	rs62449853	1.82961e-10	-1.79324	-2.9822e-10	2.47794e-05	-1.83895	-2.9822e-10	4.43288e-05	-1.84053	-2.9822e-10
24883514	rs75398976	4.50764e-10	-0.891567	-2.9822e-10	2.49547e-05	-1.83191	-2.9822e-10	4.56862e-05	-1.81037	-2.9822e-10
24883746	rs60192259	3.94255e-10	-1.02551	-2.9822e-10	2.54953e-05	-1.81048	-2.9822e-10	4.71531e-05	-1.77877	-2.9822e-10
24883859	rs17150275	4.27747e-10	-0.94398	-2.9822e-10	2.513e-05	-1.82491	-2.9822e-10	4.61863e-05	-1.79948	-2.9822e-10
24883923	rs61347130	3.90589e-10	-1.03486	-2.9822e-10	2.55451e-05	-1.80852	-2.9822e-10	4.72802e-05	-1.77608	-2.9822e-10
24884038	rs10231952	3.28677e-10	-0.356147	-0.85129	1.13388e-05	-1.83829	-0.782446	2.24305e-05	-1.81247	-0.70928
24884393	rs139216383	1.7856e-10	-1.81759	-2.9822e-10	2.4671e-05	-1.84334	-2.9822e-10	4.45626e-05	-1.83527	-2.9822e-10
24884456	rs35271082	8.39051e-11	-1.16723	-1.40559	7.50196e-06	-1.61268	-1.42112	1.35836e-05	-1.59925	-1.42405
24884602	rs12667639	2.77548e-10	-1.52616e-10	-1.37652	4.06512e-05	-1.52616e-10	-1.34394	7.28176e-05	-1.52616e-10	-1.34421
24884873	rs55743649	3.63229e-10	-1.10748	-2.9822e-10	3.55693e-05	-1.47749	-2.9822e-10	6.90011e-05	-1.39805	-2.9822e-10
24885335	rs76945944	5.34351e-11	-1.84039	-1.18365	8.91449e-06	-1.83355	-1.02774	1.67314e-05	-1.80951	-1.00537
24885747	rs17214144	8.74093e-09	-1.33362	3.40688	0.000440897	-1.64348	2.68333	0.000913441	-1.64418	2.82923
24886767	rs16873714	8.13915e-08	2.34158	1.96294	0.00039353	-1.49328	2.41947	0.000927541	-1.37316	2.57353
24887200	rs144567277	2.94793e-10	-1.52616e-10	-1.31624	4.48007e-05	-1.52616e-10	-1.24674	8.06066e-05	-1.52616e-10	-1.24259
24887433	rs17150284	2.97988e-10	-1.52616e-10	-1.30546	3.91862e-05	-1.52616e-10	-1.38064	6.90066e-05	-1.52616e-10	-1.39797
24887588	rs17150291	4.39318e-10	-1.2768	0.359509	0.000184837	-0.583526	0.754029	0.00028304	-0.728896	0.742316
24887728	rs4719783	3.83558e-09	-1.66934	2.91891	0.000225248	-1.83199	2.20023	0.000468089	-1.83158	2.34807
24888319	rs739708	1.73555e-10	-0.429199	-1.41682	1.64188e-05	-0.850996	-1.39955	2.91101e-05	-0.863972	-1.39711
24888620	rs757156	6.87074e-10	-0.874998	0.404928	3.78714e-05	-1.70537	0.290594	6.39361e-05	-1.75452	0.280232
24888730	rs61756142	3.1358e-10	-1.52616e-10	-1.25446	4.39062e-05	-1.52616e-10	-1.26691	7.71109e-05	-1.52616e-10	-1.28692
24889040	rs76635739	2.61723e-10	-0.0225236	-1.4127	6.01179e-06	-1.84357	-1.41168	1.08621e-05	-1.83657	-1.41032
24889471	rs6978030	2.43363e-10	-1.50796	-2.9822e-10	3.19688e-05	-1.58421	-2.9822e-10	6.19338e-05	-1.5061	-2.9822e-10
24889515	rs80057299	3.45971e-10	-1.15616	-2.9822e-10	9.00521e-05	-0.548581	-2.9822e-10	0.000178188	-0.449328	-2.9822e-10
24889552	rs79927138	1.42786e-10	-1.41822	-0.622944	4.7241e-05	-0.799177	-0.39453	7.33684e-05	-0.931143	-0.405533
24890149	rs17150299	1.31941e-10	-1.38652	-0.733643	4.37527e-05	-0.749877	-0.520538	6.77823e-05	-0.885022	-0.530845
24890438	rs17150301	1.32975e-10	-1.44608	-0.666266	4.30431e-05	-0.843057	-0.443709	6.70602e-05	-0.972131	-0.454446
24890531	rs79332984	1.80791e-10	-1.80517	-2.9822e-10	2.49264e-05	-1.83304	-2.9822e-10	4.45564e-05	-1.83541	-2.9822e-10
24890808	rs10238784	7.91332e-11	-1.82325	-0.808133	2.08475e-05	-1.60992	-0.401819	3.10187e-05	-1.79337	-0.404211
24891093	rs17150305	7.56366e-11	-1.51078	-1.1658	1.01235e-05	-1.82508	-0.909034	1.78095e-05	-1.84283	-0.909605
24891100	rs80010323	9.14895e-11	-1.84511	-0.64118	1.44154e-05	-1.83492	-0.545751	2.75018e-05	-1.812	-0.505919
24891366	rs186181221	1.77795e-10	-1.82188	-2.9822e-10	2.47774e-05	-1.83904	-2.9822e-10	4.41267e-05	-1.8451	-2.9822e-10
24891947	rs6461822	8.27961e-10	-0.92546	0.641914	4.65955e-05	-1.72775	0.520289	7.89435e-05	-1.77269	0.509255
24892514	rs6956360	7.51407e-10	0.767362	-1.14793	1.21602e-05	-1.7025	-0.848302	2.32161e-05	-1.65005	-0.837276
24892531	rs35124258	9.29777e-11	-1.81531	-0.654844	2.3007e-05	-1.63332	-0.27985	3.46609e-05	-1.80402	-0.282535
24892842	rs138955473	1.81553e-10	-1.80096	-2.9822e-10	3.05203e-05	-1.63058	-2.9822e-10	5.85036e-05	-1.56308	-2.9822e-10
24893081	rs62449854	1.83875e-10	-1.78825	-2.9822e-10	2.47036e-05	-1.84202	-2.9822e-10	4.41998e-05	-1.84345	-2.9822e-10
24893147	rs4470905	9.21243e-10	0.926626	-1.10341	1.94416e-05	-0.88129	-1.20026	3.08028e-05	-0.996133	-1.20843
24894255	rs17293003	1.35783e-08	-1.09056	3.60427	0.000717545	-1.42785	2.95471	0.00161434	-1.39763	3.15214
24894650	rs17150311	1.48264e-10	-1.3868	-0.616722	4.88273e-05	-0.766672	-0.394006	7.31075e-05	-0.919114	-0.421123
24894703	rs186837678	4.71344e-10	-1.52616e-10	-0.846924	7.71127e-05	-1.52616e-10	-0.703701	0.000139498	-1.52616e-10	-0.694115
24894736	rs78711634	1.8624e-10	-1.77548	-2.9822e-10	2.46293e-05	-1.84503	-2.9822e-10	4.41541e-05	-1.84448	-2.9822e-10
24895206	rs140736877	3.93538e-10	-1.02733	-2.9822e-10	8.53074e-05	-0.602708	-2.9822e-10	0.000160437	-0.554264	-2.9822e-10
24895242	rs116092108	2.66577e-10	-1.41685	-2.9822e-10	2.981e-05	-1.65413	-2.9822e-10	5.71458e-05	-1.58656	-2.9822e-10
24895243	rs739709	2.70379e-10	0.0219878	-1.42467	2.52895e-05	-0.396287	-1.42229	4.28064e-05	-0.457501	-1.41798
24895414	rs115657163	2.65274e-10	-1.42175	-2.9822e-10	2.99084e-05	-1.65083	-2.9822e-10	5.73652e-05	-1.58273	-2.9822e-10
24895575	rs2007271	1.10602e-09	1.04248	-1.03647	2.52009e-05	-0.797577	-1.02451	3.93177e-05	-0.969699	-0.990795
24895754	rs77056323	2.74153e-10	-1.52616e-10	-1.38883	3.79061e-05	-1.52616e-10	-1.41386	6.76869e-05	-1.52616e-10	-1.41727
24895821	rs117813192	3.25184e-10	-1.52616e-10	-1.21812	4.44393e-05	-1.52616e-10	-1.25485	7.87038e-05	-1.52616e-10	-1.26648
24895885	rs147915089	2.92092e-10	-1.52616e-10	-1.32544	4.018e-05	-1.52616e-10	-1.3556	7.14003e-05	-1.52616e-10	-1.36387
24896058	rs10486437	1.21007e-10	-1.44848	-0.758184	3.83777e-05	-0.846857	-0.554634	5.89656e-05	-0.975678	-0.579536
24896257	rs17150320	1.01898e-10	-1.61076	-0.767775	3.18156e-05	-1.02342	-0.565595	5.75705e-05	-0.98882	-0.590339
24896313	rs10259998	1.06179e-09	0.451482	-0.486279	3.21931e-05	-1.06278	-0.514441	5.29261e-05	-1.23773	-0.425544
24897079	rs73087742	2.28358e-10	-1.5716	-2.9822e-10	3.99668e-05	-1.36092	-2.9822e-10	6.43985e-05	-1.46708	-2.9822e-10
24897257	rs6950461	1.49534e-10	-0.684601	-1.31038	1.21275e-05	-1.26198	-1.29151	2.21951e-05	-1.26225	-1.27005
24897822	rs62449855	1.83097e-10	-1.79249	-2.9822e-10	2.46484e-05	-1.84426	-2.9822e-10	4.41364e-05	-1.84488	-2.9822e-10
24897854	rs6955303	1.97053e-10	-0.464445	-1.25459	1.42583e-05	-1.1579	-1.23373	2.5584e-05	-1.17665	-1.21355
24898004	rs1010984	1.30237e-09	0.629327	-0.4599	3.20175e-05	-1.09705	-0.485636	4.84954e-05	-1.22388	-0.526818
24898034	rs117242114	4.10137e-10	-1.52616e-10	-0.98602	5.25714e-05	-1.52616e-10	-1.0868	9.70301e-05	-1.52616e-10	-1.05715
24898123	rs17150327	1.96526e-10	-1.49022	-0.231498	0.000116092	-0.459405	0.164816	0.000107711	-1.09086	0.138144
24898218	rs62449856	1.85387e-10	-1.78007	-2.9822e-10	2.46274e-05	-1.84511	-2.9822e-10	4.41306e-05	-1.84502	-2.9822e-10
24898508	rs17150329	2.65814e-10	-1.52616e-10	-1.41971	3.75045e-05	-1.52616e-10	-1.42451	6.71928e-05	-1.52616e-10	-1.4246
24899073	rs6942762	1.12133e-10	-1.61644	-0.66639	3.53286e-05	-1.03408	-0.450197	6.38095e-05	-0.999705	-0.47656
24899388	rs6961203	8.79722e-10	-0.484598	0.261693	3.87784e-05	-1.5431	0.151996	6.37402e-05	-1.61942	0.142062
24899411	rs11977734	2.55338e-10	-0.0414824	-1.41844	3.32845e-05	-0.163256	-1.38062	5.82746e-05	-0.202592	-1.36441
24899577	rs116572898	1.75883e-10	-1.8327	-2.9822e-10	2.81268e-05	-1.71225	-2.9822e-10	5.31981e-05	-1.65815	-2.9822e-10
24899863	rs77554729	8.74418e-11	-1.32415	-1.20739	2.61105e-05	-0.62676	-1.15987	4.74963e-05	-0.60427	-1.16725
24900030	rs6966219	9.59209e-11	-1.67471	-0.76428	1.68624e-05	-1.76366	-0.460228	3.37705e-05	-1.73528	-0.377297
24900038	rs73087750	1.96278e-10	-1.72298	-2.9822e-10	5.39654e-05	-1.06063	-2.9822e-10	0.000104494	-0.983043	-2.9822e-10
24900161	rs6966132	3.6164e-10	-1.19913	0.0872643	0.000149221	-0.0232783	-0.0202649	0.000144761	-0.61158	-0.0455022
24900162	rs142977993	2.78046e-10	-1.52616e-10	-1.37473	4.05523e-05	-1.52616e-10	-1.34638	7.17652e-05	-1.52616e-10	-1.35877
24901771	rs149778715	2.48658e-10	-1.48643	-2.9822e-10	2.67256e-05	-1.76335	-2.9822e-10	5.02525e-05	-1.71511	-2.9822e-10
24902185	rs116900781	2.25109e-08	3.01924	-2.9822e-10	3.57675e-05	-1.47193	-2.9822e-10	7.09235e-05	-1.37057	-2.9822e-10
24902375	rs75767471	1.28644e-09	-1.47439	1.63151	0.000218326	-1.50938	1.8464	0.000517142	-1.43023	2.04638
24902762	rs2285690	7.81472e-10	-0.827874	0.486541	0.000449505	0.793838	0.26534	0.000583575	0.352799	0.384206
24903107	rs2285691	8.01784e-10	-0.827874	0.512202	0.000460487	0.793838	0.289477	0.000598329	0.352799	0.409173
24903139	rs17851558	1.96987e-10	-1.71937	-2.9822e-10	3.69016e-05	-1.44071	-2.9822e-10	7.16215e-05	-1.36077	-2.9822e-10
24903227	rs62449857	1.97669e-10	-1.71592	-2.9822e-10	3.71301e-05	-1.43454	-2.9822e-10	7.21069e-05	-1.35402	-2.9822e-10
24903667	rs62449858	1.96987e-10	-1.71937	-2.9822e-10	3.69016e-05	-1.44071	-2.9822e-10	7.16215e-05	-1.36077	-2.9822e-10
24904873	rs3735543	2.95792e-10	-0.934103	-0.378753	0.000127571	0.343269	-0.543565	0.000132531	-0.288562	-0.456792
24904889	rs2040690	5.63215e-10	-0.996152	0.327301	0.000294919	0.525763	0.11197	0.000392323	0.114039	0.225879
24905179	rs41275967	3.18338e-10	-1.2394	-2.9822e-10	2.80567e-05	-1.71474	-2.9822e-10	5.00305e-05	-1.71954	-2.9822e-10
24905504	rs80055518	3.46499e-10	-1.8291	0.674469	5.67387e-05	-1.82448	0.813968	0.000118469	-1.84284	0.98532
24906024	rs73272266	6.73402e-09	-1.48509	3.29751	0.00237781	-0.162046	2.88701	0.00488155	-0.21716	3.07821
24906308	rs13245133	1.99083e-10	-1.08093	-0.627861	9.37974e-05	-0.0238991	-0.483933	6.61142e-05	-0.93241	-0.508375
24906418	rs62449859	1.90291e-10	-1.75396	-2.9822e-10	3.46063e-05	-1.50493	-2.9822e-10	6.67432e-05	-1.43132	-2.9822e-10
24906579	rs62450560	1.65136e-10	-0.840689	-1.05505	0.00013282	0.880458	-1.04043	8.96848e-05	-0.0861794	-1.04969
24906751	rs147704044	1.99596e-10	-1.70622	-2.9822e-10	2.68665e-05	-1.75809	-2.9822e-10	4.96969e-05	-1.72623	-2.9822e-10
24907090	rs79133698	9.56378e-11	-1.54646	-0.895482	1.37804e-05	-1.64405	-0.781675	2.27644e-05	-1.68556	-0.821409
24907219	rs6968973	6.25706e-08	2.03208	2.00946	0.00293053	1.08506	1.84891	0.00576985	1.02355	2.00468
24907316	rs55965716	5.76967e-09	-1.48807	3.14593	0.00181701	-0.248633	2.70461	0.00485664	-0.0551699	2.9111
24907868	rs149116334	2.729e-10	-1.52616e-10	-1.39341	3.96247e-05	-1.52616e-10	-1.36952	7.06242e-05	-1.52616e-10	-1.3748
24907928	rs13227525	2.87405e-10	-0.786587	-0.555033	0.000451194	1.41222	-0.349289	0.000253194	0.277788	-0.3758
24908077	rs190793397	3.42093e-10	-1.52616e-10	-1.16743	5.37232e-05	-1.52616e-10	-1.06512	9.79204e-05	-1.52616e-10	-1.04801
24908458	rs17150357	2.24597e-08	2.9388	0.0781623	0.0038169	2.99696	0.201261	0.00430127	2.3863	0.348198
24908697	rs17228163	6.60913e-10	-1.1562	0.647313	0.000396223	0.395847	0.53716	0.00115114	0.705424	0.710916
24908737	rs10248878	1.5845e-10	-0.94047	-0.9966	9.43529e-06	-1.7072	-1.09731	1.54148e-05	-1.7935	-1.10334
24909994	rs4722395	1.62885e-08	1.93082	0.764889	0.00231894	2.00983	0.690066	0.00379402	1.7346	0.874411
24910034	rs4722396	1.55835e-10	-0.621569	-1.33215	0.000190719	1.52523	-1.3234	0.000131364	0.536056	-1.29025
24910127	rs4722397	1.98009e-08	2.03904	0.851932	0.00264785	2.05691	0.775624	0.00428596	1.76735	0.963582
24910571	rs114551091	2.64935e-10	-1.52616e-10	-1.42303	3.78653e-05	-1.52616e-10	-1.41493	6.79078e-05	-1.52616e-10	-1.41402
24910591	rs41275973	8.81366e-11	-1.16818	-1.35544	1.22512e-05	-1.14443	-1.39892	2.32908e-05	-1.08289	-1.40122
24911061	rs6952356	6.63879e-09	1.68247	0.115704	0.000934561	1.6995	0.0916049	0.00149484	1.42378	0.253826
24911167	rs12670857	8.53654e-11	-1.21702	-1.33855	1.15988e-05	-1.20994	-1.38813	2.18998e-05	-1.15483	-1.39086
24911181	rs140381476	3.26415e-10	-1.21434	-2.9822e-10	2.72521e-05	-1.74384	-2.9822e-10	5.20681e-05	-1.67962	-2.9822e-10
24911189	rs142705324	3.70483e-10	-1.0877	-2.9822e-10	0.000107522	-0.371275	-2.9822e-10	0.000232774	-0.182102	-2.9822e-10
24911357	rs6952815	9.26555e-11	-1.11587	-1.35775	1.26845e-05	-1.10824	-1.40034	2.40615e-05	-1.04898	-1.40258
24911526	rs10261181	4.29786e-08	3.88302	-0.217068	0.00634301	3.83381	-0.127674	0.0101868	3.58848	0.00820134
24912931	rs62450564	7.59457e-11	-1.36196	-1.31053	7.13689e-06	-1.823	-1.26069	1.30138e-05	-1.8104	-1.25575
24913010	rs118055511	1.68254e-08	2.72813	-2.9822e-10	3.3104e-05	-1.54931	-2.9822e-10	6.49594e-05	-1.45841	-2.9822e-10
24913582	rs79169076	7.02752e-10	-1.52616e-10	-0.447507	0.000118407	-1.52616e-10	-0.274841	0.000219503	-1.52616e-10	-0.240804
24913630	rs7800352	2.33905e-10	-1.5476	-2.9822e-10	7.38622e-05	-0.746767	-2.9822e-10	0.000182298	-0.426528	-2.9822e-10
24913650	rs16873719	4.262e-10	-1.22402	0.276414	6.95176e-05	-1.1768	0.369409	0.000117161	-1.18716	0.31854
24913874	rs11770911	6.07711e-10	-1.10526	0.512444	0.000374148	0.470394	0.405288	0.00108294	0.780622	0.574643
24914147	rs190975951	4.90345e-10	-1.52616e-10	-0.807403	0.000117076	-1.52616e-10	-0.286146	0.000211193	-1.52616e-10	-0.279396
24914179	rs11981517	4.43357e-09	1.22972	0.164729	0.000600023	1.21549	0.132505	0.00102183	1.00959	0.287587
24914555	rs7456235	1.58499e-10	-0.57447	-1.3623	0.000199065	1.60311	-1.35845	0.000134596	0.601585	-1.33147
24915624	rs117456144	2.64469e-10	-1.52616e-10	-1.42479	3.77185e-05	-1.52616e-10	-1.41882	6.76327e-05	-1.52616e-10	-1.41808
24915657	rs117742434	3.4167e-10	-1.52616e-10	-1.16866	6.09939e-05	-1.52616e-10	-0.938195	0.000112652	-1.52616e-10	-0.907868
24916460	rs11761671	1.478e-09	-1.00526	1.30119	0.000922079	0.644863	1.1328	0.00279723	0.966205	1.33801
24916997	rs11768710	5.88444e-10	-1.06895	0.443918	0.000376165	0.53429	0.346769	0.001103	0.848635	0.524983
24917273	rs76865933	7.40866e-10	-0.394692	-2.9822e-10	0.000165253	0.0585103	-2.9822e-10	0.000397238	0.352367	-2.9822e-10
24917974	rs6979475	5.58029e-10	-1.11461	0.436511	0.000349476	0.470369	0.337097	0.00102333	0.784886	0.513761
24918330	rs879496	1.64318e-10	-0.566429	-1.33428	0.000202831	1.59217	-1.32877	0.000136946	0.58159	-1.29417
24919274	rs117551284	2.8303e-10	-1.52616e-10	-1.35696	4.20147e-05	-1.52616e-10	-1.31095	7.60062e-05	-1.52616e-10	-1.30135
24919315	rs146249169	1.59618e-09	-1.52616e-10	0.372858	0.000202289	-1.52616e-10	0.26073	0.000387937	-1.52616e-10	0.328675
24919484	rs117926026	2.64263e-10	-1.52616e-10	-1.42557	3.76273e-05	-1.52616e-10	-1.42124	6.74598e-05	-1.52616e-10	-1.42064
24919549	rs10229012	1.33637e-10	-0.726549	-1.38083	0.000149295	1.32499	-1.36803	0.000104646	0.359304	-1.34089
24919656	rs7785090	1.94737e-09	1.99751	-1.42579	1.10311e-05	-1.22243	-1.42582	2.31574e-05	-1.06426	-1.42559
24920003	rs1024456	2.16147e-10	-0.628753	-0.997798	0.000402025	1.83408	-0.886529	0.00021077	0.633718	-0.915119
24920287	rs74715294	3.79234e-10	-1.52616e-10	-1.06436	4.81623e-05	-1.52616e-10	-1.17439	8.56229e-05	-1.52616e-10	-1.18222
24920330	rs80203917	3.82564e-10	-1.52616e-10	-1.05562	4.85152e-05	-1.52616e-10	-1.16709	8.62404e-05	-1.52616e-10	-1.17503
24920331	rs114181203	3.17509e-10	-1.52616e-10	-1.242	5.22518e-05	-1.52616e-10	-1.09289	9.59797e-05	-1.52616e-10	-1.06803
24921182	rs141237634	1.88057e-10	-1.76577	-2.9822e-10	2.49437e-05	-1.83235	-2.9822e-10	4.90469e-05	-1.73939	-2.9822e-10
24921240	rs8180767	1.78684e-09	-0.494345	0.98004	0.00128246	1.14351	0.964054	0.00192696	0.766404	1.16513
24921298	rs2189073	1.84222e-09	-0.421652	0.937866	0.00136946	1.25118	0.922021	0.00203985	0.867109	1.12135
24921817	rs34422201	3.49611e-10	0.20049	-1.34618	0.000737895	2.92559	-1.37076	0.000538565	2.0042	-1.34746
24922148	rs117784124	6.52283e-10	-0.522033	-2.9822e-10	4.8719e-05	-1.1629	-2.9822e-10	9.62314e-05	-1.06541	-2.9822e-10
24922835	rs10255575	5.15236e-10	-0.714488	-0.0433989	0.000534546	0.992285	0.240163	0.000744819	0.568926	0.412047
24923029	rs10242160	8.28976e-10	-0.459614	0.177293	0.00104964	1.38849	0.518744	0.00142574	0.935382	0.694894
24923761	rs17150421	1.08888e-10	-1.84299	-0.469202	2.35005e-05	-1.84094	-0.0510081	4.37559e-05	-1.8444	-0.00913724
24924015	rs4141251	1.68763e-10	-1.49064	-0.383371	6.0331e-05	-0.681253	-0.267869	8.8606e-05	-1.00723	-0.140738
24924097	rs118134355	1.84852e-08	2.82221	-2.9822e-10	3.39178e-05	-1.52503	-2.9822e-10	6.67838e-05	-1.43071	-2.9822e-10
24924604	rs79714312	6.46839e-10	-0.530414	-2.9822e-10	0.000153431	-0.0157206	-2.9822e-10	0.000373433	0.29057	-2.9822e-10
24924606	rs17150429	3.31519e-10	-1.52616e-10	-1.19883	5.55355e-05	-1.52616e-10	-1.03195	0.000101633	-1.52616e-10	-1.0108
24924676	rs35235763	1.13246e-10	-0.985	-1.28795	0.000119904	1.05125	-1.31353	7.71338e-05	-0.005949	-1.28068
24924727	rs60676332	1.04411e-10	-1.83204	-0.522136	2.23513e-05	-1.82747	-0.114615	4.13616e-05	-1.8361	-0.0737173
24924879	rs17150431	3.34256e-10	-1.52616e-10	-1.19061	5.61387e-05	-1.52616e-10	-1.02114	0.000102767	-1.52616e-10	-0.999708
24924908	rs17150434	3.34682e-10	-1.52616e-10	-1.18933	5.62328e-05	-1.52616e-10	-1.01947	0.000102943	-1.52616e-10	-0.997991
24924996	rs79006078	4.07304e-10	-1.52616e-10	-0.992952	5.04899e-05	-1.52616e-10	-1.12719	9.04126e-05	-1.52616e-10	-1.12778
24925034	rs75837195	3.38711e-10	-1.52616e-10	-1.17736	5.7119e-05	-1.52616e-10	-1.00383	0.000104608	-1.52616e-10	-0.98195
24925353	rs17150435	3.4913e-10	-1.52616e-10	-1.14707	5.94037e-05	-1.52616e-10	-0.964613	0.000108899	-1.52616e-10	-0.941749
24925570	rs55762207	6.52503e-10	-0.521696	-2.9822e-10	0.000155016	-0.00543871	-2.9822e-10	0.000377604	0.301678	-2.9822e-10
24925834	rs6946141	3.67925e-10	-1.24916	0.154525	4.38472e-05	-1.72099	0.452732	7.57008e-05	-1.8177	0.512324
24925960	rs78314877	6.52503e-10	-0.521696	-2.9822e-10	0.000155016	-0.00543871	-2.9822e-10	0.000377604	0.301678	-2.9822e-10
24926478	rs35665484	8.18776e-11	-1.34571	-1.25158	2.20498e-05	-0.781918	-1.17375	5.60483e-05	-0.433564	-1.17239
24926837	rs7794156	5.95206e-11	-1.79954	-1.11665	1.23903e-05	-1.47519	-1.05686	2.68186e-05	-1.30797	-1.03511
24926866	rs17150445	1.12666e-10	-0.987483	-1.2906	0.000116529	1.02535	-1.31618	7.46355e-05	-0.0357881	-1.28376
24927624	rs7798909	2.93017e-10	-0.999302	-0.322978	6.62069e-05	-0.991751	0.135566	0.000138994	-0.876089	0.178352
24928191	rs73091415	9.58456e-11	-1.29891	-1.14086	1.4395e-05	-1.13345	-1.24863	2.56918e-05	-1.13748	-1.24852
24928542	rs58319890	5.45299e-11	-1.8444	-1.15936	7.00056e-06	-1.83982	-1.26316	1.27355e-05	-1.82473	-1.26305
24928777	rs9639502	1.36655e-10	-0.798103	-1.28695	0.000173018	1.41664	-1.31221	0.000107299	0.322047	-1.2786
24929861	rs34340301	7.56195e-11	-1.26656	-1.41023	0.000177013	1.55307	-1.42581	4.84832e-05	-0.325687	-1.42526
24929889	rs17150451	1.39538e-10	-1.01625	-1.04792	0.000184742	1.08099	-0.911002	9.43228e-05	-0.157104	-0.928341
24930069	rs6977159	3.23173e-10	-1.23023	0.00590559	3.3006e-05	-1.73925	0.186972	5.87477e-05	-1.83813	0.279213
24930485	rs140499900	2.1797e-10	-1.61815	-2.9822e-10	2.52036e-05	-1.82198	-2.9822e-10	4.60993e-05	-1.80137	-2.9822e-10
24930753	rs4722400	7.29207e-10	-0.342053	-0.0685013	0.00104834	1.61785	0.288142	0.000890691	0.88351	0.276319
24930819	rs77757360	6.05442e-10	-0.596552	-2.9822e-10	0.000141894	-0.0938914	-2.9822e-10	0.000343164	0.20604	-2.9822e-10
24931152	rs76183699	6.00342e-10	-0.605013	-2.9822e-10	0.000140479	-0.103914	-2.9822e-10	0.000339461	0.195192	-2.9822e-10
24931315	rs17150460	4.53035e-10	0.16878	-1.05532	0.00123501	2.99245	-0.922577	0.000730295	1.90167	-0.94039
24931475	rs73091424	7.26209e-10	-0.427455	0.0127815	0.000998676	1.4835	0.37396	0.000858067	0.761869	0.360645
24931476	rs10256759	1.2201e-10	-1.1408	-1.05761	1.21873e-05	-1.70092	-0.847649	1.99957e-05	-1.80624	-0.83041
24932346	rs10486438	1.34165e-10	-1.10269	-1.00075	0.000164788	0.916489	-0.860797	8.75472e-05	-0.281475	-0.878516
24932366	rs7784081	1.07971e-10	-1.28332	-1.03733	1.17649e-05	-1.76154	-0.822309	1.99325e-05	-1.83512	-0.804699
24932567	rs141213805	4.42768e-10	-0.909465	-2.9822e-10	2.50791e-05	-1.82693	-2.9822e-10	4.61205e-05	-1.80091	-2.9822e-10
24932724	rs62450585	7.78372e-10	-0.358804	0.013497	0.00119196	1.63591	0.398476	0.00103521	0.917805	0.392387
24933246	rs10951032	6.58657e-11	-1.82744	-0.987459	5.17129e-05	-0.12926	-0.974001	9.92903e-05	-0.0413064	-0.992814
24933382	rs560055014	7.69872e-10	-1.52616e-10	-0.356288	8.35273e-05	-1.52616e-10	-0.623795	0.000140805	-1.52616e-10	-0.684796
24933691	rs10486439	1.73204e-10	-1.82497	-0.023065	3.2389e-05	-1.43465	-0.136502	6.36119e-05	-1.3727	-0.106672
24933696	rs192454496	4.47364e-10	-1.52616e-10	-0.89914	0.000101204	-1.52616e-10	-0.43183	0.000182635	-1.52616e-10	-0.424678
24933853	rs17229427	1.25431e-10	-1.57501	-0.595741	0.000124847	0.408938	-0.630821	0.000292259	0.558393	-0.512921
24934374	rs76042221	2.51431e-10	-1.41876	-0.0565885	3.89777e-05	-1.34857	-0.0374082	8.69323e-05	-1.23667	0.0696286
24934600	rs73091429	1.1169e-10	-1.12091	-1.16587	1.75752e-05	-0.914515	-1.26797	3.1403e-05	-0.915639	-1.26963
24934689	rs114127511	1.26219e-09	-1.52616e-10	0.138092	0.00023264	-1.52616e-10	0.400522	0.0004312	-1.52616e-10	0.434405
24934815	rs117467502	2.6448e-10	-1.52616e-10	-1.42475	3.74954e-05	-1.52616e-10	-1.42475	6.71435e-05	-1.52616e-10	-1.42534
24935354	rs78884230	5.55057e-10	-0.683441	-2.9822e-10	0.000127812	-0.198408	-2.9822e-10	0.00030655	0.0932132	-2.9822e-10
24935581	rs144	5.59239e-11	-1.75911	-1.21941	4.8851e-05	0.0324751	-1.19267	9.72143e-05	0.15116	-1.20641
24936098	rs136	5.84312e-11	-1.75911	-1.17555	5.08632e-05	0.0324751	-1.15231	0.000100738	0.15116	-1.1708
24937287	rs77779973	1.31504e-09	-1.52616e-10	0.179112	0.000242107	-1.52616e-10	0.44041	0.000449766	-1.52616e-10	0.47656
24937686	rs121	6.16709e-11	-1.81462	-1.06608	2.09903e-05	-1.23171	-0.773198	5.70595e-05	-0.823695	-0.764379
24937976	rs75354196	1.44101e-09	-1.52616e-10	0.270586	0.000267179	-1.52616e-10	0.53895	0.000496809	-1.52616e-10	0.576037
24938398	rs17150484	1.48945e-10	-1.82039	-0.178546	4.45549e-05	-1.40755	0.155298	8.76439e-05	-1.34311	0.184223
24938795	rs117427275	4.48436e-10	-0.896745	-2.9822e-10	2.56293e-05	-1.80523	-2.9822e-10	4.77831e-05	-1.7655	-2.9822e-10
24938887	rs131	4.69528e-11	-1.74459	-1.40878	6.14587e-06	-1.80744	-1.42575	1.31931e-05	-1.62671	-1.42576
24939245	rs35434953	2.27947e-10	-1.47691	-0.0964878	3.50715e-05	-1.4115	-0.0800821	7.73321e-05	-1.30655	0.0224941
24939280	rs111868671	1.35308e-09	-1.52616e-10	0.207624	0.000249664	-1.52616e-10	0.471145	0.000463942	-1.52616e-10	0.50759
24939660	rs4722402	1.76722e-10	-1.05159	-0.776346	0.000235704	1.01426	-0.600651	0.000119842	-0.207696	-0.638296
24940501	rs114305558	1.48077e-09	-1.52616e-10	0.297803	0.000277365	-1.52616e-10	0.576364	0.000515443	-1.52616e-10	0.612858
24940547	rs130	5.79145e-11	-1.75486	-1.18868	5.11057e-05	0.0521256	-1.1672	0.000101401	0.17142	-1.1845
24940654	rs113871764	5.03192e-10	-0.78154	-2.9822e-10	0.000113516	-0.317022	-2.9822e-10	0.000269376	-0.0360617	-2.9822e-10
24942120	rs117764071	5.454e-10	-0.700992	-2.9822e-10	0.000152452	-0.0221199	-2.9822e-10	0.000304258	0.0857075	-2.9822e-10
24942743	rs73091437	3.7275e-10	-1.0816	-2.9822e-10	0.000132064	-0.165684	-2.9822e-10	0.00022194	-0.22976	-2.9822e-10
24943052	rs117079976	2.65039e-10	-1.52616e-10	-1.42263	3.75313e-05	-1.52616e-10	-1.42379	6.72718e-05	-1.52616e-10	-1.42343
24943693	rs2189074	5.9572e-11	-1.69979	-1.21554	4.59256e-05	-0.0277599	-1.19419	8.50055e-05	0.0217319	-1.21118
24944323	rs140	2.57697e-10	-1.45073	-2.9822e-10	7.64129e-05	-0.712817	-2.9822e-10	0.000172091	-0.484143	-2.9822e-10
24944420	rs141	4.63665e-11	-1.75101	-1.41492	1.1216e-05	-1.20735	-1.42428	3.17863e-05	-0.748836	-1.4243
24944719	rs138624801	3.86723e-10	-1.52616e-10	-1.0448	5.60726e-05	-1.52616e-10	-1.02232	0.000104926	-1.52616e-10	-0.978917
24944757	rs132	5.12319e-11	-1.79964	-1.26651	2.65969e-05	-0.519651	-1.24852	5.14709e-05	-0.428707	-1.26244
24944867	rs80165972	1.49141e-09	-1.52616e-10	0.304967	0.000277246	-1.52616e-10	0.575938	0.000515708	-1.52616e-10	0.613372
24945387	rs7787589	6.70966e-11	-1.76493	-1.03145	1.2567e-05	-1.78919	-0.7287	2.56046e-05	-1.67119	-0.718208
24945391	rs111691091	5.47531e-11	-1.7926	-1.20707	3.0021e-05	-0.460996	-1.18608	5.82645e-05	-0.364863	-1.20231
24945949	rs141002739	1.8215e-10	-1.79768	-2.9822e-10	2.79042e-05	-1.72019	-2.9822e-10	5.05774e-05	-1.70866	-2.9822e-10
24946405	rs7805287	6.54069e-11	-1.7253	-1.09658	1.12363e-05	-1.8153	-0.814521	2.23172e-05	-1.72083	-0.805985
24946647	rs118155985	1.81409e-10	-1.80176	-2.9822e-10	2.46732e-05	-1.84325	-2.9822e-10	4.46889e-05	-1.83244	-2.9822e-10
24947013	rs117192778	1.13514e-09	0.0320026	-2.9822e-10	4.05563e-05	-1.34628	-2.9822e-10	7.1914e-05	-1.3567	-2.9822e-10
24947024	rs142	1.06171e-10	-1.51319	-0.824276	0.000123042	0.618539	-0.854984	0.000291778	0.783787	-0.739963
24947629	rs76978681	5.62177e-10	-0.670695	-2.9822e-10	0.000136343	-0.133794	-2.9822e-10	0.000331909	0.172694	-2.9822e-10
24948299	rs75350439	1.16867e-09	-1.52616e-10	0.0611129	0.000213302	-1.52616e-10	0.31374	0.000395815	-1.52616e-10	0.348777
24948424	rs12216670	1.05825e-10	-1.21461	-1.12612	1.62994e-05	-1.02117	-1.23667	2.91207e-05	-1.02223	-1.23849
24948510	rs11763600	2.12041e-10	-1.64573	-2.9822e-10	3.8111e-05	-1.40847	-2.9822e-10	6.38787e-05	-1.47518	-2.9822e-10
24949066	rs74838692	3.87911e-10	-1.04174	-2.9822e-10	4.51276e-05	-1.23948	-2.9822e-10	7.52277e-05	-1.31165	-2.9822e-10
24949338	rs143	4.43149e-11	-1.79828	-1.41291	1.10584e-05	-1.22101	-1.42477	3.2418e-05	-0.728585	-1.42487
24950571	rs4722403	6.08032e-11	-1.81669	-1.07818	1.19346e-05	-1.77821	-0.791319	2.40444e-05	-1.67096	-0.781307
24950896	rs116997068	1.99388e-10	-1.70726	-2.9822e-10	2.70331e-05	-1.75191	-2.9822e-10	4.75867e-05	-1.76961	-2.9822e-10
24950897	rs135	5.64061e-11	-1.80231	-1.16763	2.79696e-05	-0.583181	-1.13467	5.23138e-05	-0.509252	-1.16566
24950928	rs77615834	5.23817e-10	-0.741369	-2.9822e-10	0.000125165	-0.219334	-2.9822e-10	0.00030244	0.0797152	-2.9822e-10
24951297	rs150292133	1.74201e-09	-1.52616e-10	0.460281	0.000220167	-1.52616e-10	0.345417	0.000422927	-1.52616e-10	0.41503
24951363	rs6461826	3.06265e-10	-1.36507	0.0870139	0.000188661	-0.457537	0.648519	0.000230395	-0.800761	0.608386
24951382	rs134	8.67094e-11	-1.66367	-0.876283	9.86371e-05	0.366669	-0.82419	0.000196719	0.503141	-0.853534
24951395	rs112316397	1.75824e-10	-1.83303	-2.9822e-10	2.54412e-05	-1.8126	-2.9822e-10	4.48258e-05	-1.82938	-2.9822e-10
24951536	rs144973846	1.41204e-09	-1.52616e-10	0.250279	0.000179661	-1.52616e-10	0.142101	0.000343712	-1.52616e-10	0.207637
24952017	rs13233846	1.73841e-10	-0.881299	-0.963072	0.00021949	1.19619	-0.853853	0.000109687	-0.0507817	-0.883751
24952218	rs79969277	3.71622e-10	-1.08463	-2.9822e-10	0.000112442	-0.326532	-2.9822e-10	0.000202525	-0.321305	-2.9822e-10
24952745	rs7800412	7.01812e-11	-1.59222	-1.15921	7.7551e-05	0.433762	-1.1318	0.000149768	0.541137	-1.16422
24952812	rs7783383	7.10256e-11	-1.58419	-1.15529	7.97623e-05	0.457757	-1.12767	0.000154088	0.565689	-1.16033
24952978	rs133	7.04955e-11	-1.58775	-1.15921	7.50232e-05	0.400623	-1.1318	0.000143289	0.496915	-1.16422
24953002	rs73076224	6.59435e-11	-1.40668	-1.40703	1.08044e-05	-1.24323	-1.42579	1.93436e-05	-1.24413	-1.42568
24953134	rs75335439	1.52028e-09	-1.52616e-10	0.324139	0.000283021	-1.52616e-10	0.596552	0.000526549	-1.52616e-10	0.634177
24953211	rs75802003	5.59913e-09	1.62785	-2.9822e-10	0.00230015	2.69176	-2.9822e-10	0.00705394	3.22917	-2.9822e-10
24953546	rs77027495	7.68813e-10	-1.52616e-10	-0.357664	0.000106535	-1.52616e-10	-0.380493	0.000197919	-1.52616e-10	-0.34431
24953647	rs10215435	1.97215e-10	-0.746147	-0.97207	0.000269183	1.41028	-0.863862	0.000126671	0.10292	-0.893494
24954224	rs6973567	5.8153e-11	-1.83227	-1.10716	1.43996e-05	-1.4718	-0.909965	1.92081e-05	-1.73594	-0.940898
24954505	rs78546706	1.88811e-10	-1.76177	-2.9822e-10	2.61889e-05	-1.78363	-2.9822e-10	4.68783e-05	-1.78461	-2.9822e-10
24956173	rs757155	5.14907e-11	-1.82859	-1.23252	1.23974e-05	-1.45996	-1.07152	1.65002e-05	-1.73016	-1.09864
24956248	rs6461827	7.71075e-11	-1.25128	-1.40603	1.27284e-05	-1.07948	-1.42565	2.27022e-05	-1.08427	-1.42544
24956482	rs10235913	7.17767e-11	-1.83976	-0.889193	1.49467e-05	-1.76901	-0.575469	3.1841e-05	-1.63557	-0.535847
24956937	rs73076231	1.69997e-09	-1.52616e-10	0.435852	0.000336096	-1.52616e-10	0.768429	0.000649138	-1.52616e-10	0.843476
24957167	rs6461828	7.21398e-11	-1.82619	-0.897718	1.42842e-05	-1.80038	-0.589436	2.97186e-05	-1.69036	-0.550039
24957691	rs73076235	7.65258e-11	-1.25128	-1.41361	1.27296e-05	-1.07948	-1.42556	2.26956e-05	-1.08427	-1.42573
24958042	rs120	5.39195e-11	-1.82411	-1.19091	6.84359e-06	-1.82197	-1.30369	1.32166e-05	-1.74587	-1.30483
24958281	rs129	5.39195e-11	-1.82411	-1.19091	6.84359e-06	-1.82197	-1.30369	1.32166e-05	-1.74587	-1.30483
24958569	rs119	7.27096e-11	-1.75211	-0.963932	1.26771e-05	-1.83892	-0.670253	2.52335e-05	-1.77147	-0.632528
24958616	rs76556761	5.59095e-10	-0.676192	-2.9822e-10	0.000155541	-0.00206201	-2.9822e-10	0.000381583	0.31216	-2.9822e-10
24958843	rs145	7.34956e-11	-1.74135	-0.963932	1.26451e-05	-1.84145	-0.670253	2.49148e-05	-1.78418	-0.632528
24958921	rs62450586	1.09538e-10	-1.19244	-1.1138	0.000109387	0.641946	-0.996022	6.7306e-05	-0.399912	-1.02301
24958977	rs128	7.36903e-11	-1.75702	-0.945617	1.29945e-05	-1.83757	-0.646879	2.59616e-05	-1.76697	-0.608581
24959039	rs12154682	5.17181e-11	-1.81313	-1.24357	2.40373e-05	-0.661551	-1.20781	4.90314e-05	-0.500058	-1.23965
24959386	rs127	7.43977e-11	-1.7618	-0.931281	1.32532e-05	-1.83608	-0.628649	2.65737e-05	-1.76233	-0.589911
24959474	rs62450587	1.10421e-10	-1.18442	-1.1138	0.000111111	0.657584	-0.996022	6.81135e-05	-0.387985	-1.02301
24959603	rs126	5.63013e-11	-1.72327	-1.24852	3.20364e-05	-0.368871	-1.21323	6.44192e-05	-0.222104	-1.24465
24959703	rs125	7.36903e-11	-1.75702	-0.945617	1.29945e-05	-1.83757	-0.646879	2.59616e-05	-1.76697	-0.608581
24960137	rs75401468	1.57679e-09	-1.52616e-10	0.360637	0.0002948	-1.52616e-10	0.637328	0.000548934	-1.52616e-10	0.675809
24960577	rs79075163	1.78648e-10	-0.603324	-1.21377	6.61137e-06	-1.79645	-1.36372	1.21856e-05	-1.7623	-1.36962
24960778	rs73076239	4.52265e-10	-0.888242	-2.9822e-10	7.63079e-05	-0.714192	-2.9822e-10	0.000159743	-0.558602	-2.9822e-10
24961093	rs7778780	1.86921e-10	-1.40481	-0.367022	0.000110087	-0.446238	0.098539	0.000138779	-0.758512	0.0592258
24961179	rs7797596	1.47124e-09	-1.52616e-10	0.291348	0.000273632	-1.52616e-10	0.562816	0.000509162	-1.52616e-10	0.600598
24961285	rs28682917	1.47697e-10	-0.863261	-1.14409	0.000194397	1.25264	-1.0317	0.000104399	0.0735743	-1.05753
24961986	rs10241945	4.81729e-11	-1.84511	-1.2826	1.01131e-05	-1.6081	-1.12704	1.46415e-05	-1.79595	-1.15236
24962055	rs10242072	4.82476e-11	-1.84458	-1.28158	1.04677e-05	-1.57634	-1.12434	1.49108e-05	-1.78028	-1.1498
24962188	rs78780964	1.75985e-09	-1.52616e-10	0.47047	0.000331692	-1.52616e-10	0.755238	0.000618296	-1.52616e-10	0.794799
24962199	rs763852	5.72576e-11	-1.80159	-1.15337	8.20297e-06	-1.71309	-1.23139	1.36054e-05	-1.82527	-1.19644
24962381	rs80011330	4.6852e-10	-0.852932	-2.9822e-10	0.000130928	-0.17432	-2.9822e-10	0.000317997	0.129873	-2.9822e-10
24962419	rs456	5.43796e-11	-1.84439	-1.16214	7.31832e-06	-1.77209	-1.2865	1.49828e-05	-1.63858	-1.28668
24962426	rs457	5.45132e-11	-1.84439	-1.15968	7.33139e-06	-1.77209	-1.28472	1.50096e-05	-1.63858	-1.2849
24962751	rs10486440	7.48401e-11	-1.75327	-0.933884	9.07027e-06	-1.81224	-1.03172	1.66063e-05	-1.83354	-0.988842
24962877	rs76730145	5.64761e-10	-0.666109	-2.9822e-10	7.30995e-05	-0.757148	-2.9822e-10	0.000114184	-0.89436	-2.9822e-10
24963731	rs79637716	1.98183e-09	-1.52616e-10	0.589264	0.000376711	-1.52616e-10	0.88251	0.00070301	-1.52616e-10	0.923203
24963914	rs118	5.55697e-11	-1.8427	-1.14217	7.5927e-06	-1.7522	-1.26958	1.57022e-05	-1.60847	-1.2699
24964056	rs117	4.55763e-11	-1.81357	-1.36955	2.08268e-05	-0.662415	-1.35031	3.97539e-05	-0.584457	-1.365
24964574	rs76764675	3.44974e-10	-1.00208	-0.156967	9.70861e-05	-0.441616	-0.0317543	0.000199455	-0.381682	0.0451046
24964633	rs28475742	5.44742e-11	-1.84233	-1.16245	7.46919e-06	-1.75635	-1.28183	1.54709e-05	-1.61125	-1.28196
24964911	rs73691268	4.62668e-11	-1.80547	-1.36261	2.20091e-05	-0.615208	-1.34231	4.20407e-05	-0.535734	-1.3578
24965298	rs116	5.38952e-11	-1.84496	-1.17051	7.14015e-06	-1.79354	-1.2897	1.43918e-05	-1.67586	-1.28965
24965518	rs73076252	1.23469e-09	-1.52616e-10	0.116061	0.00024369	-1.52616e-10	0.446926	0.000470154	-1.52616e-10	0.520891
24965731	rs137	6.15624e-11	-1.66155	-1.22091	3.45345e-05	-0.2678	-1.23921	6.74514e-05	-0.152956	-1.2678
24965996	rs124	5.48381e-11	-1.84506	-1.15307	7.3805e-06	-1.77325	-1.27688	1.50851e-05	-1.64163	-1.27683
24966167	rs117924444	2.26569e-10	-1.57946	-2.9822e-10	2.73026e-05	-1.74199	-2.9822e-10	4.95097e-05	-1.73	-2.9822e-10
24966273	rs12536724	5.14466e-11	-1.84368	-1.21829	8.45773e-06	-1.67939	-1.2345	1.35969e-05	-1.82519	-1.19713
24966446	rs123	6.31742e-11	-1.6491	-1.20752	1.35237e-05	-1.12819	-1.31633	3.8709e-05	-0.659813	-1.31628
24966522	rs10239961	5.12115e-11	-1.84479	-1.22176	8.56919e-06	-1.66297	-1.23783	1.36282e-05	-1.81924	-1.20078
24966590	rs122	5.36173e-11	-1.84353	-1.17711	7.38539e-06	-1.75496	-1.29451	1.52739e-05	-1.61157	-1.29446
24966755	rs115	1.5265e-10	-1.18164	-0.792721	0.000167808	0.856073	-0.782222	0.000305006	0.902141	-0.813976
24966846	rs114	1.40958e-10	-1.70659	-0.347461	4.37008e-05	-0.817549	-0.454053	7.1285e-05	-0.862548	-0.502934
24967061	rs73076259	1.03143e-09	-1.52616e-10	-0.0638058	0.000194128	-1.52616e-10	0.21955	0.000367952	-1.52616e-10	0.275784
24967207	rs146551422	6.69893e-10	-1.52616e-10	-0.495393	0.000100365	-1.52616e-10	-0.440155	0.000176654	-1.52616e-10	-0.457976
24967256	rs2391004	6.93827e-11	-1.83442	-0.928457	8.19323e-06	-1.8435	-1.10216	1.54249e-05	-1.7941	-1.10208
24967448	rs79269711	4.06241e-10	-0.995564	-2.9822e-10	0.000108626	-0.361056	-2.9822e-10	0.000259442	-0.0736341	-2.9822e-10
24967527	rs10244418	1.24245e-08	2.42491	-2.9822e-10	0.000787232	1.61955	-2.9822e-10	0.00104566	1.32023	-2.9822e-10
24967557	rs2391005	1.99758e-10	-1.36042	-0.344982	0.000182139	0.1922	-0.0363993	0.000145263	-0.582568	-0.071053
24967713	rs112708260	3.30324e-10	-1.36881	0.166377	8.62719e-05	-1.01457	0.423102	0.000208084	-0.749062	0.454834
24967723	rs77489051	4.17618e-10	-0.967945	-2.9822e-10	0.000112657	-0.324623	-2.9822e-10	0.000269972	-0.0338498	-2.9822e-10
24967904	rs190678709	9.67857e-10	-1.52616e-10	-0.127427	0.000155963	-1.52616e-10	0.000648084	0.000287646	-1.52616e-10	0.0295637
24967912	rs180743254	9.78887e-10	-1.52616e-10	-0.116095	0.000157826	-1.52616e-10	0.0125247	0.000291118	-1.52616e-10	0.0415598
24968031	rs6953791	1.44489e-10	-0.677324	-1.35199	6.24664e-06	-1.82541	-1.39151	1.10917e-05	-1.82212	-1.40385
24968078	rs6953682	1.51259e-10	-0.902173	-1.08135	3.02341e-05	-0.433407	-1.20659	5.25716e-05	-0.463151	-1.20684
24968301	rs35617882	1.25664e-10	-0.865907	-1.30299	0.000170533	1.38159	-1.29163	8.89302e-05	0.167787	-1.3121
24968564	rs2391006	5.36669e-11	-1.78943	-1.23029	1.07111e-05	-1.41202	-1.26567	1.93998e-05	-1.37661	-1.2903
24968612	rs13230759	5.09804e-10	-0.768485	-2.9822e-10	0.00163904	2.3529	-2.9822e-10	0.000349393	0.22403	-2.9822e-10
24968674	rs75567617	1.16886e-09	-0.490818	0.552093	0.000335307	0.288627	0.47745	0.00058715	0.200248	0.542863
24968678	rs78727810	1.21983e-09	-0.477357	0.581316	0.000350935	0.305515	0.506118	0.000614599	0.216783	0.572018
24968933	rs76671950	2.42748e-10	-0.357265	-1.15322	7.07459e-06	-1.76039	-1.33207	1.31105e-05	-1.71828	-1.34047
24968934	rs77346120	1.33706e-09	-1.52616e-10	0.195715	0.000243788	-1.52616e-10	0.447332	0.000451225	-1.52616e-10	0.479798
24969081	rs6461830	1.30101e-09	0.110383	0.0580048	0.00077956	1.45275	0.157006	0.00205035	1.75724	0.236355
24969308	rs7811551	2.04887e-09	-0.0677685	0.6903	0.000974737	1.22013	0.613068	0.002507	1.51392	0.680753
24969327	rs7792910	2.23047e-09	0.0076979	0.699758	0.00108606	1.31899	0.622353	0.00280661	1.61738	0.69019
24969481	rs75480678	1.34888e-09	-0.463827	0.668346	0.00038876	0.322473	0.59152	0.000681574	0.233388	0.658849
24969503	rs77721878	2.84868e-09	0.194958	0.757143	0.00144944	1.55127	0.678689	0.00395598	1.90337	0.747446
24969624	rs11977540	2.91347e-10	-0.0404961	-1.2875	0.000711788	2.85461	-1.3358	0.000623419	2.11371	-1.31066
24969869	rs75229545	3.07208e-10	-1.27499	-2.9822e-10	6.83744e-05	-0.82397	-2.9822e-10	0.00015699	-0.575988	-2.9822e-10
24969915	rs73276244	1.45673e-09	0.0611105	0.220326	0.000872774	1.39819	0.324517	0.00230875	1.70438	0.407908
24969932	rs62448670	2.58763e-10	-0.159099	-1.2875	0.000668933	2.79251	-1.3358	0.000540588	1.97115	-1.31066
24969954	rs79796961	2.29438e-09	-0.0415128	0.777221	0.00110906	1.2639	0.698405	0.00287405	1.56383	0.767479
24970023	rs62448671	8.45748e-11	-1.38656	-1.17832	6.23927e-05	0.256822	-1.17234	4.23907e-05	-0.683114	-1.20213
24970548	rs2391007	5.14686e-11	-1.79589	-1.26565	8.10375e-06	-1.65398	-1.30266	1.34129e-05	-1.71574	-1.32021
24970805	rs6951637	3.8421e-10	0.126563	-1.17789	3.74211e-05	-0.400965	-1.02577	6.90491e-05	-0.387142	-1.01021
24970901	rs2391008	3.46119e-10	-1.15573	-2.9822e-10	3.70995e-05	-1.43537	-2.9822e-10	5.96047e-05	-1.54443	-2.9822e-10
24971074	rs4332039	7.15554e-11	-1.77517	-0.956868	1.66961e-05	-1.1401	-1.0937	3.14674e-05	-1.09422	-1.089
24971169	rs67091494	3.23233e-10	-1.22414	-2.9822e-10	4.5564e-05	-1.22985	-2.9822e-10	8.83258e-05	-1.15114	-2.9822e-10
24971213	rs2391009	2.04053e-10	-1.28825	-0.395881	0.000408136	1.25682	-0.294193	0.000679255	1.04564	-0.156809
24971264	rs34980993	5.08254e-11	-1.65359	-1.42052	2.60805e-05	-0.365722	-1.42206	2.34763e-05	-1.05142	-1.42475
24971817	rs2001830	5.02429e-11	-1.84386	-1.24178	7.88422e-06	-1.79539	-1.18872	1.44335e-05	-1.7819	-1.18071
24971877	rs147827528	3.25574e-10	-1.21692	-2.9822e-10	5.00981e-05	-1.13499	-2.9822e-10	9.09544e-05	-1.12181	-2.9822e-10
24971880	rs117198397	5.32627e-10	-0.72469	-2.9822e-10	2.55373e-05	-1.80883	-2.9822e-10	4.71856e-05	-1.77808	-2.9822e-10
24972151	rs10480033	8.15082e-10	-1.43148	1.13225	0.000366507	-0.0932677	0.948315	0.000780462	0.0339388	0.993779
24972658	rs10265239	4.13688e-10	-0.922055	-0.0553446	7.21368e-05	-0.83219	0.0617846	0.000115647	-0.957278	0.0756498
24973209	rs62451590	4.24724e-11	-1.84508	-1.40857	6.50526e-06	-1.78015	-1.3962	1.18795e-05	-1.76606	-1.3913
24973218	rs61301711	2.70082e-10	-1.40379	-2.9822e-10	2.52165e-05	-1.82147	-2.9822e-10	4.52541e-05	-1.81988	-2.9822e-10
24973462	rs79545827	5.07342e-10	-0.773327	-2.9822e-10	2.94646e-05	-1.66578	-2.9822e-10	5.22245e-05	-1.67662	-2.9822e-10
24973549	rs4719785	1.0237e-09	-1.30707	1.23574	0.000550518	0.235153	1.02674	0.00110871	0.298773	1.08001
24973893	rs11981395	2.85596e-10	-1.34793	-2.9822e-10	2.55773e-05	-1.80726	-2.9822e-10	4.59207e-05	-1.80525	-2.9822e-10
24973947	rs57236584	1.41224e-10	-0.877791	-1.17437	2.44732e-05	-0.809735	-1.04166	3.90868e-05	-0.942824	-1.02356
24974000	rs11974649	2.84787e-10	-1.35077	-2.9822e-10	2.55573e-05	-1.80804	-2.9822e-10	4.5884e-05	-1.80605	-2.9822e-10
24974073	rs79609647	4.77927e-10	-0.245341	-0.587713	0.000109744	0.138493	-0.489309	0.000190525	0.0582516	-0.440634
24974335	rs17296165	4.81716e-10	-0.825158	-2.9822e-10	2.88574e-05	-1.6866	-2.9822e-10	5.1182e-05	-1.69678	-2.9822e-10
24974375	rs6461831	2.86328e-10	-1.34537	-2.9822e-10	2.55954e-05	-1.80656	-2.9822e-10	4.59542e-05	-1.80452	-2.9822e-10
24974423	rs117122119	5.06514e-10	-1.52616e-10	-0.774959	8.43906e-05	-1.52616e-10	-0.613513	0.000155058	-1.52616e-10	-0.588372
24974501	rs6952796	3.28196e-10	-0.207619	-1.00128	8.44553e-06	-1.69984	-1.21549	1.58077e-05	-1.64335	-1.22832
24974722	rs145340624	2.03889e-10	-1.68494	-2.9822e-10	2.98813e-05	-1.65174	-2.9822e-10	5.11448e-05	-1.69751	-2.9822e-10
24974860	rs76425501	2.91112e-10	-1.32881	-2.9822e-10	2.5716e-05	-1.80186	-2.9822e-10	4.61761e-05	-1.79971	-2.9822e-10
24975104	rs2522249	2.36885e-10	-1.05873	-0.476205	4.75754e-05	-0.834798	-0.351856	9.53755e-05	-0.77395	-0.300397
24975147	rs56705060	2.14442e-10	-1.63447	-2.9822e-10	2.46976e-05	-1.84226	-2.9822e-10	4.43489e-05	-1.84008	-2.9822e-10
24975352	rs147700179	2.5612e-10	-1.45686	-2.9822e-10	5.10143e-05	-1.11686	-2.9822e-10	8.99112e-05	-1.13335	-2.9822e-10
24976078	rs17840679	4.29336e-11	-1.84109	-1.40177	6.93168e-06	-1.72533	-1.38753	1.27969e-05	-1.70088	-1.38208
24976782	rs117634407	5.07342e-10	-0.773327	-2.9822e-10	2.94646e-05	-1.66578	-2.9822e-10	5.22245e-05	-1.67662	-2.9822e-10
24976905	rs12531725	9.22328e-11	-1.78133	-0.696869	2.49766e-05	-0.97618	-0.854849	4.74973e-05	-0.910078	-0.861416
24977162	rs117281833	2.70127e-10	-1.40362	-2.9822e-10	2.54126e-05	-1.81372	-2.9822e-10	4.5563e-05	-1.81307	-2.9822e-10
24977728	rs73276265	2.74998e-10	-1.38575	-2.9822e-10	2.53255e-05	-1.81716	-2.9822e-10	4.5456e-05	-1.81542	-2.9822e-10
24978050	rs73276267	3.05494e-10	-1.28058	-2.9822e-10	2.60975e-05	-1.78713	-2.9822e-10	4.68768e-05	-1.78465	-2.9822e-10
24978096	rs117984710	3.24849e-10	-1.21915	-2.9822e-10	7.17983e-05	-0.775109	-2.9822e-10	0.000120153	-0.843404	-2.9822e-10
24979060	rs12154546	5.19505e-10	-0.749635	-2.9822e-10	2.97538e-05	-1.65601	-2.9822e-10	5.27215e-05	-1.66714	-2.9822e-10
24979355	rs757139	3.70269e-10	-0.1406	-0.947681	0.000763826	2.41923	-0.829859	0.000747955	1.73937	-0.754193
24979715	rs10242782	1.16538e-10	-1.72525	-0.51904	2.352e-05	-1.15893	-0.732188	5.21077e-05	-0.949942	-0.728915
24980026	rs11972120	5.43028e-11	-1.77872	-1.22922	7.30026e-06	-1.78719	-1.27387	1.33851e-05	-1.7503	-1.28772
24980171	rs11771668	1.24216e-10	-0.824401	-1.35609	2.54415e-05	-0.462771	-1.34982	5.46447e-05	-0.310129	-1.32119
24980408	rs34544927	3.33369e-10	-0.225102	-0.968159	0.000120416	0.766923	-1.02494	6.08554e-05	-0.46309	-1.06058
24982285	rs77284208	1.75468e-10	-1.83506	-2.9822e-10	2.54491e-05	-1.81229	-2.9822e-10	4.81436e-05	-1.75798	-2.9822e-10
24982494	rs4722407	5.13356e-10	-0.538749	-0.222793	0.000197125	0.535121	-0.300251	0.000489367	0.87353	-0.312586
24982529	rs4236316	5.725e-11	-1.70253	-1.25256	9.16347e-06	-1.62665	-1.20709	1.59172e-05	-1.67141	-1.19336
24982863	rs2710993	5.70713e-10	0.485517	-1.14114	0.000609398	2.45973	-1.09623	0.00075549	2.03603	-1.04084
24983455	rs2710994	7.75662e-11	-1.22835	-1.42303	1.82702e-05	-0.734484	-1.40922	1.81708e-05	-1.33685	-1.39551
24983793	rs6972578	6.68334e-10	-0.322254	-0.17547	0.000275602	0.824449	-0.254461	0.000697355	1.18217	-0.267046
24983794	rs117347933	2.44335e-10	-1.50397	-2.9822e-10	3.3513e-05	-1.53703	-2.9822e-10	5.6419e-05	-1.59936	-2.9822e-10
24983836	rs6972736	6.0347e-10	-0.377022	-0.222793	0.000244812	0.751772	-0.300251	0.000616667	1.10475	-0.312586
24983889	rs6955146	6.55104e-10	-0.360134	-0.157584	0.000266677	0.774218	-0.237147	0.000672506	1.12867	-0.249824
24984030	rs6972925	6.58142e-10	-0.341254	-0.171836	0.000269696	0.799272	-0.250944	0.000681284	1.15536	-0.263547
24984104	rs111450550	1.77004e-10	-1.82634	-2.9822e-10	2.50787e-05	-1.82695	-2.9822e-10	4.69154e-05	-1.78382	-2.9822e-10
24984118	rs6973076	6.58142e-10	-0.341254	-0.171836	0.000269696	0.799272	-0.250944	0.000681284	1.15536	-0.263547
24984164	rs6973097	6.4349e-10	-0.360134	-0.17547	0.0002621	0.774218	-0.254461	0.000661023	1.12867	-0.267046
24984331	rs34401627	5.72302e-10	-0.395672	-0.257174	0.000231001	0.726949	-0.333497	0.000581033	1.07829	-0.345648
24984415	rs35402623	6.03927e-10	-0.395672	-0.203386	0.000243336	0.726949	-0.281476	0.000611883	1.07829	-0.293914
24984482	rs4722408	6.11123e-11	-1.66095	-1.22884	9.90063e-06	-1.57583	-1.18054	1.71219e-05	-1.6258	-1.16601
24984666	rs2710995	1.36674e-09	1.28637	-1.0687	0.00203845	3.559	-0.988024	0.00202738	2.90644	-0.924111
24985153	rs17150604	5.816e-11	-1.77647	-1.16285	8.13994e-06	-1.84474	-1.10745	1.48544e-05	-1.84295	-1.09092
24985400	rs117648384	7.40789e-10	-0.394796	-2.9822e-10	0.000118955	-0.270222	-2.9822e-10	0.000256404	-0.0854143	-2.9822e-10
24985654	rs12533143	5.20051e-10	-0.450894	-0.29769	0.000206339	0.653209	-0.372657	0.000516573	0.999636	-0.384588
24985941	rs12533171	5.71411e-10	-0.4142	-0.240202	0.000229093	0.702247	-0.317087	0.00057524	1.05195	-0.32933
24986316	rs118016495	2.05094e-10	-1.67904	-2.9822e-10	2.47351e-05	-1.84075	-2.9822e-10	4.49277e-05	-1.82711	-2.9822e-10
24987469	rs80343489	1.76997e-10	-1.82638	-2.9822e-10	2.50796e-05	-1.82691	-2.9822e-10	4.69185e-05	-1.78376	-2.9822e-10
24987715	rs55844228	1.03346e-10	-1.59495	-0.769483	1.39247e-05	-1.73429	-0.681017	2.48163e-05	-1.75412	-0.666549
24988434	rs7803029	1.39703e-10	-1.17225	-0.890743	0.000132234	0.712437	-0.87683	0.000144942	0.226708	-0.882542
24988493	rs112921647	1.74542e-10	-1.84035	-2.9822e-10	2.46697e-05	-1.84339	-2.9822e-10	4.46683e-05	-1.8329	-2.9822e-10
24988554	rs10951036	1.62569e-10	-1.15823	-0.753178	0.000153333	0.737001	-0.753358	0.000170038	0.267064	-0.763213
24989474	rs78518268	3.51911e-10	-1.13913	-2.9822e-10	7.66443e-05	-0.709794	-2.9822e-10	0.000153303	-0.599755	-2.9822e-10
24989842	rs2522245	1.47762e-10	-1.5437	-0.463207	1.89153e-05	-1.74851	-0.360487	3.82578e-05	-1.69419	-0.293629
24990782	rs74951126	3.58188e-10	-1.52616e-10	-1.12145	4.95972e-05	-1.52616e-10	-1.14503	8.56725e-05	-1.52616e-10	-1.18164
24990910	rs11766936	2.34253e-10	-0.848844	-0.697268	8.26164e-05	0.120473	-0.755233	0.000209585	0.480631	-0.767671
24991002	rs57509322	5.49713e-11	-1.84121	-1.15449	7.62433e-06	-1.84409	-1.17353	1.40802e-05	-1.82938	-1.15801
24991216	rs79700512	1.77922e-10	-1.82117	-2.9822e-10	2.4967e-05	-1.83141	-2.9822e-10	4.652e-05	-1.79229	-2.9822e-10
24991602	rs193125773	2.48448e-10	-1.48728	-2.9822e-10	2.54812e-05	-1.81103	-2.9822e-10	4.61449e-05	-1.80038	-2.9822e-10
24993067	rs2710997	1.19372e-10	-1.72098	-0.499287	1.57556e-05	-1.83295	-0.458827	3.09702e-05	-1.81593	-0.383209
24993109	rs154	3.12708e-09	2.46936	-1.42402	0.000632891	2.82256	-1.42123	0.00102651	2.71365	-1.4119
24993561	rs2710998	1.2072e-10	-1.68775	-0.521287	1.54373e-05	-1.83088	-0.481305	3.03795e-05	-1.81185	-0.406555
24993972	rs2710999	3.707e-09	2.639	-1.42353	0.000774444	3.02365	-1.42047	0.00125669	2.91467	-1.41061
24994346	rs77457900	1.99196e-10	-1.70822	-2.9822e-10	2.89067e-05	-1.6849	-2.9822e-10	5.47467e-05	-1.62945	-2.9822e-10
24994715	rs12538574	5.17841e-10	-0.752844	-2.9822e-10	0.000108782	-0.359626	-2.9822e-10	0.000247574	-0.12046	-2.9822e-10
24994836	rs153	5.0273e-10	-0.782458	-2.9822e-10	3.49111e-05	-1.49617	-2.9822e-10	5.67422e-05	-1.59365	-2.9822e-10
24995640	rs17296878	9.67005e-10	-0.128308	-2.9822e-10	9.27876e-05	-0.518656	-2.9822e-10	0.00021548	-0.259299	-2.9822e-10
24996771	rs2252255	7.69146e-11	-1.33325	-1.32657	7.08272e-06	-1.74528	-1.34603	1.38571e-05	-1.67573	-1.32765
24997115	rs112990141	4.20576e-10	-1.52616e-10	-0.960887	6.3134e-05	-1.52616e-10	-0.903709	0.000117995	-1.52616e-10	-0.861523
24999216	rs164	4.8234e-10	-1.82675	1.00288	6.33021e-05	-1.84512	0.944068	0.000128079	-1.69782	0.918305
24999234	rs55881478	5.37041e-11	-1.66363	-1.35539	6.77883e-06	-1.80673	-1.32844	1.24169e-05	-1.79172	-1.32139
24999658	rs77359126	2.95294e-09	-1.52616e-10	0.988044	0.000424849	-1.52616e-10	1.00277	0.000748526	-1.52616e-10	0.985937
25000462	rs73078256	4.30846e-11	-1.81962	-1.41973	6.14468e-06	-1.82313	-1.41026	1.14625e-05	-1.78572	-1.40736
25000685	rs192358017	8.31582e-10	-1.52616e-10	-0.279182	0.00012601	-1.52616e-10	-0.212604	0.000225107	-1.52616e-10	-0.215592
25000876	rs2074335	1.63967e-10	-1.48365	-0.419196	1.85888e-05	-1.7292	-0.397208	3.6896e-05	-1.70473	-0.31933
25000960	rs2522244	1.66212e-10	-1.48591	-0.403342	1.71213e-05	-1.7586	-0.450049	3.44281e-05	-1.71473	-0.378561
25001158	rs73078258	4.91757e-10	-0.804528	-2.9822e-10	5.16756e-05	-1.10398	-2.9822e-10	0.000102503	-1.00228	-2.9822e-10
25001837	rs113248627	2.51452e-10	-0.647534	-0.827727	0.000102127	0.344257	-0.767006	0.000267127	0.715715	-0.76016
25002609	rs77385435	1.7769e-10	-1.82247	-2.9822e-10	2.50535e-05	-1.82795	-2.9822e-10	4.68562e-05	-1.78508	-2.9822e-10
25002995	rs74745793	1.77883e-10	-1.82139	-2.9822e-10	2.50305e-05	-1.82887	-2.9822e-10	4.67752e-05	-1.78681	-2.9822e-10
25003548	rs12700568	2.37939e-09	2.14127	-1.36918	0.000286122	1.96939	-1.36194	0.000396907	1.68427	-1.33274
25003554	rs10269252	2.26536e-09	2.14127	-1.41829	0.000269434	1.96939	-1.42204	0.000361671	1.68427	-1.42571
25005433	rs2522243	2.79913e-09	2.35134	-1.41679	0.000323422	2.15095	-1.42096	0.00042822	1.85292	-1.42545
25005667	rs78794872	1.79843e-10	-1.81043	-2.9822e-10	2.48081e-05	-1.8378	-2.9822e-10	4.58967e-05	-1.80577	-2.9822e-10
25006114	rs79856291	1.8008e-10	-1.80911	-2.9822e-10	2.47936e-05	-1.83838	-2.9822e-10	4.58336e-05	-1.80715	-2.9822e-10
25006426	rs77630140	1.26219e-09	0.13809	-2.9822e-10	0.000350037	0.80907	-2.9822e-10	0.000823135	1.08095	-2.9822e-10
25006720	rs152	6.22775e-10	-1.79711	1.22879	7.98269e-05	-1.83639	1.16728	0.000149824	-1.76303	1.14033
25006946	rs74789946	1.79593e-10	-1.81182	-2.9822e-10	2.48698e-05	-1.83531	-2.9822e-10	4.61747e-05	-1.79974	-2.9822e-10
25007109	rs2522240	1.3854e-09	0.0909743	0.140256	0.000341853	0.575304	0.210109	0.00114803	1.10902	0.30462
25007223	rs151	6.89181e-10	-1.80465	1.33764	8.86265e-05	-1.83942	1.27488	0.000168529	-1.75244	1.24738
25008039	rs13438013	3.32638e-10	-1.19546	-2.9822e-10	4.0551e-05	-1.34641	-2.9822e-10	6.73877e-05	-1.42171	-2.9822e-10
25008108	rs162	7.06692e-10	-1.7997	1.35778	9.05848e-05	-1.83747	1.29479	0.000170678	-1.75957	1.26718
25008381	rs161	2.56047e-09	2.25815	-1.41271	0.000328729	2.16412	-1.41786	0.000433951	1.86507	-1.4243
25008779	rs160	2.34954e-09	2.17219	-1.41273	0.0005218	2.62619	-1.41787	0.000833695	2.51801	-1.42431
25008782	rs2522239	1.38934e-09	0.0938178	0.140256	0.000347952	0.592987	0.210109	0.00117237	1.12999	0.30462
25008816	rs2522238	1.85534e-10	-1.46766	-0.31161	2.0521e-05	-1.73904	-0.288483	4.19308e-05	-1.68948	-0.206665
25008918	rs73078285	2.91958e-10	-1.3259	-2.9822e-10	4.83246e-05	-1.17103	-2.9822e-10	9.83611e-05	-1.04352	-2.9822e-10
25008998	rs146791188	3.15167e-10	-1.52616e-10	-1.24941	4.4716e-05	-1.52616e-10	-1.24864	8.10292e-05	-1.52616e-10	-1.23736
25009149	rs74384468	1.79929e-10	-1.80995	-2.9822e-10	2.48456e-05	-1.83629	-2.9822e-10	4.60766e-05	-1.80186	-2.9822e-10
25009206	rs17150641	3.03764e-10	-1.52616e-10	-1.28626	4.42518e-05	-1.52616e-10	-1.25907	7.68803e-05	-1.52616e-10	-1.28992
25009698	rs159	2.28335e-09	2.11759	-1.3867	0.000292398	2.0252	-1.39605	0.000384824	1.73147	-1.41085
25009850	rs151074061	5.17826e-10	-1.52616e-10	-0.752873	8.87848e-05	-1.52616e-10	-0.562753	0.000158491	-1.52616e-10	-0.566471
25010005	rs140970211	2.64206e-10	-1.52616e-10	-1.42578	3.76388e-05	-1.52616e-10	-1.42093	6.82847e-05	-1.52616e-10	-1.40848
25010436	rs79624288	1.80172e-10	-1.8086	-2.9822e-10	2.48293e-05	-1.83695	-2.9822e-10	4.60088e-05	-1.80333	-2.9822e-10
25010593	rs111706117	4.2793e-10	-0.943552	-2.9822e-10	8.67727e-05	-0.585677	-2.9822e-10	0.000196327	-0.352389	-2.9822e-10
25010652	rs150	2.30568e-09	2.14538	-1.40476	0.000510512	2.5979	-1.41146	0.000813432	2.49007	-1.42097
25012042	rs2522237	1.33986e-09	0.0938178	0.103993	0.00033381	0.592987	0.168616	0.00112317	1.12999	0.26175
25012055	rs17150652	1.21397e-10	-1.5294	-0.674045	1.72461e-05	-1.61329	-0.588092	3.11051e-05	-1.62635	-0.568442
25012586	rs17297340	1.30638e-10	-0.877519	-1.25256	1.20572e-05	-1.34778	-1.21152	2.39197e-05	-1.25634	-1.20113
25012699	rs149	6.0941e-10	-1.62669	1.03667	7.63174e-05	-1.78118	1.06711	0.000127757	-1.84505	1.06302
25012945	rs148	5.63079e-10	-1.63955	0.970458	7.091e-05	-1.78805	1.00049	0.000119581	-1.84462	0.99645
25013119	rs75656980	1.83208e-10	-1.79189	-2.9822e-10	2.46908e-05	-1.84254	-2.9822e-10	4.53409e-05	-1.81796	-2.9822e-10
25013498	rs17231650	1.81715e-10	-0.607038	-1.19303	9.4599e-05	0.61506	-1.11438	0.0002782	1.11974	-1.12357
25013893	rs2711028	5.59507e-11	-1.56357	-1.41447	6.03358e-06	-1.83328	-1.41835	1.12106e-05	-1.80285	-1.41245
25013982	rs10486445	1.47882e-10	-0.815239	-1.19086	8.37664e-05	0.513025	-1.13396	0.000246031	1.00833	-1.13505
25013983	rs77762309	4.56538e-10	-1.52616e-10	-0.878839	6.76556e-05	-1.52616e-10	-0.834538	0.0001258	-1.52616e-10	-0.797479
25014039	rs77294254	2.00668e-10	-1.70086	-2.9822e-10	2.46272e-05	-1.84512	-2.9822e-10	4.47597e-05	-1.83086	-2.9822e-10
25014108	rs12530817	2.18494e-10	-0.278841	-1.33691	8.93586e-05	0.72981	-1.28612	0.000223866	1.07114	-1.29226
25014298	rs149171434	2.69808e-10	-1.52616e-10	-1.4048	3.84686e-05	-1.52616e-10	-1.39913	6.92868e-05	-1.52616e-10	-1.39391
25014364	rs12538542	1.60907e-10	-0.825001	-1.09668	9.23538e-05	0.480895	-1.00424	0.000266772	0.96917	-1.01494
25014449	rs77830538	2.04091e-10	-1.68394	-2.9822e-10	2.46371e-05	-1.84472	-2.9822e-10	4.45497e-05	-1.83556	-2.9822e-10
25014467	rs55695918	2.27949e-10	-0.222253	-1.35114	9.4357e-05	0.802224	-1.30411	0.000237581	1.14817	-1.30983
25014795	rs79616660	7.71183e-10	-0.354586	-2.9822e-10	6.95685e-05	-0.806657	-2.9822e-10	0.000106281	-0.966082	-2.9822e-10
25015157	rs2522236	5.47579e-11	-1.57621	-1.42338	5.96844e-06	-1.83765	-1.42483	1.09984e-05	-1.8118	-1.42262
25015235	rs73276293	1.99382e-10	-1.4159	-0.29139	3.14317e-05	-1.39804	-0.203112	5.88759e-05	-1.38033	-0.176407
25015718	rs76718014	1.88448e-10	-1.76369	-2.9822e-10	2.47214e-05	-1.8413	-2.9822e-10	4.54905e-05	-1.81467	-2.9822e-10
25015809	rs6977038	4.2272e-11	-1.84309	-1.41529	6.17061e-06	-1.80679	-1.42239	1.41129e-05	-1.56071	-1.42437
25015819	rs76703877	2.02942e-10	-1.68959	-2.9822e-10	2.46313e-05	-1.84495	-2.9822e-10	4.46138e-05	-1.83413	-2.9822e-10
25015863	rs6461832	6.3036e-11	-1.52223	-1.33657	7.94588e-06	-1.67044	-1.30587	1.48021e-05	-1.63899	-1.2984
25016197	rs6957546	4.23872e-11	-1.84474	-1.41092	6.12951e-06	-1.81613	-1.41972	1.37685e-05	-1.58728	-1.4225
25016300	rs147	4.94948e-10	0.616019	-1.41408	5.6826e-05	0.394415	-1.40339	0.000100301	0.376839	-1.40083
25016411	rs427	4.23477e-11	-1.84474	-1.41186	6.12588e-06	-1.81613	-1.42032	1.37625e-05	-1.58728	-1.42294
25016453	rs428	6.71105e-09	1.809	-2.9822e-10	2.67652e-05	-1.76187	-2.9822e-10	5.0824e-05	-1.7038	-2.9822e-10
25016541	rs79449997	2.71387e-10	-1.39896	-2.9822e-10	2.48572e-05	-1.83582	-2.9822e-10	4.54198e-05	-1.81622	-2.9822e-10
25017122	rs113534857	2.03513e-10	-1.68678	-2.9822e-10	2.46339e-05	-1.84485	-2.9822e-10	4.45811e-05	-1.83486	-2.9822e-10
25017135	rs138590567	3.23095e-10	-1.52616e-10	-1.22457	4.38442e-05	-1.52616e-10	-1.26833	7.89413e-05	-1.52616e-10	-1.26346
25017201	rs113237225	2.31116e-10	-1.33516	-0.224427	3.57117e-05	-1.33749	-0.135997	6.84042e-05	-1.2978	-0.108934
25017202	rs2711027	5.02473e-10	0.57476	-1.35773	9.59737e-05	0.867295	-1.35219	0.000292574	1.38715	-1.34061
25017669	rs2711026	2.3942e-09	2.19582	-1.41753	0.000420073	2.40263	-1.41117	0.000638413	2.22467	-1.39785
25017962	rs158	2.5119e-09	2.24674	-1.42045	0.000440819	2.45483	-1.41516	0.000668104	2.27576	-1.40348
25018426	rs11973976	5.96512e-11	-1.57235	-1.34165	7.70298e-06	-1.69598	-1.31139	1.44022e-05	-1.66387	-1.30092
25019921	rs731049	2.6726e-10	-0.0288596	-1.38543	5.89071e-05	0.387904	-1.36091	8.94071e-05	0.196184	-1.33515
25019947	rs886314	3.38825e-10	0.169103	-1.34613	0.000150996	1.26602	-1.29774	0.000387175	1.63032	-1.30361
25020024	rs2072094	2.00651e-10	-1.39845	-0.302498	3.18772e-05	-1.38023	-0.206846	5.96759e-05	-1.36218	-0.181064
25020069	rs111589466	5.43542e-10	-0.704404	-2.9822e-10	0.000176175	0.122508	-2.9822e-10	0.000395647	0.348355	-2.9822e-10
25020772	rs2074334	5.67362e-11	-1.58565	-1.37845	7.20771e-06	-1.71834	-1.35548	1.33511e-05	-1.69065	-1.34992
25021029	rs148796005	2.03407e-10	-1.6873	-2.9822e-10	2.46444e-05	-1.84442	-2.9822e-10	4.45026e-05	-1.83662	-2.9822e-10
25021373	rs76641855	2.01631e-10	-1.69607	-2.9822e-10	2.46275e-05	-1.84511	-2.9822e-10	4.48019e-05	-1.82992	-2.9822e-10
25021625	rs146	3.334e-10	-1.76896	0.575793	4.36364e-05	-1.83074	0.557663	7.9268e-05	-1.78049	0.52116
25022137	rs147446039	4.06914e-10	-0.993909	-2.9822e-10	4.84644e-05	-1.16814	-2.9822e-10	7.95027e-05	-1.25638	-2.9822e-10
25023100	rs2214333	3.46058e-09	2.5725	-1.42582	0.000623933	2.81145	-1.42438	0.000933815	2.62568	-1.41857
25023145	rs2214332	3.21432e-09	2.4986	-1.42574	0.000592105	2.75858	-1.42386	0.000889138	2.57556	-1.41748
25023441	rs179	8.57168e-10	1.1744	-1.42328	0.000181541	1.57826	-1.42575	0.000206864	1.1257	-1.42581
25023700	rs4719787	3.18167e-09	1.50276	-0.44011	0.000807121	2.08579	-0.441291	0.000846994	1.56359	-0.454066
25024295	rs118116457	3.5564e-10	-1.12859	-2.9822e-10	8.13629e-05	-0.650049	-2.9822e-10	0.000155919	-0.58283	-2.9822e-10
25024433	rs149101478	4.73456e-10	-0.842453	-2.9822e-10	2.70566e-05	-1.75104	-2.9822e-10	4.5273e-05	-1.81946	-2.9822e-10
25024679	rs187	2.77808e-10	-1.75304	0.377456	3.54173e-05	-1.82555	0.343785	6.33122e-05	-1.78923	0.305144
25025027	rs111303670	1.85723e-10	-1.77825	-2.9822e-10	2.48637e-05	-1.83556	-2.9822e-10	4.61529e-05	-1.80021	-2.9822e-10
25025257	rs4719788	2.60877e-10	-1.43846	-2.9822e-10	2.74182e-05	-1.73776	-2.9822e-10	4.9403e-05	-1.73216	-2.9822e-10
25025280	rs178	4.79006e-09	1.75775	-0.285963	0.00114148	2.27665	-0.285542	0.00116603	1.72801	-0.298821
25025467	rs77816365	1.99408e-10	-1.70716	-2.9822e-10	2.46357e-05	-1.84477	-2.9822e-10	4.49735e-05	-1.82609	-2.9822e-10
25025573	rs2711023	4.18227e-09	2.76193	-1.42584	0.000757698	3.00588	-1.42457	0.00112935	2.81624	-1.41901
25025863	rs1544376	1.07039e-09	1.38681	-1.41354	0.000210656	1.72226	-1.421	0.000234371	1.2475	-1.42276
25025905	rs75921257	5.01381e-11	-1.83816	-1.24957	8.74625e-06	-1.6432	-1.23714	1.44154e-05	-1.71725	-1.24661
25026045	rs1544375	5.43005e-09	3.01763	-1.42044	0.000442264	2.46727	-1.42433	0.000532996	2.07212	-1.42577
25026299	rs9942629	1.04211e-09	1.35818	-1.41169	0.000204656	1.69218	-1.41982	0.000228117	1.2195	-1.42181
25026405	rs117375414	6.34737e-10	-0.549301	-2.9822e-10	2.61619e-05	-1.78466	-2.9822e-10	4.83057e-05	-1.75462	-2.9822e-10
25026460	rs117809069	6.3727e-10	-0.545318	-2.9822e-10	2.61845e-05	-1.7838	-2.9822e-10	4.83567e-05	-1.75356	-2.9822e-10
25026659	rs16873726	6.1766e-11	-1.83467	-1.04449	9.56134e-06	-1.80625	-0.984993	1.71691e-05	-1.81943	-0.969633
25026898	rs2711021	4.66634e-11	-1.73682	-1.42274	5.93007e-06	-1.84453	-1.4244	1.06595e-05	-1.84368	-1.42203
25027217	rs2711020	2.81257e-09	2.36492	-1.42558	0.000524217	2.63619	-1.42326	0.000774493	2.43631	-1.41627
25027668	rs177	1.04113e-09	1.35818	-1.41263	0.000204532	1.69218	-1.42043	0.000228004	1.2195	-1.4223
25027761	rs78063000	1.8473e-10	-1.78361	-2.9822e-10	2.4918e-05	-1.83338	-2.9822e-10	4.63656e-05	-1.79561	-2.9822e-10
25028132	rs2040670	3.46055e-09	2.5725	-1.42583	0.000623687	2.81145	-1.42477	0.000932959	2.62568	-1.41949
25028189	rs147462867	2.82327e-10	-1.52616e-10	-1.35945	3.96413e-05	-1.52616e-10	-1.3691	7.10586e-05	-1.52616e-10	-1.36866
25028786	rs17150701	6.79048e-11	-1.77994	-1.00447	1.09602e-05	-1.71266	-0.942035	1.94821e-05	-1.73672	-0.92595
25028903	rs2711019	4.5206e-11	-1.77626	-1.41502	5.97802e-06	-1.84278	-1.4181	1.07407e-05	-1.84477	-1.41336
25029135	rs185	1.32504e-10	-1.75631	-0.359589	1.92157e-05	-1.82704	-0.266196	3.50381e-05	-1.78664	-0.289098
25029467	rs2711018	4.59823e-11	-1.74997	-1.42428	5.93323e-06	-1.84311	-1.42529	1.06305e-05	-1.84482	-1.42362
25029493	rs111555608	2.68731e-10	-1.4088	-2.9822e-10	7.36668e-05	-0.749416	-2.9822e-10	0.000149894	-0.622243	-2.9822e-10
25029905	rs117541233	1.53788e-10	-1.48379	-0.48315	3.10894e-05	-1.31695	-0.295149	5.40472e-05	-1.34331	-0.299001
25029960	rs191151425	2.3401e-10	-1.54715	-2.9822e-10	4.91867e-05	-1.15334	-2.9822e-10	8.22084e-05	-1.22291	-2.9822e-10
25030891	rs58220207	6.86108e-11	-1.80441	-0.969656	1.18335e-05	-1.74876	-0.829276	2.12243e-05	-1.7691	-0.80792
25031419	rs2711005	4.61836e-11	-1.74997	-1.41992	5.95418e-06	-1.84311	-1.42177	1.06887e-05	-1.84482	-1.41816
25031503	rs176	3.24569e-09	1.72716	-0.644585	0.000846446	2.24392	-0.551847	0.000874231	1.69755	-0.556371
25031624	rs2522234	4.5639e-11	-1.76521	-1.41654	5.98611e-06	-1.84013	-1.4194	1.07204e-05	-1.84505	-1.41497
25031753	rs75941772	1.9785e-10	-1.715	-2.9822e-10	2.46484e-05	-1.84426	-2.9822e-10	4.51118e-05	-1.82302	-2.9822e-10
25031874	rs17232369	1.67882e-10	-0.582478	-1.29677	1.58288e-05	-1.02681	-1.26033	3.1723e-05	-0.92327	-1.25186
25032498	rs74866441	1.97293e-10	-1.71782	-2.9822e-10	2.46544e-05	-1.84401	-2.9822e-10	4.51652e-05	-1.82184	-2.9822e-10
25032825	rs184	1.07538e-09	1.38681	-1.40889	0.000211352	1.72226	-1.4177	0.000235011	1.2475	-1.42003
25033011	rs183	3.65228e-09	2.6258	-1.42521	0.000660415	2.86617	-1.42227	0.000989328	2.67931	-1.41445
25033198	rs182	3.75669e-09	2.65399	-1.42521	0.000679802	2.8951	-1.42227	0.00101778	2.70766	-1.41445
25033426	rs2522233	4.61574e-11	-1.75623	-1.41423	5.98611e-06	-1.84208	-1.41745	1.07469e-05	-1.84507	-1.41248
25033620	rs181	2.54087e-10	-1.70123	0.236394	3.9683e-05	-1.8298	0.461758	7.04699e-05	-1.83053	0.453545
25033755	rs180	7.3312e-11	-1.62921	-1.07857	9.49027e-06	-1.78613	-1.01257	1.56811e-05	-1.8366	-1.04311
25033756	rs2711025	4.68481e-11	-1.74676	-1.40884	6.00524e-06	-1.84354	-1.41279	1.08137e-05	-1.84462	-1.40674
25033791	rs175	7.14168e-11	-1.65118	-1.0828	9.373e-06	-1.79733	-1.0138	1.55988e-05	-1.84049	-1.04449
25033807	rs75465058	2.01023e-10	-1.69909	-2.9822e-10	2.46287e-05	-1.84506	-2.9822e-10	4.4846e-05	-1.82893	-2.9822e-10
25033874	rs174	7.56571e-11	-1.62163	-1.05467	9.77963e-06	-1.78214	-0.986532	1.61044e-05	-1.83504	-1.01804
25034074	rs13243952	6.12575e-10	-0.58484	-2.9822e-10	0.000331406	0.754375	-2.9822e-10	0.00100036	1.27595	-2.9822e-10
25034131	rs173	1.34157e-10	-1.73777	-0.365727	1.92627e-05	-1.8182	-0.272598	3.43515e-05	-1.80009	-0.295436
25034295	rs75144539	1.86258e-10	-1.77538	-2.9822e-10	2.48377e-05	-1.83661	-2.9822e-10	4.60467e-05	-1.80251	-2.9822e-10
25034390	rs2522232	4.54957e-11	-1.77414	-1.41075	6.04241e-06	-1.83571	-1.41446	1.08008e-05	-1.84379	-1.40877
25034655	rs157	1.32379e-10	-1.74561	-0.371236	1.90787e-05	-1.82205	-0.278345	3.43388e-05	-1.79477	-0.301125
25034703	rs12535622	6.0272e-10	-0.601059	-2.9822e-10	0.000323768	0.731059	-2.9822e-10	0.000975121	1.25039	-2.9822e-10
25034912	rs80088232	2.00095e-10	-1.70372	-2.9822e-10	2.4632e-05	-1.84492	-2.9822e-10	4.49174e-05	-1.82734	-2.9822e-10
25035053	rs172	1.32811e-08	3.42644	-0.934856	0.00269809	3.6991	-0.84777	0.00398294	3.54177	-0.884167
25035200	rs12538491	1.32771e-09	0.188697	-2.9822e-10	0.000547772	1.25689	-2.9822e-10	0.00144416	1.64312	-2.9822e-10
25035799	rs77156173	2.84527e-10	-1.52616e-10	-1.35168	4.16218e-05	-1.52616e-10	-1.32035	7.44713e-05	-1.52616e-10	-1.32175
25036051	rs60684511	7.62454e-11	-1.80231	-0.866241	1.34237e-05	-1.73688	-0.715066	2.41002e-05	-1.75738	-0.692566
25036059	rs2522231	5.26415e-11	-1.61406	-1.42494	5.943e-06	-1.84116	-1.4256	1.08913e-05	-1.81992	-1.42428
25036060	rs143992951	4.42785e-10	-0.909428	-2.9822e-10	8.76768e-05	-0.575312	-2.9822e-10	0.000186239	-0.405136	-2.9822e-10
25036061	rs2522230	5.39148e-11	-1.59128	-1.42382	5.97778e-06	-1.83601	-1.42491	1.10357e-05	-1.80815	-1.42288
25036141	rs7802683	1.38553e-09	0.231328	-2.9822e-10	0.000577064	1.30898	-2.9822e-10	0.00152786	1.69945	-2.9822e-10
25036204	rs61606045	5.09103e-11	-1.65164	-1.42081	6.6419e-06	-1.73399	-1.42158	1.21514e-05	-1.71173	-1.42299
25036390	rs145504341	1.87681e-10	-1.76777	-2.9822e-10	2.47784e-05	-1.839	-2.9822e-10	4.57898e-05	-1.80811	-2.9822e-10
25036402	rs113514288	1.98331e-10	-1.71257	-2.9822e-10	2.46341e-05	-1.84484	-2.9822e-10	4.4925e-05	-1.82717	-2.9822e-10
25036781	rs141480506	1.3622e-10	-1.47171	-0.616534	1.69169e-05	-1.68304	-0.53761	2.61209e-05	-1.82759	-0.541839
25037129	rs6966979	4.61352e-11	-1.75927	-1.41166	6.00287e-06	-1.84148	-1.41525	1.07759e-05	-1.84512	-1.40974
25037316	rs141407921	1.98521e-10	-1.71162	-2.9822e-10	2.46421e-05	-1.84451	-2.9822e-10	4.50503e-05	-1.82439	-2.9822e-10
25037369	rs13235641	1.32977e-10	-1.48968	-0.622657	1.66122e-05	-1.69481	-0.544025	2.58579e-05	-1.83131	-0.548239
25037588	rs118181517	3.76384e-10	-1.0719	-2.9822e-10	3.90688e-05	-1.38364	-2.9822e-10	7.65331e-05	-1.29444	-2.9822e-10
25037696	rs112839264	1.32535e-09	0.186922	-2.9822e-10	0.000535811	1.23481	-2.9822e-10	0.00140579	1.61619	-2.9822e-10
25037788	rs113818220	1.98521e-10	-1.71162	-2.9822e-10	2.46421e-05	-1.84451	-2.9822e-10	4.50503e-05	-1.82439	-2.9822e-10
25037791	rs112875045	1.32535e-09	0.186922	-2.9822e-10	0.000535811	1.23481	-2.9822e-10	0.00140579	1.61619	-2.9822e-10
25038009	rs112341746	1.32535e-09	0.186922	-2.9822e-10	0.000535811	1.23481	-2.9822e-10	0.00140579	1.61619	-2.9822e-10
25038147	rs56206831	5.02402e-11	-1.66141	-1.42429	6.54434e-06	-1.74567	-1.4247	1.19626e-05	-1.72502	-1.42536
25038523	rs170	3.29533e-09	2.51953	-1.42178	0.000595775	2.75706	-1.41617	0.000897713	2.57239	-1.40471
25039052	rs145559529	9.03168e-10	-0.196603	-2.9822e-10	8.68265e-05	-0.585057	-2.9822e-10	0.000198292	-0.342429	-2.9822e-10
25039119	rs57393037	1.75772e-09	-1.52616e-10	0.469261	0.000332285	-1.52616e-10	0.757023	0.00061631	-1.52616e-10	0.791582
25039371	rs147712631	2.7296e-10	-1.52616e-10	-1.39319	3.77655e-05	-1.52616e-10	-1.41757	6.75995e-05	-1.52616e-10	-1.41857
25039524	rs192853400	2.90289e-10	-1.52616e-10	-1.33163	4.01842e-05	-1.52616e-10	-1.3555	7.14248e-05	-1.52616e-10	-1.36352
25039788	rs148942023	3.07602e-10	-1.52616e-10	-1.27371	4.16934e-05	-1.52616e-10	-1.31863	7.20193e-05	-1.52616e-10	-1.35523
25040208	rs138327150	5.03636e-11	-1.65765	-1.42559	5.91865e-06	-1.84502	-1.42584	1.06861e-05	-1.83794	-1.42528
25040278	rs112435309	1.48339e-09	0.299573	-2.9822e-10	0.00062762	1.39297	-2.9822e-10	0.00167006	1.78845	-2.9822e-10
25040287	rs55837213	5.10718e-11	-1.64438	-1.42489	5.91949e-06	-1.84509	-1.42563	1.07258e-05	-1.83516	-1.42435
25041223	rs13223812	1.38306e-09	0.229544	-2.9822e-10	0.000564648	1.28723	-2.9822e-10	0.00148611	1.67175	-2.9822e-10
25041339	rs2522228	3.20284e-09	2.49178	-1.4225	0.000578384	2.72857	-1.4173	0.000871524	2.54448	-1.4064
25041500	rs141726920	1.68598e-09	-1.52616e-10	0.427593	0.000317747	-1.52616e-10	0.712286	0.000589137	-1.52616e-10	0.746491
25041548	rs73278332	1.64366e-09	-1.52616e-10	0.402171	0.000309186	-1.52616e-10	0.684975	0.00057314	-1.52616e-10	0.718962
25041551	rs150596269	3.01116e-10	-1.29502	-2.9822e-10	8.6043e-05	-0.594122	-2.9822e-10	0.000139174	-0.696443	-2.9822e-10
25041599	rs7458594	1.7283e-09	-1.52616e-10	0.45238	0.000326318	-1.52616e-10	0.738903	0.000605157	-1.52616e-10	0.773319
25041890	rs6973047	7.22493e-10	1.00478	-1.42458	0.000282807	2.02162	-1.42582	0.000376207	1.72347	-1.4255
25043019	rs79591677	2.6463e-10	-1.52616e-10	-1.42418	3.7591e-05	-1.52616e-10	-1.4222	6.75055e-05	-1.52616e-10	-1.41996
25043500	rs34100694	1.24023e-09	0.12054	-2.9822e-10	0.000493701	1.15296	-2.9822e-10	0.00128891	1.52938	-2.9822e-10
25043536	rs2522227	2.26111e-10	-0.155957	-1.42553	6.08982e-05	0.486009	-1.42577	0.00021052	1.14297	-1.42556
25043942	rs17298333	1.16439e-09	0.0574384	-2.9822e-10	0.000456632	1.07491	-2.9822e-10	0.00118644	1.44654	-2.9822e-10
25045363	rs2522226	4.63748e-11	-1.76193	-1.40383	6.01953e-06	-1.8436	-1.41036	1.09491e-05	-1.83502	-1.40389
25045923	rs80036291	2.01436e-10	-1.69704	-2.9822e-10	2.46275e-05	-1.84511	-2.9822e-10	4.46879e-05	-1.83246	-2.9822e-10
25046195	rs73278335	7.23288e-11	-1.83685	-0.884439	1.12871e-05	-1.80551	-0.819798	2.03286e-05	-1.81822	-0.801922
25046320	rs75436680	2.83772e-10	-1.52616e-10	-1.35434	3.99184e-05	-1.52616e-10	-1.36213	7.11885e-05	-1.52616e-10	-1.36684
25046341	rs169	2.41677e-09	2.21326	-1.42559	0.000419778	2.4148	-1.42405	0.000629291	2.23032	-1.41789
25046376	rs2522224	1.77917e-10	-0.420468	-1.40072	6.12418e-05	0.476039	-1.41018	0.000198858	1.06415	-1.40373
25046595	rs180735302	3.76805e-10	-1.52616e-10	-1.07078	5.71174e-05	-1.52616e-10	-1.00386	9.94939e-05	-1.52616e-10	-1.03207
25047253	rs117298883	3.01824e-10	-1.29267	-2.9822e-10	2.53644e-05	-1.81562	-2.9822e-10	4.68632e-05	-1.78493	-2.9822e-10
25047264	rs7804669	7.51728e-11	-1.83408	-0.848638	1.18957e-05	-1.79352	-0.779275	2.14182e-05	-1.80734	-0.760585
25047483	rs17150754	1.32144e-10	-1.73644	-0.382174	1.67122e-05	-1.81432	-0.418508	2.94615e-05	-1.8055	-0.443579
25047688	rs138568135	4.46256e-10	-1.52616e-10	-0.901618	7.21897e-05	-1.52616e-10	-0.769672	0.000128164	-1.52616e-10	-0.778858
25048033	rs17232677	1.25077e-10	-0.984776	-1.1888	1.14006e-05	-1.47508	-1.14022	2.22124e-05	-1.4024	-1.12912
25048045	rs17150758	1.46542e-10	-1.70477	-0.310427	1.83015e-05	-1.79398	-0.348001	3.10198e-05	-1.8236	-0.373939
25048245	rs167	2.35262e-09	2.18654	-1.42577	0.000407833	2.38742	-1.42553	0.00061043	2.20354	-1.42155
25048320	rs184409020	1.87599e-10	-1.76821	-2.9822e-10	2.47459e-05	-1.84031	-2.9822e-10	4.55881e-05	-1.81252	-2.9822e-10
25048911	rs2522223	1.68317e-10	-0.476931	-1.39973	5.70428e-05	0.403811	-1.40898	0.000183658	0.983216	-1.40231
25049386	rs10951038	1.25165e-09	0.129706	-2.9822e-10	0.000497715	1.16106	-2.9822e-10	0.00129366	1.53306	-2.9822e-10
25049389	rs2522222	4.5375e-11	-1.78176	-1.40579	5.99874e-06	-1.84506	-1.41236	1.08418e-05	-1.84242	-1.40634
25049490	rs2522221	4.41929e-11	-1.81149	-1.40246	6.03329e-06	-1.84207	-1.4096	1.0849e-05	-1.84504	-1.40306
25049773	rs10951039	1.27956e-09	0.15176	-2.9822e-10	0.000511437	1.18825	-2.9822e-10	0.00133149	1.56189	-2.9822e-10
25049919	rs156	4.02679e-10	-1.00437	-2.9822e-10	4.0463e-05	-1.34858	-2.9822e-10	6.4442e-05	-1.4664	-2.9822e-10
25050394	rs73080267	1.16629e-09	0.0590736	-2.9822e-10	0.000439808	1.03737	-2.9822e-10	0.00112307	1.39165	-2.9822e-10
25050395	rs73080269	1.27155e-09	0.145479	-2.9822e-10	0.000489031	1.14346	-2.9822e-10	0.00125662	1.50402	-2.9822e-10
25050566	rs73278343	6.81358e-11	-1.84034	-0.940674	1.05474e-05	-1.8137	-0.879384	1.90084e-05	-1.82488	-0.862403
25050688	rs4360199	1.27956e-09	0.15176	-2.9822e-10	0.000511437	1.18825	-2.9822e-10	0.00133149	1.56189	-2.9822e-10
25050869	rs166	1.33429e-10	-1.72417	-0.384773	1.67815e-05	-1.80763	-0.421062	2.91857e-05	-1.81239	-0.4461
25051177	rs4722413	5.37122e-11	-1.70599	-1.31289	7.04675e-06	-1.81776	-1.27864	1.2897e-05	-1.80453	-1.27065
25051191	rs34315485	3.06887e-10	0.129706	-1.40574	0.000120019	1.16106	-1.42238	0.000311456	1.53306	-1.42397
25051371	rs4722414	5.28083e-11	-1.70625	-1.3296	6.89372e-06	-1.82054	-1.29781	1.25947e-05	-1.80854	-1.29035
25052290	rs67577159	9.00782e-10	-0.199248	-2.9822e-10	0.000324497	0.733306	-2.9822e-10	0.000817897	1.07457	-2.9822e-10
25052441	rs35883576	1.2007e-09	0.0881481	-2.9822e-10	0.000472814	1.10973	-2.9822e-10	0.00122514	1.47864	-2.9822e-10
25052508	rs55945637	5.04519e-11	-1.73336	-1.34813	6.66386e-06	-1.83293	-1.31934	1.21258e-05	-1.82431	-1.31252
25052796	rs2522251	1.61156e-10	-0.515534	-1.40461	5.54186e-05	0.375944	-1.41	0.000179218	0.959912	-1.40348
25053171	rs11971170	7.59479e-10	1.04007	-1.40995	0.000115449	1.11889	-1.41903	0.000134481	0.690344	-1.42109
25053207	rs16873731	1.48478e-10	-1.67618	-0.325889	1.82084e-05	-1.78389	-0.363199	3.04076e-05	-1.82852	-0.388952
25053211	rs2522250	4.46985e-11	-1.79125	-1.41133	5.98799e-06	-1.84437	-1.41484	1.07896e-05	-1.84407	-1.40952
25053230	rs547481824	1.73711e-10	-1.84512	-2.9822e-10	2.91976e-05	-1.67488	-2.9822e-10	5.12048e-05	-1.69633	-2.9822e-10
25053984	rs73080287	5.39407e-10	-0.712042	-2.9822e-10	8.41074e-05	-0.616875	-2.9822e-10	0.000180244	-0.437855	-2.9822e-10
25054098	rs11765144	9.84368e-10	-0.110512	-2.9822e-10	0.000314169	0.700962	-2.9822e-10	0.000836365	1.0969	-2.9822e-10
25054104	rs2522246	1.44153e-10	-0.623415	-1.40822	4.08504e-05	0.075208	-1.41426	0.000131741	0.657461	-1.40879
25054847	rs34205296	7.7556e-10	-0.348927	-2.9822e-10	0.000266025	0.534623	-2.9822e-10	0.00065828	0.857463	-2.9822e-10
25054965	rs112043331	9.15042e-10	-0.183541	-2.9822e-10	0.000368332	0.860016	-2.9822e-10	0.000864644	1.13015	-2.9822e-10
25055342	rs17150775	6.72004e-11	-1.83202	-0.962812	9.72447e-06	-1.7956	-0.97872	1.75295e-05	-1.80995	-0.958332
25055548	rs17150777	7.36914e-11	-1.83037	-0.872252	1.07065e-05	-1.78581	-0.892313	1.93282e-05	-1.80071	-0.869897
25055740	rs2040672	3.15551e-09	2.48016	-1.42577	0.000564311	2.7111	-1.42447	0.000835785	2.5219	-1.4257
25055746	rs74393212	1.76869e-10	-1.8271	-2.9822e-10	2.62905e-05	-1.77976	-2.9822e-10	5.07335e-05	-1.70558	-2.9822e-10
25055852	rs2040671	8.70615e-10	-0.233312	-2.9822e-10	0.000275742	0.570498	-2.9822e-10	0.000732799	0.964703	-2.9822e-10
25056082	rs55897602	1.10743e-09	0.00728967	-2.9822e-10	0.000376527	0.882022	-2.9822e-10	0.00102905	1.30423	-2.9822e-10
25056123	rs73278349	6.92604e-11	-1.8262	-0.93844	1.00435e-05	-1.78479	-0.957252	1.80869e-05	-1.80075	-0.93623
25056434	rs1016915	4.29466e-11	-1.84306	-1.3995	6.0988e-06	-1.83946	-1.40142	1.14041e-05	-1.80512	-1.39307
25056531	rs1016916	8.37326e-10	-0.272298	-2.9822e-10	0.000262877	0.522718	-2.9822e-10	0.00069598	0.913152	-2.9822e-10
25059905	rs73080299	5.72062e-10	-0.653264	-2.9822e-10	0.000267796	0.541258	-2.9822e-10	0.000821346	1.07878	-2.9822e-10
25060705	rs11973729	7.26644e-11	-1.81554	-0.901115	1.07001e-05	-1.76873	-0.909991	1.9198e-05	-1.78659	-0.89077
25061014	rs4722416	4.82743e-11	-1.70264	-1.42297	6.45777e-06	-1.75868	-1.425	1.18246e-05	-1.73632	-1.42566
25061759	rs113577837	1.79283e-10	-1.81355	-2.9822e-10	2.57614e-05	-1.80009	-2.9822e-10	4.92057e-05	-1.73616	-2.9822e-10
25061896	rs10951043	1.18739e-09	0.0770029	-2.9822e-10	0.000381834	0.896017	-2.9822e-10	0.00102857	1.30376	-2.9822e-10
25061944	rs2040669	1.16578e-09	0.0586346	-2.9822e-10	0.000387405	0.910503	-2.9822e-10	0.00105422	1.32839	-2.9822e-10
25062741	rs1962542	2.47446e-10	-0.0817438	-1.40958	9.68111e-05	0.909181	-1.38539	0.000333542	1.55782	-1.38022
25062865	rs76711231	2.65308e-10	-1.52616e-10	-1.42162	3.76483e-05	-1.52616e-10	-1.42068	6.75426e-05	-1.52616e-10	-1.41941
25062886	rs76584366	4.10299e-10	-0.985625	-2.9822e-10	4.17052e-05	-1.31834	-2.9822e-10	6.69818e-05	-1.42775	-2.9822e-10
25062967	rs12112501	6.86868e-11	-1.8313	-0.941655	9.99112e-06	-1.78835	-0.958918	1.79974e-05	-1.80327	-0.938676
25063333	rs56040928	4.78523e-11	-1.70881	-1.42559	6.39767e-06	-1.76884	-1.42419	1.16961e-05	-1.75022	-1.42269
25063924	rs8180777	5.40078e-11	-1.58936	-1.42402	6.15729e-06	-1.80607	-1.42527	1.06188e-05	-1.84399	-1.42555
25064003	rs8180881	3.4761e-09	2.52185	-1.3707	0.000627715	2.75389	-1.36077	0.000912065	2.56379	-1.38025
25064319	rs117223100	1.92563e-10	-1.74209	-2.9822e-10	3.20149e-05	-1.58277	-2.9822e-10	5.63179e-05	-1.60116	-2.9822e-10
25064370	rs113480534	1.73728e-10	-1.84502	-2.9822e-10	2.90728e-05	-1.67917	-2.9822e-10	5.8206e-05	-1.56818	-2.9822e-10
25064553	rs75339109	1.7422e-10	-1.84219	-2.9822e-10	3.01919e-05	-1.64139	-2.9822e-10	6.10819e-05	-1.51995	-2.9822e-10
25065572	rs75101795	1.74078e-10	-1.84301	-2.9822e-10	2.91314e-05	-1.67715	-2.9822e-10	5.80409e-05	-1.57102	-2.9822e-10
25065657	rs76141482	7.25121e-10	-0.416173	-2.9822e-10	9.58363e-05	-0.486327	-2.9822e-10	0.000187956	-0.395961	-2.9822e-10
25066041	rs78603242	4.98773e-10	-0.79036	-2.9822e-10	3.94229e-05	-1.37462	-2.9822e-10	6.33619e-05	-1.48331	-2.9822e-10
25066251	rs77032223	4.57649e-11	-1.77268	-1.40631	6.99046e-06	-1.73196	-1.37246	1.22259e-05	-1.75841	-1.3702
25066757	rs13235046	1.77818e-10	-0.859289	-0.96246	1.68848e-05	-1.28763	-0.934922	1.95672e-05	-1.69819	-0.960126
25066968	rs149717811	1.93469e-10	-1.73739	-2.9822e-10	2.4628e-05	-1.84509	-2.9822e-10	4.413e-05	-1.84503	-2.9822e-10
25067015	rs76113286	2.22947e-10	-0.211809	-1.38377	2.22567e-05	-0.56702	-1.3793	3.16208e-05	-0.782822	-1.39553
25067042	rs4722417	2.21422e-10	-0.452763	-1.14968	1.67099e-05	-1.09141	-1.14156	1.98091e-05	-1.46878	-1.17725
25067309	rs6947273	4.53617e-11	-1.84498	-1.34287	6.60537e-06	-1.82348	-1.3376	1.16706e-05	-1.83174	-1.34335
25067599	rs143447092	7.46549e-10	-0.387051	-2.9822e-10	3.9373e-05	-1.37589	-2.9822e-10	7.85852e-05	-1.26799	-2.9822e-10
25067891	rs2001606	1.74484e-10	-0.660326	-1.18035	3.95235e-05	-0.141494	-1.23058	9.5286e-05	0.143355	-1.21864
25067892	rs2001607	1.74114e-10	-0.658799	-1.184	4.07047e-05	-0.110204	-1.23242	9.91412e-05	0.184904	-1.22053
25068223	rs17150790	4.48145e-11	-1.84337	-1.3566	6.85317e-06	-1.81385	-1.31041	1.20794e-05	-1.82398	-1.31669
25068250	rs73693921	2.04258e-10	-0.552472	-1.13066	2.33882e-05	-0.727105	-1.16963	4.22129e-05	-0.732708	-1.15673
25068286	rs77504048	1.891e-10	-1.76023	-2.9822e-10	2.46427e-05	-1.84449	-2.9822e-10	4.42321e-05	-1.84272	-2.9822e-10
25068398	rs2391081	1.80206e-10	-0.616526	-1.19188	4.01163e-05	-0.117725	-1.23946	9.64257e-05	0.164387	-1.22778
25068898	rs2001434	2.6147e-10	-1.45278	0.0165847	2.62734e-05	-1.7261	-0.0543124	3.92994e-05	-1.84047	-0.120486
25069052	rs2391082	1.87337e-10	-0.543669	-1.22594	1.49496e-05	-1.12967	-1.21461	1.80199e-05	-1.491	-1.2497
25069129	rs4443562	2.33985e-10	-0.146777	-1.40048	2.3928e-05	-0.482942	-1.39098	3.40094e-05	-0.699545	-1.40599
25069340	rs4320455	4.65289e-10	0.434377	-1.29423	4.52319e-05	-0.000113792	-1.23705	5.63494e-05	-0.325987	-1.27461
25069771	rs73278363	4.45405e-11	-1.84467	-1.36144	6.72147e-06	-1.82068	-1.32298	1.18861e-05	-1.82953	-1.32727
25069905	rs76076838	1.9333e-10	-1.73811	-2.9822e-10	2.47187e-05	-1.84141	-2.9822e-10	4.41337e-05	-1.84495	-2.9822e-10
25070204	rs6962912	1.36747e-10	-1.16923	-0.915155	3.17977e-05	-0.686852	-0.902725	7.77065e-05	-0.380022	-0.899208
25070334	rs6963508	1.68522e-10	-0.69943	-1.17601	3.6672e-05	-0.277572	-1.16938	8.92546e-05	0.0229437	-1.16362
25070514	rs17150808	8.49664e-11	-1.70197	-0.85829	1.09339e-05	-1.84497	-0.812136	1.96669e-05	-1.78776	-0.865468
25070716	rs34105255	1.67995e-10	-0.733385	-1.14519	3.544e-05	-0.344078	-1.13705	8.50881e-05	-0.0566819	-1.1318
25070837	rs10255636	8.69955e-11	-1.69601	-0.840642	1.11349e-05	-1.8451	-0.793789	1.99416e-05	-1.79143	-0.84793
25070863	rs17725486	1.83779e-10	-0.583078	-1.2057	4.38598e-05	-0.0153588	-1.25261	0.000105818	0.269783	-1.24023
25071146	rs10271728	6.37539e-11	-1.79642	-1.05106	9.00226e-06	-1.83793	-1.01356	1.67273e-05	-1.76216	-1.05297
25071629	rs139210991	1.21793e-09	0.102396	-2.9822e-10	3.32953e-05	-1.54355	-2.9822e-10	6.37541e-05	-1.47713	-2.9822e-10
25071824	rs10275560	1.29091e-10	-0.884689	-1.2573	1.27492e-05	-1.24646	-1.25703	1.72229e-05	-1.50289	-1.28304
25071911	rs117907279	1.06024e-09	-0.0362611	-2.9822e-10	0.000174465	0.112756	-2.9822e-10	0.000431207	0.43442	-2.9822e-10
25072093	rs73082291	1.36257e-10	-0.691711	-1.39626	2.31283e-05	-0.518243	-1.38967	4.07003e-05	-0.542179	-1.38375
25072358	rs2391084	1.34795e-09	1.61518	-1.41134	0.000145229	1.3359	-1.40656	0.000191184	1.0379	-1.41683
25073121	rs73278367	5.66434e-11	-1.75982	-1.20591	7.86765e-06	-1.82047	-1.16574	1.38179e-05	-1.80961	-1.1966
25073216	rs60497093	5.53271e-11	-1.77759	-1.21165	7.53822e-06	-1.82954	-1.19944	1.31992e-05	-1.82071	-1.2313
25073237	rs59280120	5.55888e-11	-1.7714	-1.21313	7.54976e-06	-1.8265	-1.20096	1.32306e-05	-1.81693	-1.23271
25073439	rs10085787	5.21944e-11	-1.83731	-1.21022	7.72965e-06	-1.77434	-1.22956	1.56895e-05	-1.6384	-1.24077
25073733	rs73082294	1.73164e-10	-0.615819	-1.23245	4.18017e-05	-0.10316	-1.21287	8.01503e-05	-0.0444322	-1.20383
25073988	rs7779697	1.97617e-10	-0.45267	-1.26351	1.53539e-05	-1.04032	-1.27728	1.82911e-05	-1.42432	-1.30143
25074072	rs73082298	1.3861e-10	-0.823606	-1.24724	3.03348e-05	-0.411171	-1.2255	5.72994e-05	-0.370589	-1.21329
25074221	rs73278379	4.76158e-11	-1.84498	-1.29437	6.99069e-06	-1.82351	-1.28088	1.21986e-05	-1.83177	-1.29908
25074365	rs10268816	2.17332e-10	-0.449117	-1.17197	1.44989e-05	-1.22766	-1.14724	1.77913e-05	-1.58057	-1.17289
25074411	rs7803101	1.94923e-09	1.99848	-1.4258	0.00026173	1.94417	-1.42583	0.000339496	1.62085	-1.42555
25074609	rs12700574	1.54827e-10	-0.700217	-1.25999	6.25169e-05	0.324105	-1.23764	6.24563e-05	-0.254185	-1.24352
25074643	rs144556102	3.15311e-10	-1.52616e-10	-1.24895	4.65192e-05	-1.52616e-10	-1.2091	8.2087e-05	-1.52616e-10	-1.22439
25074686	rs190376225	1.79882e-10	-1.81021	-2.9822e-10	2.57559e-05	-1.80031	-2.9822e-10	4.51042e-05	-1.82319	-2.9822e-10
25074787	rs143171947	2.6469e-10	-1.52616e-10	-1.42395	3.74724e-05	-1.52616e-10	-1.42536	6.72459e-05	-1.52616e-10	-1.42381
25074803	rs57605984	8.10508e-11	-1.19038	-1.41706	9.06669e-06	-1.42703	-1.41733	1.51343e-05	-1.49633	-1.41887
25074813	rs140215171	1.80224e-10	-1.80831	-2.9822e-10	3.12302e-05	-1.60758	-2.9822e-10	6.12862e-05	-1.51661	-2.9822e-10
25074850	rs149914628	8.10256e-10	1.04251	-1.34767	8.12486e-05	0.676929	-1.32838	0.000135268	0.592344	-1.31726
25075076	rs59835646	8.70808e-11	-1.28567	-1.25001	2.25903e-05	-0.686917	-1.24453	3.89446e-05	-0.743421	-1.22661
25075370	rs73084306	5.45612e-10	0.615217	-1.31582	5.4903e-05	0.250336	-1.29374	9.41831e-05	0.190674	-1.2776
25075713	rs4722419	3.63419e-10	-0.240454	-0.866501	3.20245e-05	-0.66161	-0.920859	5.5957e-05	-0.674196	-0.933389
25075802	rs10276780	4.15902e-10	-0.192876	-0.779187	2.5685e-05	-0.889245	-0.913818	4.26627e-05	-0.953362	-0.925482
25075875	rs114450340	6.47928e-11	-1.50486	-1.32646	7.01219e-06	-1.74493	-1.35639	1.29483e-05	-1.71914	-1.35207
25076112	rs10276962	3.98364e-10	-0.201723	-0.813424	3.15226e-05	-0.69866	-0.899605	5.55359e-05	-0.705655	-0.909483
25076113	rs80017836	1.7461e-10	-1.83996	-2.9822e-10	2.78094e-05	-1.7236	-2.9822e-10	5.28421e-05	-1.66486	-2.9822e-10
25076186	rs74767006	7.74715e-11	-1.31305	-1.33955	7.98657e-06	-1.60993	-1.36127	1.50272e-05	-1.56809	-1.35422
25076683	rs12700576	1.00425e-09	1.32799	-1.41851	0.000123211	1.18813	-1.42319	0.000155363	0.837781	-1.42418
25077019	rs61295180	1.96786e-10	-0.549421	-1.17097	1.92715e-05	-0.895269	-1.19507	3.41092e-05	-0.900643	-1.20196
25077081	rs1984612	8.14154e-10	0.427366	-0.727729	0.00017408	0.774675	-0.664129	0.00038727	0.981438	-0.654484
25077097	rs10259148	1.35212e-09	1.63251	-1.42559	0.000164546	1.47944	-1.42522	0.000202924	1.10525	-1.42458
25077628	rs76856634	1.8436e-10	-1.61951	-0.166115	2.65904e-05	-1.81275	0.0443294	5.00293e-05	-1.80322	0.0836622
25077946	rs75318517	1.73714e-10	-1.8451	-2.9822e-10	2.5185e-05	-1.82272	-2.9822e-10	4.63937e-05	-1.79501	-2.9822e-10
25078079	rs62451602	3.57158e-10	-1.12433	-2.9822e-10	0.00130935	2.12832	-2.9822e-10	0.000217253	-0.251106	-2.9822e-10
25078140	rs34044974	2.25073e-10	-1.63197	0.0458802	2.72592e-05	-1.70989	-0.0336911	4.58131e-05	-1.78649	-0.0211039
25078191	rs2710992	1.26639e-10	-1.22054	-0.940636	1.43207e-05	-1.50133	-0.885931	3.03334e-05	-1.36039	-0.859528
25078213	rs10951045	4.36423e-11	-1.80196	-1.42452	5.98192e-06	-1.83509	-1.42514	1.06228e-05	-1.84411	-1.42505
25078543	rs10282247	4.18336e-10	-0.551915	-0.41431	4.69542e-05	-0.9479	-0.251896	7.97005e-05	-0.977407	-0.276486
25078624	rs10282364	7.5119e-11	-1.51727	-1.16616	9.24231e-06	-1.77693	-1.04824	1.68812e-05	-1.74151	-1.06446
25078712	rs1000880	4.95607e-11	-1.71006	-1.38925	3.31178e-05	-0.168542	-1.38036	1.94109e-05	-1.27759	-1.38875
25078763	rs10282490	2.04107e-10	-0.820564	-0.863305	2.92028e-05	-0.983142	-0.691564	6.35587e-05	-0.768636	-0.711569
25078799	rs112031489	3.45619e-10	-1.52616e-10	-1.15718	5.23528e-05	-1.52616e-10	-1.09096	9.3087e-05	-1.52616e-10	-1.09863
25078992	rs10237636	2.1819e-10	-1.01374	-0.603403	2.92907e-05	-1.28967	-0.382023	5.79196e-05	-1.17196	-0.401148
25079003	rs73084317	3.95593e-10	-1.02213	-2.9822e-10	3.35143e-05	-1.537	-2.9822e-10	6.68757e-05	-1.42933	-2.9822e-10
25079013	rs1003960	1.88172e-10	-1.76516	-2.9822e-10	2.93503e-05	-1.66966	-2.9822e-10	5.56843e-05	-1.61247	-2.9822e-10
25079156	rs118010631	3.05816e-10	-1.52616e-10	-1.27953	4.57743e-05	-1.52616e-10	-1.22525	8.08697e-05	-1.52616e-10	-1.23933
25079319	rs2526409	2.94309e-10	-1.52616e-10	-1.31788	4.97528e-05	-1.52616e-10	-1.1419	8.96297e-05	-1.52616e-10	-1.13648
25079348	rs1079813	3.16515e-10	-1.52616e-10	-1.24514	4.78466e-05	-1.52616e-10	-1.18097	8.45285e-05	-1.52616e-10	-1.19508
25079587	rs2711032	2.36418e-10	-0.125139	-1.41177	6.61944e-05	0.551812	-1.40818	5.2148e-05	-0.262986	-1.4151
25079962	rs1990012	2.52645e-10	-0.0558522	-1.41467	6.95178e-05	0.597433	-1.40482	5.36788e-05	-0.237042	-1.41211
25079994	rs56096720	1.77953e-10	-1.82099	-2.9822e-10	2.46633e-05	-1.84365	-2.9822e-10	4.43248e-05	-1.84062	-2.9822e-10
25080005	rs74567970	1.79741e-10	-1.81099	-2.9822e-10	2.64575e-05	-1.77343	-2.9822e-10	4.92406e-05	-1.73545	-2.9822e-10
25080328	rs11981902	2.59777e-10	-0.831957	-0.61073	3.54984e-05	-1.14322	-0.336259	7.22829e-05	-1.00023	-0.351354
25080419	rs76446586	3.16848e-10	-1.52616e-10	-1.24409	4.6639e-05	-1.52616e-10	-1.20653	8.2418e-05	-1.52616e-10	-1.22036
25080424	rs113826445	4.38704e-10	-1.52616e-10	-0.918686	5.94857e-05	-1.52616e-10	-0.963233	0.000105755	-1.52616e-10	-0.971046
25080555	rs10275019	1.87754e-10	-0.363238	-1.40414	6.27566e-05	0.489549	-1.39925	4.56252e-05	-0.403663	-1.40804
25080769	rs2711031	4.22078e-10	-0.931306	-0.0260161	0.000136652	-0.170779	0.0392477	0.000113932	-0.906742	0.0101781
25080983	rs150809692	1.76931e-10	-1.82675	-2.9822e-10	2.47104e-05	-1.84175	-2.9822e-10	4.42246e-05	-1.84289	-2.9822e-10
25081246	rs6461837	1.12665e-10	-1.41717	-0.860924	1.76774e-05	-1.55039	-0.626289	3.27934e-05	-1.50361	-0.638334
25087592	rs2711030	2.64231e-10	-1.52616e-10	-1.42569	3.79985e-05	-1.52616e-10	-1.41142	6.83144e-05	-1.52616e-10	-1.40805
25088336	rs2526401	2.9028e-10	-0.019061	-1.31261	7.15312e-05	0.508081	-1.28692	5.87448e-05	-0.246591	-1.31237
25088621	rs141073464	9.31907e-10	-0.165278	-2.9822e-10	6.88389e-05	-0.8172	-2.9822e-10	0.000109975	-0.931911	-2.9822e-10
25088800	rs2526402	2.64252e-10	-1.52616e-10	-1.42561	3.80257e-05	-1.52616e-10	-1.41071	6.83688e-05	-1.52616e-10	-1.40725
25089059	rs4236318	1.04629e-10	-1.37729	-0.974807	3.34398e-05	-0.638825	-0.900396	2.93853e-05	-1.37962	-0.872048
25089076	rs76554085	1.76395e-10	-1.82979	-2.9822e-10	2.47126e-05	-1.84166	-2.9822e-10	4.42391e-05	-1.84256	-2.9822e-10
25089109	rs145723780	2.64945e-10	-1.52616e-10	-1.42299	3.78139e-05	-1.52616e-10	-1.41629	6.7882e-05	-1.52616e-10	-1.4144
25089163	rs2711029	2.64261e-10	-1.52616e-10	-1.42558	3.77714e-05	-1.52616e-10	-1.41742	6.7855e-05	-1.52616e-10	-1.4148
25089421	rs140361887	2.86875e-10	-1.52616e-10	-1.34347	4.06982e-05	-1.52616e-10	-1.34278	7.28206e-05	-1.52616e-10	-1.34417
25089445	rs2526403	2.64208e-10	-1.52616e-10	-1.42577	3.78312e-05	-1.52616e-10	-1.41583	6.79775e-05	-1.52616e-10	-1.41299
25089675	rs143528111	2.647e-10	-1.52616e-10	-1.42391	3.7547e-05	-1.52616e-10	-1.42338	6.72353e-05	-1.52616e-10	-1.42397
25089697	rs2526404	2.93107e-10	-0.0408858	-1.28109	7.20041e-05	0.483297	-1.25554	5.92092e-05	-0.267007	-1.28408
25089793	rs117876306	2.64192e-10	-1.52616e-10	-1.42583	3.74566e-05	-1.52616e-10	-1.42579	6.711e-05	-1.52616e-10	-1.42584
25089800	rs2526405	2.64482e-10	-1.52616e-10	-1.42474	3.8207e-05	-1.52616e-10	-1.40595	6.87278e-05	-1.52616e-10	-1.40201
25089945	rs7807143	2.00337e-10	-1.22669	-0.475824	2.77667e-05	-1.52792	-0.197213	5.46825e-05	-1.41828	-0.212344
25090195	rs75626325	3.87339e-10	-1.52616e-10	-1.04321	6.0155e-05	-1.52616e-10	-0.952044	0.00010568	-1.52616e-10	-0.971755
25090217	rs17298961	1.75261e-10	-1.83623	-2.9822e-10	2.48204e-05	-1.8373	-2.9822e-10	4.41455e-05	-1.84468	-2.9822e-10
25090360	rs138687098	2.64377e-10	-1.52616e-10	-1.42514	3.74936e-05	-1.52616e-10	-1.4248	6.71546e-05	-1.52616e-10	-1.42517
25090401	rs17150833	3.78196e-10	-1.52616e-10	-1.0671	5.85743e-05	-1.52616e-10	-0.978672	0.000102961	-1.52616e-10	-0.997815
25090539	rs7794917	2.26792e-10	-1.22995	-0.348523	3.09961e-05	-1.56688	-0.0482225	6.12586e-05	-1.45692	-0.0601404
25090624	rs2526406	1.4556e-10	-1.43025	-0.591672	5.26955e-05	-0.724839	-0.3596	4.84004e-05	-1.43245	-0.320207
25090641	rs2526407	4.76417e-11	-1.80209	-1.33671	2.23526e-05	-0.581878	-1.36015	3.68108e-05	-0.660286	-1.36609
25091127	rs2526408	1.85913e-10	-0.359255	-1.41798	3.97801e-05	0.0494721	-1.41507	3.64026e-05	-0.617268	-1.42026
25091206	rs115719348	3.67793e-10	-1.52616e-10	-1.09499	5.67748e-05	-1.52616e-10	-1.00988	9.98667e-05	-1.52616e-10	-1.02833
25091400	rs17150835	2.56845e-10	-1.1127	-0.341338	3.49808e-05	-1.45407	-0.0400989	7.04481e-05	-1.32524	-0.052052
25091413	rs117293587	2.58496e-10	-1.44763	-2.9822e-10	3.87783e-05	-1.39111	-2.9822e-10	6.42814e-05	-1.4689	-2.9822e-10
25091660	rs28737431	2.42121e-10	-1.17719	-0.335886	3.37491e-05	-1.50079	-0.0292233	6.75148e-05	-1.37934	-0.0404848
25091929	rs142476966	3.79093e-10	-1.52616e-10	-1.06473	5.87295e-05	-1.52616e-10	-0.976026	0.000103228	-1.52616e-10	-0.995226
25091946	rs6947646	7.32507e-11	-1.50496	-1.20367	1.42035e-05	-1.24222	-1.15326	2.15157e-05	-1.39513	-1.16825
25092756	rs141270112	2.64334e-10	-1.52616e-10	-1.4253	3.74777e-05	-1.52616e-10	-1.42522	6.71409e-05	-1.52616e-10	-1.42537
25092927	rs2711013	1.28534e-10	-1.27392	-0.872403	5.51137e-05	-0.284472	-0.755098	4.16076e-05	-1.18719	-0.7167
25093333	rs2526410	1.36287e-10	-1.27856	-0.809182	5.20498e-05	-0.411096	-0.685672	4.23099e-05	-1.24179	-0.645362
25093340	rs2526411	1.59864e-10	-1.17525	-0.752941	6.48704e-05	-0.249285	-0.627293	4.9945e-05	-1.13531	-0.585937
25093433	rs255631	2.87002e-10	-0.0240852	-1.31894	8.96711e-05	0.714729	-1.26755	6.39158e-05	-0.18024	-1.29436
25093521	rs2711012	2.8078e-10	-1.52616e-10	-1.36494	3.90179e-05	-1.52616e-10	-1.38495	6.96181e-05	-1.52616e-10	-1.38914
25093559	rs36058933	1.26692e-10	-1.4773	-0.683451	4.08396e-05	-0.752305	-0.587012	3.74211e-05	-1.45695	-0.552981
25093617	rs73280307	1.85001e-10	-1.78215	-2.9822e-10	2.9722e-05	-1.65708	-2.9822e-10	4.9015e-05	-1.74004	-2.9822e-10
25093653	rs6461839	2.84953e-10	-1.52616e-10	-1.35019	4.22757e-05	-1.52616e-10	-1.30476	7.49835e-05	-1.52616e-10	-1.3149
25093802	rs2526412	2.65314e-10	-1.52616e-10	-1.4216	3.74705e-05	-1.52616e-10	-1.42541	6.71165e-05	-1.52616e-10	-1.42574
25094095	rs255632	3.37134e-10	-1.10059	-0.0814442	4.60341e-05	-1.44521	0.225619	9.24635e-05	-1.31502	0.209671
25094195	rs149823497	2.76737e-10	-1.52616e-10	-1.37944	3.91506e-05	-1.52616e-10	-1.38155	7.03201e-05	-1.52616e-10	-1.37911
25094277	rs146404447	1.39091e-09	-1.52616e-10	0.235203	0.000208463	-1.52616e-10	0.290795	0.000405715	-1.52616e-10	0.373483
25094305	rs2526413	6.39203e-11	-1.42952	-1.41535	1.1415e-05	-1.19219	-1.42186	2.28838e-05	-1.07951	-1.42223
25094977	rs39408	3.04015e-10	-0.61672	-0.668716	1.84894e-05	-1.48257	-0.649195	3.96113e-05	-1.27658	-0.67647
25095165	rs79868758	1.4732e-09	0.292679	-2.9822e-10	9.86573e-05	-0.457317	-2.9822e-10	0.000153719	-0.597043	-2.9822e-10
25095526	rs13223622	1.11508e-09	0.0141732	-2.9822e-10	0.000100202	-0.441779	-2.9822e-10	0.00016074	-0.552382	-2.9822e-10
25095848	rs39409	2.1179e-10	-0.590141	-1.05678	1.11025e-05	-1.56912	-1.07267	2.52627e-05	-1.30398	-1.09886
25095869	rs74799498	1.83988e-10	-1.78764	-2.9822e-10	2.77257e-05	-1.72661	-2.9822e-10	4.79415e-05	-1.76219	-2.9822e-10
25095928	rs39410	2.1179e-10	-0.590141	-1.05678	1.11025e-05	-1.56912	-1.07267	2.52627e-05	-1.30398	-1.09886
25096066	rs39411	2.81225e-10	-0.361082	-1.00227	1.39166e-05	-1.39657	-1.01932	3.22175e-05	-1.11221	-1.04745
25096285	rs79923145	1.92112e-10	-1.74443	-2.9822e-10	2.94231e-05	-1.66719	-2.9822e-10	5.04344e-05	-1.71149	-2.9822e-10
25096293	rs39412	1.75745e-10	-0.78035	-1.05313	1.04403e-05	-1.63419	-1.06911	2.34369e-05	-1.38243	-1.09543
25096920	rs117253348	5.80753e-10	-0.638186	-2.9822e-10	0.000147196	-0.0572068	-2.9822e-10	0.000356306	0.243623	-2.9822e-10
25096975	rs13234955	1.0167e-09	-0.0781918	-2.9822e-10	9.42619e-05	-0.502891	-2.9822e-10	0.000152178	-0.607115	-2.9822e-10
25097047	rs78395010	4.67745e-10	-0.854589	-2.9822e-10	7.9027e-05	-0.679179	-2.9822e-10	0.000112821	-0.906362	-2.9822e-10
25097312	rs2711010	4.62012e-10	-1.52616e-10	-0.866921	7.1703e-05	-1.52616e-10	-0.776436	0.000128189	-1.52616e-10	-0.778661
25097755	rs71521716	9.89607e-10	-0.105203	-2.9822e-10	9.32338e-05	-0.513858	-2.9822e-10	0.000150865	-0.615785	-2.9822e-10
25097933	rs39413	5.81102e-11	-1.75873	-1.18144	7.7249e-06	-1.83229	-1.17223	1.35652e-05	-1.8315	-1.19316
25098209	rs79780877	2.74354e-10	-1.52616e-10	-1.38809	4.04861e-05	-1.52616e-10	-1.34801	7.21068e-05	-1.52616e-10	-1.35402
25098517	rs76426806	1.37513e-10	-1.83021	-0.248579	2.65908e-05	-1.79339	0.0249827	4.81142e-05	-1.83904	0.0804513
25098946	rs39414	6.10798e-11	-1.72555	-1.16478	7.80703e-06	-1.83868	-1.15526	1.3926e-05	-1.82151	-1.1769
25099301	rs2711009	3.90921e-10	-1.52616e-10	-1.03401	5.98163e-05	-1.52616e-10	-0.957691	0.000106974	-1.52616e-10	-0.95958
25099453	rs71521717	9.28138e-10	-0.169331	-2.9822e-10	8.70774e-05	-0.582171	-2.9822e-10	0.000141028	-0.683206	-2.9822e-10
25099511	rs147814835	1.87527e-10	-1.76859	-2.9822e-10	3.01692e-05	-1.64215	-2.9822e-10	5.76859e-05	-1.57715	-2.9822e-10
25099673	rs39415	1.15001e-10	-0.890637	-1.36694	1.54042e-05	-1.01457	-1.29975	3.05259e-05	-0.908544	-1.30505
25100300	rs13246799	9.28138e-10	-0.169331	-2.9822e-10	8.70774e-05	-0.582171	-2.9822e-10	0.000141028	-0.683206	-2.9822e-10
25100755	rs39416	4.16832e-10	-1.75206	0.782233	7.96751e-05	-1.82232	1.15131	0.000154673	-1.77158	1.18072
25101251	rs39417	3.01194e-09	-0.916309	1.92414	0.000446844	-1.43515	2.48839	0.000948297	-1.29629	2.51879
25101310	rs4719793	1.24303e-10	-1.80733	-0.372464	2.22859e-05	-1.81051	-0.134506	4.10677e-05	-1.8441	-0.0728497
25101985	rs2526415	4.19749e-10	-1.52616e-10	-0.962855	6.46361e-05	-1.52616e-10	-0.880196	0.000115576	-1.52616e-10	-0.882236
25102134	rs2711002	3.00037e-10	-1.52616e-10	-1.29861	4.85334e-05	-1.52616e-10	-1.16672	8.66757e-05	-1.52616e-10	-1.17
25102279	rs71521718	9.38394e-10	-0.158342	-2.9822e-10	8.79123e-05	-0.572629	-2.9822e-10	0.000142325	-0.674053	-2.9822e-10
25102891	rs39418	1.01144e-10	-1.06412	-1.32184	1.41465e-05	-1.16278	-1.23673	2.77871e-05	-1.06437	-1.24322
25103073	rs39419	7.02486e-11	-1.73103	-1.01944	9.34176e-06	-1.84347	-0.971009	1.66162e-05	-1.81557	-1.00622
25103256	rs39420	6.26684e-10	-1.78176	1.21969	0.000126204	-1.83167	1.6206	0.000238495	-1.7872	1.62938
25103873	rs39421	7.45126e-11	-1.63341	-1.05813	9.08554e-06	-1.82596	-1.01632	1.78e-05	-1.71758	-1.03539
25103895	rs151134548	4.60333e-11	-1.84512	-1.32803	7.01196e-06	-1.7682	-1.33315	1.23184e-05	-1.78665	-1.33443
25103911	rs39422	1.86802e-09	-0.595539	1.12566	0.000116581	-1.22166	0.931276	0.00028842	-0.981506	1.01376
25103941	rs39423	5.95438e-10	-1.83641	1.2232	0.000117998	-1.8336	1.5553	0.000213037	-1.8451	1.5744
25103960	rs73282351	8.13837e-10	-1.83019	1.52944	0.000160968	-1.80633	1.83857	0.000299032	-1.83379	1.90217
25103986	rs186981513	3.10983e-10	-1.26277	-2.9822e-10	6.97484e-05	-0.804074	-2.9822e-10	0.000130279	-0.762487	-2.9822e-10
25104001	rs150234865	3.53657e-10	-1.52616e-10	-1.13418	5.37165e-05	-1.52616e-10	-1.06525	9.58196e-05	-1.52616e-10	-1.0697
25104017	rs149421498	2.43708e-10	-1.45667	-0.0498691	3.02262e-05	-1.70099	0.0607306	5.75441e-05	-1.66923	0.0896104
25104023	rs144831208	1.80498e-10	-1.80679	-2.9822e-10	2.71391e-05	-1.74799	-2.9822e-10	4.71728e-05	-1.77835	-2.9822e-10
25104069	rs148094009	7.08406e-10	-1.52616e-10	-0.439495	0.000115248	-1.52616e-10	-0.301878	0.000212577	-1.52616e-10	-0.272866
25104706	rs39424	1.28944e-10	-1.79854	-0.344601	1.82371e-05	-1.83612	-0.309394	3.51282e-05	-1.78884	-0.284324
25104840	rs4719794	4.44909e-11	-1.83389	-1.37334	7.02011e-06	-1.71808	-1.38211	1.13142e-05	-1.82227	-1.38385
25105461	rs10276192	1.73747e-10	-1.84491	-2.9822e-10	2.47702e-05	-1.83933	-2.9822e-10	4.44846e-05	-1.83702	-2.9822e-10
25105501	rs139636320	2.81187e-10	-1.36349	-2.9822e-10	2.99795e-05	-1.64845	-2.9822e-10	5.31334e-05	-1.65936	-2.9822e-10
25105552	rs39425	1.09264e-09	-0.00616376	-2.9822e-10	0.000102485	-0.419252	-2.9822e-10	0.000163866	-0.533121	-2.9822e-10
25105848	rs7789951	1.174e-09	-0.957378	1.02304	0.000117514	-1.39478	1.11236	0.000243597	-1.29193	1.15528
25105864	rs75677707	1.74153e-10	-1.84258	-2.9822e-10	2.47922e-05	-1.83844	-2.9822e-10	4.54733e-05	-1.81504	-2.9822e-10
25105932	rs7790129	1.23639e-09	-0.939046	1.05648	0.000123185	-1.38169	1.14641	0.000255786	-1.27744	1.18961
25106296	rs39426	1.04865e-08	-1.73544	3.99077	0.00178685	-1.57996	4.0192	0.00394207	-1.46954	4.11683
25106339	rs143984672	2.02013e-10	-1.69418	-2.9822e-10	3.53247e-05	-1.48439	-2.9822e-10	6.43441e-05	-1.46792	-2.9822e-10
25106526	rs39427	4.96025e-10	-1.84318	1.04729	8.812e-05	-1.77458	1.20431	0.0001782	-1.69241	1.24314
25106609	rs140874672	5.2903e-10	-0.731467	-2.9822e-10	5.46078e-05	-1.04879	-2.9822e-10	9.82502e-05	-1.04465	-2.9822e-10
25106721	rs118059130	2.11993e-08	-1.52616e-10	2.95921	0.0031981	-1.52616e-10	3.02134	0.00618368	-1.52616e-10	3.0975
25106828	rs39428	1.92376e-10	-0.515229	-1.22783	2.07967e-05	-0.832639	-1.18154	3.14324e-05	-1.00466	-1.17967
25107073	rs2893190	5.64235e-09	-1.04915	2.6847	0.00107753	-1.20448	3.13793	0.0012748	-1.68744	3.20582
25107343	rs39429	1.05454e-09	0.0469771	-0.0886252	7.54303e-05	-0.826917	0.101158	9.09852e-05	-1.22509	0.103617
25107543	rs13237383	2.12431e-09	-0.618874	1.27757	0.00153656	0.839629	1.44871	0.000677322	-0.614279	1.50026
25107649	rs56325011	2.41009e-10	-1.51768	-2.9822e-10	2.6947e-05	-1.7551	-2.9822e-10	5.0294e-05	-1.71428	-2.9822e-10
25108095	rs7784096	2.41371e-09	-0.384466	1.17087	0.00191312	1.2267	1.28082	0.000726172	-0.378141	1.33376
25108145	rs139168243	2.30907e-10	-1.5605	-2.9822e-10	2.63675e-05	-1.77684	-2.9822e-10	4.89779e-05	-1.7408	-2.9822e-10
25108268	rs39430	5.85329e-10	-0.630338	-2.9822e-10	4.4992e-05	-1.24249	-2.9822e-10	7.72131e-05	-1.2856	-2.9822e-10
25108425	rs2711006	2.81227e-10	-1.44809	0.0847391	4.03587e-05	-1.60092	0.24976	6.18927e-05	-1.76223	0.255462
25108429	rs77933195	2.37059e-10	-1.5342	-2.9822e-10	2.67173e-05	-1.76366	-2.9822e-10	4.97753e-05	-1.72465	-2.9822e-10
25108546	rs7788716	4.98956e-09	-0.955872	2.46846	0.00112896	-0.930399	2.91048	0.00117875	-1.54621	2.98625
25109146	rs39431	9.43957e-10	0.0774891	-0.22992	6.12029e-05	-0.847438	-0.0873361	7.45866e-05	-1.23753	-0.0826801
25109506	rs6960530	1.72916e-09	-0.668359	1.12124	0.00121907	0.808099	1.24877	0.000532735	-0.662681	1.30854
25110755	rs6966047	2.77314e-09	-0.509978	1.4352	0.00164372	0.871461	1.48429	0.00085868	-0.380256	1.50348
25110811	rs139804898	2.18121e-10	-1.61746	-2.9822e-10	2.56836e-05	-1.80312	-2.9822e-10	4.7377e-05	-1.77403	-2.9822e-10
25110984	rs145510450	2.11524e-10	-1.64817	-2.9822e-10	2.53631e-05	-1.81567	-2.9822e-10	4.65937e-05	-1.7907	-2.9822e-10
25111065	rs148991033	2.10663e-10	-1.65225	-2.9822e-10	2.53235e-05	-1.81724	-2.9822e-10	4.64944e-05	-1.79284	-2.9822e-10
25111149	rs57630187	4.62488e-11	-1.82562	-1.34285	6.4614e-06	-1.82905	-1.35407	1.19594e-05	-1.79219	-1.35847
25111345	rs4719796	2.56574e-09	-0.498851	1.34634	0.00149837	0.8685	1.39466	0.000780609	-0.385655	1.41356
25111872	rs4722423	1.21441e-10	-1.67654	-0.52654	2.45923e-05	-1.47813	-0.368409	3.53009e-05	-1.70412	-0.36414
25111952	rs13225942	2.09836e-09	-0.660228	1.30663	0.00110685	0.621826	1.33848	0.000618795	-0.566579	1.36219
25112306	rs5019372	1.37864e-09	-1.09152	1.31786	0.000611364	-0.0165831	1.38331	0.000410384	-1.01819	1.40312
25112709	rs12537364	1.7936e-09	-0.636456	1.12593	0.0009742	0.646025	1.18662	0.000535035	-0.558949	1.20911
25112995	rs28432158	2.41202e-09	-0.539266	1.32497	0.00133812	0.795062	1.35499	0.000712881	-0.441042	1.37819
25113254	rs12056156	1.7132e-09	-0.72616	1.16976	0.00087495	0.526273	1.19892	0.000501963	-0.635104	1.22146
25113569	rs180922017	3.62653e-10	-1.52616e-10	-1.10906	5.8208e-05	-1.52616e-10	-0.984947	0.000106762	-1.52616e-10	-0.961564
25113660	rs39432	4.75913e-10	-0.837277	-2.9822e-10	3.72128e-05	-1.43232	-2.9822e-10	6.35937e-05	-1.47965	-2.9822e-10
25113748	rs116987600	1.30835e-10	-0.952591	-1.17598	1.10059e-05	-1.464	-1.18654	2.03578e-05	-1.4451	-1.1736
25113884	rs118033770	1.07472e-08	2.27989	-2.9822e-10	5.2731e-05	-1.08377	-2.9822e-10	0.000106833	-0.960906	-2.9822e-10
25114415	rs39433	1.4931e-10	-0.960503	-1.03599	2.20041e-05	-1.03259	-0.925144	2.6284e-05	-1.4401	-0.923104
25114889	rs150040877	2.66898e-10	-1.52616e-10	-1.41565	3.80319e-05	-1.52616e-10	-1.41054	6.79463e-05	-1.52616e-10	-1.41345
25115243	rs39434	5.25907e-10	-0.737387	-2.9822e-10	4.03079e-05	-1.35242	-2.9822e-10	6.94787e-05	-1.39115	-2.9822e-10
25115316	rs2711015	1.83184e-10	-1.72176	-0.0702626	5.30346e-05	-1.31024	0.232212	7.71574e-05	-1.56108	0.274764
25115576	rs10275364	5.15188e-10	-1.29275	0.534774	0.000332822	-0.127611	0.88625	0.000242774	-1.06274	0.922698
25115850	rs39435	2.90701e-10	-1.8432	0.512989	4.20833e-05	-1.84502	0.535698	7.73539e-05	-1.84488	0.561107
25115972	rs2711014	1.76033e-08	-1.1772	3.95053	0.00194772	-1.30043	3.82587	0.00299163	-1.50573	3.87714
25116332	rs39436	6.07763e-11	-1.84056	-1.05475	9.5946e-06	-1.79596	-0.99181	1.59103e-05	-1.84081	-1.02439
25116570	rs39437	6.34627e-11	-1.45132	-1.40073	6.64374e-06	-1.76083	-1.39446	1.16179e-05	-1.81816	-1.36146
25117163	rs183756387	4.1883e-10	-1.52616e-10	-0.965046	6.07405e-05	-1.52616e-10	-0.942358	0.000109757	-1.52616e-10	-0.933901
25117164	rs2040841	1.86948e-10	-1.05654	-0.715145	2.67202e-05	-0.991511	-0.77204	6.04872e-05	-0.720339	-0.809398
25117436	rs539411024	1.01891e-09	-1.52616e-10	-0.0760251	0.000140747	-1.52616e-10	-0.102005	0.000268676	-1.52616e-10	-0.0386625
25117799	rs74948132	1.14e-10	-0.867845	-1.39846	6.92577e-06	-1.70193	-1.41178	1.30496e-05	-1.65041	-1.413
25118265	rs73084372	1.7384e-10	-1.84437	-2.9822e-10	2.63722e-05	-1.77666	-2.9822e-10	4.62488e-05	-1.79813	-2.9822e-10
25118638	rs75041133	7.21642e-10	-1.52616e-10	-0.420983	0.000107834	-1.52616e-10	-0.368379	0.000218919	-1.52616e-10	-0.243467
25119125	rs78449568	3.82434e-09	-0.237276	1.48391	0.00129164	0.485378	1.62932	0.0020367	0.252755	1.73416
25119237	rs73084374	3.96491e-09	-0.169257	1.45198	0.00135655	0.567124	1.59661	0.00212901	0.33035	1.70089
25119752	rs39438	6.9026e-11	-1.35773	-1.4103	6.60694e-06	-1.74582	-1.41503	1.09833e-05	-1.81088	-1.42491
25119906	rs39439	7.74867e-11	-1.23494	-1.41747	7.16369e-06	-1.65934	-1.4206	1.16587e-05	-1.75028	-1.42583
25120134	rs39440	6.53563e-11	-1.40513	-1.41753	6.61635e-06	-1.73877	-1.42065	1.10365e-05	-1.80513	-1.42583
25120270	rs12672773	3.49565e-09	-0.258925	1.41569	0.00117341	0.459299	1.55941	0.00185055	0.228015	1.66306
25121496	rs66606808	2.76225e-09	-0.52292	1.44421	0.000850574	0.108306	1.58864	0.00135573	-0.112863	1.69279
25121747	rs138860951	4.80375e-10	-0.827944	-2.9822e-10	3.87789e-05	-1.39109	-2.9822e-10	6.49369e-05	-1.45875	-2.9822e-10
25121768	rs12673795	2.34086e-09	-0.651238	1.407	0.000653454	-0.130907	1.56421	0.00105121	-0.343683	1.66921
25121770	rs12673796	3.33512e-09	-0.248118	1.35787	0.00112039	0.472321	1.50014	0.00176393	0.240367	1.60276
25122014	rs76541953	3.17592e-10	-1.24174	-2.9822e-10	6.6967e-05	-0.844769	-2.9822e-10	0.000115702	-0.881153	-2.9822e-10
25122071	rs12673885	3.22475e-09	-0.250313	1.32641	0.00105464	0.444099	1.46788	0.00165769	0.211067	1.56995
25122832	rs58753080	2.76713e-09	-0.169866	1.09292	0.000913779	0.540285	1.22834	0.00142306	0.302278	1.32612
25123160	rs58367591	5.65619e-10	-0.672834	0.00824286	7.02283e-05	-0.772602	-0.0246164	0.000189948	-0.457532	0.0721128
25123222	rs39441	1.00725e-10	-1.84511	-0.545007	1.59315e-05	-1.84404	-0.436625	2.76479e-05	-1.78956	-0.523057
25123329	rs7798196	2.14591e-09	-0.44456	1.11337	0.000632726	0.151745	1.24932	0.000994733	-0.0771842	1.34749
25123787	rs12333389	9.56953e-11	-1.04427	-1.39708	6.64854e-06	-1.74486	-1.40971	1.24836e-05	-1.69718	-1.41057
25124032	rs39442	1.00507e-10	-1.81589	-0.576395	1.56694e-05	-1.82736	-0.469905	2.98087e-05	-1.68253	-0.554837
25124472	rs73084376	9.94775e-10	-0.943926	0.843931	0.000240026	-0.550697	0.982477	0.000389052	-0.740631	1.07218
25124628	rs12531950	8.11569e-10	-1.17617	0.872623	0.000217696	-0.6779	1.01203	0.000353816	-0.865665	1.10227
25125289	rs113880629	7.73751e-10	-1.18356	0.832296	0.000207378	-0.68767	0.973245	0.000335962	-0.874613	1.05944
25126457	rs39443	1.96717e-10	-0.855791	-0.864956	1.46757e-05	-1.51369	-0.849087	2.29615e-05	-1.63101	-0.867343
25127064	rs77055547	3.29767e-10	-1.20412	-2.9822e-10	7.02792e-05	-0.796493	-2.9822e-10	0.000121318	-0.833753	-2.9822e-10
25127477	rs117707960	2.11796e-10	-1.64689	-2.9822e-10	4.90763e-05	-1.15559	-2.9822e-10	9.11689e-05	-1.11945	-2.9822e-10
25127942	rs39444	1.77066e-10	-0.879429	-0.946559	1.33268e-05	-1.52731	-0.931881	2.09361e-05	-1.64193	-0.948766
25128500	rs39445	1.65859e-10	-1.80343	-0.0879391	2.72745e-05	-1.82457	0.0815552	5.43292e-05	-1.67318	0.0360771
25128522	rs7800212	6.23309e-10	-1.14228	0.574814	0.000166144	-0.633277	0.697164	0.000263314	-0.824754	0.765933
25128554	rs10255481	7.38051e-11	-1.29412	-1.40696	6.09942e-06	-1.82383	-1.41695	1.11572e-05	-1.80167	-1.41841
25128788	rs39446	1.33125e-10	-1.12557	-0.98565	1.13432e-05	-1.64877	-0.971578	1.82876e-05	-1.73818	-0.987764
25128982	rs140584691	3.02898e-10	-1.28911	-2.9822e-10	6.29869e-05	-0.906042	-2.9822e-10	0.00010895	-0.941283	-2.9822e-10
25128992	rs39447	1.01945e-10	-1.21615	-1.16193	8.54798e-06	-1.69908	-1.2042	1.39013e-05	-1.77487	-1.22532
25129079	rs56239347	7.8519e-10	-0.895252	0.558666	0.000230528	-0.289124	0.680528	0.000358282	-0.499878	0.74903
25129415	rs39448	2.95908e-09	0.204679	0.785444	0.000534604	0.342535	0.890022	0.000579163	-0.139484	0.8689
25129459	rs39449	1.1202e-10	-1.10258	-1.18125	8.85695e-06	-1.64589	-1.22188	1.41869e-05	-1.73773	-1.24212
25129787	rs75747248	1.31899e-10	-0.720088	-1.40039	1.0402e-05	-1.29469	-1.41228	2.05336e-05	-1.196	-1.41411
25130033	rs80201255	1.87866e-10	-0.836961	-0.929824	3.55907e-05	-0.499315	-0.977571	9.06263e-05	-0.162573	-0.962851
25130164	rs76634893	5.87438e-11	-1.51449	-1.41483	6.81243e-06	-1.70619	-1.42403	1.26618e-05	-1.67095	-1.42262
25130553	rs39450	1.78341e-10	-0.499171	-1.31965	1.38426e-05	-1.0772	-1.34402	2.01752e-05	-1.27051	-1.3572
25130592	rs3735537	6.29785e-11	-1.44977	-1.40994	8.09719e-06	-1.53555	-1.4219	1.50174e-05	-1.5033	-1.41966
25130647	rs3735536	2.66363e-10	-1.52616e-10	-1.41765	3.81928e-05	-1.52616e-10	-1.40632	6.86089e-05	-1.52616e-10	-1.40375
25131043	rs7794397	2.05513e-10	-1.7145	0.0374989	4.98779e-05	-1.36193	0.222543	7.80813e-05	-1.52704	0.252618
25131050	rs39451	2.2847e-10	-0.248109	-1.323	1.56513e-05	-0.95059	-1.34783	2.24547e-05	-1.16013	-1.36053
25131521	rs9639504	5.97093e-11	-1.49271	-1.42031	6.19733e-06	-1.81218	-1.41267	1.17175e-05	-1.76052	-1.41056
25131727	rs79071571	2.80967e-10	-1.52616e-10	-1.36427	4.10576e-05	-1.52616e-10	-1.33399	7.29831e-05	-1.52616e-10	-1.34194
25132183	rs10268780	4.7523e-11	-1.75841	-1.38289	6.41088e-06	-1.83705	-1.35392	1.17171e-05	-1.81026	-1.36087
25132379	rs10239907	2.07437e-10	-1.69378	0.0260936	4.56689e-05	-1.38455	0.156996	7.2287e-05	-1.54517	0.19365
25132897	rs12673033	9.29173e-10	-0.873326	0.705109	0.000262092	-0.252348	0.772076	0.000412551	-0.476714	0.866905
25133409	rs39452	1.32412e-10	-1.72539	-0.391201	1.89383e-05	-1.8269	-0.280879	3.77066e-05	-1.83906	-0.163273
25133522	rs551022867	3.56943e-10	-1.52616e-10	-1.12493	4.92289e-05	-1.52616e-10	-1.15249	8.86567e-05	-1.52616e-10	-1.1474
25133849	rs39453	3.48913e-10	-1.71345	0.565759	7.71371e-05	-1.46536	0.761978	0.000141324	-1.58853	0.907419
25134153	rs140343694	1.94441e-10	-1.73238	-2.9822e-10	2.4781e-05	-1.83889	-2.9822e-10	4.41532e-05	-1.8445	-2.9822e-10
25134534	rs28634865	4.41477e-11	-1.82019	-1.39478	6.12676e-06	-1.82974	-1.40656	1.14293e-05	-1.79992	-1.39607
25135215	rs114057721	8.01938e-09	1.3418	0.645307	0.00150375	1.45075	0.815998	0.00241291	1.20278	0.953641
25135566	rs7800235	8.32233e-10	-0.703651	0.425252	0.000184688	-0.2131	0.3828	0.00058455	0.176022	0.562652
25135783	rs39454	7.04876e-10	-1.72042	1.27593	0.000122877	-1.62488	1.3871	0.000235422	-1.69275	1.52196
25135817	rs7800424	9.07418e-10	-0.662955	0.471047	0.000202863	-0.164509	0.42807	0.00064699	0.230056	0.610106
25135928	rs7800601	8.68587e-10	-0.67707	0.441426	0.000193011	-0.181347	0.395123	0.000614077	0.211341	0.576611
25136599	rs10237560	6.8291e-11	-1.3983	-1.38043	6.84621e-06	-1.76639	-1.35888	1.33042e-05	-1.6947	-1.34939
25136646	rs2057812	9.47414e-10	-0.564445	0.415669	0.000228088	-0.000686116	0.381448	0.000748797	0.4258	0.5605
25137071	rs2057813	8.36158e-10	-0.689363	0.415669	0.000192921	-0.168138	0.381448	0.00061721	0.232542	0.5605
25137661	rs73084393	3.23582e-10	-1.22306	-2.9822e-10	6.47647e-05	-0.878209	-2.9822e-10	0.000146951	-0.642067	-2.9822e-10
25137694	rs6461842	8.28952e-10	-0.50463	0.222281	0.000231978	0.0875121	0.31016	0.000793133	0.528159	0.515663
25137805	rs6461843	6.81562e-10	-0.700405	0.222281	0.000180028	-0.166018	0.31016	0.0005941	0.239216	0.515663
25137947	rs11978637	6.08965e-10	-0.913421	0.32267	0.000144163	-0.491176	0.413153	0.000455716	-0.134794	0.624496
25137983	rs189874909	1.93388e-08	-1.52616e-10	2.86736	0.00289364	-1.52616e-10	2.9213	0.00561315	-1.52616e-10	3.0007
25138303	rs73084396	4.5718e-11	-1.82318	-1.35684	6.58643e-06	-1.82518	-1.33878	1.25633e-05	-1.79161	-1.30978
25138770	rs17150913	5.88146e-10	-0.913421	0.287885	0.000139515	-0.491176	0.380381	0.0004407	-0.134794	0.59099
25139009	rs39455	6.91096e-10	-1.69625	1.23202	0.000143374	-1.57781	1.49429	0.000286673	-1.65383	1.68
25139021	rs7789053	1.00604e-09	-0.275445	0.186715	0.000273659	0.28926	0.273654	0.000964295	0.762184	0.477045
25139164	rs12700577	5.49689e-11	-1.64853	-1.34722	7.45873e-06	-1.71858	-1.32101	1.18022e-05	-1.83662	-1.32726
25139229	rs7789209	5.78526e-10	-0.938342	0.296314	0.000136161	-0.521254	0.38612	0.000428159	-0.16862	0.595947
25139497	rs39456	2.32591e-10	-1.83973	0.286499	3.73194e-05	-1.82108	0.391629	8.61471e-05	-1.72229	0.546176
25139663	rs60541561	6.9192e-10	-0.71429	0.251248	0.000182365	-0.182844	0.339887	0.000601681	0.220465	0.547093
25139878	rs76252858	2.77952e-10	-1.52616e-10	-1.37506	3.99792e-05	-1.52616e-10	-1.36061	7.166e-05	-1.52616e-10	-1.36024
25140047	rs6961098	8.6402e-10	-0.519679	0.278764	0.000241415	0.0694331	0.368117	0.000826513	0.50812	0.576927
25140807	rs58256981	5.83708e-10	-0.938342	0.305231	0.000137412	-0.521254	0.395267	0.000432316	-0.16862	0.605608
25141278	rs12700578	5.53935e-11	-1.64154	-1.34651	7.44672e-06	-1.72101	-1.32019	1.17972e-05	-1.83785	-1.32646
25141704	rs7803756	8.84982e-10	-0.50463	0.287686	0.00024808	0.0875121	0.37727	0.000851437	0.528159	0.586597
25141806	rs6461845	2.44504e-10	-1.84216	0.338881	4.27994e-05	-1.73803	0.445583	0.000107586	-1.55624	0.60236
25141960	rs11768325	2.10971e-10	-0.251017	-1.39978	2.34682e-05	-0.497306	-1.39602	3.21911e-05	-0.76032	-1.40016
25142196	rs7804503	5.01145e-11	-1.74169	-1.34651	6.78906e-06	-1.81347	-1.32019	1.18442e-05	-1.83386	-1.32646
25142455	rs10479801	7.33576e-10	-0.71429	0.309708	0.000192591	-0.182844	0.394446	0.000636818	0.220465	0.603851
25143380	rs117297720	6.25667e-10	-0.563693	-2.9822e-10	0.00021884	0.33937	-2.9822e-10	0.000398334	0.355124	-2.9822e-10
25143517	rs6461846	9.04817e-10	-0.694842	0.500063	0.000226985	-0.213358	0.589272	0.000753152	0.182798	0.809302
25143674	rs6461847	8.69963e-10	-0.694842	0.460781	0.000218044	-0.213358	0.549087	0.000721934	0.182798	0.766968
25143713	rs75467093	1.7656e-10	-1.82885	-2.9822e-10	2.78069e-05	-1.72368	-2.9822e-10	5.42454e-05	-1.63865	-2.9822e-10
25143750	rs4629755	1.39816e-10	-0.661557	-1.40063	1.51797e-05	-0.932086	-1.39693	2.17361e-05	-1.15219	-1.401
25143950	rs57410053	1.01954e-09	-0.501664	0.426259	0.000149116	-0.498928	0.454683	0.000388127	-0.26751	0.596675
25143959	rs7797377	7.40109e-10	-0.789146	0.393432	0.00018183	-0.326064	0.480165	0.000591938	0.056922	0.694311
25144603	rs12113574	1.23119e-09	-0.215956	0.32918	0.000184189	-0.189856	0.356852	0.000494415	0.0760387	0.495169
25144620	rs12112346	7.97072e-10	-0.584838	0.263271	0.000218504	-0.00904452	0.346881	0.000740112	0.421026	0.553607
25144711	rs116241924	2.02701e-10	-1.69078	-2.9822e-10	3.01952e-05	-1.64129	-2.9822e-10	5.55869e-05	-1.61422	-2.9822e-10
25145108	rs59280775	7.29833e-10	-0.775733	0.366037	0.000178855	-0.309984	0.44759	0.000582353	0.0749096	0.659999
25145190	rs17150926	7.29214e-10	-0.775733	0.365188	0.000179511	-0.309984	0.451253	0.000584578	0.0749096	0.663812
25145295	rs17150931	7.29214e-10	-0.775733	0.365188	0.000179511	-0.309984	0.451253	0.000584578	0.0749096	0.663812
25145351	rs6950514	7.29214e-10	-0.775733	0.365188	0.000179511	-0.309984	0.451253	0.000584578	0.0749096	0.663812
25145412	rs144435237	2.27981e-10	-1.57325	-2.9822e-10	3.64684e-05	-1.45252	-2.9822e-10	7.15378e-05	-1.36194	-2.9822e-10
25145596	rs6974844	7.29214e-10	-0.775733	0.365188	0.000179511	-0.309984	0.451253	0.000584578	0.0749096	0.663812
25145688	rs6954761	7.26709e-10	-0.775733	0.361747	0.000185273	-0.309984	0.482843	0.000605099	0.0749096	0.698314
25146071	rs145085893	5.43789e-10	-1.52616e-10	-0.703951	9.05426e-05	-1.52616e-10	-0.543148	0.000154676	-1.52616e-10	-0.590833
25146095	rs66477528	7.75153e-10	-0.612723	0.263271	0.000211266	-0.0427338	0.346881	0.000712911	0.383581	0.553607
25146787	rs60316361	7.69392e-10	-0.762234	0.405322	0.000190088	-0.293819	0.492335	0.000621601	0.0929837	0.707146
25147108	rs117067562	2.20642e-10	-1.60597	-2.9822e-10	2.91446e-05	-1.6767	-2.9822e-10	5.09334e-05	-1.70165	-2.9822e-10
25147213	rs111807521	7.97072e-10	-0.584838	0.263271	0.000218504	-0.00904452	0.346881	0.000740112	0.421026	0.553607
25147837	rs138405776	8.26738e-09	1.16327	0.854287	0.00161638	1.31056	1.02842	0.00263161	1.06976	1.17342
25147907	rs112812378	4.74833e-11	-1.8048	-1.33733	6.64224e-06	-1.8386	-1.31692	1.25427e-05	-1.81828	-1.28475
25147926	rs7807631	1.83948e-10	-1.78786	-2.9822e-10	2.54444e-05	-1.81247	-2.9822e-10	4.51524e-05	-1.82213	-2.9822e-10
25148004	rs7807785	7.41411e-10	-0.789146	0.39519	0.000182157	-0.326064	0.481965	0.000593062	0.056922	0.696209
25148446	rs56320245	8.34639e-10	-0.680834	0.405322	0.000209479	-0.196683	0.492335	0.000692769	0.201383	0.707146
25148523	rs17150941	8.11651e-10	-0.708763	0.405322	0.000202625	-0.229947	0.492335	0.00066755	0.164299	0.707146
25148970	rs55950809	7.53841e-10	-0.801145	0.423814	0.000184891	-0.340461	0.51126	0.00060189	0.0408072	0.7271
25150148	rs7782239	2.7458e-10	-1.84495	0.457682	4.63548e-05	-1.77763	0.564991	0.000113344	-1.62421	0.722478
25150551	rs11975563	1.03276e-09	-0.527636	0.465114	0.000278877	0.0282838	0.553519	0.000954025	0.456883	0.771639
25150643	rs185385113	4.66004e-10	-0.858318	-2.9822e-10	0.000113844	-0.314144	-2.9822e-10	0.000181646	-0.430107	-2.9822e-10
25150743	rs149511538	5.37361e-10	-1.52616e-10	-0.715842	8.93594e-05	-1.52616e-10	-0.556302	0.00015271	-1.52616e-10	-0.603626
25151029	rs57762293	5.56414e-10	-1.067	0.386002	0.00012695	-0.677735	0.47256	0.000392733	-0.345329	0.68629
25151514	rs146266262	2.55183e-10	-1.46053	-2.9822e-10	5.03481e-05	-1.13001	-2.9822e-10	8.36228e-05	-1.20585	-2.9822e-10
25151550	rs67565189	6.21298e-10	-0.946623	0.375922	0.000146887	-0.521549	0.462241	0.00046355	-0.168659	0.675405
25152175	rs56076346	7.30655e-10	-0.735389	0.326819	0.000184915	-0.237714	0.408641	0.000606109	0.15404	0.620852
25152323	rs56028945	2.03146e-10	-1.68859	-2.9822e-10	3.02714e-05	-1.63877	-2.9822e-10	5.57362e-05	-1.61154	-2.9822e-10
25152396	rs139500516	4.13299e-10	-0.978341	-2.9822e-10	4.79713e-05	-1.17837	-2.9822e-10	7.84173e-05	-1.27012	-2.9822e-10
25152501	rs55973724	5.77402e-10	-0.925925	0.281952	0.000135467	-0.506258	0.366017	0.000425917	-0.15175	0.573825
25152619	rs55754505	5.82581e-10	-0.925925	0.290882	0.000136712	-0.506258	0.375164	0.000430052	-0.15175	0.583487
25152857	rs12700580	5.12489e-11	-1.75072	-1.31509	7.01373e-06	-1.81469	-1.28641	1.22597e-05	-1.83385	-1.292
25154412	rs192670933	2.7068e-10	-1.52616e-10	-1.40158	3.79624e-05	-1.52616e-10	-1.41237	6.77592e-05	-1.52616e-10	-1.41621
25155861	rs10951046	7.09042e-10	-0.737344	0.298747	0.000180738	-0.240534	0.388616	0.000592994	0.154432	0.598583
25156025	rs17150951	1.85817e-10	-0.366993	-1.41075	2.08624e-05	-0.60377	-1.40725	2.8951e-05	-0.855608	-1.41095
25156070	rs118145181	3.62029e-10	-1.52616e-10	-1.11079	4.92397e-05	-1.52616e-10	-1.15227	8.67347e-05	-1.52616e-10	-1.16931
25156224	rs11489282	5.35607e-10	-1.0559	0.336786	0.00012125	-0.678739	0.427629	0.000373377	-0.349358	0.639779
25156881	rs12700582	5.14506e-11	-1.76539	-1.2965	7.10348e-06	-1.82275	-1.26563	1.2586e-05	-1.82795	-1.27163
25157307	rs12700583	5.19208e-11	-1.76076	-1.29203	7.1566e-06	-1.82027	-1.26066	1.26216e-05	-1.83	-1.26676
25158246	rs4719799	9.04686e-10	-1.69421	1.49929	0.000191527	-1.56807	1.77413	0.000386315	-1.64392	1.9684
25158470	rs138309805	2.68818e-10	-1.52616e-10	-1.40848	3.9112e-05	-1.52616e-10	-1.38254	7.00464e-05	-1.52616e-10	-1.38301
25158804	rs138140882	3.39839e-10	-1.52616e-10	-1.17404	4.76809e-05	-1.52616e-10	-1.18444	8.71087e-05	-1.52616e-10	-1.16501
25158998	rs181786378	4.36846e-10	-0.92293	-2.9822e-10	8.4569e-05	-0.611401	-2.9822e-10	0.000184542	-0.414289	-2.9822e-10
25159184	rs12700584	9.53255e-10	-1.69754	1.55491	0.00020188	-1.56776	1.82647	0.000407914	-1.64308	2.02197
25159308	rs76344530	4.45063e-10	-1.52616e-10	-0.904296	6.14476e-05	-1.52616e-10	-0.930784	0.000111069	-1.52616e-10	-0.92202
25159348	rs62451611	1.69668e-10	-0.456264	-1.4124	1.8925e-05	-0.699397	-1.40909	2.65477e-05	-0.940631	-1.41259
25160178	rs117387965	3.05519e-10	-1.52616e-10	-1.2805	4.2974e-05	-1.52616e-10	-1.28837	7.81435e-05	-1.52616e-10	-1.27362
25160369	rs73086238	3.18172e-10	-1.23992	-2.9822e-10	6.22462e-05	-0.917871	-2.9822e-10	0.000140104	-0.689786	-2.9822e-10
25160988	rs7810784	2.318e-10	-1.84337	0.286731	3.77465e-05	-1.80789	0.389817	8.86802e-05	-1.68865	0.541522
25161133	rs10215217	2.3215e-10	-1.84186	0.286731	3.76182e-05	-1.8113	0.389817	8.81396e-05	-1.69477	0.541522
25161134	rs73086245	4.69802e-11	-1.82169	-1.33109	6.7361e-06	-1.82655	-1.31494	1.29154e-05	-1.79387	-1.27987
25161602	rs1861525	3.2208e-10	-1.22771	-2.9822e-10	6.439e-05	-0.88401	-2.9822e-10	0.000146003	-0.648539	-2.9822e-10
25163744	rs11267038	2.59103e-10	-1.44528	-2.9822e-10	0.000901486	1.75508	-2.9822e-10	8.88493e-05	-1.14523	-2.9822e-10
25164262	rs11769363	2.0915e-10	-1.84512	0.185657	3.58669e-05	-1.74115	0.271998	8.95759e-05	-1.56053	0.423452
25164698	rs541589082	2.44012e-10	-1.5053	-2.9822e-10	0.000263779	0.526141	-2.9822e-10	0.000431612	0.43536	-2.9822e-10
25165724	rs3846998	5.64328e-11	-1.79784	-1.17162	8.07004e-06	-1.83797	-1.12284	1.47671e-05	-1.80685	-1.13291
25166387	rs2107123	1.85639e-10	-1.83656	0.0578568	3.13193e-05	-1.72453	0.119793	7.79427e-05	-1.53975	0.263552
25167108	rs73086250	2.28097e-10	-1.57274	-2.9822e-10	4.0591e-05	-1.34542	-2.9822e-10	8.62728e-05	-1.17465	-2.9822e-10
25167941	rs12533754	5.7167e-11	-1.80712	-1.14942	8.23085e-06	-1.8412	-1.09988	1.52539e-05	-1.79814	-1.10919
25168899	rs4722425	1.77052e-10	-1.84154	0.0154725	2.90809e-05	-1.74927	0.0703764	7.1233e-05	-1.58069	0.214482
25169713	rs139323697	1.02297e-09	-1.73405	1.662	0.0002022	-1.63011	1.8904	0.000415714	-1.69701	2.09484
25170290	rs12700585	1.93934e-10	-1.83656	0.101572	3.25599e-05	-1.72453	0.158639	8.10992e-05	-1.53975	0.303251
25171241	rs377554355	2.64284e-10	-1.52616e-10	-1.42549	3.74884e-05	-1.52616e-10	-1.42494	6.72747e-05	-1.52616e-10	-1.42338
25171825	rs117852938	1.93634e-10	-1.73654	-2.9822e-10	2.48855e-05	-1.83468	-2.9822e-10	4.41289e-05	-1.84505	-2.9822e-10
25171946	rs2107122	7.03149e-10	-0.87583	0.428887	0.000165697	-0.461828	0.52302	0.000528344	-0.104946	0.742526
25172092	rs2107121	1.51813e-10	-1.82483	-0.155037	2.2602e-05	-1.7923	-0.138631	4.76516e-05	-1.68782	-0.0804292
25172463	rs73086259	4.49615e-11	-1.82058	-1.37613	6.41433e-06	-1.82734	-1.36309	1.21617e-05	-1.79782	-1.33605
25172480	rs73086260	4.30644e-11	-1.84502	-1.39479	6.85009e-06	-1.74038	-1.38433	1.33838e-05	-1.67624	-1.36189
25173660	rs58844254	2.08071e-09	-0.0926694	0.730622	0.000330733	-0.0285193	0.780861	0.000918791	0.263073	0.927817
25173878	rs2717884	1.02495e-09	-0.544002	0.473888	0.000266515	-0.0270212	0.563484	0.000898906	0.384741	0.784268
25174332	rs2717885	9.44082e-10	-0.573829	0.42153	0.000245215	-0.0623106	0.515478	0.000822526	0.345641	0.73457
25174414	rs118123988	3.14738e-10	-1.25077	-2.9822e-10	3.05311e-05	-1.63022	-2.9822e-10	5.8552e-05	-1.56225	-2.9822e-10
25174697	rs2717886	1.00973e-09	-0.558959	0.473888	0.000261842	-0.04471	0.563484	0.000881464	0.365147	0.784268
25175885	rs34005449	6.53254e-10	-0.520546	-2.9822e-10	7.10378e-05	-0.785757	-2.9822e-10	0.000129797	-0.766193	-2.9822e-10
25176509	rs76419295	1.74349e-10	-1.84145	-2.9822e-10	2.79895e-05	-1.71714	-2.9822e-10	5.6263e-05	-1.60213	-2.9822e-10
25177029	rs4722429	6.12682e-10	-1.84069	1.25603	0.000104412	-1.74507	1.34445	0.000275114	-1.57376	1.55877
25177062	rs4722430	8.58397e-11	-1.12994	-1.42009	7.67963e-06	-1.5942	-1.4162	1.55267e-05	-1.47718	-1.41243
25177463	rs191222818	2.06629e-10	-1.67159	-2.9822e-10	0.000131762	-0.167975	-2.9822e-10	0.00021811	-0.247169	-2.9822e-10
25177582	rs145093603	1.20111e-10	-1.33739	-0.876708	2.35857e-05	-0.941165	-0.947164	3.87878e-05	-1.02406	-0.950004
25177696	rs73284094	1.23025e-09	-0.326088	0.438546	0.000183774	-0.320541	0.485279	0.000485911	-0.068346	0.622204
25177724	rs11561771	1.78812e-10	-1.83704	0.0208619	2.99599e-05	-1.72975	0.0806377	7.41014e-05	-1.54887	0.222137
25178639	rs12700586	6.21826e-11	-1.81913	-1.0533	9.1119e-06	-1.84458	-0.994809	1.72246e-05	-1.77863	-1.0072
25179102	rs2717887	4.53471e-11	-1.83065	-1.35752	6.62119e-06	-1.81633	-1.34237	1.26788e-05	-1.78069	-1.31155
25179133	rs2523088	7.04641e-10	-0.964963	0.52014	0.000167893	-0.542176	0.616533	0.000535932	-0.189265	0.841104
25179735	rs6947570	1.85719e-10	-1.83833	0.0600562	3.10253e-05	-1.73479	0.120628	7.66404e-05	-1.557	0.263951
25179820	rs11764023	2.11017e-10	-1.81366	0.163089	3.8322e-05	-1.64883	0.245883	9.85384e-05	-1.42069	0.378967
25180202	rs7782111	2.55268e-10	-1.84311	0.382915	4.46812e-05	-1.75835	0.508933	0.00010893	-1.59593	0.654468
25180255	rs143654877	2.14507e-10	-1.63417	-2.9822e-10	0.000183018	0.160615	-2.9822e-10	0.000301679	0.0771936	-2.9822e-10
25180275	rs2523087	1.78981e-10	-0.393322	-1.42191	2.00815e-05	-0.627889	-1.42128	2.80981e-05	-0.877129	-1.41934
25180303	rs7782397	1.97063e-10	-1.83833	0.119344	3.29594e-05	-1.73479	0.181101	8.16393e-05	-1.557	0.327138
25180323	rs2523086	1.01423e-09	-0.72539	0.644758	0.000255145	-0.283165	0.776026	0.000841529	0.0947834	1.00827
25180571	rs10244087	2.00288e-10	-1.83704	0.134282	3.37062e-05	-1.72975	0.198459	8.36246e-05	-1.54887	0.343041
25180963	rs34943796	1.23559e-10	-1.83833	-0.347461	2.11844e-05	-1.73479	-0.260908	5.04471e-05	-1.557	-0.154249
25181485	rs62451615	1.22903e-10	-1.8351	-0.356022	2.13282e-05	-1.71913	-0.269807	5.12783e-05	-1.53135	-0.163547
25181504	rs62451616	1.22561e-10	-1.83788	-0.356022	2.11066e-05	-1.72958	-0.269807	5.04336e-05	-1.54796	-0.163547
25181538	rs66863112	1.21898e-10	-1.83563	-0.363697	2.10437e-05	-1.72458	-0.277785	5.03827e-05	-1.54064	-0.171884
25181541	rs142485430	1.74531e-10	-1.84041	-2.9822e-10	2.56833e-05	-1.80313	-2.9822e-10	4.69989e-05	-1.78205	-2.9822e-10
25181591	rs62451617	1.22506e-10	-1.83833	-0.356022	2.09968e-05	-1.73479	-0.269807	4.99802e-05	-1.557	-0.163547
25181912	rs2285738	1.21727e-10	-1.83704	-0.363697	2.09353e-05	-1.72975	-0.277785	4.99695e-05	-1.54887	-0.171884
25182001	rs2285737	1.25706e-10	-1.83833	-0.330234	2.15671e-05	-1.73479	-0.243006	5.13993e-05	-1.557	-0.135548
25182172	rs2285736	1.24721e-10	-1.83757	-0.338865	2.13902e-05	-1.73406	-0.251975	5.09984e-05	-1.55546	-0.144916
25182373	rs17150982	7.21662e-10	-0.420955	-2.9822e-10	4.40068e-05	-1.26463	-2.9822e-10	7.76603e-05	-1.27982	-2.9822e-10
25182405	rs11984293	2.34837e-09	-0.138504	0.897469	0.000373673	-0.0751909	0.949603	0.00103995	0.212772	1.10199
25182514	rs146856716	1.75272e-10	-1.83617	-2.9822e-10	3.24958e-05	-1.56786	-2.9822e-10	5.53583e-05	-1.61834	-2.9822e-10
25182734	rs17150990	2.67135e-09	-0.167211	1.05504	0.000422362	-0.104428	1.10132	0.00117656	0.181236	1.25694
25183092	rs138305173	2.57018e-10	-1.45336	-2.9822e-10	2.7434e-05	-1.73719	-2.9822e-10	5.09718e-05	-1.7009	-2.9822e-10
25183112	rs2893191	1.97319e-10	-1.83704	0.119344	3.31262e-05	-1.72975	0.181101	8.23052e-05	-1.54887	0.327138
25183508	rs2391088	2.13625e-10	-1.83073	0.19244	3.62959e-05	-1.70843	0.251164	9.15386e-05	-1.51525	0.399848
25183945	rs2158247	1.99112e-10	-1.83833	0.129687	3.33088e-05	-1.73479	0.191648	8.25436e-05	-1.557	0.338153
25184515	rs181549126	2.64781e-10	-1.52616e-10	-1.42361	3.7607e-05	-1.52616e-10	-1.42178	6.72304e-05	-1.52616e-10	-1.42404
25184655	rs141234892	1.7692e-10	-1.82682	-2.9822e-10	2.4814e-05	-1.83756	-2.9822e-10	4.41317e-05	-1.84499	-2.9822e-10
25184780	rs12700587	6.14609e-11	-1.81674	-1.06737	8.80668e-06	-1.84419	-1.02927	1.65927e-05	-1.78233	-1.04088
25184915	rs12700588	1.95305e-10	-1.84154	0.113592	3.23772e-05	-1.74927	0.177752	7.92695e-05	-1.58069	0.321379
25184987	rs10951049	1.95141e-10	-1.84238	0.113592	3.22287e-05	-1.75386	0.177752	7.86635e-05	-1.58837	0.321379
25185100	rs2523085	1.45382e-10	-0.600427	-1.42272	1.58433e-05	-0.863996	-1.42222	2.26636e-05	-1.09108	-1.42033
25185270	rs12700589	6.08729e-11	-1.82635	-1.06737	8.79847e-06	-1.84512	-1.02927	1.68732e-05	-1.76556	-1.04088
25186332	rs10236740	2.23376e-10	-1.8402	0.24654	3.72977e-05	-1.73888	0.308846	9.26105e-05	-1.56142	0.457658
25186496	rs2523083	1.37024e-10	-0.656952	-1.4254	1.50241e-05	-0.914107	-1.4252	2.16054e-05	-1.13493	-1.4243
25186558	rs10807822	2.29266e-10	-1.83563	0.267999	3.86708e-05	-1.72458	0.3307	9.67335e-05	-1.54064	0.480427
25186569	rs10951050	2.28943e-10	-1.83704	0.267999	3.84717e-05	-1.72975	0.3307	9.59401e-05	-1.54887	0.480427
25186887	rs7809351	2.33689e-10	-1.83704	0.288516	3.92839e-05	-1.72975	0.351592	9.80508e-05	-1.54887	0.502189
25186888	rs2523082	4.53465e-11	-1.80213	-1.38605	6.26534e-06	-1.83829	-1.37565	1.17574e-05	-1.8173	-1.35039
25186899	rs2523081	1.05863e-09	-0.704938	0.667162	0.000256931	-0.259027	0.758864	0.000850374	0.121673	0.991835
25186945	rs2523080	1.08867e-09	-0.676963	0.667162	0.000265541	-0.226062	0.758864	0.000882153	0.158362	0.991835
25187126	rs73691506	1.82277e-09	-1.73812	2.24372	0.0003524	-1.63155	2.44735	0.000728048	-1.69789	2.65609
25187152	rs7791127	2.4189e-10	-1.83411	0.320078	4.09923e-05	-1.71931	0.383726	0.000103083	-1.53229	0.53565
25187156	rs118111364	1.99833e-10	-1.70503	-2.9822e-10	2.55215e-05	-1.80945	-2.9822e-10	4.56468e-05	-1.81124	-2.9822e-10
25187358	rs2523079	1.33845e-10	-0.680108	-1.42572	1.47108e-05	-0.934592	-1.4258	2.11913e-05	-1.1528	-1.42578
25187370	rs2717872	1.43559e-10	-0.609941	-1.42582	1.64067e-05	-0.8255	-1.42578	2.3439e-05	-1.05241	-1.42536
25187546	rs2523078	6.47057e-10	-1.27405	0.743973	0.0001222	-1.07501	0.831699	0.000369933	-0.785318	1.06647
25187643	rs6944272	2.51251e-10	-1.83951	0.363452	4.21269e-05	-1.73973	0.431448	0.000104714	-1.56501	0.584073
25187805	rs4722431	2.56794e-10	-1.83833	0.384093	4.30801e-05	-1.73479	0.448888	0.000107624	-1.557	0.603468
25187924	rs4722432	2.67289e-10	-1.83073	0.416548	4.57164e-05	-1.70843	0.481915	0.000116133	-1.51525	0.637825
25187944	rs4722433	2.66823e-10	-1.83247	0.416548	4.54657e-05	-1.71393	0.481915	0.000115142	-1.52383	0.637825
25188162	rs4722434	2.71009e-10	-1.83833	0.437973	4.55081e-05	-1.73479	0.503716	0.00011394	-1.557	0.660497
25188268	rs7457425	2.70293e-10	-1.84098	0.437973	4.4885e-05	-1.74858	0.503716	0.000111436	-1.57922	0.660497
25188876	rs11760900	2.82347e-10	-1.84058	0.481207	4.70927e-05	-1.74455	0.547702	0.000117388	-1.57291	0.706225
25189234	rs6968421	2.76463e-10	-1.8305	0.450061	4.74647e-05	-1.69211	0.503128	0.000122841	-1.48589	0.66462
25189301	rs6968557	2.99704e-10	-1.82583	0.526113	5.1684e-05	-1.6972	0.59338	0.00013336	-1.4928	0.753691
25189612	rs62451620	2.61549e-10	-1.43589	-2.9822e-10	0.000926454	1.7824	-2.9822e-10	9.13846e-05	-1.11709	-2.9822e-10
25189764	rs73285901	6.08434e-10	-0.698806	0.107183	9.08084e-05	-0.718298	0.178081	0.000214877	-0.566419	0.304318
25189953	rs7788871	2.97137e-10	-1.8403	0.531981	4.85151e-05	-1.73396	0.566866	0.000122391	-1.55395	0.729008
25190106	rs7806201	1.04858e-10	-1.81402	-0.535881	1.69915e-05	-1.67733	-0.538925	4.24881e-05	-1.44903	-0.433913
25190477	rs7809897	2.90779e-10	-1.8392	0.50925	4.75144e-05	-1.72889	0.540956	0.000120135	-1.54579	0.702231
25190951	rs12700590	1.78534e-10	-1.84129	0.0235536	2.99976e-05	-1.73892	0.0910654	7.24228e-05	-1.56201	0.212363
25191044	rs12532548	2.83499e-10	-1.84018	0.484881	4.62817e-05	-1.73061	0.516387	0.000116797	-1.5484	0.676672
25191656	rs10238739	1.81155e-10	-1.83666	0.033501	3.0932e-05	-1.71842	0.101241	7.56405e-05	-1.52911	0.222937
25191675	rs957643	1.8279e-10	-1.83666	0.0424837	3.12176e-05	-1.71842	0.11043	7.63661e-05	-1.52911	0.232484
25192439	rs113765669	8.08768e-11	-1.28381	-1.32578	1.67113e-05	-0.885839	-1.34704	3.73075e-05	-0.642024	-1.37095
25192766	rs2523077	1.97923e-09	-0.947652	1.5356	0.000396679	-0.791068	1.72523	0.000657894	-1.06915	1.92602
25192875	rs12536655	3.29683e-10	-1.10161	-0.102768	4.32817e-05	-1.24407	-0.0371708	5.69019e-05	-1.53971	-0.0511276
25192969	rs145188431	1.89272e-10	-1.75933	-2.9822e-10	2.55638e-05	-1.80779	-2.9822e-10	4.68553e-05	-1.7851	-2.9822e-10
25193360	rs62451621	1.30401e-09	0.170691	-2.9822e-10	0.52548	8.1231	-2.9822e-10	0.000464999	0.509867	-2.9822e-10
25193498	rs956615	1.4465e-09	-0.885574	1.15996	0.000283836	-0.72388	1.32331	0.000458655	-1.01135	1.50748
25193643	rs956614	1.4465e-09	-0.885574	1.15996	0.000283836	-0.72388	1.32331	0.000458655	-1.01135	1.50748
25193800	rs6956814	1.43027e-09	-0.884301	1.14741	0.000275908	-0.734198	1.3053	0.000445574	-1.0219	1.48909
25193815	rs6956823	1.41177e-09	-0.884301	1.13439	0.00027361	-0.734198	1.29693	0.000441646	-1.0219	1.48024
25194043	rs76535446	2.65269e-10	-1.52616e-10	-1.42177	3.75493e-05	-1.52616e-10	-1.42331	6.72559e-05	-1.52616e-10	-1.42366
25194291	rs10263162	3.15188e-09	-1.82778	2.88102	0.000604753	-1.76754	3.12339	0.00130964	-1.80384	3.34917
25194313	rs2523075	8.05731e-11	-1.844	-0.769351	1.2434e-05	-1.81493	-0.71361	2.63168e-05	-1.76599	-0.595972
25194331	rs2523074	1.36343e-09	-0.905795	1.12104	0.000261413	-0.766033	1.28317	0.000423103	-1.05057	1.46601
25194413	rs2717900	1.31338e-09	-0.931088	1.10893	0.000253433	-0.784551	1.27068	0.000411629	-1.06516	1.45311
25194431	rs73287713	6.01855e-10	-1.19406	0.591562	8.66916e-05	-1.20267	0.616054	0.000197792	-1.09033	0.745379
25194469	rs78835339	1.79054e-10	-1.81482	-2.9822e-10	3.00763e-05	-1.64523	-2.9822e-10	5.16482e-05	-1.68771	-2.9822e-10
25194506	rs12538022	3.35278e-10	-1.02896	-0.158591	4.3642e-05	-1.17857	-0.0943758	5.63503e-05	-1.49254	-0.108041
25194618	rs2523073	1.33385e-09	-0.915624	1.10893	0.000257689	-0.767898	1.27068	0.000417553	-1.05087	1.45311
25194665	rs2523072	1.31624e-09	-0.915624	1.09565	0.000254182	-0.767898	1.25698	0.000411683	-1.05087	1.43895
25194753	rs12535348	3.30351e-10	-1.04376	-0.158591	4.30623e-05	-1.19195	-0.0943758	5.58059e-05	-1.50225	-0.108041
25194857	rs2717899	1.31624e-09	-0.915624	1.09565	0.000254182	-0.767898	1.25698	0.000411683	-1.05087	1.43895
25194918	rs2523071	1.31624e-09	-0.915624	1.09565	0.000254182	-0.767898	1.25698	0.000411683	-1.05087	1.43895
25195073	rs2523070	1.31338e-09	-0.931088	1.10893	0.000253433	-0.784551	1.27068	0.000411629	-1.06516	1.45311
25195087	rs2523069	8.80397e-11	-1.84512	-0.679602	1.38803e-05	-1.79825	-0.620249	2.99456e-05	-1.73736	-0.495424
25195096	rs2717898	1.27001e-09	-0.958069	1.10234	0.000262426	-0.745301	1.2663	0.000407925	-1.06672	1.44564
25195827	rs2523068	1.18716e-10	-1.84475	-0.381026	1.83e-05	-1.78947	-0.352601	4.1173e-05	-1.72424	-0.190145
25195880	rs2717897	1.00614e-10	-1.79864	-0.592582	1.39567e-05	-1.84244	-0.570568	2.89717e-05	-1.84511	-0.420737
25195997	rs117239517	2.64419e-10	-1.52616e-10	-1.42498	3.76327e-05	-1.52616e-10	-1.4211	6.75099e-05	-1.52616e-10	-1.41989
25197027	rs2523067	1.18461e-10	-1.82313	-0.404802	1.95989e-05	-1.69679	-0.3767	4.56355e-05	-1.59547	-0.216013
25197036	rs76074297	9.12219e-10	-1.52616e-10	-0.186632	0.000135368	-1.52616e-10	-0.140974	0.000264805	-1.52616e-10	-0.053174
25197078	rs2717896	1.18439e-10	-1.82331	-0.404802	1.96455e-05	-1.69442	-0.3767	4.5755e-05	-1.59285	-0.216013
25197465	rs55925119	1.17984e-10	-1.82473	-0.407228	1.94783e-05	-1.6982	-0.38147	4.53689e-05	-1.59775	-0.21959
25197526	rs73088242	5.07501e-11	-1.69839	-1.3772	6.22874e-06	-1.83955	-1.38024	1.0883e-05	-1.84494	-1.40002
25197536	rs10256921	4.12089e-09	-1.82123	3.14254	0.000799122	-1.75103	3.38558	0.00173744	-1.79111	3.61911
25197631	rs10241515	1.17311e-10	-1.82597	-0.411707	1.93697e-05	-1.70156	-0.3837	4.49935e-05	-1.60212	-0.223531
25197667	rs6969507	2.49529e-10	-0.218736	-1.2642	2.9095e-05	-0.415348	-1.26305	3.91901e-05	-0.694962	-1.26878
25197762	rs147962123	1.87792e-10	-1.76718	-2.9822e-10	2.79121e-05	-1.71991	-2.9822e-10	5.12103e-05	-1.69623	-2.9822e-10
25198089	rs2523066	1.22847e-10	-1.84453	-0.347041	1.85462e-05	-1.80816	-0.320537	4.14837e-05	-1.7527	-0.15417
25198293	rs149137331	2.98816e-10	-1.30268	-2.9822e-10	3.15202e-05	-1.59834	-2.9822e-10	5.41772e-05	-1.63991	-2.9822e-10
25198434	rs2717913	1.26088e-10	-1.8405	-0.325029	1.86842e-05	-1.82303	-0.298257	4.14533e-05	-1.77732	-0.13028
25199966	rs1966344	2.34172e-10	-1.01402	-0.532436	3.15575e-05	-1.16506	-0.432094	3.96616e-05	-1.4827	-0.469088
25200653	rs2717877	1.21964e-10	-1.84453	-0.354257	1.85254e-05	-1.80522	-0.324611	4.15131e-05	-1.74698	-0.15918
25200654	rs78143148	1.86819e-10	-1.77237	-2.9822e-10	2.74304e-05	-1.73732	-2.9822e-10	5.01373e-05	-1.7174	-2.9822e-10
25200976	rs13221848	2.33025e-10	-1.02472	-0.526648	3.16573e-05	-1.16801	-0.425991	3.98206e-05	-1.48468	-0.463099
25201206	rs13222152	2.25599e-10	-1.02472	-0.559033	3.05939e-05	-1.16801	-0.460157	3.8508e-05	-1.48468	-0.496619
25201722	rs117848444	2.13781e-10	-1.63756	-2.9822e-10	2.5186e-05	-1.82268	-2.9822e-10	4.44123e-05	-1.83865	-2.9822e-10
25202369	rs1034691	2.28661e-10	-0.99894	-0.571332	3.08301e-05	-1.15142	-0.469061	3.86052e-05	-1.47272	-0.506066
25202399	rs1964213	2.28361e-10	-0.99462	-0.576964	3.08531e-05	-1.14064	-0.479088	3.85647e-05	-1.46464	-0.515188
25202453	rs2014032	2.32019e-10	-0.99462	-0.561073	3.13751e-05	-1.14064	-0.46231	3.92046e-05	-1.46464	-0.498732
25202551	rs7808262	1.24107e-10	-1.84396	-0.337406	1.87734e-05	-1.809	-0.307529	4.20283e-05	-1.75296	-0.140865
25202601	rs6976140	2.23985e-10	-1.02472	-0.566215	3.03629e-05	-1.16801	-0.467738	3.82227e-05	-1.48468	-0.504056
25202908	rs78641664	1.84112e-10	-1.78697	-2.9822e-10	2.51394e-05	-1.82453	-2.9822e-10	4.4434e-05	-1.83816	-2.9822e-10
25203513	rs2189293	1.21837e-09	-1.07019	1.17295	0.000228178	-0.951906	1.33306	0.000380951	-1.20983	1.52033
25203895	rs13233607	3.45752e-10	-0.950005	-0.206786	4.47346e-05	-1.09999	-0.148235	5.66383e-05	-1.43461	-0.160869
25203935	rs2523064	1.17343e-09	-1.07019	1.13537	0.000219511	-0.951906	1.29434	0.000366007	-1.20983	1.48032
25204079	rs2717867	9.20372e-11	-1.84114	-0.639181	1.41424e-05	-1.81921	-0.580589	3.02962e-05	-1.76977	-0.451372
25204123	rs116957577	2.17065e-10	-1.62231	-2.9822e-10	2.7298e-05	-1.74216	-2.9822e-10	5.14269e-05	-1.69201	-2.9822e-10
25204272	rs117213666	2.08463e-10	-1.66275	-2.9822e-10	2.69017e-05	-1.75678	-2.9822e-10	4.97062e-05	-1.72604	-2.9822e-10
25204478	rs10951051	3.27421e-10	-0.96552	-0.245746	4.23812e-05	-1.11414	-0.188128	5.38664e-05	-1.4451	-0.200562
25204628	rs2523063	9.11861e-11	-1.84114	-0.648471	1.40799e-05	-1.81921	-0.585018	3.0092e-05	-1.76977	-0.458136
25205310	rs2523062	9.09783e-11	-1.83982	-0.65207	1.4e-05	-1.82223	-0.587677	2.97793e-05	-1.775	-0.463354
25205944	rs2717866	9.09384e-11	-1.84026	-0.65207	1.40416e-05	-1.81927	-0.587677	2.99452e-05	-1.76944	-0.463354
25205980	rs2717865	9.13135e-11	-1.84208	-0.646138	1.41978e-05	-1.81438	-0.581503	3.03924e-05	-1.76124	-0.456739
25205987	rs2523061	9.12668e-11	-1.84259	-0.646138	1.42223e-05	-1.81266	-0.581503	3.04786e-05	-1.7584	-0.456739
25206066	rs2717864	9.26735e-11	-1.83982	-0.633608	1.42716e-05	-1.82223	-0.568466	3.03985e-05	-1.775	-0.442776
25206282	rs13241585	3.28629e-10	-0.907185	-0.300398	4.21566e-05	-1.06812	-0.239461	5.29632e-05	-1.41105	-0.25152
25206579	rs2523060	9.43308e-11	-1.83749	-0.61821	1.44414e-05	-1.82642	-0.552451	3.06935e-05	-1.78248	-0.425632
25206865	rs2717863	9.41802e-11	-1.83909	-0.61821	1.44811e-05	-1.82367	-0.552451	3.08456e-05	-1.77754	-0.425632
25207066	rs2717862	9.48289e-11	-1.83832	-0.612121	1.45527e-05	-1.82507	-0.54612	3.09779e-05	-1.78004	-0.418857
25207190	rs2523059	9.54887e-11	-1.83749	-0.60601	1.46258e-05	-1.82642	-0.539766	3.11129e-05	-1.78248	-0.41206
25207239	rs2717861	9.47643e-11	-1.839	-0.612121	1.4563e-05	-1.82437	-0.54612	3.10043e-05	-1.77919	-0.418857
25207531	rs2391086	9.54887e-11	-1.83749	-0.60601	1.46258e-05	-1.82642	-0.539766	3.11129e-05	-1.78248	-0.41206
25207849	rs2717859	9.48765e-11	-1.79095	-0.658986	1.35486e-05	-1.84493	-0.597757	2.77302e-05	-1.83603	-0.473618
25207963	rs3213642	3.42538e-10	-1.50146	0.335333	4.6294e-05	-1.57218	0.358221	9.958e-05	-1.51044	0.479236
25207974	rs2717858	8.97593e-11	-1.84357	-0.661807	1.46564e-05	-1.7634	-0.600689	3.2162e-05	-1.68462	-0.476762
25207994	rs2717857	9.47601e-11	-1.78892	-0.662247	1.35759e-05	-1.84463	-0.596041	2.76945e-05	-1.83746	-0.473472
25208224	rs141113824	4.04925e-10	-0.998811	-2.9822e-10	3.40743e-05	-1.52043	-2.9822e-10	5.73992e-05	-1.58214	-2.9822e-10
25208328	rs10241642	9.51091e-11	-1.78892	-0.65857	1.35976e-05	-1.84463	-0.594443	2.7774e-05	-1.83746	-0.470605
25208363	rs10241663	9.57294e-11	-1.78892	-0.65207	1.36899e-05	-1.84463	-0.587677	2.79761e-05	-1.83746	-0.463354
25208432	rs2523058	9.51091e-11	-1.78892	-0.65857	1.35976e-05	-1.84463	-0.594443	2.7774e-05	-1.83746	-0.470605
25208480	rs2523057	9.57294e-11	-1.78892	-0.65207	1.36899e-05	-1.84463	-0.587677	2.79761e-05	-1.83746	-0.463354
25208625	rs13240260	3.07483e-10	-0.891159	-0.382931	3.92992e-05	-1.05352	-0.324241	4.92141e-05	-1.40013	-0.335861
25208879	rs67274226	9.58518e-11	-1.79357	-0.646138	1.37683e-05	-1.8451	-0.581503	2.82657e-05	-1.83378	-0.456739
25208998	rs2523056	9.55127e-11	-1.79118	-0.65207	1.36873e-05	-1.84482	-0.587677	2.80004e-05	-1.8366	-0.463354
25209015	rs2717856	9.6081e-11	-1.79118	-0.646138	1.37721e-05	-1.84482	-0.581503	2.81862e-05	-1.8366	-0.456739
25209702	rs2717855	9.55127e-11	-1.79118	-0.65207	1.36873e-05	-1.84482	-0.587677	2.80004e-05	-1.8366	-0.463354
25210154	rs4722436	5.16508e-09	-1.84131	3.38848	0.000986017	-1.80181	3.64651	0.00219063	-1.82799	3.88777
25210269	rs2523055	9.42989e-11	-1.8405	-0.615539	1.4564e-05	-1.82074	-0.549674	3.10966e-05	-1.77241	-0.42266
25210309	rs2523054	9.39877e-11	-1.79186	-0.667484	1.34688e-05	-1.84487	-0.603723	2.75305e-05	-1.83632	-0.480554
25210459	rs2523053	9.36333e-11	-1.7934	-0.669723	1.34053e-05	-1.84497	-0.608354	2.74515e-05	-1.83568	-0.484069
25210587	rs2717882	9.4064e-11	-1.79748	-0.661054	1.35559e-05	-1.84512	-0.597029	2.78194e-05	-1.83306	-0.473377
25210623	rs117320992	2.07775e-10	-1.66606	-2.9822e-10	2.65184e-05	-1.77113	-2.9822e-10	4.96157e-05	-1.72786	-2.9822e-10
25210734	rs2717881	2.22165e-09	0.703495	-2.9822e-10	0.000328464	0.745458	-2.9822e-10	0.000418051	0.403435	-2.9822e-10
25210826	rs2523052	8.13466e-11	-1.80267	-0.801126	1.17131e-05	-1.84512	-0.743137	2.37481e-05	-1.83415	-0.630515
25211104	rs13235643	6.48963e-10	-0.398412	-0.128724	9.30353e-05	-0.416715	-0.0992757	9.10124e-05	-0.958182	-0.162991
25211234	rs2717880	8.06848e-11	-1.84399	-0.767975	1.25327e-05	-1.81213	-0.7085	2.65376e-05	-1.76044	-0.593165
25211330	rs2717879	1.12238e-09	0.0206982	-2.9822e-10	0.000135756	-0.138109	-2.9822e-10	0.000189109	-0.389843	-2.9822e-10
25211612	rs2717878	7.50969e-10	-0.770603	0.389456	0.00014761	-0.576949	0.522551	0.000226114	-0.882291	0.671162
25211677	rs2523051	9.66989e-11	-1.79405	-0.636855	1.39019e-05	-1.8451	-0.571845	2.86425e-05	-1.83088	-0.446394
25212226	rs117329424	1.79737e-10	-1.81102	-2.9822e-10	4.00787e-05	-1.35812	-2.9822e-10	6.7324e-05	-1.42265	-2.9822e-10
25212582	rs2523050	8.874e-11	-1.84054	-0.676257	1.36735e-05	-1.82065	-0.612858	2.9066e-05	-1.77225	-0.490352
25212650	rs2523049	8.96257e-11	-1.84278	-0.664091	1.39367e-05	-1.81425	-0.600191	2.97824e-05	-1.76148	-0.476767
25213038	rs77993523	3.14341e-09	-1.83749	2.88804	0.000591027	-1.78918	3.12207	0.00126251	-1.83416	3.34285
25213150	rs12537228	3.4631e-10	-0.82261	-0.332568	4.42483e-05	-0.983382	-0.27577	5.45638e-05	-1.34697	-0.285825
25213269	rs35639823	3.64472e-10	-0.807807	-0.296256	4.61466e-05	-0.978611	-0.238534	5.68025e-05	-1.34384	-0.248751
25213728	rs73090258	7.64014e-11	-1.64404	-1.02247	8.56157e-06	-1.82791	-1.07378	1.44286e-05	-1.84344	-1.11952
25213931	rs2717902	8.8438e-11	-1.84173	-0.678483	1.3652e-05	-1.81762	-0.617464	2.91143e-05	-1.76709	-0.493848
25214077	rs17302067	1.73711e-10	-1.84512	-2.9822e-10	2.56852e-05	-1.80306	-2.9822e-10	4.88046e-05	-1.74434	-2.9822e-10
25214405	rs12700592	3.47895e-10	-0.805872	-0.344737	4.43763e-05	-0.968011	-0.288252	5.45243e-05	-1.33527	-0.298252
25214727	rs1859208	8.82392e-11	-1.80035	-0.722111	1.27598e-05	-1.84511	-0.657562	2.63139e-05	-1.83235	-0.529717
25214813	rs145289024	2.68155e-10	-1.52616e-10	-1.41095	3.78739e-05	-1.52616e-10	-1.41471	6.81987e-05	-1.52616e-10	-1.40974
25214909	rs140706196	1.53452e-09	0.33346	-2.9822e-10	5.55463e-05	-1.03175	-2.9822e-10	0.000109942	-0.932218	-2.9822e-10
25216015	rs148986069	2.73023e-10	-1.52616e-10	-1.39296	3.8827e-05	-1.52616e-10	-1.38985	6.9648e-05	-1.52616e-10	-1.38871
25216116	rs12700593	1.86826e-10	-1.02876	-0.743568	2.68967e-05	-1.1054	-0.651561	3.32637e-05	-1.44358	-0.684124
25216465	rs4719804	6.91606e-10	-1.23394	0.770442	7.68618e-05	-1.52269	0.815733	0.000138908	-1.69936	1.00101
25216481	rs4722437	7.53207e-09	-1.80509	3.72951	0.00152806	-1.7203	4.00308	0.00333092	-1.76724	4.24608
25216596	rs2523048	1.15962e-10	-1.8178	-0.431446	1.83478e-05	-1.73775	-0.401714	4.21242e-05	-1.64699	-0.244553
25216636	rs2523047	1.16565e-10	-1.81928	-0.424784	1.83286e-05	-1.74556	-0.394953	4.19048e-05	-1.65948	-0.237292
25216645	rs13223514	1.86513e-10	-1.04777	-0.72624	2.67163e-05	-1.13059	-0.633109	3.32439e-05	-1.46224	-0.666062
25216787	rs2523046	1.16752e-10	-1.81768	-0.424784	1.83858e-05	-1.74244	-0.394953	4.20832e-05	-1.65523	-0.237292
25216915	rs34539240	1.77045e-10	-1.0624	-0.763704	2.5318e-05	-1.14443	-0.673022	3.16485e-05	-1.47235	-0.705126
25216963	rs186242955	2.11663e-10	-1.64752	-2.9822e-10	0.000175558	0.119002	-2.9822e-10	0.000289637	0.03646	-2.9822e-10
25216974	rs143088714	1.74474e-10	-1.84074	-2.9822e-10	2.8642e-05	-1.6941	-2.9822e-10	6.08104e-05	-1.52441	-2.9822e-10
25217027	rs10227016	1.20248e-09	-0.603175	0.692809	0.000243749	-0.396777	0.843948	0.000372776	-0.722367	1.01118
25217056	rs10272108	3.72532e-10	-0.135282	-0.946907	4.17317e-05	-0.375107	-0.942601	5.55104e-05	-0.662829	-0.952769
25217112	rs10227123	1.26599e-10	-1.69812	-0.463362	2.22322e-05	-1.51559	-0.431837	5.42935e-05	-1.35932	-0.278441
25217429	rs12673428	3.61859e-10	-0.287378	-0.823878	4.06173e-05	-0.521909	-0.822866	5.4898e-05	-0.794131	-0.83256
25217552	rs139292380	2.69556e-10	-1.52616e-10	-1.40573	3.75164e-05	-1.52616e-10	-1.42419	6.71439e-05	-1.52616e-10	-1.42533
25217742	rs62451624	7.87661e-11	-1.84431	-0.791723	1.12392e-05	-1.84441	-0.785146	2.01106e-05	-1.83595	-0.794976
25217750	rs28374617	1.22962e-10	-1.80177	-0.388866	1.97837e-05	-1.71336	-0.350748	4.57417e-05	-1.61634	-0.192818
```
