## Supplementary material for "Characterization of shared and ancestry-specific signals driving complex traits using multi-ancestry fine-mapping": susiex_nc3.cs80.summary

```
# chr7:24217969-25217969
CS_ID	CS_LENGTH	CS_PURITY	MAX_PIP_SNP	BP	REF_ALLELE	ALT_ALLELE	REF_FRQ	BETA	SE	-LOG10P	MAX_PIP	POST-HOC_PROB_POP1	POST-HOC_PROB_POP2
1	8	0.989731	rs79210963	24717969	C,C	T,T	0.89165,0.94246	0.0397455,0.0428602	0.00636104,0.0183564	9.38196,1.70887	0.183341	0.999994	0.606926
2	315	0	rs62451621	25193360	C,NA	T,NA	0.978131,NA	0.0600093,NA	0.0135185,NA	5.04404,NA	0.52548	0.591436	0.517712
3	836	0	rs73272357	24265142	G,G	A,A	0.913519,0.959325	-0.00504554,0.0867043	0.00703429,0.0216401	0.324953,4.21053	0.0275106	0.356364	0.619983
```
