## Supplementary material for "Characterization of shared and ancestry-specific signals driving complex traits using multi-ancestry fine-mapping": susiex_nc1.cs80.cs

```
CS_ID	SNP	BP	REF_ALLELE	ALT_ALLELE	REF_FRQ	BETA	SE	-LOG10P	CS_PIP	OVRL_PIP
1	chr7:36044919:T:C	36044919	C,C	T,T	1,1	-inf,-inf	inf,inf	8.09535,1.66728	0.415385	0.415385
1	chr7:36046658:A:G	36046658	G,G	A,A	1,1	-inf,-inf	inf,inf	7.06355,2.19551	0.118402	0.118402
1	chr7:36047798:A:G	36047798	G,G	A,A	1,1	-inf,-inf	inf,inf	7.0104,2.2475	0.116449	0.116449
1	chr7:36045532:T:C	36045532	C,C	T,T	1,1	-inf,-inf	inf,inf	8.12182,0.545988	0.0665647	0.0665647
1	chr7:36041826:A:T	36041826	T,T	A,A	1,1	-inf,-inf	inf,inf	7.3732,1.51152	0.0652377	0.0652377
1	chr7:36050707:C:A	36050707	A,A	C,C	1,1	-inf,-inf	inf,inf	6.91713,2.02407	0.062451	0.062451
```
