## Supplementary material for "Characterization of shared and ancestry-specific signals driving complex traits using multi-ancestry fine-mapping": susiex_nc1.cs80.snp

```
BP	SNP	PIP(CS1)	LogBF(CS1,Pop1)	LogBF(CS1,Pop2)
35545640	chr7:35545640:G:A	2.73455e-08	-1.69196e-10	-0.955778
35545742	chr7:35545742:A:G	2.7871e-08	-1.36214	0.425402
35545981	chr7:35545981:G:A	3.6563e-08	-1.39335	0.728062
35546059	chr7:35546059:G:A	3.38875e-08	-1.46506	0.723773
35546061	chr7:35546061:CA:C	1.81811e-07	-1.69196e-10	0.938637
35546066	chr7:35546066:T:TCTGGCC	1.81102e-07	-1.69196e-10	0.934733
35546219	chr7:35546219:A:G	4.24552e-07	2.34631	-0.559603
35546408	chr7:35546408:G:A	3.22394e-08	-1.47342	0.682283
35546418	chr7:35546418:G:A	1.22741e-08	-1.68498	-0.0718542
35546440	chr7:35546440:G:A	9.75715e-09	-1.71687	-0.269455
35546524	chr7:35546524:G:A	1.20351e-08	-1.65957	-0.116933
35546596	chr7:35546596:T:C	9.96563e-09	-1.71815	-0.247033
35546826	chr7:35546826:CT:C	1.19585e-08	-1.66828	-0.114607
35546896	chr7:35546896:C:T	1.50136e-07	-1.69196e-10	0.747211
35547061	chr7:35547061:G:T	2.12788e-08	-1.69196e-10	-1.20662
35547324	chr7:35547324:G:A	1.4229e-08	-1.60904	-2.6077e-10
35547367	chr7:35547367:C:CAGCA	2.14308e-08	-1.69196e-10	-1.1995
35547410	chr7:35547410:C:G	4.96552e-09	-1.46571	-1.1961
35547634	chr7:35547634:G:A	2.11569e-08	-1.69196e-10	-1.21236
35547734	chr7:35547734:C:A	2.5217e-08	-1.69196e-10	-1.03681
35548191	chr7:35548191:A:G	2.13194e-08	-1.69196e-10	-1.20471
35548647	chr7:35548647:A:G	2.17261e-08	-1.69196e-10	-1.18581
35549003	chr7:35549003:A:G	1.14001e-06	-1.69196e-10	2.77447
35549020	chr7:35549020:G:A	3.47031e-07	2.10123	-0.516146
35549603	chr7:35549603:T:C	5.81115e-09	-1.32756	-1.17699
35549856	chr7:35549856:G:C	5.58519e-09	-1.3516	-1.19261
35550217	chr7:35550217:A:T	2.12533e-08	-1.69196e-10	-1.20782
35550440	chr7:35550440:T:C	2.65751e-08	-1.69196e-10	-0.984352
35550618	chr7:35550618:T:C	2.19792e-08	-1.69196e-10	-1.17423
35550698	chr7:35550698:G:A	5.95514e-09	-1.32168	-1.15839
35550717	chr7:35550717:G:C	5.80381e-09	-1.31497	-1.19084
35550757	chr7:35550757:G:A	2.2135e-08	-1.69196e-10	-1.16717
35550962	chr7:35550962:A:G	7.3358e-09	-1.199	-1.07256
35551054	chr7:35551054:G:A	7.05544e-09	-1.14894	-1.16159
35551170	chr7:35551170:T:C	6.78219e-09	-1.19503	-1.155
35551253	chr7:35551253:G:A	2.10524e-08	-1.69196e-10	-1.21731
35551448	chr7:35551448:G:A	5.06092e-08	-1.69196e-10	-0.340194
35551526	chr7:35551526:T:C	3.6651e-09	-1.76117	-1.2043
35552387	chr7:35552387:T:C	3.19815e-08	-1.69196e-10	-0.799171
35552419	chr7:35552419:A:T	3.87671e-09	-1.69726	-1.21208
35552426	chr7:35552426:AC:A	3.2829e-08	-1.69196e-10	-0.773015
35552475	chr7:35552475:T:C	4.01124e-09	-1.691	-1.18423
35552479	chr7:35552479:C:T	1.88299e-08	-0.854449	-0.474435
35552480	chr7:35552480:G:A	4.01988e-09	-1.69449	-1.17859
35552524	chr7:35552524:A:G	3.33536e-08	-1.69196e-10	-0.757163
35552922	chr7:35552922:G:A	5.0139e-09	-1.4741	-1.17802
35553134	chr7:35553134:T:G	2.16953e-08	-0.789158	-0.398074
35553145	chr7:35553145:C:A	3.89253e-09	-1.73905	-1.16622
35553288	chr7:35553288:C:T	2.6007e-08	-0.968062	-0.0379019
35553483	chr7:35553483:A:G	3.84611e-09	-1.72911	-1.18815
35553502	chr7:35553502:C:G	3.59834e-09	-1.76698	-1.21687
35553555	chr7:35553555:A:G	1.24631e-08	-1.74156	-2.6077e-10
35553746	chr7:35553746:A:G	3.88225e-09	-1.72837	-1.17954
35553757	chr7:35553757:T:C	4.28189e-09	-1.70197	-1.10796
35553958	chr7:35553958:C:T	3.59679e-09	-1.76783	-1.21646
35553969	chr7:35553969:A:T	3.5987e-09	-1.76729	-1.21646
35554061	chr7:35554061:T:C	2.74142e-08	-1.69196e-10	-0.953266
35554229	chr7:35554229:G:T	3.59434e-09	-1.76804	-1.21693
35554270	chr7:35554270:A:C	1.90762e-08	-0.74086	-0.575029
35554614	chr7:35554614:C:T	1.23658e-08	-1.74939	-2.6077e-10
35554636	chr7:35554636:A:G	3.59836e-09	-1.76738	-1.21647
35554670	chr7:35554670:G:A	3.34467e-08	-1.69196e-10	-0.754374
35554708	chr7:35554708:C:T	3.59653e-09	-1.76721	-1.21715
35554782	chr7:35554782:C:T	3.90332e-09	-1.7294	-1.1731
35554841	chr7:35554841:G:T	6.11007e-09	-1.32384	-1.13055
35554973	chr7:35554973:G:T	3.87538e-09	-1.71984	-1.18985
35554978	chr7:35554978:C:T	1.87649e-08	-0.75184	-0.5805
35554980	chr7:35554980:A:G	3.93246e-09	-1.70942	-1.18565
35555010	chr7:35555010:T:A	1.27248e-08	-1.72078	-2.6077e-10
35555053	chr7:35555053:G:A	1.26378e-08	-1.72763	-2.6077e-10
35555309	chr7:35555309:G:A	3.95146e-09	-1.72936	-1.16088
35555383	chr7:35555383:T:G	2.86545e-08	-1.69196e-10	-0.909019
35555526	chr7:35555526:G:C	3.72017e-08	-1.69196e-10	-0.647973
35556128	chr7:35556128:T:C	2.12647e-08	-0.697432	-0.509849
35556205	chr7:35556205:A:G	3.90396e-09	-1.73064	-1.1717
35556272	chr7:35556272:A:G	2.69117e-08	-1.69196e-10	-0.971766
35556318	chr7:35556318:T:G	3.86918e-09	-1.73173	-1.17956
35556468	chr7:35556468:T:C	3.89742e-09	-1.73053	-1.17348
35556516	chr7:35556516:AAAG:A	3.8814e-09	-1.73332	-1.17481
35556546	chr7:35556546:T:C	2.13536e-08	-1.69196e-10	-1.20311
35556574	chr7:35556574:C:A	3.68283e-09	-1.74653	-1.21411
35556624	chr7:35556624:A:T	1.24329e-08	-1.74398	-2.6077e-10
35556631	chr7:35556631:G:A	3.88315e-09	-1.7329	-1.17478
35556650	chr7:35556650:C:T	3.87261e-09	-1.73184	-1.17856
35556694	chr7:35556694:T:C	3.87101e-09	-1.72734	-1.18347
35556720	chr7:35556720:C:T	3.89561e-09	-1.7335	-1.17098
35556982	chr7:35556982:A:G	3.95067e-09	-1.72039	-1.17006
35557067	chr7:35557067:A:G	3.89242e-09	-1.72951	-1.17579
35557186	chr7:35557186:C:T	3.88716e-09	-1.73497	-1.17168
35557351	chr7:35557351:C:T	4.26554e-09	-1.60906	-1.2047
35557698	chr7:35557698:C:T	3.29935e-08	-1.69196e-10	-0.768019
35557723	chr7:35557723:T:C	4.08723e-08	-1.69196e-10	-0.553875
35557803	chr7:35557803:G:A	3.89587e-09	-1.73069	-1.17372
35558002	chr7:35558002:G:A	2.33885e-08	-0.703534	-0.408551
35558057	chr7:35558057:A:G	3.957e-09	-1.70263	-1.18621
35558195	chr7:35558195:T:A	4.01575e-09	-1.70698	-1.16712
35558376	chr7:35558376:C:T	4.72951e-08	-1.69196e-10	-0.407921
35558485	chr7:35558485:A:G	4.51139e-09	-1.7015	-1.05623
35558698	chr7:35558698:C:T	3.85891e-09	-1.73789	-1.17606
35558826	chr7:35558826:T:C	3.88433e-09	-1.7385	-1.16888
35558996	chr7:35558996:C:T	1.24791e-08	-1.74027	-2.6077e-10
35559385	chr7:35559385:C:T	3.03808e-07	1.45207	-2.6077e-10
35559491	chr7:35559491:T:G	3.81835e-09	-1.73515	-1.18936
35559624	chr7:35559624:A:T	2.25595e-08	-1.69196e-10	-1.14817
35559772	chr7:35559772:G:A	3.90215e-09	-1.73011	-1.17269
35559810	chr7:35559810:T:C	3.59663e-09	-1.76864	-1.21569
35559945	chr7:35559945:A:T	3.7207e-08	-0.647831	-2.6077e-10
35559983	chr7:35559983:G:A	3.88915e-09	-1.75821	-1.14793
35560501	chr7:35560501:G:A	2.11998e-08	-1.69196e-10	-1.21034
35560529	chr7:35560529:G:A	3.64226e-09	-1.75483	-1.21689
35560874	chr7:35560874:GAC:G	2.12141e-08	-1.69196e-10	-1.20966
35561104	chr7:35561104:C:CAG	3.87924e-09	-1.72661	-1.18208
35561109	chr7:35561109:A:AT	4.20438e-08	-1.69196e-10	-0.525617
35561117	chr7:35561117:A:G	3.7058e-09	-1.73934	-1.21509
35561244	chr7:35561244:C:A	3.84291e-09	-1.72983	-1.18827
35561366	chr7:35561366:T:C	3.63296e-09	-1.76258	-1.2117
35561410	chr7:35561410:C:T	2.76546e-08	-1.69196e-10	-0.944536
35561413	chr7:35561413:A:T	2.77093e-08	-1.69196e-10	-0.942559
35561521	chr7:35561521:G:A	2.9833e-08	-1.69196e-10	-0.868714
35562028	chr7:35562028:A:G	3.88745e-09	-1.72445	-1.18212
35562101	chr7:35562101:T:C	3.86899e-09	-1.73259	-1.17875
35562108	chr7:35562108:T:C	7.92024e-08	-1.69196e-10	0.107678
35562288	chr7:35562288:C:T	2.67734e-08	-0.788107	-0.188813
35562318	chr7:35562318:A:G	6.58358e-08	-1.69196e-10	-0.0771647
35562531	chr7:35562531:C:T	4.1392e-09	-1.62668	-1.21715
35562597	chr7:35562597:A:G	1.24027e-08	-1.74641	-2.6077e-10
35562631	chr7:35562631:T:C	2.41816e-08	-0.687866	-0.390872
35562706	chr7:35562706:C:A	3.8379e-09	-1.73313	-1.18628
35562810	chr7:35562810:T:C	3.81716e-09	-1.73298	-1.19184
35562830	chr7:35562830:T:C	2.89167e-08	-0.676143	-0.223767
35562843	chr7:35562843:C:G	3.61599e-09	-1.76458	-1.21438
35562882	chr7:35562882:T:C	3.75044e-08	-1.69196e-10	-0.63987
35562926	chr7:35562926:T:C	3.62525e-09	-1.76465	-1.21175
35563060	chr7:35563060:A:G	3.86479e-09	-1.72751	-1.18491
35563226	chr7:35563226:A:C	2.77669e-08	-1.69196e-10	-0.940483
35563423	chr7:35563423:G:A	1.23912e-08	-1.74734	-2.6077e-10
35563443	chr7:35563443:T:C	3.83097e-09	-1.7319	-1.18931
35563535	chr7:35563535:G:A	2.10606e-08	-1.69196e-10	-1.21693
35563617	chr7:35563617:C:T	3.5542e-08	-1.69196e-10	-0.693614
35563721	chr7:35563721:A:G	8.96219e-09	-0.913385	-1.15793
35564100	chr7:35564100:T:C	3.8872e-09	-1.72989	-1.17675
35564216	chr7:35564216:A:C	4.15154e-09	-1.62355	-1.2173
35564393	chr7:35564393:A:G	3.88341e-09	-1.7279	-1.17972
35564977	chr7:35564977:T:C	3.88462e-09	-1.72477	-1.18254
35565034	chr7:35565034:A:T	3.82101e-09	-1.73278	-1.19104
35565309	chr7:35565309:C:A	3.88632e-09	-1.72769	-1.17917
35565343	chr7:35565343:G:A	1.22784e-08	-1.75649	-2.6077e-10
35565377	chr7:35565377:G:A	3.83385e-09	-1.73288	-1.18758
35565397	chr7:35565397:C:T	3.87286e-09	-1.72805	-1.18229
35565415	chr7:35565415:A:G	3.90829e-09	-1.72254	-1.17869
35566058	chr7:35566058:A:T	2.84425e-08	-1.69196e-10	-0.916444
35566102	chr7:35566102:A:C	4.66984e-09	-1.75391	-0.969293
35566129	chr7:35566129:T:C	3.88299e-09	-1.72873	-1.17899
35566144	chr7:35566144:C:T	3.84648e-09	-1.73146	-1.18571
35566222	chr7:35566222:G:C	3.3634e-08	-0.238866	-0.509926
35566359	chr7:35566359:A:C	5.19317e-09	-1.69558	-0.921409
35566413	chr7:35566413:A:C	3.86315e-09	-1.72807	-1.18478
35566621	chr7:35566621:A:G	1.04469e-07	-1.69196e-10	0.384563
35566650	chr7:35566650:T:A	1.95721e-08	-0.908026	-0.382198
35566894	chr7:35566894:A:G	3.94173e-09	-1.68703	-1.20568
35567008	chr7:35567008:G:C	2.21954e-08	-1.69196e-10	-1.16444
35567112	chr7:35567112:T:C	4.54384e-09	-1.76228	-0.988281
35567404	chr7:35567404:A:G	4.50571e-09	-1.57093	-1.18806
35567426	chr7:35567426:T:C	4.45775e-09	-1.75801	-1.01168
35567536	chr7:35567536:C:T	3.97895e-09	-1.69215	-1.19116
35567769	chr7:35567769:C:T	4.34751e-09	-1.76592	-1.02881
35567820	chr7:35567820:A:G	2.71218e-08	-1.69196e-10	-0.963992
35567933	chr7:35567933:T:C	1.21709e-08	-1.76528	-2.6077e-10
35568105	chr7:35568105:C:T	6.65203e-08	-1.69196e-10	-0.0668214
35568112	chr7:35568112:C:T	2.22104e-08	-1.16377	-2.6077e-10
35568199	chr7:35568199:G:A	3.16086e-08	-1.69196e-10	-0.8109
35568797	chr7:35568797:G:C	1.21824e-08	-1.76433	-2.6077e-10
35568805	chr7:35568805:T:C	4.23227e-09	-1.66533	-1.15626
35568882	chr7:35568882:C:G	4.05435e-09	-1.66856	-1.19597
35569037	chr7:35569037:C:T	1.21934e-08	-1.76343	-2.6077e-10
35569083	chr7:35569083:G:A	4.39215e-09	-1.76717	-1.01734
35569091	chr7:35569091:G:A	2.59691e-08	-1.69196e-10	-1.00742
35569120	chr7:35569120:C:T	3.08975e-08	-1.69196e-10	-0.833655
35569538	chr7:35569538:G:A	4.57772e-09	-1.59445	-1.14867
35569712	chr7:35569712:G:A	1.25721e-08	-0.57497	-1.15788
35569730	chr7:35569730:A:G	3.73857e-09	-1.76466	-1.18097
35569940	chr7:35569940:TCTC:T	3.72488e-09	-1.73614	-1.21315
35570019	chr7:35570019:T:C	3.78294e-09	-1.72528	-1.20855
35570153	chr7:35570153:A:G	4.44247e-09	-1.68008	-1.09304
35570399	chr7:35570399:C:A	1.21309e-08	-1.76857	-2.6077e-10
35570552	chr7:35570552:T:C	3.61587e-09	-1.76172	-1.21727
35570688	chr7:35570688:C:G	2.23912e-08	-1.69196e-10	-1.15566
35570712	chr7:35570712:C:T	2.23208e-08	-1.69196e-10	-1.15881
35570758	chr7:35570758:C:T	2.58544e-08	-1.69196e-10	-1.01185
35570944	chr7:35570944:T:C	1.28549e-08	-1.7106	-2.6077e-10
35570972	chr7:35570972:G:A	6.04167e-08	-1.69196e-10	-0.163062
35570973	chr7:35570973:G:A	3.61226e-09	-1.76577	-1.21422
35571290	chr7:35571290:CAA:C	5.43822e-09	-1.76877	-0.802103
35571497	chr7:35571497:A:C	3.6076e-09	-1.76893	-1.21236
35571560	chr7:35571560:A:G	3.63082e-09	-1.76885	-1.20602
35571603	chr7:35571603:T:C	1.46712e-08	-1.57844	-2.6077e-10
35571754	chr7:35571754:T:C	2.21429e-08	-1.69196e-10	-1.16681
35571902	chr7:35571902:T:C	1.52772e-08	-1.76718	0.229213
35572096	chr7:35572096:G:C	3.80777e-09	-1.75751	-1.16978
35572137	chr7:35572137:C:T	3.79354e-09	-1.75673	-1.1743
35572150	chr7:35572150:A:G	1.75845e-08	-1.76855	0.371238
35572220	chr7:35572220:G:A	2.70631e-08	-1.75788	0.791724
35572238	chr7:35572238:C:T	3.5898e-09	-1.76891	-1.21732
35572746	chr7:35572746:A:G	3.32561e-08	-1.69196e-10	-0.760091
35572827	chr7:35572827:T:C	8.13699e-08	-1.69196e-10	0.134677
35573159	chr7:35573159:C:T	2.15904e-08	-1.69196e-10	-1.19208
35573204	chr7:35573204:G:C	2.43847e-08	-1.69196e-10	-1.07037
35573907	chr7:35573907:G:A	3.15656e-08	-1.69196e-10	-0.812262
35573930	chr7:35573930:T:C	3.59069e-09	-1.76879	-1.2172
35574323	chr7:35574323:C:T	4.18934e-09	-1.63688	-1.19491
35574339	chr7:35574339:A:G	2.15892e-08	-1.69196e-10	-1.19213
35574348	chr7:35574348:C:T	1.78903e-08	-0.782684	-0.597388
35574422	chr7:35574422:G:A	8.14327e-09	-1.54512	-0.622021
35574426	chr7:35574426:G:A	1.75699e-08	-1.48369	0.0855511
35574687	chr7:35574687:AAG:A	3.63628e-09	-1.75926	-1.21411
35574943	chr7:35574943:G:A	1.49582e-08	-1.55907	-2.6077e-10
35574950	chr7:35574950:G:C	2.39375e-08	-1.69196e-10	-1.08888
35575003	chr7:35575003:G:C	3.01606e-08	-1.69196e-10	-0.85779
35575024	chr7:35575024:C:T	2.12361e-08	-1.69196e-10	-1.20862
35575263	chr7:35575263:G:A	8.58305e-08	-1.69196e-10	0.188046
35575325	chr7:35575325:C:T	2.51582e-08	-1.69196e-10	-1.03915
35575398	chr7:35575398:G:A	2.4334e-08	-1.07245	-2.6077e-10
35575620	chr7:35575620:TA:T	5.4184e-09	-1.70675	-0.867779
35576001	chr7:35576001:A:T	1.5332e-08	-1.59007	0.0556854
35576092	chr7:35576092:C:T	3.66247e-09	-1.76105	-1.20514
35576141	chr7:35576141:G:A	2.12565e-08	-1.69196e-10	-1.20766
35576443	chr7:35576443:A:G	3.68774e-09	-1.74204	-1.21727
35576465	chr7:35576465:G:A	3.24706e-08	-1.69196e-10	-0.783993
35576474	chr7:35576474:A:T	2.43506e-08	-1.69196e-10	-1.07177
35576621	chr7:35576621:G:A	5.05426e-09	-1.6152	-1.02889
35576681	chr7:35576681:G:A	2.22506e-08	-1.69196e-10	-1.16196
35576801	chr7:35576801:G:A	2.50198e-08	-1.69196e-10	-1.04466
35577167	chr7:35577167:C:T	4.20123e-08	-1.69196e-10	-0.526366
35577216	chr7:35577216:G:A	2.05905e-08	-1.2395	-2.6077e-10
35577349	chr7:35577349:CATG:C	3.70166e-09	-1.74324	-1.2123
35577500	chr7:35577500:C:T	7.71403e-09	-1.7518	-0.469486
35577821	chr7:35577821:C:A	2.99108e-08	-1.69196e-10	-0.866108
35578093	chr7:35578093:C:A	1.6571e-08	-0.383368	-1.0733
35578176	chr7:35578176:C:T	1.44754e-08	-1.42247	-0.16941
35578292	chr7:35578292:T:G	2.22857e-08	-1.69196e-10	-1.16038
35578623	chr7:35578623:T:C	9.00727e-09	-1.42885	-0.637451
35578702	chr7:35578702:T:C	5.29574e-07	-1.69196e-10	2.00774
35578738	chr7:35578738:G:A	5.69192e-07	-1.69196e-10	2.07989
35578803	chr7:35578803:G:C	2.28791e-08	-1.13411	-2.6077e-10
35579254	chr7:35579254:A:G	9.68675e-09	-1.38576	-0.607814
35579564	chr7:35579564:T:A	1.27313e-07	-1.69196e-10	0.582322
35579927	chr7:35579927:A:G	9.02393e-09	-1.41095	-0.653496
35579933	chr7:35579933:A:G	9.18583e-09	-1.41404	-0.632627
35579936	chr7:35579936:C:G	9.22173e-09	-1.4098	-0.63297
35580708	chr7:35580708:G:A	9.40442e-09	-1.40713	-0.616019
35581050	chr7:35581050:T:A	7.62215e-09	-1.41422	-0.819045
35581423	chr7:35581423:TA:T	6.1185e-08	-1.69196e-10	-0.150426
35581502	chr7:35581502:T:C	8.71334e-09	-1.41352	-0.685954
35581512	chr7:35581512:A:G	8.79426e-09	-1.4433	-0.646933
35581558	chr7:35581558:C:T	6.3544e-09	-1.36248	-1.0527
35581901	chr7:35581901:C:T	3.64899e-08	-1.69196e-10	-0.667293
35581997	chr7:35581997:G:T	5.31584e-08	-1.69196e-10	-0.291052
35582178	chr7:35582178:C:T	2.7595e-08	-1.69196e-10	-0.946694
35582250	chr7:35582250:A:T	3.34537e-08	-1.69196e-10	-0.754165
35582451	chr7:35582451:A:C	4.0618e-08	-1.69196e-10	-0.560117
35582673	chr7:35582673:G:C	4.47916e-08	-1.69196e-10	-0.462308
35583124	chr7:35583124:A:G	1.47778e-07	-1.69196e-10	0.731386
35583137	chr7:35583137:C:G	4.24651e-08	-1.69196e-10	-0.515645
35583263	chr7:35583263:A:C	9.26626e-09	-1.43812	-0.599826
35583372	chr7:35583372:C:T	1.17541e-07	-1.69196e-10	0.502461
35583450	chr7:35583450:A:T	3.947e-09	-1.76302	-1.12835
35585016	chr7:35585016:C:T	3.16586e-08	-1.69196e-10	-0.80932
35585259	chr7:35585259:C:T	4.55021e-09	-1.53517	-1.21399
35585627	chr7:35585627:C:A	5.31584e-08	-1.69196e-10	-0.291052
35585722	chr7:35585722:T:C	1.01537e-07	-1.69196e-10	0.356095
35586654	chr7:35586654:T:C	4.6176e-09	-1.76472	-0.969735
35586949	chr7:35586949:C:T	7.31581e-09	-1.2835	-0.990789
35587190	chr7:35587190:G:A	5.27706e-08	-1.69196e-10	-0.298375
35587355	chr7:35587355:G:A	3.18199e-08	-1.69196e-10	-0.804238
35588594	chr7:35588594:T:C	2.23277e-08	-1.69196e-10	-1.1585
35588886	chr7:35588886:G:A	7.85042e-09	-1.20412	-0.999643
35588961	chr7:35588961:A:G	4.30689e-08	-1.69196e-10	-0.501527
35589019	chr7:35589019:C:A	6.10353e-09	-1.56648	-0.888982
35589491	chr7:35589491:A:G	7.972e-08	-1.69196e-10	0.114192
35590115	chr7:35590115:G:A	2.54948e-08	-1.27757	0.251719
35590145	chr7:35590145:A:T	8.511e-09	-1.09562	-1.02735
35591005	chr7:35591005:G:A	9.60785e-09	-1.39447	-0.607279
35591651	chr7:35591651:T:C	1.09534e-08	-1.38476	-0.485922
35592067	chr7:35592067:C:T	7.24971e-08	-1.69196e-10	0.0192185
35592202	chr7:35592202:G:C	6.16145e-09	-1.30161	-1.14441
35592784	chr7:35592784:T:C	1.54349e-07	-1.69196e-10	0.77489
35592928	chr7:35592928:C:T	6.19307e-09	-1.22487	-1.21603
35593328	chr7:35593328:G:A	4.35393e-09	-1.76116	-1.03209
35593713	chr7:35593713:C:T	2.3902e-08	-1.69196e-10	-1.09036
35593788	chr7:35593788:A:G	1.2244e-08	-1.20744	-0.551856
35594121	chr7:35594121:C:T	7.66363e-08	-1.69196e-10	0.0747426
35594671	chr7:35594671:AC:A	2.31737e-08	-1.69196e-10	-1.12131
35594681	chr7:35594681:G:A	4.17827e-09	-1.75358	-1.08086
35594725	chr7:35594725:G:C	3.96392e-08	-1.69196e-10	-0.584511
35594740	chr7:35594740:C:G	4.85493e-09	-1.74759	-0.936746
35594838	chr7:35594838:A:G	4.19811e-08	-1.15828	0.63117
35595000	chr7:35595000:A:T	1.2499e-08	-1.75254	0.0138569
35595038	chr7:35595038:A:C	2.89236e-08	-1.16652	0.266844
35595489	chr7:35595489:T:G	3.85352e-08	-1.69196e-10	-0.612755
35595704	chr7:35595704:A:C	3.68159e-09	-1.74373	-1.21726
35596056	chr7:35596056:G:C	4.02992e-08	-1.69196e-10	-0.567998
35596099	chr7:35596099:T:C	1.89087e-08	-1.32471	-2.6077e-10
35596494	chr7:35596494:C:G	2.88276e-08	-1.69196e-10	-0.902994
35597200	chr7:35597200:G:A	2.66627e-08	-1.69196e-10	-0.981061
35597480	chr7:35597480:CAAACA:C	5.68087e-09	-1.38738	-1.13985
35597497	chr7:35597497:A:G	2.68986e-08	-1.69196e-10	-0.972255
35597502	chr7:35597502:T:C	1.17311e-08	-1.0971	-0.704983
35597595	chr7:35597595:C:T	1.06377e-07	-1.69196e-10	0.402664
35597630	chr7:35597630:T:C	9.27547e-08	-1.69196e-10	0.26563
35598263	chr7:35598263:T:C	7.44172e-09	-1.30439	-0.952838
35598429	chr7:35598429:G:T	1.21286e-08	-1.76876	-2.6077e-10
35598488	chr7:35598488:T:C	2.7315e-08	-1.69196e-10	-0.956894
35598953	chr7:35598953:C:G	6.35334e-08	-1.69196e-10	-0.112763
35599236	chr7:35599236:C:G	7.12559e-09	-1.1291	-1.17154
35599427	chr7:35599427:T:C	2.11596e-08	-1.69196e-10	-1.21224
35599628	chr7:35599628:C:T	1.57343e-08	-1.50849	-2.6077e-10
35599669	chr7:35599669:G:A	4.54456e-09	-1.69806	-1.05234
35599704	chr7:35599704:G:A	4.40151e-09	-1.70601	-1.07637
35600134	chr7:35600134:C:T	2.89366e-08	-1.69196e-10	-0.89922
35600263	chr7:35600263:G:C	9.04215e-09	-1.28426	-0.778176
35600420	chr7:35600420:A:G	2.34058e-08	-1.69196e-10	-1.11134
35600479	chr7:35600479:T:G	1.4281e-08	-1.23219	-0.373206
35600765	chr7:35600765:T:C	4.84709e-08	-1.69196e-10	-0.383365
35601305	chr7:35601305:C:T	4.37434e-09	-1.74987	-1.0387
35601331	chr7:35601331:T:C	2.10576e-08	-1.69196e-10	-1.21707
35601673	chr7:35601673:C:T	2.32734e-07	-1.69196e-10	1.18557
35601679	chr7:35601679:G:A	3.07191e-08	-1.69196e-10	-0.839443
35601776	chr7:35601776:A:G	2.65749e-08	-1.69196e-10	-0.984363
35601941	chr7:35601941:C:T	4.3262e-09	-1.75397	-1.04567
35602226	chr7:35602226:T:C	1.75021e-08	-1.18125	-0.22076
35602355	chr7:35602355:G:T	1.01243e-07	-1.69196e-10	0.353192
35602390	chr7:35602390:T:C	4.34536e-09	-1.76149	-1.03373
35602573	chr7:35602573:G:C	5.91788e-09	-1.41957	-1.06678
35603335	chr7:35603335:G:A	4.16517e-08	-1.69196e-10	-0.534987
35603668	chr7:35603668:C:T	4.58692e-08	-1.69196e-10	-0.438534
35604161	chr7:35604161:C:A	3.78428e-09	-1.76001	-1.17346
35605016	chr7:35605016:A:G	3.88158e-08	-1.69196e-10	-0.6055
35605026	chr7:35605026:G:A	1.09723e-07	-0.0305057	0.46414
35605516	chr7:35605516:A:T	4.38795e-08	-1.27392	0.79104
35606673	chr7:35606673:T:C	2.00087e-08	-1.37851	0.110354
35606936	chr7:35606936:G:A	3.24831e-08	-1.69196e-10	-0.783608
35607298	chr7:35607298:G:A	4.09409e-09	-1.75012	-1.10467
35607370	chr7:35607370:C:T	6.14785e-09	-1.76564	-0.682582
35607428	chr7:35607428:G:C	3.97264e-09	-1.72234	-1.16256
35607839	chr7:35607839:C:T	1.16401e-08	-1.11962	-0.69025
35608385	chr7:35608385:G:A	1.14038e-08	-1.1231	-0.707284
35608574	chr7:35608574:C:T	2.17868e-08	-1.69196e-10	-1.18302
35608759	chr7:35608759:A:C	3.64136e-08	-1.31456	0.645178
35608909	chr7:35608909:T:C	5.87129e-08	-1.69196e-10	-0.191669
35609260	chr7:35609260:A:G	9.82115e-08	-1.69196e-10	0.322795
35609969	chr7:35609969:T:A	2.18625e-08	-1.69196e-10	-1.17955
35610240	chr7:35610240:GAGA:G	3.21347e-08	-1.69196e-10	-0.794392
35610547	chr7:35610547:G:C	3.98608e-09	-1.702	-1.17952
35610575	chr7:35610575:A:G	2.12696e-08	-1.69196e-10	-1.20705
35610953	chr7:35610953:C:T	5.72422e-09	-1.74732	-0.772305
35611095	chr7:35611095:T:C	2.69638e-07	-1.20203	2.53478
35612018	chr7:35612018:C:T	1.13213e-08	-1.08871	-0.748936
35612115	chr7:35612115:A:G	3.38156e-08	-1.69196e-10	-0.743405
35612286	chr7:35612286:C:G	3.49207e-08	-1.69196e-10	-0.711248
35612849	chr7:35612849:A:G	7.87468e-09	-1.76217	-0.43851
35613084	chr7:35613084:A:G	3.99296e-09	-1.71064	-1.16916
35613528	chr7:35613528:T:C	3.41537e-08	-1.29582	0.562367
35613923	chr7:35613923:C:T	5.57448e-08	-1.69196e-10	-0.243545
35614427	chr7:35614427:G:T	2.56395e-08	-1.69196e-10	-1.0202
35614586	chr7:35614586:G:A	3.13142e-08	-1.09831	0.278058
35614866	chr7:35614866:T:C	1.27756e-08	-1.76861	0.0518125
35615352	chr7:35615352:C:T	1.18642e-08	-1.75969	-0.0311198
35615408	chr7:35615408:A:G	2.17421e-08	-1.69196e-10	-1.18508
35615528	chr7:35615528:G:A	3.03839e-08	-1.69196e-10	-0.850416
35615670	chr7:35615670:G:A	1.42201e-08	-1.60968	-2.6077e-10
35615788	chr7:35615788:TC:T	5.95099e-09	-1.7621	-0.71867
35616202	chr7:35616202:G:A	8.12905e-08	-1.69196e-10	0.133701
35616822	chr7:35616822:T:C	7.9482e-09	-1.7689	-0.422485
35617060	chr7:35617060:C:T	5.68567e-09	-1.76728	-0.759098
35617384	chr7:35617384:C:T	1.93036e-07	-1.69196e-10	0.998548
35617460	chr7:35617460:T:C	6.00238e-09	-1.76856	-0.70361
35617746	chr7:35617746:C:T	1.60681e-07	0.815095	-2.6077e-10
35617792	chr7:35617792:A:G	5.90817e-09	-1.76837	-0.719622
35618115	chr7:35618115:A:T	2.46346e-08	-1.24331	0.183137
35618241	chr7:35618241:G:A	4.18783e-09	-1.67932	-1.15283
35618592	chr7:35618592:G:A	3.27823e-08	-1.13912	0.364679
35618766	chr7:35618766:T:C	4.88159e-09	-1.5022	-1.17666
35618846	chr7:35618846:A:G	7.16045e-09	-1.07927	-1.21649
35619130	chr7:35619130:AATCTTTTAAAT:A	2.11676e-08	-1.69196e-10	-1.21186
35619207	chr7:35619207:G:A	2.5799e-08	-1.69196e-10	-1.01399
35619592	chr7:35619592:G:A	1.41592e-08	-1.61396	-2.6077e-10
35619652	chr7:35619652:AAGAG:A	3.82477e-08	-1.69196e-10	-0.620246
35619684	chr7:35619684:A:G	9.6836e-09	-1.13609	-0.857801
35619782	chr7:35619782:A:G	1.81656e-08	-1.3648	-2.6077e-10
35619965	chr7:35619965:T:C	1.47532e-08	-1.76293	0.190068
35620044	chr7:35620044:A:G	1.16098e-07	-1.69196e-10	0.490105
35620378	chr7:35620378:T:G	2.14567e-08	-1.69196e-10	-1.19829
35621066	chr7:35621066:C:T	1.61482e-08	-0.788271	-0.694251
35621104	chr7:35621104:C:T	2.1373e-08	-1.69196e-10	-1.2022
35621160	chr7:35621160:T:C	2.14544e-08	-1.69196e-10	-1.1984
35621256	chr7:35621256:C:T	3.50455e-08	-1.12876	0.421085
35622007	chr7:35622007:T:C	2.87718e-08	-1.69196e-10	-0.904933
35622590	chr7:35622590:C:T	7.3904e-08	-1.69196e-10	0.0384386
35622657	chr7:35622657:GA:G	4.32531e-08	-1.69196e-10	-0.497259
35622799	chr7:35622799:T:A	3.90618e-07	-1.69196e-10	1.7034
35622804	chr7:35622804:C:T	2.77593e-08	-1.69196e-10	-0.940758
35623192	chr7:35623192:C:T	5.43972e-08	-1.69196e-10	-0.268016
35623233	chr7:35623233:A:T	2.14486e-08	-1.69196e-10	-1.19867
35623521	chr7:35623521:A:G	6.73215e-08	-1.69196e-10	-0.0548493
35623550	chr7:35623550:AGGTGTTATCTT:A	8.08506e-09	-1.7617	-0.412614
35623561	chr7:35623561:T:C	2.16153e-08	-1.69196e-10	-1.19093
35623979	chr7:35623979:T:C	4.47396e-09	-1.64757	-1.11848
35624366	chr7:35624366:A:G	3.4742e-08	-1.69196e-10	-0.716379
35624497	chr7:35624497:T:G	1.95795e-08	-1.28984	-2.6077e-10
35625412	chr7:35625412:G:T	3.85747e-09	-1.69773	-1.21658
35625487	chr7:35625487:T:G	2.06017e-07	-1.69196e-10	1.06363
35625960	chr7:35625960:A:T	4.72164e-08	-1.02666	0.617067
35626052	chr7:35626052:A:G	6.79034e-08	-1.69196e-10	-0.0462425
35626324	chr7:35626324:C:T	5.00899e-09	-1.76829	-0.884808
35626657	chr7:35626657:C:A	7.12093e-09	-1.74345	-0.557845
35626713	chr7:35626713:A:G	4.6634e-09	-1.75872	-0.965865
35626735	chr7:35626735:A:G	5.14999e-09	-1.76889	-0.856447
35627130	chr7:35627130:T:C	4.00894e-08	-1.69196e-10	-0.573215
35627919	chr7:35627919:T:C	2.18494e-08	-1.69196e-10	-1.18016
35627975	chr7:35627975:C:T	1.36472e-08	-1.65079	-2.6077e-10
35628416	chr7:35628416:G:T	2.69872e-07	-1.69196e-10	1.33362
35628655	chr7:35628655:C:A	7.77071e-08	-1.69196e-10	0.0886181
35628678	chr7:35628678:G:A	2.60955e-07	-1.69196e-10	1.30002
35628743	chr7:35628743:G:A	2.69675e-08	-1.69196e-10	-0.969698
35628781	chr7:35628781:T:G	3.71472e-08	-1.07717	0.427726
35628853	chr7:35628853:C:G	4.20884e-08	-1.09526	0.570707
35628877	chr7:35628877:C:T	2.28656e-08	-1.69196e-10	-1.13469
35629618	chr7:35629618:C:T	2.19968e-08	-1.69196e-10	-1.17343
35629734	chr7:35629734:C:T	2.20806e-08	-1.69196e-10	-1.16963
35630000	chr7:35630000:T:A	2.38543e-08	-1.69196e-10	-1.09236
35630083	chr7:35630083:G:A	5.18958e-09	-1.75926	-0.858419
35630503	chr7:35630503:C:T	2.36873e-08	-1.69196e-10	-1.09939
35630732	chr7:35630732:A:G	2.14251e-08	-1.69196e-10	-1.19977
35630958	chr7:35630958:G:A	4.42038e-08	-1.01008	0.534565
35630968	chr7:35630968:CA:C	1.77838e-08	-1.38604	-2.6077e-10
35631043	chr7:35631043:A:AT	1.65383e-08	-0.241482	-1.21717
35632420	chr7:35632420:T:C	1.48276e-08	-1.56784	-2.6077e-10
35633208	chr7:35633208:A:C	3.82257e-08	-1.69196e-10	-0.620821
35633366	chr7:35633366:G:C	5.10999e-07	2.28278	-0.31074
35633894	chr7:35633894:G:A	4.68439e-08	-1.69196e-10	-0.417507
35634189	chr7:35634189:T:C	2.08346e-08	-0.130932	-1.09678
35634260	chr7:35634260:C:T	4.44966e-07	2.23861	-0.40494
35634635	chr7:35634635:T:C	3.03703e-07	-1.69196e-10	1.45172
35634641	chr7:35634641:C:T	4.14234e-09	-1.76197	-1.0811
35634859	chr7:35634859:C:T	3.42646e-08	-1.69196e-10	-0.730217
35635708	chr7:35635708:C:T	3.04933e-08	-1.69196e-10	-0.846822
35636045	chr7:35636045:T:C	3.60993e-09	-1.76652	-1.21412
35637065	chr7:35637065:G:A	2.26159e-07	-1.69196e-10	1.15691
35637557	chr7:35637557:A:G	2.19798e-08	-1.69196e-10	-1.17421
35637911	chr7:35637911:G:C	4.09636e-09	-1.76117	-1.09306
35637943	chr7:35637943:C:A	4.36383e-08	-1.69196e-10	-0.488392
35638604	chr7:35638604:C:T	5.89437e-08	0.133875	-0.32162
35638952	chr7:35638952:C:T	4.1306e-08	-1.03454	0.49122
35639325	chr7:35639325:C:T	3.32785e-08	-1.69196e-10	-0.759417
35639677	chr7:35639677:A:G	2.91994e-08	-1.69196e-10	-0.89018
35639719	chr7:35639719:T:C	4.36383e-08	-1.69196e-10	-0.488392
35639815	chr7:35639815:G:A	1.79358e-08	-1.01728	-0.360254
35641040	chr7:35641040:T:C	4.2195e-08	-1.69196e-10	-0.522027
35641331	chr7:35641331:G:T	5.61811e-09	-1.74215	-0.796186
35642228	chr7:35642228:C:T	2.1928e-08	-1.69196e-10	-1.17657
35642260	chr7:35642260:T:C	1.94816e-07	1.00773	-2.6077e-10
35642382	chr7:35642382:A:G	3.76677e-09	-1.7529	-1.18521
35642383	chr7:35642383:T:C	3.74949e-09	-1.75788	-1.18483
35642571	chr7:35642571:A:G	5.08953e-09	-1.75253	-0.884618
35642579	chr7:35642579:T:C	2.60644e-07	-1.69196e-10	1.29883
35643488	chr7:35643488:A:G	2.21307e-08	-1.69196e-10	-1.16736
35644330	chr7:35644330:T:C	2.40122e-08	-1.69196e-10	-1.08577
35644544	chr7:35644544:G:A	1.95616e-08	-1.29076	-2.6077e-10
35644610	chr7:35644610:A:C	2.61313e-07	-1.69196e-10	1.30139
35644859	chr7:35644859:ACACT:A	3.22501e-08	-1.69196e-10	-0.790808
35644901	chr7:35644901:T:C	5.16587e-09	-1.7577	-0.864559
35645337	chr7:35645337:C:A	5.17706e-09	-1.75146	-0.868628
35645636	chr7:35645636:T:C	5.07962e-09	-1.75032	-0.888768
35645739	chr7:35645739:A:G	4.07328e-09	-1.7584	-1.10148
35645888	chr7:35645888:T:C	1.88252e-08	-1.13731	-0.191817
35646731	chr7:35646731:T:C	3.14514e-08	-1.69196e-10	-0.815884
35646786	chr7:35646786:T:G	5.78686e-08	0.0370593	-0.243212
35646984	chr7:35646984:AC:A	7.27065e-08	-0.882011	0.904113
35647089	chr7:35647089:T:G	1.774e-08	-1.03965	-0.34886
35647288	chr7:35647288:C:T	6.00165e-09	-1.76727	-0.705025
35647454	chr7:35647454:T:A	4.51281e-08	-1.69196e-10	-0.454823
35647527	chr7:35647527:G:A	3.75095e-09	-1.75749	-1.18483
35648132	chr7:35648132:C:G	4.40862e-08	-1.69196e-10	-0.478183
35648284	chr7:35648284:G:A	2.11227e-07	1.0886	-2.6077e-10
35648396	chr7:35648396:G:A	3.63716e-09	-1.76623	-1.20689
35648594	chr7:35648594:T:C	5.10839e-09	-1.744	-0.889444
35648760	chr7:35648760:C:A	6.97972e-08	0.110215	-0.128949
35648773	chr7:35648773:C:G	4.02841e-09	-1.75903	-1.11192
35649120	chr7:35649120:A:G	6.55266e-08	0.119756	-0.201628
35649272	chr7:35649272:G:A	5.87222e-08	-1.69196e-10	-0.19151
35649668	chr7:35649668:A:T	3.21262e-08	-1.69196e-10	-0.794655
35650064	chr7:35650064:A:T	4.4393e-09	-1.76404	-1.00979
35651021	chr7:35651021:C:T	1.24246e-08	-1.74465	-2.6077e-10
35651202	chr7:35651202:C:T	1.86411e-08	-0.123221	-1.21574
35651283	chr7:35651283:C:T	5.95195e-08	-0.178024	-2.6077e-10
35651314	chr7:35651314:G:A	2.54549e-07	-1.69196e-10	1.27516
35651666	chr7:35651666:A:G	1.3161e-08	-1.68707	-2.6077e-10
35651689	chr7:35651689:T:C	1.67613e-08	-1.16852	-0.276738
35652332	chr7:35652332:GAC:G	5.20082e-09	-1.7484	-0.867117
35652712	chr7:35652712:G:A	2.11296e-08	-1.69196e-10	-1.21365
35653084	chr7:35653084:A:G	4.62647e-08	-1.69196e-10	-0.42995
35653440	chr7:35653440:C:G	2.69666e-07	2.31946	-0.986606
35653522	chr7:35653522:GAA:G	7.37037e-07	2.7112	-0.372893
35653603	chr7:35653603:T:C	4.85468e-08	-1.69196e-10	-0.381801
35653652	chr7:35653652:T:C	2.50248e-07	2.28724	-1.02912
35653871	chr7:35653871:G:A	3.07258e-08	-1.69196e-10	-0.839226
35654220	chr7:35654220:C:A	2.12771e-08	-1.69196e-10	-1.2067
35655230	chr7:35655230:C:T	3.11352e-07	-1.69196e-10	1.4766
35655383	chr7:35655383:T:C	3.9347e-08	-1.69196e-10	-0.591908
35655449	chr7:35655449:T:C	3.29055e-08	-1.69196e-10	-0.770688
35655573	chr7:35655573:C:T	2.52793e-07	2.2567	-0.98846
35656334	chr7:35656334:AAAC:A	3.29055e-08	-1.69196e-10	-0.770688
35656763	chr7:35656763:A:G	2.12694e-08	-1.69196e-10	-1.20706
35656941	chr7:35656941:A:T	2.11761e-08	-1.69196e-10	-1.21146
35657048	chr7:35657048:G:A	6.56824e-08	-1.69196e-10	-0.0794982
35657368	chr7:35657368:G:C	3.03976e-08	-1.69196e-10	-0.849963
35657498	chr7:35657498:T:C	4.29453e-09	-1.7611	-1.04589
35657737	chr7:35657737:G:A	4.35383e-09	-1.75637	-1.0369
35657792	chr7:35657792:G:A	9.13391e-09	-1.75379	-0.298541
35659740	chr7:35659740:A:T	4.16713e-09	-1.68138	-1.15572
35660588	chr7:35660588:C:T	2.58353e-07	-1.69196e-10	1.29
35660594	chr7:35660594:G:A	2.65183e-07	-1.69196e-10	1.31609
35660604	chr7:35660604:T:C	2.13036e-08	-1.69196e-10	-1.20545
35660893	chr7:35660893:T:C	3.00834e-08	-1.69196e-10	-0.860354
35661417	chr7:35661417:A:C	3.80479e-08	-0.0584934	-0.566989
35662116	chr7:35662116:C:A	1.21697e-08	-1.76538	-2.6077e-10
35662139	chr7:35662139:T:C	2.60877e-07	-1.69196e-10	1.29972
35662628	chr7:35662628:T:C	3.99357e-09	-1.76341	-1.11624
35662864	chr7:35662864:T:C	2.80458e-08	-0.930489	-2.6077e-10
35663720	chr7:35663720:T:C	4.05434e-09	-1.75951	-1.10503
35663885	chr7:35663885:C:T	3.99059e-08	-1.69196e-10	-0.577804
35663894	chr7:35663894:T:C	4.25418e-09	-1.76886	-1.04757
35664710	chr7:35664710:G:A	2.68621e-07	-1.69196e-10	1.32897
35664777	chr7:35664777:C:T	2.72492e-08	-1.69196e-10	-0.959306
35664803	chr7:35664803:C:A	3.73799e-09	-1.75296	-1.19282
35665137	chr7:35665137:T:C	2.96418e-08	-1.69196e-10	-0.875144
35665291	chr7:35665291:G:A	5.21547e-09	-1.75131	-0.861391
35665339	chr7:35665339:T:C	2.79115e-08	0.282013	-1.2173
35665346	chr7:35665346:G:A	5.51116e-09	-1.76897	-0.78858
35665516	chr7:35665516:C:T	1.3047e-08	-1.69577	-2.6077e-10
35665718	chr7:35665718:T:C	6.43635e-08	-1.69196e-10	-0.0997818
35665978	chr7:35665978:G:A	2.18013e-08	-1.69196e-10	-1.18236
35666423	chr7:35666423:G:A	3.6187e-09	-1.76897	-1.20925
35666448	chr7:35666448:G:A	4.5792e-07	2.21489	-0.352526
35666679	chr7:35666679:C:A	3.63784e-09	-1.76826	-1.20467
35667736	chr7:35667736:G:A	7.14481e-07	2.67931	-0.372085
35667821	chr7:35667821:C:T	6.58766e-08	0.129196	-0.205741
35667918	chr7:35667918:G:A	5.27475e-09	-1.7227	-0.878701
35668935	chr7:35668935:T:C	5.61917e-08	-1.69196e-10	-0.235559
35669179	chr7:35669179:G:C	2.12488e-08	-1.69196e-10	-1.20803
35670164	chr7:35670164:C:T	2.06481e-07	1.06588	-2.6077e-10
35670352	chr7:35670352:TA:T	5.31966e-09	-1.74368	-0.849236
35670429	chr7:35670429:G:A	3.04493e-08	-1.69196e-10	-0.848266
35671107	chr7:35671107:T:C	1.72538e-07	1.88824	-1.00195
35671408	chr7:35671408:C:G	2.83175e-08	-1.69196e-10	-0.920847
35671833	chr7:35671833:T:C	4.04182e-09	-1.75562	-1.11202
35671877	chr7:35671877:T:C	3.61281e-08	-1.08135	0.40409
35672535	chr7:35672535:T:C	3.78924e-09	-1.74989	-1.18228
35672892	chr7:35672892:G:A	3.79383e-09	-1.74096	-1.18999
35673631	chr7:35673631:A:G	2.5993e-07	-1.69196e-10	1.29608
35673731	chr7:35673731:C:T	3.9623e-09	-1.70566	-1.18185
35674097	chr7:35674097:T:C	5.30101e-08	-0.293847	-2.6077e-10
35674234	chr7:35674234:T:C	4.90415e-09	-1.75076	-0.923484
35674434	chr7:35674434:G:T	2.75432e-08	0.265687	-1.21426
35674524	chr7:35674524:G:A	1.46131e-08	-1.58241	-2.6077e-10
35674934	chr7:35674934:G:A	4.88115e-08	-1.69196e-10	-0.376363
35674945	chr7:35674945:T:C	2.77792e-07	-1.69196e-10	1.36255
35675079	chr7:35675079:T:C	3.05094e-08	-1.69196e-10	-0.846293
35675242	chr7:35675242:G:T	7.10808e-08	0.209266	-0.209778
35675403	chr7:35675403:A:G	4.88387e-08	-1.69196e-10	-0.375805
35675538	chr7:35675538:C:T	1.96215e-08	-0.182847	-1.10486
35676165	chr7:35676165:T:G	2.1652e-08	-1.69196e-10	-1.18923
35676259	chr7:35676259:C:T	3.75413e-09	-1.75432	-1.18715
35676291	chr7:35676291:T:C	1.76012e-08	-1.11258	-0.28378
35676486	chr7:35676486:C:T	4.29345e-08	-0.991548	0.486894
35677992	chr7:35677992:G:C	3.95357e-09	-1.76224	-1.12747
35678454	chr7:35678454:C:T	1.23171e-08	-1.75334	-2.6077e-10
35678534	chr7:35678534:C:T	2.99617e-08	-0.864407	-2.6077e-10
35679048	chr7:35679048:A:G	3.75209e-08	-1.69196e-10	-0.639431
35679408	chr7:35679408:C:T	2.59819e-07	-1.69196e-10	1.29565
35679524	chr7:35679524:C:T	8.58398e-08	-1.0131	1.20125
35681097	chr7:35681097:T:C	4.05245e-09	-1.75318	-1.11183
35681201	chr7:35681201:T:G	2.12026e-08	-1.69196e-10	-1.21021
35681449	chr7:35681449:T:C	3.12474e-08	-1.69196e-10	-0.822392
35681466	chr7:35681466:C:T	3.67766e-07	1.64312	-2.6077e-10
35681972	chr7:35681972:G:A	2.16273e-08	-1.69196e-10	-1.19037
35682099	chr7:35682099:A:G	2.15577e-08	-1.69196e-10	-1.1936
35682161	chr7:35682161:C:G	2.12026e-08	-1.69196e-10	-1.2102
35682195	chr7:35682195:C:T	3.77979e-09	-1.7674	-1.16726
35682619	chr7:35682619:C:T	4.791e-08	-1.69196e-10	-0.395005
35682629	chr7:35682629:C:T	4.19554e-08	-1.05659	0.528867
35683016	chr7:35683016:A:G	2.40126e-08	-1.08575	-2.6077e-10
35683246	chr7:35683246:G:C	8.80586e-09	-0.965647	-1.12326
35683504	chr7:35683504:G:A	3.68633e-08	-0.097027	-0.560086
35683627	chr7:35683627:G:C	3.02681e-08	-1.69196e-10	-0.854235
35683756	chr7:35683756:T:C	4.27613e-08	-1.69196e-10	-0.508696
35684169	chr7:35684169:G:A	2.99756e-08	-1.69196e-10	-0.863943
35684179	chr7:35684179:G:A	6.56319e-08	-1.69196e-10	-0.0802672
35684259	chr7:35684259:G:A	3.41653e-07	1.56947	-2.6077e-10
35684869	chr7:35684869:C:T	4.18602e-08	-1.69196e-10	-0.529994
35685479	chr7:35685479:A:G	3.85011e-08	-1.69196e-10	-0.613642
35685569	chr7:35685569:G:A	2.52963e-07	2.25834	-0.989424
35685583	chr7:35685583:C:T	2.11617e-08	-1.69196e-10	-1.21213
35685783	chr7:35685783:G:C	3.02675e-08	-1.69196e-10	-0.854254
35685801	chr7:35685801:A:C	1.98074e-08	-1.27827	-2.6077e-10
35685825	chr7:35685825:G:A	2.72271e-08	-1.69196e-10	-0.960115
35686098	chr7:35686098:C:A	3.95271e-09	-1.75716	-1.13276
35686179	chr7:35686179:CT:C	3.30035e-08	-1.69196e-10	-0.767714
35686252	chr7:35686252:G:A	1.86119e-08	-1.34053	-2.6077e-10
35686258	chr7:35686258:A:G	4.5104e-09	-1.76374	-0.994208
35686588	chr7:35686588:G:A	2.37425e-08	-1.69196e-10	-1.09706
35687420	chr7:35687420:C:G	3.0485e-08	-1.69196e-10	-0.847093
35688068	chr7:35688068:T:C	2.12769e-08	-1.69196e-10	-1.20671
35688093	chr7:35688093:T:C	2.67486e-08	-0.977847	-2.6077e-10
35688488	chr7:35688488:G:A	3.0242e-08	-1.69196e-10	-0.855097
35688895	chr7:35688895:G:A	4.0994e-08	-1.03222	0.481317
35689554	chr7:35689554:A:G	2.12683e-08	-1.69196e-10	-1.20711
35689966	chr7:35689966:G:A	3.89694e-09	-1.76211	-1.14203
35689999	chr7:35689999:T:C	7.96063e-09	-1.29279	-0.897032
35690208	chr7:35690208:T:C	3.76435e-09	-1.75348	-1.18528
35690722	chr7:35690722:T:C	8.28358e-09	-0.990365	-1.15969
35690784	chr7:35690784:G:C	2.1273e-08	-1.69196e-10	-1.20689
35690870	chr7:35690870:A:G	2.59431e-07	-1.69196e-10	1.29416
35691035	chr7:35691035:C:T	1.79438e-07	1.95213	-1.02663
35691391	chr7:35691391:CA:C	4.7514e-09	-1.76758	-0.93831
35692063	chr7:35692063:T:C	2.10676e-08	-1.69196e-10	-1.21659
35692174	chr7:35692174:C:T	5.25582e-09	-1.75448	-0.850507
35692373	chr7:35692373:T:C	2.10803e-08	-1.69196e-10	-1.21599
35692422	chr7:35692422:C:T	4.84237e-09	-1.76626	-0.920662
35693046	chr7:35693046:C:T	4.85912e-09	-1.76608	-0.917392
35693047	chr7:35693047:G:A	1.31868e-07	1.62927	-1.01179
35693182	chr7:35693182:T:C	2.15512e-08	-1.69196e-10	-1.1939
35693269	chr7:35693269:G:A	4.78324e-09	-1.76634	-0.932866
35693711	chr7:35693711:C:A	4.86023e-09	-1.76765	-0.915591
35693931	chr7:35693931:C:T	6.78909e-08	-1.69196e-10	-0.0464261
35694351	chr7:35694351:G:C	3.04856e-08	-1.69196e-10	-0.847074
35694633	chr7:35694633:C:A	5.88311e-09	-1.73953	-0.752718
35694643	chr7:35694643:G:A	2.34152e-08	-1.69196e-10	-1.11094
35694895	chr7:35694895:G:A	4.11011e-08	-1.69196e-10	-0.548294
35695033	chr7:35695033:CG:C	6.13557e-09	-1.74102	-0.709203
35695250	chr7:35695250:T:C	3.0601e-08	-1.69196e-10	-0.843296
35695380	chr7:35695380:C:T	2.13161e-08	-1.69196e-10	-1.20486
35695468	chr7:35695468:A:G	2.25274e-07	2.02912	-0.87613
35695583	chr7:35695583:G:C	5.95227e-08	-0.0504989	-0.127473
35695927	chr7:35695927:G:A	5.3576e-09	-1.73488	-0.850932
35695969	chr7:35695969:A:G	4.98584e-08	-0.185988	-0.169153
35696395	chr7:35696395:A:G	1.34231e-08	-1.66735	-2.6077e-10
35696911	chr7:35696911:G:A	4.29127e-09	-1.68824	-1.11951
35697401	chr7:35697401:G:C	1.2543e-08	-1.73517	-2.6077e-10
35697421	chr7:35697421:G:C	1.26154e-08	-1.72941	-2.6077e-10
35697475	chr7:35697475:G:C	1.93476e-08	-0.22153	-1.08023
35698039	chr7:35698039:G:A	5.41901e-08	-0.884621	0.612791
35698554	chr7:35698554:C:T	4.20681e-09	-1.76693	-1.06069
35698631	chr7:35698631:C:G	5.27906e-08	-1.69196e-10	-0.297995
35698636	chr7:35698636:G:C	4.8449e-08	-0.870955	0.487138
35698786	chr7:35698786:A:G	1.34278e-08	-1.667	-2.6077e-10
35699513	chr7:35699513:G:A	4.38656e-07	-1.69196e-10	1.81939
35699524	chr7:35699524:G:A	3.78376e-09	-1.74514	-1.18847
35699573	chr7:35699573:G:A	4.37464e-09	-1.74461	-1.04389
35699667	chr7:35699667:G:A	2.27846e-08	-1.69196e-10	-1.13824
35699737	chr7:35699737:A:G	4.8348e-09	-1.61855	-1.06994
35699938	chr7:35699938:A:C	3.26312e-08	-1.69196e-10	-0.779059
35700235	chr7:35700235:A:G	3.18285e-08	-1.69196e-10	-0.803967
35700327	chr7:35700327:C:T	3.23153e-08	-1.69196e-10	-0.788788
35700565	chr7:35700565:A:G	5.65467e-08	-0.862003	0.632742
35700807	chr7:35700807:G:A	3.03093e-08	-1.69196e-10	-0.852872
35702184	chr7:35702184:C:T	3.17541e-07	2.39809	-0.901815
35702229	chr7:35702229:C:T	2.27062e-08	-1.69196e-10	-1.14169
35702372	chr7:35702372:G:C	4.23124e-07	-1.69196e-10	1.78334
35703153	chr7:35703153:T:G	2.96182e-08	-1.69196e-10	-0.875938
35703238	chr7:35703238:T:G	5.80792e-08	-0.83046	0.627939
35703462	chr7:35703462:G:A	2.20242e-08	-1.69196e-10	-1.17219
35703475	chr7:35703475:G:A	5.90637e-08	0.0207423	-0.206455
35703988	chr7:35703988:C:T	4.23124e-07	-1.69196e-10	1.78334
35704368	chr7:35704368:C:G	1.84255e-08	-1.35059	-2.6077e-10
35704568	chr7:35704568:T:C	9.93628e-07	2.75249	-0.115453
35704685	chr7:35704685:T:C	2.80952e-08	-1.69196e-10	-0.928729
35704861	chr7:35704861:T:C	9.16652e-07	2.62845	-0.0720548
35705004	chr7:35705004:C:G	4.48878e-08	-1.69196e-10	-0.460163
35705136	chr7:35705136:G:A	4.80651e-08	-1.69196e-10	-0.391771
35705259	chr7:35705259:C:A	3.75648e-08	-1.69196e-10	-0.638261
35706544	chr7:35706544:C:T	1.3773e-08	-1.64162	-2.6077e-10
35706597	chr7:35706597:A:G	3.8194e-09	-1.7413	-1.18294
35706657	chr7:35706657:C:T	4.9859e-08	-1.69196e-10	-0.355129
35706841	chr7:35706841:G:T	4.83162e-08	-1.69196e-10	-0.386561
35706930	chr7:35706930:G:A	3.21827e-07	-1.69196e-10	1.50969
35707171	chr7:35707171:C:T	2.25096e-08	-1.69196e-10	-1.15039
35707190	chr7:35707190:T:G	3.04266e-08	-1.69196e-10	-0.849012
35707322	chr7:35707322:C:T	4.82627e-08	-1.69196e-10	-0.38767
35707333	chr7:35707333:A:G	4.85734e-08	-1.69196e-10	-0.381252
35707715	chr7:35707715:G:A	3.7629e-09	-1.76601	-1.17313
35707750	chr7:35707750:G:T	4.83007e-08	-1.69196e-10	-0.386882
35707893	chr7:35707893:T:G	2.25562e-08	-1.69196e-10	-1.14832
35707952	chr7:35707952:T:C	8.95875e-09	-1.76654	-0.305163
35708633	chr7:35708633:G:A	3.07602e-07	-1.69196e-10	1.46448
35708649	chr7:35708649:C:T	5.83845e-09	-1.74485	-0.755014
35708757	chr7:35708757:T:C	2.86356e-08	0.20032	-1.11
35709092	chr7:35709092:T:G	4.79522e-08	-1.69196e-10	-0.394124
35709203	chr7:35709203:T:C	3.28954e-07	2.39941	-0.867823
35709599	chr7:35709599:C:T	3.19625e-08	-1.69196e-10	-0.799766
35710056	chr7:35710056:A:G	3.08196e-07	-1.69196e-10	1.46641
35710387	chr7:35710387:T:C	2.19833e-08	-1.69196e-10	-1.17405
35710805	chr7:35710805:A:G	7.34236e-09	-1.71515	-0.555519
35710861	chr7:35710861:A:T	5.01944e-08	-1.69196e-10	-0.348425
35711287	chr7:35711287:T:C	4.59568e-08	-1.69196e-10	-0.436626
35711300	chr7:35711300:G:A	4.23124e-07	-1.69196e-10	1.78334
35711334	chr7:35711334:A:G	2.21274e-08	-1.69196e-10	-1.16751
35711635	chr7:35711635:A:C	4.80313e-08	-1.69196e-10	-0.392476
35711788	chr7:35711788:A:G	3.90303e-09	-1.68705	-1.21552
35711792	chr7:35711792:G:A	6.05236e-08	-0.0161948	-0.1451
35711797	chr7:35711797:T:A	3.8903e-09	-1.70714	-1.1987
35711891	chr7:35711891:G:A	2.10524e-08	-1.69196e-10	-1.21731
35711940	chr7:35711940:A:G	3.93552e-09	-1.67698	-1.2173
35712637	chr7:35712637:A:G	2.6531e-08	0.123197	-1.10921
35712772	chr7:35712772:A:T	2.38288e-07	1.20915	-2.6077e-10
35713388	chr7:35713388:C:T	5.58172e-08	-1.69196e-10	-0.242247
35713822	chr7:35713822:A:G	3.99685e-09	-1.6636	-1.21522
35714563	chr7:35714563:A:G	3.07646e-08	-1.69196e-10	-0.837964
35714722	chr7:35714722:G:T	2.91078e-08	-1.69196e-10	-0.893322
35714815	chr7:35714815:T:A	1.6086e-08	-1.48638	-2.6077e-10
35715031	chr7:35715031:C:G	4.48603e-08	-1.69196e-10	-0.460776
35715148	chr7:35715148:G:C	1.07116e-07	-0.0793375	0.488918
35715403	chr7:35715403:G:T	2.40193e-07	2.15267	-0.935552
35715405	chr7:35715405:A:T	2.30306e-07	2.11743	-0.94235
35715608	chr7:35715608:C:T	6.80142e-08	-1.69196e-10	-0.0446127
35715874	chr7:35715874:G:A	5.8479e-08	-0.0908524	-0.104808
35716226	chr7:35716226:G:A	2.08829e-06	3.62826	-0.248494
35716357	chr7:35716357:C:T	2.13147e-08	-1.69196e-10	-1.20493
35716359	chr7:35716359:A:G	1.17605e-07	-0.149043	0.652043
35716992	chr7:35716992:A:T	6.91366e-08	-1.69196e-10	-0.0282439
35717187	chr7:35717187:T:A	4.43695e-08	0.268303	-0.74008
35717877	chr7:35717877:A:C	1.23177e-08	-1.75329	-2.6077e-10
35718040	chr7:35718040:A:T	4.19741e-08	-1.69196e-10	-0.527275
35718047	chr7:35718047:TA:T	4.58031e-09	-1.56482	-1.17774
35718058	chr7:35718058:AT:A	6.08207e-06	3.25843	1.19034
35718225	chr7:35718225:G:A	1.21657e-08	-1.76571	-2.6077e-10
35718370	chr7:35718370:T:C	1.2235e-07	-0.0136402	0.5562
35718408	chr7:35718408:T:C	2.19272e-08	-1.69196e-10	-1.1766
35718707	chr7:35718707:C:T	2.27084e-08	-1.69196e-10	-1.14159
35719019	chr7:35719019:A:G	4.53948e-08	-1.69196e-10	-0.44893
35720151	chr7:35720151:C:T	1.38202e-08	-1.6382	-2.6077e-10
35720246	chr7:35720246:C:T	3.13374e-08	-0.0274856	-0.792029
35720280	chr7:35720280:G:A	6.2375e-09	-1.67638	-0.757371
35720619	chr7:35720619:G:A	1.05655e-06	0.566873	2.13156
35720843	chr7:35720843:C:T	2.11906e-08	-1.69196e-10	-1.21077
35721467	chr7:35721467:G:A	1.36624e-08	-1.64968	-2.6077e-10
35721761	chr7:35721761:A:G	5.23943e-06	0.767234	3.53241
35721782	chr7:35721782:C:G	1.19624e-06	0.514626	2.30798
35722312	chr7:35722312:G:A	4.59755e-08	-1.69196e-10	-0.436219
35722423	chr7:35722423:A:G	4.16604e-08	-1.69196e-10	-0.534777
35722889	chr7:35722889:T:C	3.94945e-09	-1.75928	-1.13147
35723149	chr7:35723149:C:T	4.88848e-08	-1.69196e-10	-0.374861
35724420	chr7:35724420:C:T	9.94459e-08	0.0180778	0.317208
35725259	chr7:35725259:T:C	4.6477e-08	-1.69196e-10	-0.425371
35725355	chr7:35725355:C:G	2.23738e-08	-1.69196e-10	-1.15644
35725543	chr7:35725543:A:C	3.66465e-08	-1.69196e-10	-0.663011
35725874	chr7:35725874:T:C	5.78582e-08	-1.69196e-10	-0.206333
35726000	chr7:35726000:A:G	1.99011e-07	-1.69196e-10	1.02903
35726072	chr7:35726072:A:C	1.38225e-07	0.664557	-2.6077e-10
35726322	chr7:35726322:C:A	5.62362e-09	-1.33992	-1.19744
35726590	chr7:35726590:T:C	5.57757e-09	-1.63452	-0.911051
35726653	chr7:35726653:G:A	6.32261e-06	1.01163	3.47593
35726888	chr7:35726888:A:G	4.63999e-08	-1.69196e-10	-0.427032
35726907	chr7:35726907:T:C	1.8605e-06	0.759812	2.50446
35727481	chr7:35727481:T:C	2.26624e-08	-1.69196e-10	-1.14362
35727607	chr7:35727607:G:A	7.58297e-08	-1.69196e-10	0.0641619
35727748	chr7:35727748:G:A	5.5276e-06	0.932532	3.42065
35727996	chr7:35727996:C:T	1.40439e-07	-1.69196e-10	0.680448
35728221	chr7:35728221:G:A	1.50419e-08	-1.55349	-2.6077e-10
35728271	chr7:35728271:C:T	2.18843e-08	-1.69196e-10	-1.17856
35729262	chr7:35729262:C:G	5.68017e-08	-1.69196e-10	-0.224762
35729523	chr7:35729523:G:A	1.58846e-08	-1.49898	-2.6077e-10
35729545	chr7:35729545:C:T	1.55426e-06	0.67691	2.40752
35730714	chr7:35730714:C:CA	4.39088e-08	-1.69196e-10	-0.482214
35731380	chr7:35731380:T:C	5.6254e-09	-1.47456	-1.06248
35731577	chr7:35731577:G:A	1.21265e-08	-1.76894	-2.6077e-10
35731698	chr7:35731698:A:G	3.03651e-08	-1.69196e-10	-0.851035
35731725	chr7:35731725:G:C	1.15536e-06	0.651101	2.13674
35731893	chr7:35731893:A:G	1.72464e-06	0.670261	2.51818
35732037	chr7:35732037:TA:T	4.57883e-08	-1.69196e-10	-0.4403
35732319	chr7:35732319:C:T	5.37138e-09	-1.64826	-0.934986
35732823	chr7:35732823:C:T	2.82718e-08	-1.69196e-10	-0.922463
35732848	chr7:35732848:G:A	5.02783e-08	-1.69196e-10	-0.346756
35733057	chr7:35733057:AG:A	2.11774e-08	-1.69196e-10	-1.21139
35733108	chr7:35733108:T:G	4.6805e-06	0.941801	3.24503
35733372	chr7:35733372:G:A	7.02938e-09	-1.3126	-1.00163
35733478	chr7:35733478:C:G	4.4731e-08	-1.69196e-10	-0.463661
35733694	chr7:35733694:C:G	2.15759e-08	-1.69196e-10	-1.19275
35733751	chr7:35733751:G:A	1.0498e-06	-1.69196e-10	2.69203
35734534	chr7:35734534:G:A	2.14617e-08	-1.69196e-10	-1.19806
35734832	chr7:35734832:T:C	9.90954e-09	-1.53188	-0.438952
35737412	chr7:35737412:C:T	1.09249e-06	2.73188	-2.6077e-10
35738341	chr7:35738341:A:T	1.92103e-06	0.725527	2.57076
35738428	chr7:35738428:G:A	2.40664e-08	-1.69196e-10	-1.08351
35738474	chr7:35738474:A:G	1.77672e-06	0.711778	2.50642
35738616	chr7:35738616:G:A	9.96075e-09	-1.47652	-0.489157
35738960	chr7:35738960:A:G	1.13271e-06	2.76804	-2.6077e-10
35739269	chr7:35739269:C:T	1.20969e-06	0.600192	2.2336
35739644	chr7:35739644:C:G	1.01072e-08	-1.53076	-0.420317
35739848	chr7:35739848:A:G	4.49158e-08	-1.69196e-10	-0.459538
35739906	chr7:35739906:A:G	4.88933e-08	-1.69196e-10	-0.374689
35739953	chr7:35739953:T:C	4.40152e-08	-1.69196e-10	-0.479794
35740520	chr7:35740520:T:C	3.91473e-08	-1.69196e-10	-0.596997
35740604	chr7:35740604:C:T	7.87696e-08	-1.69196e-10	0.102199
35740633	chr7:35740633:T:C	3.22103e-08	-1.69196e-10	-0.792044
35740737	chr7:35740737:G:A	5.62557e-09	-1.32881	-1.2082
35741282	chr7:35741282:A:C	6.18135e-09	-1.36582	-1.07697
35741393	chr7:35741393:G:T	5.02857e-08	-1.69196e-10	-0.346607
35741774	chr7:35741774:C:A	2.25975e-08	-1.69196e-10	-1.14649
35741988	chr7:35741988:G:A	1.40506e-08	-1.62167	-2.6077e-10
35742000	chr7:35742000:C:G	2.30083e-08	-1.69196e-10	-1.12847
35742290	chr7:35742290:G:T	4.11705e-08	-1.69196e-10	-0.546606
35743849	chr7:35743849:T:C	1.01099e-06	-1.69196e-10	2.65436
35744094	chr7:35744094:T:C	3.14061e-06	1.00864	2.7792
35744118	chr7:35744118:A:C	3.16869e-08	-1.69196e-10	-0.808424
35745895	chr7:35745895:C:T	8.31651e-08	-0.0287215	0.185221
35747172	chr7:35747172:C:G	4.63022e-08	-1.69196e-10	-0.429138
35747293	chr7:35747293:T:C	4.40319e-08	-1.69196e-10	-0.479414
35747585	chr7:35747585:C:T	4.63739e-08	-0.23388	-0.193712
35747655	chr7:35747655:GCGTAGCCCACCTAAATCCTGACAGACAATTACAGTCATCTTCTAAGAACTGCAGACTCTGT:G	6.59051e-08	-0.0761131	-2.6077e-10
35747815	chr7:35747815:C:T	2.41057e-08	-1.69196e-10	-1.08188
35748992	chr7:35748992:T:G	3.74966e-06	0.895695	3.0694
35749251	chr7:35749251:G:C	9.32298e-09	-0.825161	-1.20669
35749440	chr7:35749440:A:G	1.37899e-08	-1.64039	-2.6077e-10
35749512	chr7:35749512:T:C	1.51746e-06	0.514516	2.54595
35749742	chr7:35749742:GC:G	2.12053e-08	-1.69196e-10	-1.21008
35750561	chr7:35750561:T:C	1.2259e-08	-1.75807	-2.6077e-10
35750927	chr7:35750927:G:A	2.63364e-08	-1.69196e-10	-0.993377
35751062	chr7:35751062:T:C	9.23907e-08	-1.69196e-10	0.261698
35752218	chr7:35752218:T:C	1.38962e-08	-1.63272	-2.6077e-10
35752467	chr7:35752467:C:T	1.40625e-08	-1.62081	-2.6077e-10
35752551	chr7:35752551:A:G	3.0979e-08	-1.69196e-10	-0.83102
35752694	chr7:35752694:T:C	2.23289e-08	-1.69196e-10	-1.15845
35752776	chr7:35752776:T:C	2.14579e-08	-1.69196e-10	-1.19823
35752783	chr7:35752783:T:C	2.29175e-08	-1.69196e-10	-1.13243
35753520	chr7:35753520:C:T	1.84195e-06	0.682482	2.57177
35753684	chr7:35753684:T:TA	1.80267e-06	0.694418	2.53828
35754077	chr7:35754077:C:T	3.58006e-08	-1.69196e-10	-0.686363
35754560	chr7:35754560:A:G	6.61593e-09	-1.35454	-1.02031
35754711	chr7:35754711:T:C	9.2373e-09	-1.54948	-0.491597
35756303	chr7:35756303:G:A	3.38006e-08	-1.69196e-10	-0.743851
35756505	chr7:35756505:G:A	7.8558e-09	-1.61182	-0.591254
35756676	chr7:35756676:GAA:G	4.33482e-08	-1.69196e-10	-0.495063
35756937	chr7:35756937:C:A	2.26798e-08	-1.69196e-10	-1.14286
35758172	chr7:35758172:CACTT:C	7.60403e-08	-1.69196e-10	0.0669354
35758420	chr7:35758420:T:C	2.26674e-08	-1.69196e-10	-1.1434
35759543	chr7:35759543:T:C	1.42067e-08	-1.61062	-2.6077e-10
35759756	chr7:35759756:A:G	6.32523e-09	-1.64755	-0.772231
35759778	chr7:35759778:C:T	7.55087e-08	-1.69196e-10	0.0599193
35761598	chr7:35761598:A:G	2.18368e-07	-1.69196e-10	1.12185
35761732	chr7:35761732:A:G	2.13043e-08	-1.69196e-10	-1.20542
35761771	chr7:35761771:A:G	2.13629e-08	-1.69196e-10	-1.20267
35762194	chr7:35762194:C:T	1.6506e-07	-1.69196e-10	0.841979
35762895	chr7:35762895:A:G	1.89116e-07	-1.69196e-10	0.978031
35763122	chr7:35763122:G:C	1.06021e-08	-1.5823	-0.320967
35763406	chr7:35763406:T:C	2.29296e-08	-1.69196e-10	-1.1319
35763678	chr7:35763678:AACAATATGTAG:A	4.62437e-08	-1.69196e-10	-0.430404
35763700	chr7:35763700:C:T	7.2328e-07	-1.69196e-10	2.31947
35764293	chr7:35764293:T:TAA	4.46677e-08	-1.69196e-10	-0.465077
35764915	chr7:35764915:G:A	3.67209e-08	-1.69196e-10	-0.660982
35765507	chr7:35765507:T:G	2.29112e-08	-1.69196e-10	-1.1327
35765520	chr7:35765520:G:A	1.11061e-08	-1.5702	-0.286631
35767519	chr7:35767519:C:T	2.43039e-07	0.918119	0.310775
35768122	chr7:35768122:C:T	1.28119e-08	-1.55195	-0.162009
35768300	chr7:35768300:G:T	4.58842e-09	-1.53088	-1.20991
35768623	chr7:35768623:T:C	6.29692e-09	-1.41974	-1.00453
35768773	chr7:35768773:A:C	1.8654e-07	-1.69196e-10	0.964315
35769206	chr7:35769206:A:G	6.35972e-09	-1.40789	-1.00645
35770514	chr7:35770514:T:C	2.3177e-08	-1.69196e-10	-1.12117
35770883	chr7:35770883:C:G	1.23314e-08	-1.75218	-2.6077e-10
35770907	chr7:35770907:C:G	4.42748e-08	-1.69196e-10	-0.473912
35770965	chr7:35770965:G:A	1.42682e-08	-0.465287	-1.14101
35771120	chr7:35771120:T:A	2.52178e-08	-1.69196e-10	-1.03678
35771153	chr7:35771153:C:A	1.63319e-08	-1.47121	-2.6077e-10
35771753	chr7:35771753:T:C	6.69807e-09	-1.34978	-1.01273
35772396	chr7:35772396:T:C	2.28976e-08	-1.69196e-10	-1.1333
35772416	chr7:35772416:C:G	1.23431e-08	-1.75123	-2.6077e-10
35772930	chr7:35772930:G:A	5.14145e-09	-1.69542	-0.931577
35774463	chr7:35774463:T:C	2.16759e-08	-1.69196e-10	-1.18813
35774477	chr7:35774477:G:A	4.01563e-08	-1.69196e-10	-0.571549
35774612	chr7:35774612:C:T	9.64411e-08	-1.69196e-10	0.304604
35775224	chr7:35775224:A:G	1.61427e-08	-1.48286	-2.6077e-10
35775255	chr7:35775255:T:A	5.20111e-08	-1.69196e-10	-0.312871
35776841	chr7:35776841:C:CA	3.81504e-09	-1.72458	-1.20079
35777502	chr7:35777502:A:G	3.01987e-08	-1.69196e-10	-0.856531
35777732	chr7:35777732:C:T	1.70869e-08	-1.42601	-2.6077e-10
35778043	chr7:35778043:T:C	1.92179e-07	-1.69196e-10	0.994099
35778353	chr7:35778353:G:A	9.59745e-08	-1.69196e-10	0.299754
35778636	chr7:35778636:G:A	4.7774e-09	-1.57008	-1.13035
35778760	chr7:35778760:G:A	1.19277e-08	-1.60416	-0.181304
35779862	chr7:35779862:A:G	2.11911e-08	-1.69196e-10	-1.21075
35780400	chr7:35780400:A:G	1.80182e-07	-1.69196e-10	0.929639
35780522	chr7:35780522:G:T	9.4737e-08	-1.69196e-10	0.286776
35780788	chr7:35780788:C:T	3.91524e-09	-1.71973	-1.17973
35781850	chr7:35781850:A:G	5.98212e-08	-1.69196e-10	-0.172968
35781894	chr7:35781894:C:T	4.88123e-09	-1.71094	-0.967987
35782109	chr7:35782109:T:C	6.94069e-09	-1.2626	-1.06433
35782856	chr7:35782856:C:A	6.88087e-09	-1.32092	-1.01466
35783130	chr7:35783130:T:C	2.01801e-07	-1.69196e-10	1.04295
35783689	chr7:35783689:A:G	5.21071e-08	-1.69196e-10	-0.311028
35784805	chr7:35784805:C:T	8.11233e-09	-1.40097	-0.769976
35784815	chr7:35784815:C:G	1.2568e-08	-1.73318	-2.6077e-10
35785008	chr7:35785008:A:G	3.96912e-08	-1.69196e-10	-0.5832
35786682	chr7:35786682:C:G	1.78228e-07	-1.69196e-10	0.918735
35787043	chr7:35787043:C:T	6.71319e-09	-1.28493	-1.07532
35787286	chr7:35787286:C:G	4.40728e-08	-1.69196e-10	-0.478485
35787690	chr7:35787690:T:C	2.16289e-08	-1.69196e-10	-1.1903
35788961	chr7:35788961:C:G	4.04433e-08	-1.69196e-10	-0.564426
35789012	chr7:35789012:GTGGTTT:G	1.15912e-07	-1.69196e-10	0.488499
35789047	chr7:35789047:T:C	1.58238e-07	-1.69196e-10	0.799774
35789332	chr7:35789332:G:A	2.67463e-08	-1.69196e-10	-0.977934
35789386	chr7:35789386:T:C	3.89187e-09	-1.72524	-1.1802
35789738	chr7:35789738:G:C	9.72531e-08	-1.69196e-10	0.312988
35790272	chr7:35790272:C:A	2.10226e-07	-1.69196e-10	1.08386
35791029	chr7:35791029:G:C	2.3056e-08	-1.69196e-10	-1.1264
35791030	chr7:35791030:C:A	4.23083e-08	-1.69196e-10	-0.519345
35791310	chr7:35791310:A:C	7.97739e-09	-1.18462	-1.0031
35791545	chr7:35791545:T:C	3.58044e-08	-1.69196e-10	-0.686258
35791838	chr7:35791838:A:G	5.12159e-09	-1.43634	-1.19452
35792107	chr7:35792107:C:T	2.08625e-07	-1.69196e-10	1.07621
35793233	chr7:35793233:A:G	7.11669e-09	-1.74254	-0.55935
35793322	chr7:35793322:TC:T	3.80875e-09	-1.73846	-1.18857
35793324	chr7:35793324:C:T	3.81408e-09	-1.73671	-1.18892
35793915	chr7:35793915:CTGG:C	4.04218e-08	-1.69196e-10	-0.564959
35793933	chr7:35793933:A:G	1.21405e-08	-1.76778	-2.6077e-10
35793970	chr7:35793970:C:T	1.15084e-06	-1.69196e-10	2.78391
35794415	chr7:35794415:G:A	8.55544e-09	-1.40716	-0.7106
35794759	chr7:35794759:T:C	4.42065e-08	-1.69196e-10	-0.475457
35794962	chr7:35794962:C:T	3.85449e-08	-0.267321	-0.345184
35795035	chr7:35795035:T:C	5.75992e-09	-1.34804	-1.16536
35796693	chr7:35796693:A:T	3.86889e-09	-1.72267	-1.18869
35797073	chr7:35797073:C:G	2.29051e-08	-1.69196e-10	-1.13297
35797366	chr7:35797366:T:C	1.32621e-08	-1.67942	-2.6077e-10
35797559	chr7:35797559:A:C	1.01632e-06	-1.69196e-10	2.65962
35797612	chr7:35797612:A:T	2.81275e-08	-1.69196e-10	-0.927581
35797865	chr7:35797865:T:C	1.8664e-07	-1.69196e-10	0.964855
35798537	chr7:35798537:C:T	6.69898e-09	-1.36111	-1.00126
35798703	chr7:35798703:C:T	3.8715e-09	-1.72046	-1.19022
35798959	chr7:35798959:T:C	2.10538e-08	-1.69196e-10	-1.21725
35799198	chr7:35799198:G:A	2.75521e-08	-1.69196e-10	-0.948251
35799564	chr7:35799564:A:G	5.84316e-08	-1.69196e-10	-0.196472
35799758	chr7:35799758:C:A	2.89622e-08	-1.69196e-10	-0.898338
35800021	chr7:35800021:T:C	2.12231e-07	-1.69196e-10	1.09335
35800064	chr7:35800064:G:T	4.04898e-08	-1.69196e-10	-0.563279
35801687	chr7:35801687:G:C	7.59704e-09	-1.52117	-0.715405
35802276	chr7:35802276:A:G	3.61345e-09	-1.76659	-1.21308
35802694	chr7:35802694:A:G	3.87586e-08	-0.606975	-2.6077e-10
35803114	chr7:35803114:A:G	7.96868e-09	-1.17732	-1.01149
35803846	chr7:35803846:C:T	2.47706e-08	-1.69196e-10	-1.05467
35803880	chr7:35803880:T:C	4.84771e-08	-1.69196e-10	-0.383238
35804760	chr7:35804760:A:G	1.31325e-07	-1.69196e-10	0.613343
35804867	chr7:35804867:G:A	4.92423e-08	-1.69196e-10	-0.367575
35806350	chr7:35806350:T:G	2.20497e-08	-1.69196e-10	-1.17103
35806498	chr7:35806498:A:G	1.05967e-08	-1.03573	-0.868055
35806648	chr7:35806648:A:G	4.74578e-08	-1.69196e-10	-0.404488
35807237	chr7:35807237:T:C	2.35847e-08	-1.69196e-10	-1.10373
35807269	chr7:35807269:C:T	7.7749e-09	-1.72038	-0.493049
35807278	chr7:35807278:G:A	7.28138e-08	-1.69196e-10	0.0235774
35807309	chr7:35807309:G:A	4.25203e-08	-1.69196e-10	-0.514347
35807431	chr7:35807431:G:A	8.10343e-09	-0.992928	-1.17911
35807525	chr7:35807525:C:T	2.1398e-08	-1.69196e-10	-1.20103
35807643	chr7:35807643:G:A	6.203e-09	-1.76839	-0.670908
35807861	chr7:35807861:G:T	8.36747e-09	-1.71911	-0.420865
35808095	chr7:35808095:G:A	2.15147e-08	-1.69196e-10	-1.19559
35808099	chr7:35808099:A:G	8.97214e-09	-1.213	-0.8572
35808113	chr7:35808113:A:G	8.82771e-09	-1.20832	-0.878117
35808377	chr7:35808377:T:C	8.06114e-09	-0.993363	-1.18391
35808709	chr7:35808709:G:A	3.20791e-08	-1.69196e-10	-0.796124
35808720	chr7:35808720:C:G	4.26193e-08	-1.69196e-10	-0.512022
35808802	chr7:35808802:A:G	2.13161e-08	-1.69196e-10	-1.20487
35809706	chr7:35809706:A:G	2.44496e-08	-1.69196e-10	-1.06771
35810448	chr7:35810448:C:T	2.12463e-08	-1.69196e-10	-1.20814
35810612	chr7:35810612:C:T	9.72189e-09	-0.785871	-1.20408
35810735	chr7:35810735:T:C	2.52949e-07	-1.69196e-10	1.26886
35811096	chr7:35811096:G:A	5.23905e-09	-1.7104	-0.897787
35811275	chr7:35811275:C:T	7.48273e-08	-1.69196e-10	0.0508545
35811707	chr7:35811707:T:C	9.90614e-07	1.95666	0.677333
35811730	chr7:35811730:T:G	6.87772e-08	-1.69196e-10	-0.0334558
35814120	chr7:35814120:G:A	1.60913e-08	-1.48605	-2.6077e-10
35814340	chr7:35814340:A:T	2.31989e-08	-1.69196e-10	-1.12022
35814902	chr7:35814902:A:G	9.02583e-09	-1.19626	-0.867978
35816473	chr7:35816473:G:A	1.23184e-08	-1.75323	-2.6077e-10
35816729	chr7:35816729:G:T	8.37644e-09	-0.949968	-1.18894
35817186	chr7:35817186:A:G	3.22932e-08	-1.69196e-10	-0.789473
35817201	chr7:35817201:TTTTTGATCCA:T	2.24701e-08	-1.69196e-10	-1.15214
35817589	chr7:35817589:G:A	2.13218e-08	-1.69196e-10	-1.2046
35817615	chr7:35817615:A:G	3.93366e-09	-1.73881	-1.15595
35817928	chr7:35817928:A:T	2.29835e-08	-1.69196e-10	-1.12955
35818164	chr7:35818164:T:C	2.14923e-08	-1.69196e-10	-1.19664
35818577	chr7:35818577:G:A	3.54021e-08	-1.69196e-10	-0.697558
35818798	chr7:35818798:A:G	1.44312e-08	-1.59494	-2.6077e-10
35819054	chr7:35819054:G:A	5.74863e-09	-1.32005	-1.19532
35819109	chr7:35819109:C:T	3.8447e-08	-1.69196e-10	-0.615048
35819704	chr7:35819704:A:G	2.52679e-08	-1.69196e-10	-1.03479
35819867	chr7:35819867:C:T	6.47506e-08	-1.69196e-10	-0.0937855
35820082	chr7:35820082:C:T	5.74758e-09	-1.32774	-1.18781
35820619	chr7:35820619:T:C	7.44634e-09	-1.73731	-0.519295
35820756	chr7:35820756:T:G	3.51913e-08	-1.69196e-10	-0.70353
35820949	chr7:35820949:A:G	6.78473e-09	-1.13238	-1.21727
35821106	chr7:35821106:G:A	2.53261e-08	-1.69196e-10	-1.03249
35821154	chr7:35821154:C:G	6.89526e-09	-1.11617	-1.21732
35822061	chr7:35822061:C:T	2.16373e-08	-1.69196e-10	-1.18991
35822189	chr7:35822189:C:T	9.08435e-09	-0.869688	-1.18809
35822512	chr7:35822512:C:T	4.20079e-08	-1.69196e-10	-0.52647
35822519	chr7:35822519:G:A	3.51193e-08	-1.69196e-10	-0.705577
35822534	chr7:35822534:G:A	9.81647e-09	-0.816776	-1.16349
35822699	chr7:35822699:G:A	5.6304e-09	-1.31882	-1.21732
35822745	chr7:35822745:C:A	1.19236e-07	-1.69196e-10	0.516772
35823624	chr7:35823624:C:T	1.31979e-08	-1.68427	-2.6077e-10
35824068	chr7:35824068:T:C	3.46906e-08	-1.69196e-10	-0.717859
35825626	chr7:35825626:C:T	2.20611e-08	-1.69196e-10	-1.17051
35826416	chr7:35826416:A:T	2.54739e-08	-1.69196e-10	-1.02667
35826512	chr7:35826512:T:C	9.51138e-09	-1.09085	-0.920985
35826555	chr7:35826555:T:A	1.60002e-06	3.11344	-2.6077e-10
35826765	chr7:35826765:C:T	5.05773e-08	-1.69196e-10	-0.340825
35826766	chr7:35826766:T:G	3.76765e-09	-1.72447	-1.2134
35826828	chr7:35826828:T:C	9.62994e-09	-1.04471	-0.954741
35827024	chr7:35827024:C:T	4.75349e-08	-1.69196e-10	-0.402863
35827321	chr7:35827321:G:GT	9.04384e-09	-1.08503	-0.977215
35827525	chr7:35827525:C:T	2.16412e-08	-1.69196e-10	-1.18973
35827552	chr7:35827552:G:A	5.45034e-09	-1.7267	-0.841953
35827987	chr7:35827987:A:G	2.52403e-08	-1.69196e-10	-1.03589
35828676	chr7:35828676:C:T	1.34417e-08	-1.66597	-2.6077e-10
35829257	chr7:35829257:A:T	9.09839e-09	-0.863986	-1.19224
35829545	chr7:35829545:A:T	7.49218e-08	-1.69196e-10	0.0521168
35829925	chr7:35829925:C:T	4.32815e-08	-1.69196e-10	-0.496603
35829936	chr7:35829936:C:T	2.19956e-08	-1.69196e-10	-1.17349
35830043	chr7:35830043:G:A	6.56656e-09	-1.73813	-0.644209
35832246	chr7:35832246:G:T	2.11087e-08	-1.69196e-10	-1.21464
35832424	chr7:35832424:T:G	2.19e-08	-1.69196e-10	-1.17784
35832527	chr7:35832527:A:G	1.72297e-08	-1.41769	-2.6077e-10
35832941	chr7:35832941:G:A	5.28729e-09	-1.701	-0.898026
35833089	chr7:35833089:T:C	3.38412e-08	-0.742649	-2.6077e-10
35833930	chr7:35833930:G:A	8.82557e-09	-0.912256	-1.17442
35834231	chr7:35834231:A:G	2.19343e-08	-1.69196e-10	-1.17628
35834886	chr7:35834886:A:C	2.23101e-08	-1.69196e-10	-1.15929
35835379	chr7:35835379:T:C	6.04589e-08	-1.69196e-10	-0.162365
35835611	chr7:35835611:T:TC	2.5265e-08	-1.69196e-10	-1.03491
35836699	chr7:35836699:G:C	4.2982e-08	-1.69196e-10	-0.503547
35837764	chr7:35837764:C:G	2.57953e-08	-1.69196e-10	-1.01414
35838828	chr7:35838828:C:T	9.75653e-09	-0.861317	-1.12507
35839460	chr7:35839460:G:A	3.49621e-08	-1.69196e-10	-0.710065
35839989	chr7:35839989:T:A	8.21951e-09	-1.1746	-0.983219
35840070	chr7:35840070:G:A	1.22866e-08	-1.75582	-2.6077e-10
35840370	chr7:35840370:C:T	2.1449e-08	-1.69196e-10	-1.19865
35840570	chr7:35840570:G:A	3.56166e-08	-1.69196e-10	-0.691516
35841086	chr7:35841086:C:T	8.23955e-09	-1.1639	-0.991477
35841093	chr7:35841093:C:T	1.77181e-08	-1.38974	-2.6077e-10
35841241	chr7:35841241:A:G	1.4727e-08	-1.57464	-2.6077e-10
35841424	chr7:35841424:T:C	3.0514e-07	-1.69196e-10	1.45644
35842577	chr7:35842577:T:G	6.64982e-08	-1.69196e-10	-0.0671532
35842837	chr7:35842837:C:T	6.39394e-09	-1.7686	-0.640379
35843434	chr7:35843434:T:C	8.98437e-09	-0.867932	-1.20091
35843583	chr7:35843583:C:T	4.98768e-09	-1.71408	-0.943279
35843687	chr7:35843687:A:G	1.19192e-07	-1.69196e-10	0.516408
35844233	chr7:35844233:G:A	3.57137e-08	-1.69196e-10	-0.688793
35844747	chr7:35844747:C:T	2.36374e-08	-1.69196e-10	-1.1015
35845149	chr7:35845149:C:A	3.50832e-07	-1.69196e-10	1.59598
35845172	chr7:35845172:G:A	5.12472e-09	-1.70915	-0.921104
35845387	chr7:35845387:G:A	9.35086e-09	-0.861754	-1.16711
35845544	chr7:35845544:G:A	3.47775e-08	-1.69196e-10	-0.715357
35845567	chr7:35845567:C:T	3.89009e-08	-1.69196e-10	-0.60331
35845775	chr7:35845775:A:G	2.59433e-08	-1.69196e-10	-1.00842
35845964	chr7:35845964:T:C	9.86226e-09	-0.772853	-1.20276
35845986	chr7:35845986:T:C	2.30312e-08	-1.69196e-10	-1.12748
35846359	chr7:35846359:T:C	3.78392e-08	-1.69196e-10	-0.630982
35846806	chr7:35846806:C:G	2.4199e-08	-1.69196e-10	-1.07802
35846993	chr7:35846993:A:G	6.0226e-09	-1.76847	-0.700341
35847081	chr7:35847081:GTC:G	1.63173e-08	-1.4721	-2.6077e-10
35847532	chr7:35847532:ATTAT:A	9.4626e-09	-0.819805	-1.19718
35847974	chr7:35847974:G:T	3.45078e-08	-1.69196e-10	-0.723145
35848146	chr7:35848146:C:T	2.18497e-08	-1.69196e-10	-1.18014
35848159	chr7:35848159:A:G	3.37084e-08	-1.69196e-10	-0.746583
35848337	chr7:35848337:G:A	2.41652e-08	-1.69196e-10	-1.07942
35848424	chr7:35848424:T:C	1.01152e-08	-0.800795	-1.1495
35849488	chr7:35849488:C:T	4.65398e-08	-1.69196e-10	-0.424021
35849531	chr7:35849531:A:G	9.52425e-09	-0.818813	-1.19167
35849791	chr7:35849791:A:C	1.03256e-07	-1.69196e-10	0.372879
35850076	chr7:35850076:A:G	5.29947e-09	-1.7054	-0.891326
35850181	chr7:35850181:A:G	8.8158e-08	-1.69196e-10	0.214802
35850804	chr7:35850804:C:A	3.04441e-08	-1.69196e-10	-0.848435
35851107	chr7:35851107:G:A	2.44605e-08	-1.69196e-10	-1.06727
35851158	chr7:35851158:A:G	1.16379e-07	-1.69196e-10	0.49252
35851413	chr7:35851413:G:A	5.75116e-09	-1.29763	-1.2173
35851501	chr7:35851501:A:G	1.20319e-07	-1.69196e-10	0.525822
35852017	chr7:35852017:G:A	7.57976e-08	-1.69196e-10	0.063738
35852283	chr7:35852283:G:A	8.65359e-09	-1.12579	-0.980561
35853129	chr7:35853129:A:G	2.15539e-08	-1.69196e-10	-1.19377
35853298	chr7:35853298:C:T	5.39172e-09	-1.71388	-0.865589
35854006	chr7:35854006:T:C	5.91504e-08	-0.184246	-2.6077e-10
35854793	chr7:35854793:A:G	4.90949e-08	-1.69196e-10	-0.370574
35855127	chr7:35855127:C:T	9.32663e-09	-1.10562	-0.925837
35855323	chr7:35855323:G:A	8.27307e-08	-1.69196e-10	0.151262
35856686	chr7:35856686:G:A	9.62545e-09	-0.818071	-1.18185
35856907	chr7:35856907:A:G	5.15271e-09	-1.70945	-0.91536
35857144	chr7:35857144:T:G	1.68977e-08	-1.43715	-2.6077e-10
35857600	chr7:35857600:G:A	6.9039e-09	-1.76897	-0.563267
35858145	chr7:35858145:A:G	1.29673e-08	-1.70189	-2.6077e-10
35858345	chr7:35858345:A:G	9.84133e-09	-0.785706	-1.19203
35858509	chr7:35858509:C:T	2.13681e-08	-1.69196e-10	-1.20243
35858577	chr7:35858577:A:G	2.18508e-08	-1.69196e-10	-1.18009
35858738	chr7:35858738:A:G	4.22874e-09	-1.73089	-1.09154
35859081	chr7:35859081:C:T	2.23385e-08	-1.69196e-10	-1.15802
35859217	chr7:35859217:T:C	4.63752e-08	-1.69196e-10	-0.427564
35860074	chr7:35860074:T:C	5.05265e-09	-1.7252	-0.91922
35860494	chr7:35860494:C:T	9.72563e-09	-0.788718	-1.20084
35860570	chr7:35860570:G:T	2.15774e-08	-1.69196e-10	-1.19268
35861880	chr7:35861880:G:A	9.11433e-09	-0.862545	-1.19194
35861914	chr7:35861914:C:T	8.91231e-09	-0.870843	-1.20605
35862838	chr7:35862838:T:C	2.20054e-08	-1.69196e-10	-1.17304
35862989	chr7:35862989:A:C	8.42444e-09	-1.69377	-0.439422
35863239	chr7:35863239:A:AT	5.618e-09	-1.3325	-1.20586
35863688	chr7:35863688:G:A	8.89149e-09	-1.72516	-0.354076
35863808	chr7:35863808:A:T	3.74687e-08	-1.69196e-10	-0.640821
35864424	chr7:35864424:T:C	7.23009e-09	-1.76892	-0.517159
35864770	chr7:35864770:A:G	9.07401e-09	-1.11766	-0.941253
35864946	chr7:35864946:T:C	2.31329e-07	-1.69196e-10	1.17951
35865427	chr7:35865427:A:C	2.1772e-08	-1.69196e-10	-1.1837
35865453	chr7:35865453:T:C	2.56194e-08	-1.69196e-10	-1.02098
35865471	chr7:35865471:T:A	2.17332e-08	-1.69196e-10	-1.18549
35865626	chr7:35865626:T:C	4.6593e-09	-1.76239	-0.963071
35865995	chr7:35865995:G:A	2.25383e-08	-1.69196e-10	-1.14911
35866874	chr7:35866874:C:A	1.17664e-07	-1.69196e-10	0.503508
35866907	chr7:35866907:T:C	9.01901e-09	-1.11899	-0.946003
35867851	chr7:35867851:A:T	6.85001e-09	-1.765	-0.575075
35868019	chr7:35868019:C:T	2.39398e-08	-1.69196e-10	-1.08879
35868551	chr7:35868551:C:G	4.04344e-09	-1.71459	-1.15264
35868745	chr7:35868745:G:C	8.93157e-09	-1.71982	-0.354917
35869123	chr7:35869123:A:G	9.79289e-09	-0.777081	-1.20559
35869265	chr7:35869265:G:A	5.66608e-09	-1.31853	-1.2113
35869293	chr7:35869293:G:A	1.29717e-08	-1.70156	-2.6077e-10
35869324	chr7:35869324:A:G	2.25521e-08	-1.69196e-10	-1.1485
35870037	chr7:35870037:A:T	2.21014e-08	-1.69196e-10	-1.16869
35870091	chr7:35870091:A:G	7.02224e-09	-1.10101	-1.21423
35870713	chr7:35870713:C:T	2.40774e-08	-1.69196e-10	-1.08305
35870871	chr7:35870871:C:T	1.46401e-08	-1.58056	-2.6077e-10
35870939	chr7:35870939:A:G	5.66214e-09	-1.32794	-1.20259
35871086	chr7:35871086:T:G	8.27605e-09	-1.13417	-1.01679
35871105	chr7:35871105:T:C	3.14075e-08	-1.69196e-10	-0.817281
35871197	chr7:35871197:C:T	5.37232e-08	-1.69196e-10	-0.280484
35871199	chr7:35871199:T:C	2.1872e-08	-1.69196e-10	-1.17912
35871218	chr7:35871218:C:T	5.30392e-09	-1.70212	-0.893765
35871854	chr7:35871854:T:C	2.17861e-08	-1.69196e-10	-1.18306
35871909	chr7:35871909:A:G	2.27879e-08	-1.69196e-10	-1.1381
35871999	chr7:35871999:G:T	2.24103e-08	-1.69196e-10	-1.15481
35872079	chr7:35872079:G:A	2.37974e-08	-1.09475	-2.6077e-10
35872129	chr7:35872129:A:G	3.94674e-08	-1.69196e-10	-0.588854
35872500	chr7:35872500:A:G	5.12616e-09	-1.72397	-0.906004
35872991	chr7:35872991:A:T	3.93714e-09	-1.75388	-1.13999
35873083	chr7:35873083:T:C	2.73169e-08	-1.69196e-10	-0.956824
35873116	chr7:35873116:A:G	4.74461e-08	-1.69196e-10	-0.404734
35873391	chr7:35873391:G:A	4.87139e-08	-1.69196e-10	-0.378363
35873424	chr7:35873424:C:T	9.29811e-09	-0.839094	-1.19542
35873503	chr7:35873503:A:G	8.80064e-09	-0.880639	-1.20886
35873952	chr7:35873952:T:C	9.1854e-09	-0.853496	-1.19322
35873954	chr7:35873954:A:G	9.10973e-09	-0.861056	-1.19393
35874454	chr7:35874454:A:T	9.74244e-08	-1.69196e-10	0.314748
35874463	chr7:35874463:G:A	5.70037e-09	-1.76793	-0.755867
35874652	chr7:35874652:A:G	8.32535e-08	-1.69196e-10	0.157562
35875955	chr7:35875955:C:A	2.36327e-08	-1.69196e-10	-1.1017
35876265	chr7:35876265:CTTG:C	3.60735e-08	-1.69196e-10	-0.67877
35876483	chr7:35876483:A:G	2.39163e-08	-1.69196e-10	-1.08977
35876486	chr7:35876486:T:A	2.27919e-08	-1.69196e-10	-1.13792
35876949	chr7:35876949:A:G	1.21342e-08	-1.7683	-2.6077e-10
35877299	chr7:35877299:A:G	8.82268e-09	-1.1523	-0.934707
35878316	chr7:35878316:TA:T	2.35655e-08	-1.69196e-10	-1.10454
35878320	chr7:35878320:A:G	2.35396e-08	-1.69196e-10	-1.10564
35878797	chr7:35878797:A:G	8.62399e-09	-1.15167	-0.958114
35878986	chr7:35878986:C:T	2.16956e-08	-1.69196e-10	-1.18722
35879305	chr7:35879305:G:A	1.28773e-08	-1.70886	-2.6077e-10
35879789	chr7:35879789:T:G	3.71442e-08	-1.69196e-10	-0.649521
35880131	chr7:35880131:G:C	9.05842e-09	-0.897489	-1.16314
35880198	chr7:35880198:CTTTTCTTTTCTTTTT:C	4.50302e-08	-1.69196e-10	-0.456996
35880422	chr7:35880422:T:C	1.54565e-08	-1.5263	-2.6077e-10
35880660	chr7:35880660:T:A	8.61355e-09	-1.18395	-0.927045
35880701	chr7:35880701:G:A	2.17859e-08	-1.69196e-10	-1.18307
35880932	chr7:35880932:C:A	4.65398e-08	-1.69196e-10	-0.424021
35881768	chr7:35881768:G:A	8.667e-09	-1.14336	-0.961442
35882160	chr7:35882160:A:T	8.69635e-09	-0.903981	-1.19744
35882448	chr7:35882448:A:G	1.06611e-07	-1.69196e-10	0.404861
35883139	chr7:35883139:A:G	4.07186e-09	-1.74243	-1.11779
35883235	chr7:35883235:T:C	5.22741e-09	-1.71015	-0.900266
35883393	chr7:35883393:A:G	2.94044e-08	-1.69196e-10	-0.883185
35883831	chr7:35883831:T:A	2.19109e-08	-1.69196e-10	-1.17735
35884050	chr7:35884050:T:G	2.92355e-08	-1.69196e-10	-0.888945
35884066	chr7:35884066:G:A	2.19928e-08	-1.69196e-10	-1.17361
35884132	chr7:35884132:T:C	1.19724e-07	-1.69196e-10	0.520862
35884191	chr7:35884191:A:G	2.19241e-08	-1.69196e-10	-1.17674
35884283	chr7:35884283:G:A	9.10162e-09	-1.10634	-0.94954
35886009	chr7:35886009:A:G	3.80396e-09	-1.72625	-1.20204
35886135	chr7:35886135:A:G	2.19219e-08	-1.69196e-10	-1.17684
35886169	chr7:35886169:C:A	2.15039e-08	-1.69196e-10	-1.1961
35886268	chr7:35886268:G:A	9.3375e-09	-0.845615	-1.18467
35886532	chr7:35886532:A:G	9.02421e-09	-1.15132	-0.913098
35886742	chr7:35886742:CTT:C	2.19546e-08	-1.69196e-10	-1.17535
35887413	chr7:35887413:G:A	6.75561e-08	-1.69196e-10	-0.0513702
35887509	chr7:35887509:A:G	5.0041e-09	-1.76002	-0.894052
35887775	chr7:35887775:A:C	9.38681e-09	-0.826738	-1.19828
35887847	chr7:35887847:A:G	2.10549e-08	-1.69196e-10	-1.2172
35888091	chr7:35888091:G:T	3.71315e-08	-1.69196e-10	-0.649862
35888649	chr7:35888649:G:A	5.87374e-08	-1.69196e-10	-0.191252
35888665	chr7:35888665:C:G	8.86311e-09	-0.880598	-1.20183
35888941	chr7:35888941:A:G	9.09797e-09	-0.852657	-1.20362
35888960	chr7:35888960:G:C	1.21262e-08	-1.76896	-2.6077e-10
35889035	chr7:35889035:T:G	3.91897e-09	-1.68644	-1.21206
35889170	chr7:35889170:G:A	2.9105e-07	-1.69196e-10	1.40917
35889378	chr7:35889378:A:G	2.17495e-08	-1.69196e-10	-1.18474
35889548	chr7:35889548:T:A	7.83371e-09	-1.04079	-1.1651
35889690	chr7:35889690:C:T	4.93926e-08	-1.69196e-10	-0.364528
35890650	chr7:35890650:G:T	9.10587e-09	-0.854032	-1.20138
35890827	chr7:35890827:A:C	9.17689e-09	-0.846957	-1.20068
35890833	chr7:35890833:G:A	2.85172e-08	-1.69196e-10	-0.913823
35890888	chr7:35890888:G:C	2.11164e-08	-1.69196e-10	-1.21428
35891367	chr7:35891367:C:CAT	2.18373e-08	-1.69196e-10	-1.18071
35891884	chr7:35891884:T:C	1.32404e-08	-1.68105	-2.6077e-10
35892213	chr7:35892213:T:C	3.78467e-09	-1.73176	-1.20161
35892337	chr7:35892337:A:G	1.45741e-07	-1.69196e-10	0.717501
35892656	chr7:35892656:G:T	5.57508e-09	-1.32958	-1.21644
35892763	chr7:35892763:G:GA	9.66909e-09	-0.800567	-1.19483
35892879	chr7:35892879:G:C	3.35441e-08	-1.69196e-10	-0.751468
35892931	chr7:35892931:G:A	9.50412e-09	-1.71564	-0.296965
35893760	chr7:35893760:T:C	1.39797e-08	-1.62672	-2.6077e-10
35893868	chr7:35893868:G:A	1.25574e-08	-1.73402	-2.6077e-10
35894252	chr7:35894252:T:C	4.85318e-09	-1.48714	-1.19755
35894343	chr7:35894343:C:A	9.32921e-09	-0.864316	-1.16686
35895481	chr7:35895481:A:T	2.19669e-08	-1.69196e-10	-1.17479
35895888	chr7:35895888:G:A	8.74117e-09	-1.13366	-0.962629
35895998	chr7:35895998:A:G	5.30274e-09	-1.71683	-0.879276
35896037	chr7:35896037:G:C	2.75473e-08	-1.69196e-10	-0.948424
35896055	chr7:35896055:T:C	5.24817e-09	-1.61968	-0.986765
35896058	chr7:35896058:C:T	2.22017e-08	-1.69196e-10	-1.16416
35896217	chr7:35896217:G:C	2.15774e-08	-1.69196e-10	-1.19268
35897150	chr7:35897150:A:T	2.86397e-07	-1.69196e-10	1.39305
35897983	chr7:35897983:A:AT	1.08297e-08	-0.680524	-1.20151
35898481	chr7:35898481:A:AT	2.23749e-08	-1.69196e-10	-1.15639
35898798	chr7:35898798:A:G	4.32022e-08	-1.69196e-10	-0.498437
35898970	chr7:35898970:A:G	9.55563e-09	-0.813705	-1.19349
35898987	chr7:35898987:C:T	1.0402e-08	-1.70715	-0.21518
35899210	chr7:35899210:G:C	5.31987e-09	-1.69169	-0.901186
35899281	chr7:35899281:C:T	8.80184e-09	-1.12901	-0.96036
35899399	chr7:35899399:G:A	2.21226e-08	-1.69196e-10	-1.16773
35899420	chr7:35899420:A:G	2.65946e-08	-1.69196e-10	-0.983619
35899751	chr7:35899751:G:T	8.88679e-09	-1.11422	-0.965545
35900042	chr7:35900042:T:C	2.36928e-08	-1.69196e-10	-1.09916
35900105	chr7:35900105:G:C	1.01843e-08	-0.752939	-1.19054
35900696	chr7:35900696:A:G	9.72437e-09	-1.04976	-0.939938
35901266	chr7:35901266:A:G	1.04482e-07	-1.69196e-10	0.384684
35901670	chr7:35901670:G:A	3.84097e-09	-1.71262	-1.20598
35901856	chr7:35901856:T:G	5.73622e-07	1.73781	0.349832
35902332	chr7:35902332:CTCAG:C	1.43479e-08	-1.60073	-2.6077e-10
35903153	chr7:35903153:C:T	2.3118e-08	-1.12372	-2.6077e-10
35903374	chr7:35903374:A:G	3.40211e-08	-1.69196e-10	-0.737348
35903443	chr7:35903443:T:C	1.45347e-08	-1.58779	-2.6077e-10
35903479	chr7:35903479:T:A	2.27664e-08	-1.69196e-10	-1.13904
35903516	chr7:35903516:G:A	1.21929e-08	-1.76347	-2.6077e-10
35903837	chr7:35903837:A:C	1.07173e-08	-0.703563	-1.18891
35905422	chr7:35905422:T:G	2.16808e-08	-1.69196e-10	-1.1879
35905802	chr7:35905802:G:A	1.63006e-06	2.55115	0.5809
35906106	chr7:35906106:C:T	9.79197e-08	-1.69196e-10	0.31982
35906243	chr7:35906243:C:G	3.79404e-08	-1.69196e-10	-0.628312
35906494	chr7:35906494:T:C	1.14255e-07	-1.69196e-10	0.474103
35906643	chr7:35906643:T:C	4.27404e-09	-1.74166	-1.07011
35906905	chr7:35906905:T:G	3.53797e-08	-1.69196e-10	-0.69819
35906999	chr7:35906999:T:G	5.87507e-08	-1.69196e-10	-0.191026
35907169	chr7:35907169:A:G	9.27427e-09	-0.993646	-1.04344
35907552	chr7:35907552:T:C	1.60243e-07	-1.69196e-10	0.812365
35907874	chr7:35907874:T:G	7.43462e-09	-1.04116	-1.21702
35908200	chr7:35908200:T:C	8.29585e-09	-1.12672	-1.02186
35908275	chr7:35908275:A:G	8.27098e-09	-0.949763	-1.20181
35908887	chr7:35908887:T:C	2.59094e-08	-1.69196e-10	-1.00972
35908894	chr7:35908894:C:G	2.5957e-08	-1.69196e-10	-1.00789
35909066	chr7:35909066:G:A	6.80221e-09	-1.15207	-1.19501
35909411	chr7:35909411:C:T	1.03095e-08	-0.987696	-0.943564
35909611	chr7:35909611:A:G	2.12133e-08	-1.69196e-10	-1.2097
35909948	chr7:35909948:C:T	3.12633e-08	-1.69196e-10	-0.821883
35910260	chr7:35910260:G:A	2.15245e-08	-1.69196e-10	-1.19514
35911214	chr7:35911214:C:T	1.33194e-07	-1.69196e-10	0.627475
35911257	chr7:35911257:C:T	5.5699e-09	-1.65569	-0.891262
35911358	chr7:35911358:C:T	5.82223e-08	-1.69196e-10	-0.200061
35911445	chr7:35911445:GA:G	3.74992e-08	-1.69196e-10	-0.64001
35911449	chr7:35911449:A:G	3.63637e-09	-1.75604	-1.2173
35911751	chr7:35911751:T:C	1.80852e-08	-1.36924	-2.6077e-10
35912092	chr7:35912092:T:C	2.40299e-08	-1.69196e-10	-1.08503
35912108	chr7:35912108:G:A	3.08356e-08	-1.69196e-10	-0.835658
35912188	chr7:35912188:C:T	3.13843e-08	-1.69196e-10	-0.818022
35912238	chr7:35912238:G:A	2.17235e-08	-1.18594	-2.6077e-10
35913478	chr7:35913478:C:T	2.14383e-08	-1.69196e-10	-1.19915
35913694	chr7:35913694:G:A	1.43384e-05	5.30637	-2.6077e-10
35913805	chr7:35913805:G:A	8.25857e-09	-0.938832	-1.21424
35914103	chr7:35914103:T:A	8.01746e-09	-0.965662	-1.21704
35914713	chr7:35914713:T:C	7.95208e-09	-0.976556	-1.21434
35915099	chr7:35915099:G:A	5.90282e-09	-1.76882	-0.720083
35915814	chr7:35915814:G:T	5.8972e-09	-1.29352	-1.19633
35916148	chr7:35916148:C:T	5.83617e-09	-1.76827	-0.731989
35916565	chr7:35916565:G:A	2.9417e-08	-1.69196e-10	-0.882755
35917072	chr7:35917072:G:A	1.93937e-08	-1.29938	-2.6077e-10
35917651	chr7:35917651:C:T	1.25085e-06	2.86725	-2.6077e-10
35917745	chr7:35917745:A:G	6.64333e-09	-1.15622	-1.2145
35917904	chr7:35917904:T:C	3.0582e-08	-1.69196e-10	-0.843917
35918146	chr7:35918146:G:A	2.98311e-08	-1.69196e-10	-0.868776
35918367	chr7:35918367:C:T	2.17021e-08	-1.69196e-10	-1.18692
35918390	chr7:35918390:G:C	4.69462e-08	-1.69196e-10	-0.415325
35918740	chr7:35918740:G:A	9.27705e-09	-0.833408	-1.20338
35918934	chr7:35918934:T:C	5.90155e-08	-1.69196e-10	-0.186528
35918963	chr7:35918963:C:T	8.19751e-09	-0.947234	-1.21326
35919267	chr7:35919267:C:T	3.74057e-08	-1.69196e-10	-0.642506
35919323	chr7:35919323:G:A	7.87445e-09	-0.987601	-1.2131
35919697	chr7:35919697:G:A	6.62404e-08	-1.69196e-10	-0.0710373
35920727	chr7:35920727:G:A	2.29219e-08	-1.69196e-10	-1.13224
35921271	chr7:35921271:T:C	2.14367e-08	-1.69196e-10	-1.19922
35921527	chr7:35921527:C:T	7.86814e-09	-1.11916	-1.08235
35921556	chr7:35921556:T:C	4.26319e-08	-1.69196e-10	-0.511725
35921787	chr7:35921787:T:A	1.04694e-07	0.386716	-2.6077e-10
35922247	chr7:35922247:A:G	4.17203e-08	-1.69196e-10	-0.533342
35922801	chr7:35922801:A:T	7.53708e-09	-1.06396	-1.18053
35922935	chr7:35922935:G:A	8.18012e-09	-0.945619	-1.217
35923011	chr7:35923011:T:A	2.20138e-08	-1.69196e-10	-1.17266
35923394	chr7:35923394:T:C	2.18682e-08	-1.69196e-10	-1.17929
35923558	chr7:35923558:T:C	1.4107e-08	-0.456965	-1.16069
35923745	chr7:35923745:G:A	5.77129e-09	-1.65768	-0.853749
35923790	chr7:35923790:C:A	1.32274e-07	-1.69196e-10	0.620549
35924525	chr7:35924525:G:A	2.34983e-08	-1.69196e-10	-1.1074
35924780	chr7:35924780:G:A	1.97037e-08	-1.28352	-2.6077e-10
35925070	chr7:35925070:C:T	5.87198e-08	-1.69196e-10	-0.191551
35925364	chr7:35925364:T:C	3.98012e-08	-1.69196e-10	-0.580432
35925862	chr7:35925862:AAC:A	2.29681e-08	-1.69196e-10	-1.13022
35926767	chr7:35926767:G:A	2.18032e-08	-1.69196e-10	-1.18227
35926771	chr7:35926771:C:T	4.19465e-09	-1.62438	-1.20614
35927354	chr7:35927354:C:T	1.09538e-07	-1.69196e-10	0.431945
35927977	chr7:35927977:T:C	5.98268e-09	-1.51757	-0.957885
35928140	chr7:35928140:C:T	1.34377e-08	-1.66626	-2.6077e-10
35928176	chr7:35928176:A:G	5.29914e-08	-1.69196e-10	-0.294198
35928290	chr7:35928290:A:G	2.15044e-08	-1.69196e-10	-1.19607
35929177	chr7:35929177:G:A	2.57773e-08	-1.69196e-10	-1.01483
35929276	chr7:35929276:T:A	2.60872e-08	-1.69196e-10	-1.00288
35929395	chr7:35929395:T:C	6.98277e-09	-1.54851	-0.772368
35930076	chr7:35930076:G:A	8.07639e-08	-1.69196e-10	0.127202
35930152	chr7:35930152:G:A	5.41372e-08	-1.69196e-10	-0.272807
35930481	chr7:35930481:AG:A	6.37272e-09	-1.62032	-0.791978
35930605	chr7:35930605:G:A	4.07638e-08	-0.556535	-2.6077e-10
35930762	chr7:35930762:A:G	6.00698e-09	-1.50585	-0.965558
35931855	chr7:35931855:C:G	2.5584e-08	-1.69196e-10	-1.02236
35932272	chr7:35932272:C:T	5.96711e-09	-1.51026	-0.967803
35932279	chr7:35932279:T:C	3.20766e-08	-1.69196e-10	-0.796203
35932833	chr7:35932833:T:C	5.47695e-09	-1.55699	-1.00679
35933390	chr7:35933390:C:A	2.57102e-08	-1.69196e-10	-1.01744
35933534	chr7:35933534:A:G	2.11655e-08	-1.69196e-10	-1.21196
35933767	chr7:35933767:G:A	1.83018e-07	0.945255	-2.6077e-10
35934211	chr7:35934211:T:C	5.92897e-09	-1.50552	-0.978953
35934466	chr7:35934466:T:C	3.2436e-08	-1.69196e-10	-0.785059
35934705	chr7:35934705:A:T	1.16478e-07	-1.69196e-10	0.493371
35935463	chr7:35935463:A:G	6.31543e-09	-1.6357	-0.785633
35935547	chr7:35935547:CAG:C	2.35794e-08	-1.69196e-10	-1.10396
35935878	chr7:35935878:T:C	8.37327e-08	-1.69196e-10	0.163301
35935880	chr7:35935880:C:T	8.64188e-08	-1.69196e-10	0.194877
35935949	chr7:35935949:A:T	2.69045e-08	-1.69196e-10	-0.972035
35935962	chr7:35935962:C:T	2.14367e-08	-1.69196e-10	-1.19922
35936715	chr7:35936715:T:C	2.63561e-08	-1.69196e-10	-0.99263
35936898	chr7:35936898:A:G	1.17148e-07	-1.69196e-10	0.49911
35937199	chr7:35937199:G:A	4.57147e-07	-1.69196e-10	1.86068
35937788	chr7:35937788:C:T	6.50547e-09	-1.76898	-0.622705
35937888	chr7:35937888:C:T	6.91451e-08	-1.69196e-10	-0.0281213
35938059	chr7:35938059:T:G	3.43013e-08	-1.69196e-10	-0.729145
35938276	chr7:35938276:G:C	1.27738e-08	-1.71693	-2.6077e-10
35938372	chr7:35938372:A:G	5.50689e-07	-1.69196e-10	2.04684
35938870	chr7:35938870:T:C	3.39164e-08	-1.69196e-10	-0.740428
35938974	chr7:35938974:T:C	2.53412e-08	-1.69196e-10	-1.0319
35939071	chr7:35939071:C:T	2.22337e-08	-1.69196e-10	-1.16272
35939527	chr7:35939527:C:T	2.20097e-08	-1.69196e-10	-1.17284
35939957	chr7:35939957:G:T	2.21983e-08	-1.69196e-10	-1.16431
35940388	chr7:35940388:T:C	1.12688e-07	-1.69196e-10	0.460295
35940943	chr7:35940943:G:A	5.10058e-09	-1.76306	-0.871914
35940951	chr7:35940951:A:G	2.16693e-07	1.11415	-2.6077e-10
35941315	chr7:35941315:T:A	6.02174e-08	-1.69196e-10	-0.166368
35941779	chr7:35941779:C:T	6.81357e-08	-1.69196e-10	-0.0428274
35941969	chr7:35941969:T:C	2.7543e-07	-1.69196e-10	1.354
35942102	chr7:35942102:G:GT	1.3399e-08	-1.66915	-2.6077e-10
35942209	chr7:35942209:G:A	2.40579e-08	-1.69196e-10	-1.08387
35942408	chr7:35942408:A:G	2.42536e-08	-1.69196e-10	-1.07577
35942613	chr7:35942613:T:C	3.81215e-09	-1.76679	-1.15935
35942690	chr7:35942690:T:G	2.22261e-08	-1.69196e-10	-1.16306
35943025	chr7:35943025:C:T	2.55142e-08	-1.69196e-10	-1.02509
35943510	chr7:35943510:C:G	1.29785e-08	-1.70104	-2.6077e-10
35943951	chr7:35943951:C:T	1.00374e-07	-1.69196e-10	0.344575
35943966	chr7:35943966:A:C	2.61438e-08	-1.00072	-2.6077e-10
35943978	chr7:35943978:A:G	1.39351e-08	-1.62992	-2.6077e-10
35943982	chr7:35943982:A:T	2.13541e-08	-1.69196e-10	-1.20308
35944418	chr7:35944418:G:A	5.74618e-09	-1.32978	-1.18601
35944759	chr7:35944759:A:G	1.61813e-08	-1.48047	-2.6077e-10
35945651	chr7:35945651:A:G	2.2769e-07	-1.69196e-10	1.16365
35945855	chr7:35945855:T:C	3.11695e-08	-1.69196e-10	-0.824889
35945969	chr7:35945969:C:A	3.162e-08	-1.69196e-10	-0.81054
35946909	chr7:35946909:A:G	4.17487e-09	-1.63368	-1.20157
35947010	chr7:35947010:A:G	2.82131e-08	-1.69196e-10	-0.924541
35947124	chr7:35947124:C:A	4.09817e-09	-1.65867	-1.19512
35947316	chr7:35947316:T:C	2.10923e-08	-1.69196e-10	-1.21542
35947328	chr7:35947328:G:A	4.05503e-09	-1.66484	-1.19953
35947407	chr7:35947407:A:G	4.11231e-09	-1.64746	-1.20289
35947660	chr7:35947660:T:C	3.37646e-08	-1.69196e-10	-0.744915
35947707	chr7:35947707:C:A	1.65317e-08	-1.6425	0.183457
35947715	chr7:35947715:G:C	1.99559e-08	-1.63704	0.366241
35947751	chr7:35947751:A:G	2.79578e-08	-1.69196e-10	-0.933632
35947892	chr7:35947892:T:C	7.73519e-08	-1.69196e-10	0.0840372
35948171	chr7:35948171:A:G	2.10888e-08	-1.69196e-10	-1.21559
35948287	chr7:35948287:G:A	2.12106e-08	-1.69196e-10	-1.20983
35948336	chr7:35948336:G:A	2.71543e-08	-1.69196e-10	-0.962792
35948711	chr7:35948711:C:T	1.49435e-08	-1.56005	-2.6077e-10
35949385	chr7:35949385:G:C	5.47849e-09	-1.71002	-0.853475
35949399	chr7:35949399:A:T	2.10658e-08	-1.69196e-10	-1.21668
35949506	chr7:35949506:G:A	2.2692e-08	-1.69196e-10	-1.14232
35949907	chr7:35949907:A:C	4.08053e-09	-1.76858	-1.08953
35950202	chr7:35950202:T:C	2.92369e-08	-1.69196e-10	-0.888897
35950270	chr7:35950270:G:A	4.59217e-08	-0.437391	-2.6077e-10
35950334	chr7:35950334:T:C	7.80405e-09	-1.64046	-0.569224
35950458	chr7:35950458:T:C	2.21537e-08	-1.69196e-10	-1.16632
35950571	chr7:35950571:C:T	2.10642e-08	-1.69196e-10	-1.21675
35950584	chr7:35950584:C:T	4.71228e-08	-0.411571	-2.6077e-10
35950585	chr7:35950585:C:T	4.61729e-09	-1.74115	-0.99337
35950877	chr7:35950877:C:T	4.59266e-09	-1.53509	-1.20478
35951565	chr7:35951565:A:C	4.21686e-09	-1.74802	-1.07722
35952137	chr7:35952137:G:C	7.29296e-09	-1.65329	-0.624132
35952192	chr7:35952192:C:T	3.56211e-08	-1.69196e-10	-0.691391
35952257	chr7:35952257:G:A	2.12179e-08	-1.69196e-10	-1.20948
35952600	chr7:35952600:C:A	2.80824e-08	-1.69196e-10	-0.929187
35952854	chr7:35952854:A:G	2.11764e-08	-1.69196e-10	-1.21144
35952859	chr7:35952859:A:G	2.12185e-08	-1.69196e-10	-1.20945
35952860	chr7:35952860:T:G	2.13537e-08	-1.69196e-10	-1.2031
35952993	chr7:35952993:T:A	7.08691e-09	-1.67091	-0.635166
35953191	chr7:35953191:G:A	1.43174e-08	-1.60285	-2.6077e-10
35953949	chr7:35953949:A:G	2.60477e-08	-1.69196e-10	-1.0044
35954003	chr7:35954003:C:G	5.20522e-09	-1.41316	-1.20151
35954005	chr7:35954005:A:G	5.12651e-09	-1.42918	-1.20073
35954006	chr7:35954006:C:T	5.02105e-09	-1.44034	-1.21035
35954029	chr7:35954029:A:G	5.45946e-09	-1.35562	-1.21136
35954273	chr7:35954273:C:T	2.39141e-08	-0.0210634	-1.0688
35954591	chr7:35954591:A:G	2.45973e-08	0.0115545	-1.07325
35955213	chr7:35955213:A:T	2.95357e-08	-1.69196e-10	-0.878728
35955325	chr7:35955325:G:A	2.44215e-08	-1.69196e-10	-1.06886
35955333	chr7:35955333:G:A	6.66764e-07	-1.69196e-10	2.23811
35956478	chr7:35956478:G:T	2.11395e-08	-1.69196e-10	-1.21318
35956522	chr7:35956522:A:C	5.82703e-09	-1.69351	-0.808316
35956547	chr7:35956547:C:T	7.29092e-08	-1.69196e-10	0.0248867
35957012	chr7:35957012:G:A	2.19729e-08	-1.69196e-10	-1.17452
35957136	chr7:35957136:T:C	6.12352e-09	-1.70063	-0.751565
35957228	chr7:35957228:T:C	6.19695e-09	-1.68941	-0.750866
35957432	chr7:35957432:C:T	2.15771e-08	-1.69196e-10	-1.1927
35957528	chr7:35957528:G:A	2.10754e-08	-1.69196e-10	-1.21622
35957616	chr7:35957616:G:A	1.44134e-08	-1.59617	-2.6077e-10
35957728	chr7:35957728:C:T	3.6765e-08	-1.69196e-10	-0.659781
35958012	chr7:35958012:CTTTTG:C	1.30639e-08	-1.73043	0.0359523
35958035	chr7:35958035:A:G	1.33278e-07	-1.69196e-10	0.628106
35958470	chr7:35958470:G:T	2.16674e-08	-1.69196e-10	-1.18852
35958703	chr7:35958703:A:G	1.30463e-08	-1.69582	-2.6077e-10
35958942	chr7:35958942:T:C	4.54215e-09	-1.7043	-1.04662
35959255	chr7:35959255:T:A	6.23573e-07	-1.69196e-10	2.17114
35959858	chr7:35959858:C:T	2.13948e-08	-1.69196e-10	-1.20118
35959874	chr7:35959874:G:T	2.12344e-08	-1.69196e-10	-1.20871
35960113	chr7:35960113:C:T	2.14807e-08	-1.69196e-10	-1.19717
35960165	chr7:35960165:CATT:C	1.42616e-08	-1.60676	-2.6077e-10
35960304	chr7:35960304:G:A	1.33844e-08	-1.67024	-2.6077e-10
35960520	chr7:35960520:G:A	2.67907e-08	-1.69196e-10	-0.976274
35960797	chr7:35960797:A:G	2.26392e-08	-1.69196e-10	-1.14465
35960822	chr7:35960822:G:A	3.5132e-08	-1.69196e-10	-0.705215
35960823	chr7:35960823:A:G	3.33837e-08	-1.69196e-10	-0.756261
35961570	chr7:35961570:A:G	3.957e-08	-1.69196e-10	-0.586257
35961894	chr7:35961894:T:A	2.15777e-08	-1.69196e-10	-1.19267
35962392	chr7:35962392:A:C	3.97609e-08	-1.69196e-10	-0.581445
35962974	chr7:35962974:G:A	2.7955e-08	-1.69196e-10	-0.933732
35963047	chr7:35963047:T:C	2.13981e-08	-1.69196e-10	-1.20103
35963628	chr7:35963628:G:A	2.1231e-08	-1.69196e-10	-1.20887
35963769	chr7:35963769:T:G	4.44147e-08	-1.69196e-10	-0.470758
35963952	chr7:35963952:A:G	2.10895e-08	-1.69196e-10	-1.21555
35963963	chr7:35963963:G:A	2.69783e-08	-1.69196e-10	-0.969295
35963967	chr7:35963967:C:T	1.33828e-08	-1.63759	-0.0327714
35964002	chr7:35964002:A:C	5.51661e-09	-1.67289	-0.883678
35964150	chr7:35964150:G:A	2.14301e-08	-1.69196e-10	-1.19953
35964284	chr7:35964284:T:C	7.55165e-08	-1.69196e-10	0.0600227
35964445	chr7:35964445:G:A	3.25785e-08	-1.69196e-10	-0.780676
35964806	chr7:35964806:G:A	5.88884e-09	-1.68187	-0.809402
35965056	chr7:35965056:TTATGGAAACAAAACAAGCA:T	2.7342e-08	-1.69196e-10	-0.955906
35965078	chr7:35965078:C:T	2.70064e-08	-1.69196e-10	-0.968255
35965347	chr7:35965347:AAT:A	2.63845e-08	-1.69196e-10	-0.991553
35965966	chr7:35965966:AG:A	2.10621e-08	-1.69196e-10	-1.21685
35966092	chr7:35966092:A:C	1.34438e-07	-1.69196e-10	0.636778
35966648	chr7:35966648:C:T	2.71117e-08	-1.69196e-10	-0.964364
35966726	chr7:35966726:G:A	1.32966e-08	-1.62572	-0.0511025
35966754	chr7:35966754:G:A	6.16753e-09	-1.59836	-0.846673
35967451	chr7:35967451:C:G	6.26172e-09	-1.61621	-0.813665
35967581	chr7:35967581:G:A	2.23614e-08	-1.69196e-10	-1.15699
35968128	chr7:35968128:A:G	6.09444e-09	-1.64374	-0.813209
35968228	chr7:35968228:G:A	2.11255e-08	-1.69196e-10	-1.21385
35968462	chr7:35968462:C:T	7.6055e-07	-1.69196e-10	2.36971
35968725	chr7:35968725:C:A	1.21385e-08	-1.76795	-2.6077e-10
35968790	chr7:35968790:C:T	2.10531e-08	-1.69196e-10	-1.21728
35969063	chr7:35969063:C:G	3.34731e-08	-1.69196e-10	-0.753587
35969580	chr7:35969580:A:G	2.15646e-08	-1.69196e-10	-1.19328
35969903	chr7:35969903:T:C	5.78495e-09	-1.59804	-0.911027
35970259	chr7:35970259:C:A	1.24264e-07	-1.69196e-10	0.558083
35970813	chr7:35970813:A:G	3.53683e-08	-1.69196e-10	-0.698511
35970963	chr7:35970963:T:C	3.9811e-08	-1.69196e-10	-0.580184
35971095	chr7:35971095:G:A	2.67349e-08	-1.69196e-10	-0.978357
35971109	chr7:35971109:G:T	3.40011e-08	-1.69196e-10	-0.737937
35971118	chr7:35971118:C:G	9.13724e-08	-1.69196e-10	0.250615
35971663	chr7:35971663:T:G	5.42533e-09	-1.6857	-0.887548
35971887	chr7:35971887:A:G	6.60669e-07	-1.69196e-10	2.22893
35972212	chr7:35972212:G:T	1.72166e-08	-1.41846	-2.6077e-10
35972792	chr7:35972792:C:T	2.14947e-08	-1.69196e-10	-1.19652
35972992	chr7:35972992:A:G	2.57218e-08	-1.69196e-10	-1.01699
35973049	chr7:35973049:T:C	2.29175e-08	-1.69196e-10	-1.13243
35973602	chr7:35973602:A:T	3.38356e-08	-1.69196e-10	-0.742815
35973706	chr7:35973706:C:G	2.23368e-08	-1.69196e-10	-1.15809
35973936	chr7:35973936:A:G	1.35697e-08	-1.65649	-2.6077e-10
35974082	chr7:35974082:A:G	4.82354e-08	-1.69196e-10	-0.388234
35974928	chr7:35974928:C:T	2.7548e-08	-1.69196e-10	-0.9484
35975281	chr7:35975281:A:G	5.60501e-08	-1.69196e-10	-0.238082
35975715	chr7:35975715:A:T	6.34468e-08	-1.69196e-10	-0.114126
35976008	chr7:35976008:A:G	1.23677e-08	-1.74924	-2.6077e-10
35976151	chr7:35976151:G:A	1.86497e-07	-1.69196e-10	0.964088
35976195	chr7:35976195:A:G	2.2232e-08	-1.69196e-10	-1.1628
35976256	chr7:35976256:T:A	1.35164e-08	-1.66043	-2.6077e-10
35976267	chr7:35976267:C:T	1.38751e-08	-1.63423	-2.6077e-10
35976344	chr7:35976344:T:C	1.38749e-08	-1.63424	-2.6077e-10
35976554	chr7:35976554:G:T	1.00732e-08	-0.846544	-1.1079
35976628	chr7:35976628:A:C	3.64487e-08	-1.69196e-10	-0.668423
35976843	chr7:35976843:T:C	2.23422e-08	-1.69196e-10	-1.15785
35976856	chr7:35976856:T:C	2.85764e-08	-0.911748	-2.6077e-10
35976909	chr7:35976909:G:A	3.87801e-08	-1.69196e-10	-0.606422
35976970	chr7:35976970:C:T	3.60744e-07	-1.69196e-10	1.62384
35977033	chr7:35977033:C:T	2.26257e-08	-1.31179	0.166547
35977049	chr7:35977049:G:A	6.67058e-09	-1.3117	-1.05493
35977051	chr7:35977051:T:C	1.37353e-08	-1.64436	-2.6077e-10
35977485	chr7:35977485:C:T	1.48152e-08	-0.576022	-0.992654
35977581	chr7:35977581:T:G	1.3737e-08	-1.64424	-2.6077e-10
35978036	chr7:35978036:G:A	2.25955e-08	-1.69196e-10	-1.14658
35978608	chr7:35978608:A:G	1.33789e-08	-1.67065	-2.6077e-10
35978693	chr7:35978693:A:C	1.3694e-08	-1.64737	-2.6077e-10
35978908	chr7:35978908:T:C	2.41377e-08	-1.69196e-10	-1.08055
35979157	chr7:35979157:G:A	3.67703e-08	-1.69196e-10	-0.659639
35979357	chr7:35979357:T:G	3.80735e-09	-1.71013	-1.21727
35979602	chr7:35979602:G:A	2.19499e-08	-1.69196e-10	-1.17556
35979657	chr7:35979657:C:T	1.59801e-08	-0.503143	-0.989843
35979757	chr7:35979757:A:G	2.10965e-08	-1.69196e-10	-1.21522
35979763	chr7:35979763:C:A	2.17186e-08	-1.69196e-10	-1.18616
35979850	chr7:35979850:G:A	1.40293e-08	-0.633118	-0.990062
35979951	chr7:35979951:C:T	2.17186e-08	-1.69196e-10	-1.18616
35980254	chr7:35980254:G:C	2.17057e-08	-1.69196e-10	-1.18675
35980335	chr7:35980335:G:T	3.64632e-08	-1.69196e-10	-0.668024
35980611	chr7:35980611:G:A	1.1408e-08	-0.754175	-1.07584
35980686	chr7:35980686:G:A	1.39862e-08	-1.62626	-2.6077e-10
35980732	chr7:35980732:G:A	2.23542e-07	-1.69196e-10	1.14527
35981096	chr7:35981096:G:A	4.13165e-08	-1.69196e-10	-0.543068
35981145	chr7:35981145:A:AT	2.69518e-08	-1.69196e-10	-0.970277
35982063	chr7:35982063:T:C	1.67993e-08	-1.75765	0.314659
35982246	chr7:35982246:T:G	1.87894e-07	-1.69196e-10	0.971551
35982607	chr7:35982607:G:A	1.68958e-08	-1.43726	-2.6077e-10
35982724	chr7:35982724:G:A	4.17793e-08	-1.69196e-10	-0.531926
35982806	chr7:35982806:T:C	7.44432e-09	-1.17647	-1.08041
35983352	chr7:35983352:ACTT:A	9.81072e-08	-1.69196e-10	0.321732
35983635	chr7:35983635:G:A	3.73478e-07	-1.69196e-10	1.65853
35983756	chr7:35983756:G:A	2.10687e-08	-1.69196e-10	-1.21654
35984319	chr7:35984319:A:G	9.08534e-09	-0.841488	-1.21618
35984346	chr7:35984346:A:G	1.3255e-08	-1.67996	-2.6077e-10
35984454	chr7:35984454:G:A	5.04089e-08	-1.69196e-10	-0.344161
35984717	chr7:35984717:A:AAGCTAGGGTTGGCGTC	2.10549e-08	-1.69196e-10	-1.2172
35984823	chr7:35984823:C:T	2.10754e-08	-1.69196e-10	-1.21622
35984941	chr7:35984941:T:C	1.35745e-08	-1.65613	-2.6077e-10
35985553	chr7:35985553:T:C	2.10983e-08	-1.69196e-10	-1.21513
35985684	chr7:35985684:A:C	2.11017e-08	-1.69196e-10	-1.21498
35985749	chr7:35985749:C:T	1.30185e-08	-0.876913	-0.821042
35985808	chr7:35985808:C:T	1.28485e-08	-1.7111	-2.6077e-10
35986176	chr7:35986176:G:A	6.50514e-09	-1.69145	-0.700283
35986394	chr7:35986394:G:T	4.01429e-07	-1.69196e-10	1.7307
35986525	chr7:35986525:T:C	1.51562e-08	-0.736762	-0.809159
35986719	chr7:35986719:C:T	2.10985e-08	-1.69196e-10	-1.21513
35987205	chr7:35987205:C:T	1.39143e-08	-0.856473	-0.774941
35987283	chr7:35987283:C:G	2.58742e-08	-1.69196e-10	-1.01108
35987305	chr7:35987305:A:G	2.11042e-08	-1.69196e-10	-1.21486
35987463	chr7:35987463:T:C	2.30893e-08	-1.69196e-10	-1.12496
35987664	chr7:35987664:A:G	2.11001e-08	-1.69196e-10	-1.21505
35987705	chr7:35987705:G:C	2.57986e-08	-1.69196e-10	-1.01401
35987915	chr7:35987915:A:T	2.43851e-08	-1.69196e-10	-1.07036
35988418	chr7:35988418:T:G	8.60383e-08	-1.69196e-10	0.190464
35988589	chr7:35988589:C:T	2.75804e-08	-1.69196e-10	-0.947221
35988795	chr7:35988795:T:A	3.95574e-08	-1.69196e-10	-0.586577
35989328	chr7:35989328:T:C	1.31301e-08	-1.68942	-2.6077e-10
35989442	chr7:35989442:G:A	2.76208e-08	-1.69196e-10	-0.945758
35989455	chr7:35989455:G:T	4.27241e-08	-1.69196e-10	-0.509565
35990109	chr7:35990109:C:T	1.4229e-07	-1.69196e-10	0.693542
35990224	chr7:35990224:T:C	5.4547e-09	-1.71011	-0.857737
35990270	chr7:35990270:G:A	2.10737e-08	-1.69196e-10	-1.2163
35990493	chr7:35990493:C:T	2.10641e-08	-1.69196e-10	-1.21676
35990957	chr7:35990957:A:C	1.34041e-08	-1.66877	-2.6077e-10
35991020	chr7:35991020:G:A	2.598e-08	-1.69196e-10	-1.007
35991082	chr7:35991082:T:G	6.23282e-09	-1.72523	-0.709268
35991266	chr7:35991266:A:G	8.71435e-08	-1.69196e-10	0.203228
35991317	chr7:35991317:G:A	2.10579e-08	-1.69196e-10	-1.21705
35992068	chr7:35992068:C:T	2.43987e-08	-1.69196e-10	-1.0698
35992362	chr7:35992362:C:T	7.06261e-09	-1.2291	-1.08042
35992901	chr7:35992901:T:C	3.87353e-08	-1.69196e-10	-0.607577
35993134	chr7:35993134:C:T	3.92097e-08	-1.69196e-10	-0.595404
35993188	chr7:35993188:A:G	2.11167e-08	-1.69196e-10	-1.21426
35993358	chr7:35993358:T:C	3.90023e-08	-1.69196e-10	-0.600709
35993481	chr7:35993481:A:G	5.76262e-09	-1.63617	-0.87677
35993635	chr7:35993635:G:T	6.18296e-08	-1.69196e-10	-0.139946
35993829	chr7:35993829:T:C	5.69058e-08	-0.222931	-2.6077e-10
35993903	chr7:35993903:G:A	2.10598e-08	-1.69196e-10	-1.21696
35993967	chr7:35993967:T:A	1.36604e-08	-1.64983	-2.6077e-10
35994125	chr7:35994125:A:C	1.34789e-08	-1.6632	-2.6077e-10
35994396	chr7:35994396:C:T	2.11155e-08	-1.69196e-10	-1.21432
35994964	chr7:35994964:C:T	2.11155e-08	-1.69196e-10	-1.21432
35994989	chr7:35994989:G:A	2.11121e-08	-1.69196e-10	-1.21448
35995052	chr7:35995052:T:C	1.32204e-08	-0.76909	-0.91348
35995081	chr7:35995081:G:A	2.11155e-08	-1.69196e-10	-1.21432
35995409	chr7:35995409:G:T	4.65943e-08	-1.69196e-10	-0.42285
35995482	chr7:35995482:A:G	5.89276e-09	-1.3749	-1.11571
35995557	chr7:35995557:T:C	6.68448e-09	-1.71233	-0.652209
35995805	chr7:35995805:A:C	2.10548e-08	-1.69196e-10	-1.2172
35995893	chr7:35995893:A:G	2.84232e-08	-1.69196e-10	-0.917124
35995961	chr7:35995961:T:C	2.8464e-08	-1.69196e-10	-0.915687
35996224	chr7:35996224:G:T	2.1114e-08	-1.69196e-10	-1.21439
35996465	chr7:35996465:C:T	2.1697e-08	-1.69196e-10	-1.18715
35996506	chr7:35996506:C:T	3.86191e-08	-1.69196e-10	-0.610582
35996507	chr7:35996507:TCTGCC:T	3.84762e-08	-1.69196e-10	-0.614288
35996694	chr7:35996694:A:C	2.10637e-08	-1.69196e-10	-1.21678
35997275	chr7:35997275:G:A	4.96973e-08	-1.69196e-10	-0.358378
35997631	chr7:35997631:C:T	3.68085e-08	-1.69196e-10	-0.658601
35997825	chr7:35997825:G:A	5.40432e-09	-1.68301	-0.894118
35997985	chr7:35997985:C:A	3.31652e-08	-1.69196e-10	-0.762827
35998719	chr7:35998719:C:T	1.39288e-08	-1.63037	-2.6077e-10
35998762	chr7:35998762:C:T	1.33326e-08	-1.67412	-2.6077e-10
35998802	chr7:35998802:G:A	3.50989e-08	-1.69196e-10	-0.706159
35999079	chr7:35999079:A:C	3.51463e-08	-1.69196e-10	-0.704808
35999579	chr7:35999579:A:T	5.72469e-09	-1.68514	-0.834405
35999737	chr7:35999737:T:G	7.25652e-07	-1.69196e-10	2.32274
36000616	chr7:36000616:T:C	1.49228e-08	-1.56144	-2.6077e-10
36001040	chr7:36001040:C:T	1.27371e-08	-1.71981	-2.6077e-10
36001164	chr7:36001164:G:A	2.10604e-08	-1.69196e-10	-1.21693
36001313	chr7:36001313:C:A	2.58851e-08	-1.69196e-10	-1.01066
36001511	chr7:36001511:A:G	2.94506e-08	-1.69196e-10	-0.881614
36001584	chr7:36001584:A:T	8.89358e-09	-0.940104	-1.13889
36001695	chr7:36001695:G:A	2.11677e-08	-1.69196e-10	-1.21185
36001956	chr7:36001956:G:T	3.54993e-08	-1.69196e-10	-0.694814
36002166	chr7:36002166:T:C	4.71021e-08	-0.41201	-2.6077e-10
36002168	chr7:36002168:T:C	3.89238e-08	-1.69196e-10	-0.602723
36002250	chr7:36002250:T:G	4.42847e-08	-1.69196e-10	-0.473689
36002366	chr7:36002366:T:C	7.96957e-08	-1.69196e-10	0.113887
36002573	chr7:36002573:C:T	3.13518e-08	-1.69196e-10	-0.819057
36002636	chr7:36002636:G:A	3.15404e-08	-1.69196e-10	-0.81306
36002753	chr7:36002753:T:C	2.84447e-08	-1.69196e-10	-0.916365
36003105	chr7:36003105:G:A	2.21106e-08	-1.69196e-10	-1.16827
36003563	chr7:36003563:C:T	2.4205e-08	-1.69196e-10	-1.07777
36003770	chr7:36003770:A:C	2.45917e-08	-1.69196e-10	-1.06192
36003779	chr7:36003779:A:T	2.15909e-08	-1.69196e-10	-1.19206
36004350	chr7:36004350:C:T	2.44442e-08	-1.69196e-10	-1.06793
36004437	chr7:36004437:C:G	5.14505e-09	-1.41748	-1.20882
36004469	chr7:36004469:A:G	9.98111e-09	-1.06935	-0.894284
36004523	chr7:36004523:A:T	3.49094e-08	-0.711571	-2.6077e-10
36004653	chr7:36004653:T:G	2.18026e-08	-1.69196e-10	-1.1823
36004973	chr7:36004973:T:C	2.14895e-08	-1.69196e-10	-1.19677
36005438	chr7:36005438:T:A	2.21143e-08	-0.509083	-0.65902
36005453	chr7:36005453:G:A	2.33802e-08	-1.69196e-10	-1.11244
36006599	chr7:36006599:G:T	2.66165e-08	-1.69196e-10	-0.982796
36006752	chr7:36006752:G:A	5.34787e-09	-1.41454	-1.17309
36006761	chr7:36006761:G:A	2.42397e-08	-1.69196e-10	-1.07634
36006770	chr7:36006770:T:A	2.75043e-08	-0.949987	-2.6077e-10
36006964	chr7:36006964:G:A	2.10845e-08	-1.69196e-10	-1.21579
36007054	chr7:36007054:A:T	2.42824e-08	-1.69196e-10	-1.07458
36007055	chr7:36007055:CAGAG:C	2.372e-08	-1.69196e-10	-1.09801
36007266	chr7:36007266:C:T	2.47233e-08	-1.69196e-10	-1.05658
36007281	chr7:36007281:C:T	2.38705e-08	-1.69196e-10	-1.09169
36007287	chr7:36007287:C:T	2.44628e-08	-1.69196e-10	-1.06717
36007546	chr7:36007546:A:G	2.20431e-08	-1.69196e-10	-1.17133
36007603	chr7:36007603:C:T	3.04061e-08	-0.849687	-2.6077e-10
36007869	chr7:36007869:A:G	1.64427e-07	-1.69196e-10	0.83814
36008148	chr7:36008148:A:G	3.87239e-08	-1.69196e-10	-0.607871
36008184	chr7:36008184:T:C	2.14935e-08	-1.69196e-10	-1.19658
36008227	chr7:36008227:C:G	1.21079e-07	-1.69196e-10	0.532112
36008424	chr7:36008424:G:A	3.88912e-08	-1.69196e-10	-0.60356
36008570	chr7:36008570:T:G	4.83908e-09	-1.53564	-1.15197
36008762	chr7:36008762:C:T	2.45299e-08	-1.69196e-10	-1.06444
36008811	chr7:36008811:T:C	2.59373e-08	-1.69196e-10	-1.00864
36009147	chr7:36009147:G:C	2.48881e-08	-1.69196e-10	-1.04994
36009154	chr7:36009154:G:A	2.44391e-08	-1.69196e-10	-1.06814
36009795	chr7:36009795:A:T	2.1092e-08	-1.69196e-10	-1.21544
36010087	chr7:36010087:C:T	7.07941e-09	-1.13467	-1.17247
36010458	chr7:36010458:G:C	2.38818e-08	-1.69196e-10	-1.09121
36010498	chr7:36010498:G:A	2.15058e-08	-1.69196e-10	-1.19601
36010641	chr7:36010641:G:A	2.4031e-08	-1.69196e-10	-1.08498
36011186	chr7:36011186:G:A	1.21651e-08	-1.76576	-2.6077e-10
36011270	chr7:36011270:C:T	3.78024e-08	-1.69196e-10	-0.631956
36011278	chr7:36011278:G:A	2.64319e-08	-1.7484	0.758647
36011354	chr7:36011354:G:A	2.21341e-08	-0.312533	-0.854677
36011585	chr7:36011585:A:G	1.12392e-08	-1.09974	-0.745186
36011675	chr7:36011675:C:T	4.82484e-08	-0.387965	-2.6077e-10
36011694	chr7:36011694:C:A	8.34413e-08	-1.69196e-10	0.159815
36011755	chr7:36011755:T:C	2.30408e-08	-1.12706	-2.6077e-10
36011888	chr7:36011888:C:T	2.74323e-07	0.722652	0.627324
36011965	chr7:36011965:C:T	1.21274e-08	-1.76886	-2.6077e-10
36012363	chr7:36012363:C:T	5.83094e-08	-0.198565	-2.6077e-10
36012466	chr7:36012466:C:T	7.17795e-09	-1.75738	-0.535934
36012475	chr7:36012475:C:T	2.27322e-08	-1.69196e-10	-1.14055
36012554	chr7:36012554:A:G	6.06371e-09	-1.50168	-0.960327
36013018	chr7:36013018:T:C	4.84576e-09	-1.57503	-1.11119
36013608	chr7:36013608:G:C	2.14662e-08	-1.69196e-10	-1.19785
36013758	chr7:36013758:C:T	5.90746e-08	-0.185527	-2.6077e-10
36013802	chr7:36013802:G:A	1.05382e-08	-0.694229	-1.21509
36014396	chr7:36014396:C:T	4.70323e-08	-0.403347	-0.0101471
36014829	chr7:36014829:G:A	1.21453e-08	-1.76738	-2.6077e-10
36015704	chr7:36015704:T:C	1.85034e-08	-0.132577	-1.21379
36016340	chr7:36016340:G:A	1.21357e-08	-1.76818	-2.6077e-10
36016387	chr7:36016387:G:A	1.33037e-08	-1.67629	-2.6077e-10
36016596	chr7:36016596:G:A	2.69918e-08	-1.69196e-10	-0.968796
36016674	chr7:36016674:A:G	1.93621e-08	-0.164302	-1.13671
36017157	chr7:36017157:G:C	2.27324e-08	-1.69196e-10	-1.14054
36017374	chr7:36017374:T:C	2.57052e-08	-1.01763	-2.6077e-10
36017569	chr7:36017569:G:A	1.2126e-08	-1.76897	-2.6077e-10
36017730	chr7:36017730:C:G	2.13491e-08	-0.328197	-0.875124
36017854	chr7:36017854:A:G	2.45377e-08	-1.69196e-10	-1.06412
36017996	chr7:36017996:A:G	3.24074e-08	-1.69196e-10	-0.785941
36018233	chr7:36018233:A:G	2.20887e-08	-1.69196e-10	-1.16926
36018266	chr7:36018266:A:G	4.49872e-08	-0.45795	-2.6077e-10
36018414	chr7:36018414:G:A	1.46395e-08	-1.58061	-2.6077e-10
36018423	chr7:36018423:T:G	2.12621e-08	-1.69196e-10	-1.2074
36018463	chr7:36018463:T:A	2.1778e-08	-1.69196e-10	-1.18343
36018663	chr7:36018663:T:C	4.94042e-08	-1.69196e-10	-0.364293
36018794	chr7:36018794:G:A	6.99028e-08	-1.69196e-10	-0.0172235
36018939	chr7:36018939:C:A	2.23848e-08	-1.69196e-10	-1.15595
36018947	chr7:36018947:A:G	2.18096e-08	-1.69196e-10	-1.18198
36019497	chr7:36019497:G:A	1.0807e-07	-1.69196e-10	0.418447
36019703	chr7:36019703:C:A	1.52495e-08	-1.53978	-2.6077e-10
36020019	chr7:36020019:G:A	7.27832e-08	-1.69196e-10	0.0231567
36020198	chr7:36020198:AG:A	3.80927e-08	-1.69196e-10	-0.624307
36020560	chr7:36020560:T:C	2.14641e-08	-1.69196e-10	-1.19795
36020578	chr7:36020578:G:A	5.70939e-08	-1.69196e-10	-0.219631
36020617	chr7:36020617:T:G	5.82818e-09	-1.7172	-0.784424
36020906	chr7:36020906:T:C	1.51775e-08	-1.54451	-2.6077e-10
36020983	chr7:36020983:A:G	8.44589e-09	-1.68137	-0.449279
36020991	chr7:36020991:T:C	7.63738e-09	-1.66965	-0.561625
36021011	chr7:36021011:G:A	7.15386e-09	-1.69166	-0.605015
36021108	chr7:36021108:T:C	7.96072e-09	-1.67304	-0.516766
36021179	chr7:36021179:A:G	2.22385e-08	-1.69196e-10	-1.1625
36021180	chr7:36021180:T:G	7.965e-09	-1.65143	-0.537844
36021328	chr7:36021328:A:C	8.06049e-09	-1.65724	-0.520117
36021346	chr7:36021346:C:A	5.07606e-08	-1.52917	1.19196
36021381	chr7:36021381:T:C	5.83621e-08	-1.69196e-10	-0.197662
36021685	chr7:36021685:C:T	1.24387e-08	-1.74351	-2.6077e-10
36021687	chr7:36021687:G:A	7.40127e-09	-1.67171	-0.590966
36021786	chr7:36021786:G:C	5.2589e-08	-1.51084	1.20901
36021874	chr7:36021874:A:G	7.80238e-09	-1.66528	-0.544617
36021942	chr7:36021942:C:T	6.85071e-08	-1.69196e-10	-0.0373905
36022036	chr7:36022036:C:T	9.00233e-09	-1.63928	-0.427566
36022175	chr7:36022175:A:G	7.0323e-09	-1.69006	-0.623758
36022195	chr7:36022195:A:G	6.52363e-09	-1.6663	-0.722601
36022204	chr7:36022204:C:G	6.34485e-09	-1.65423	-0.762456
36022355	chr7:36022355:T:C	7.19085e-09	-1.694	-0.59752
36022794	chr7:36022794:A:G	2.24519e-08	-1.69196e-10	-1.15295
36023552	chr7:36023552:A:T	2.22725e-08	-1.69196e-10	-1.16097
36023695	chr7:36023695:C:T	4.74155e-08	-1.69196e-10	-0.405379
36024188	chr7:36024188:G:A	1.49201e-07	-0.336279	1.07724
36024516	chr7:36024516:C:T	2.35122e-08	-0.425857	-0.68095
36024898	chr7:36024898:G:T	2.42106e-08	-1.69196e-10	-1.07754
36024984	chr7:36024984:A:G	2.59048e-07	-1.69196e-10	1.29269
36025099	chr7:36025099:A:G	1.27344e-06	2.88515	-2.6077e-10
36025494	chr7:36025494:TC:T	1.29829e-08	-1.70069	-2.6077e-10
36025633	chr7:36025633:C:T	1.4994e-08	-1.55668	-2.6077e-10
36025865	chr7:36025865:T:C	3.05119e-08	-1.69196e-10	-0.846213
36026257	chr7:36026257:G:A	1.48363e-08	-1.56725	-2.6077e-10
36026277	chr7:36026277:C:T	2.24752e-08	-1.69196e-10	-1.15191
36026516	chr7:36026516:G:A	4.18678e-07	-1.69196e-10	1.77277
36027010	chr7:36027010:C:T	1.50476e-08	-1.55311	-2.6077e-10
36027330	chr7:36027330:G:T	1.50214e-08	-1.55486	-2.6077e-10
36027352	chr7:36027352:T:C	3.2659e-07	1.79078	-0.266407
36027414	chr7:36027414:T:C	3.88925e-08	-1.69196e-10	-0.603527
36027850	chr7:36027850:CT:C	1.58498e-08	-1.50117	-2.6077e-10
36027856	chr7:36027856:C:T	5.79965e-09	-1.74763	-0.758903
36028245	chr7:36028245:G:A	9.85438e-08	-1.69196e-10	0.326173
36028317	chr7:36028317:C:T	7.02578e-08	-1.69196e-10	-0.0121578
36028742	chr7:36028742:C:T	2.21514e-08	-1.69196e-10	-1.16643
36028754	chr7:36028754:C:T	2.17014e-08	-1.69196e-10	-1.18695
36028825	chr7:36028825:C:T	2.22518e-08	-1.69196e-10	-1.1619
36028877	chr7:36028877:G:C	2.11035e-08	-1.69196e-10	-1.21489
36028922	chr7:36028922:G:A	2.11293e-08	-1.69196e-10	-1.21367
36029047	chr7:36029047:C:T	2.768e-08	-0.617799	-0.325819
36029157	chr7:36029157:C:A	2.23292e-08	-1.69196e-10	-1.15843
36029248	chr7:36029248:A:C	2.47438e-08	-1.69196e-10	-1.05575
36029468	chr7:36029468:T:C	2.65128e-08	-0.667738	-0.318965
36029647	chr7:36029647:C:T	4.48505e-08	-1.69196e-10	-0.460993
36029672	chr7:36029672:C:T	2.2355e-08	-0.78981	-0.36747
36030124	chr7:36030124:T:A	4.85164e-08	-1.69196e-10	-0.382427
36030236	chr7:36030236:T:G	2.59532e-08	-0.738251	-0.269782
36030270	chr7:36030270:G:A	2.25063e-08	-1.69196e-10	-1.15054
36030314	chr7:36030314:A:G	9.02822e-08	-1.69196e-10	0.238612
36030366	chr7:36030366:A:G	2.22837e-08	-1.69196e-10	-1.16047
36030490	chr7:36030490:A:C	2.26421e-08	-1.69196e-10	-1.14452
36030535	chr7:36030535:A:C	2.33269e-08	-1.69196e-10	-1.11472
36030622	chr7:36030622:T:C	2.58703e-08	-1.01123	-2.6077e-10
36030818	chr7:36030818:G:A	2.44033e-08	-0.811994	-0.257617
36031059	chr7:36031059:G:A	2.4616e-08	-1.69196e-10	-1.06093
36031286	chr7:36031286:T:C	2.25135e-08	-0.919806	-0.230408
36031515	chr7:36031515:G:A	1.35115e-08	-1.09799	-0.562797
36031602	chr7:36031602:C:CA	4.58773e-09	-1.67325	-1.0677
36031764	chr7:36031764:A:AT	2.11295e-08	-1.69196e-10	-1.21366
36031893	chr7:36031893:G:A	2.26475e-08	-1.69196e-10	-1.14428
36032165	chr7:36032165:C:T	2.5528e-08	-1.69196e-10	-1.02455
36032646	chr7:36032646:T:C	7.48283e-08	-1.69196e-10	0.0508673
36032854	chr7:36032854:G:A	1.26624e-08	-0.580599	-1.14509
36032916	chr7:36032916:C:T	2.48101e-08	-1.69196e-10	-1.05308
36033165	chr7:36033165:C:T	6.9765e-09	-1.3909	-0.93088
36033563	chr7:36033563:A:G	2.25703e-08	-1.69196e-10	-1.14769
36033590	chr7:36033590:TAGTGGGGAG:T	1.22933e-08	-0.594886	-1.16039
36033617	chr7:36033617:G:C	2.21441e-08	-1.69196e-10	-1.16676
36033711	chr7:36033711:C:A	1.55814e-06	3.93497	-0.84805
36033726	chr7:36033726:G:A	1.25672e-08	-0.568336	-1.1649
36034113	chr7:36034113:T:A	1.54292e-07	-1.69196e-10	0.774517
36034263	chr7:36034263:T:C	0.000583964	7.50312	1.51015
36034370	chr7:36034370:T:C	4.87202e-08	-1.69196e-10	-0.378235
36034754	chr7:36034754:A:G	1.61894e-07	-1.69196e-10	0.822615
36034830	chr7:36034830:G:A	2.34887e-08	-1.69196e-10	-1.10781
36034884	chr7:36034884:T:C	1.17787e-07	-1.69196e-10	0.504552
36035015	chr7:36035015:A:G	2.3208e-08	-0.284722	-0.835109
36035145	chr7:36035145:T:C	6.52966e-06	5.01891	-0.499132
36035518	chr7:36035518:A:C	2.14221e-08	-1.69196e-10	-1.1999
36035775	chr7:36035775:C:T	0.000260383	9.26167	-1.05608
36035856	chr7:36035856:C:T	2.18191e-07	-1.69196e-10	1.12104
36036796	chr7:36036796:G:A	4.08833e-09	-1.71456	-1.14163
36036842	chr7:36036842:G:A	0.000325581	9.5276	-1.09856
36037013	chr7:36037013:A:C	3.5172e-08	-1.69196e-10	-0.704078
36037332	chr7:36037332:C:T	3.6106e-08	-1.69196e-10	-0.67787
36037551	chr7:36037551:G:T	1.48857e-07	-1.69196e-10	0.738659
36037589	chr7:36037589:G:A	2.14436e-08	-1.69196e-10	-1.1989
36037600	chr7:36037600:C:T	5.43604e-08	-1.69196e-10	-0.268692
36037639	chr7:36037639:T:C	0.000338158	9.61269	-1.14575
36037747	chr7:36037747:C:T	5.76018e-08	-1.69196e-10	-0.210774
36037830	chr7:36037830:C:T	1.33024e-08	-0.479899	-1.19649
36038052	chr7:36038052:C:T	3.83061e-09	-1.70577	-1.21553
36038105	chr7:36038105:G:T	3.16146e-08	-1.69196e-10	-0.81071
36038205	chr7:36038205:C:T	2.63974e-07	-0.188495	1.50002
36038243	chr7:36038243:T:C	6.41545e-08	-0.335452	0.232419
36038314	chr7:36038314:G:C	2.69224e-07	-0.32412	1.65534
36038418	chr7:36038418:G:A	1.48025e-08	-0.411664	-1.15787
36038539	chr7:36038539:T:C	6.1461e-08	-0.337464	0.191538
36038666	chr7:36038666:A:T	4.86098e-08	-1.69196e-10	-0.380504
36038742	chr7:36038742:G:C	9.54067e-08	0.665155	-0.371335
36038934	chr7:36038934:A:G	1.31283e-08	-0.493266	-1.19629
36039083	chr7:36039083:C:T	0.000289005	9.40122	-1.09135
36039191	chr7:36039191:G:A	2.47119e-08	-1.69196e-10	-1.05704
36039450	chr7:36039450:C:T	1.45152e-07	0.209697	0.503754
36039548	chr7:36039548:G:C	1.2513e-08	-0.540917	-1.19664
36039874	chr7:36039874:T:C	1.46441e-08	-0.416269	-1.16402
36039913	chr7:36039913:G:C	2.26336e-08	-1.69196e-10	-1.14489
36040099	chr7:36040099:A:G	0.00038113	7.02293	1.56364
36040290	chr7:36040290:G:T	3.29557e-07	-1.69196e-10	1.53342
36040291	chr7:36040291:C:CA	4.1743e-07	-1.69196e-10	1.76979
36040413	chr7:36040413:G:C	3.28002e-07	-1.69196e-10	1.52869
36040511	chr7:36040511:T:G	4.78696e-08	-1.69196e-10	-0.395848
36040880	chr7:36040880:G:C	2.94132e-08	-1.69196e-10	-0.882884
36040899	chr7:36040899:C:T	2.93246e-08	-1.69196e-10	-0.885903
36041006	chr7:36041006:G:A	2.7559e-08	-1.69196e-10	-0.947998
36041122	chr7:36041122:C:T	1.32515e-07	1.82247	-1.20011
36041324	chr7:36041324:C:G	2.31557e-08	-1.12209	-2.6077e-10
36041350	chr7:36041350:G:A	7.96582e-09	-1.10936	-1.07981
36041565	chr7:36041565:A:C	0.0575858	11.7411	1.86332
36041573	chr7:36041573:T:A	7.06696e-08	-1.69196e-10	-0.0063136
36041582	chr7:36041582:C:T	6.97817e-08	0.033943	-0.0528991
36041732	chr7:36041732:G:A	1.78526e-07	-1.69196e-10	0.920408
36041826	chr7:36041826:A:T	0.0652377	12.8182	0.910984
36042316	chr7:36042316:G:A	1.30755e-08	-0.55125	-1.14234
36042329	chr7:36042329:G:A	2.95565e-08	-1.69196e-10	-0.878024
36042417	chr7:36042417:CT:C	2.10685e-08	-1.69196e-10	-1.21655
36042732	chr7:36042732:G:T	2.1299e-08	-1.69196e-10	-1.20567
36043300	chr7:36043300:G:A	1.99949e-05	6.63659	-0.997685
36043819	chr7:36043819:G:C	4.37368e-08	0.587384	-1.07352
36044004	chr7:36044004:G:A	2.1426e-08	-1.69196e-10	-1.19972
36044069	chr7:36044069:C:T	0.026121	11.8187	0.99523
36044141	chr7:36044141:C:T	3.27598e-08	-1.69196e-10	-0.775125
36044261	chr7:36044261:GA:G	6.44252e-08	-1.69196e-10	-0.0988237
36044919	chr7:36044919:T:C	0.415385	14.3864	1.19404
36045300	chr7:36045300:T:G	1.23803e-05	6.1301	-0.970564
36045313	chr7:36045313:G:A	0.00679135	12.1875	-0.720672
36045430	chr7:36045430:A:G	3.73212e-08	-1.30021	0.655443
36045451	chr7:36045451:A:T	2.61686e-05	6.89937	-0.991388
36045532	chr7:36045532:T:C	0.0665647	14.4439	-0.694558
36045549	chr7:36045549:A:G	1.33292e-08	-0.524544	-1.14983
36046001	chr7:36046001:T:C	2.17973e-08	-1.69196e-10	-1.18254
36046006	chr7:36046006:G:C	2.50971e-08	-1.69196e-10	-1.04158
36046177	chr7:36046177:G:A	9.72176e-08	-1.69196e-10	0.312623
36046439	chr7:36046439:GT:G	1.32425e-07	-1.69196e-10	0.62169
36046521	chr7:36046521:C:T	2.1401e-08	-1.69196e-10	-1.20089
36046647	chr7:36046647:T:C	9.19683e-08	-0.353483	0.610598
36046658	chr7:36046658:A:G	0.118402	12.1473	2.17798
36046931	chr7:36046931:C:T	1.67132e-08	-1.44813	-2.6077e-10
36047342	chr7:36047342:A:G	2.13002e-08	-1.69196e-10	-1.20561
36047439	chr7:36047439:A:G	2.13334e-08	-1.69196e-10	-1.20405
36047606	chr7:36047606:T:C	6.65439e-09	-1.32657	-1.04248
36047798	chr7:36047798:A:G	0.116449	12.0322	2.27642
36047906	chr7:36047906:A:G	8.50036e-08	-0.561017	0.739382
36048332	chr7:36048332:C:T	2.73858e-08	-1.69196e-10	-0.954304
36048978	chr7:36048978:T:C	2.14577e-08	-1.69196e-10	-1.19825
36049070	chr7:36049070:G:A	2.11966e-08	-1.69196e-10	-1.21049
36049260	chr7:36049260:T:A	2.53062e-07	-1.69196e-10	1.26931
36050029	chr7:36050029:AT:A	1.18959e-08	-0.701907	-1.08623
36050406	chr7:36050406:G:A	2.11385e-08	-1.69196e-10	-1.21323
36050707	chr7:36050707:C:A	0.062451	11.8303	1.85522
36050859	chr7:36050859:T:C	1.88166e-08	-0.544858	-0.784729
36051321	chr7:36051321:C:G	1.36215e-08	-1.65268	-2.6077e-10
36051746	chr7:36051746:C:T	5.49381e-09	-1.62391	-0.9368
36051825	chr7:36051825:C:A	2.35687e-08	-1.69196e-10	-1.10441
36052151	chr7:36052151:A:T	4.42956e-06	5.15125	-1.01952
36052278	chr7:36052278:G:A	1.1644e-08	-0.8081	-1.00143
36052435	chr7:36052435:CAT:C	3.28561e-08	-1.69196e-10	-0.772191
36053221	chr7:36053221:G:C	2.10119e-07	1.93251	-0.849166
36053539	chr7:36053539:G:C	1.2311e-08	-0.731458	-1.02238
36053582	chr7:36053582:T:A	2.56211e-08	-1.69196e-10	-1.02091
36054739	chr7:36054739:C:T	1.14886e-08	-0.783571	-1.0394
36054843	chr7:36054843:T:C	2.10538e-08	-1.69196e-10	-1.21725
36055010	chr7:36055010:G:T	1.06634e-07	1.23129	-0.826221
36055251	chr7:36055251:G:T	1.1853e-08	-0.808827	-0.982917
36055574	chr7:36055574:G:A	9.71932e-08	-1.69196e-10	0.312372
36055614	chr7:36055614:A:G	6.27741e-08	-1.69196e-10	-0.124787
36056340	chr7:36056340:A:G	0.034991	11.3271	1.77918
36056748	chr7:36056748:GC:G	2.10772e-08	-1.69196e-10	-1.21614
36056852	chr7:36056852:A:G	2.10641e-08	-1.69196e-10	-1.21676
36057207	chr7:36057207:G:A	5.77467e-08	-1.69196e-10	-0.208262
36057499	chr7:36057499:C:T	6.79923e-09	-1.43692	-0.910604
36057567	chr7:36057567:A:G	2.64682e-07	1.97262	-0.658424
36057739	chr7:36057739:G:A	2.46832e-08	-1.69196e-10	-1.05821
36058072	chr7:36058072:C:T	2.8039e-07	2.03133	-0.659475
36058168	chr7:36058168:T:A	3.0811e-07	2.14247	-0.676345
36058260	chr7:36058260:T:C	4.16898e-05	4.48803	1.88565
36058659	chr7:36058659:A:ATC	5.10366e-08	-1.48831	1.15653
36059107	chr7:36059107:T:A	2.14781e-08	-1.69196e-10	-1.19729
36059179	chr7:36059179:C:T	1.32425e-08	-0.677757	-1.00314
36059234	chr7:36059234:G:A	3.41573e-06	4.83036	-0.958542
36059404	chr7:36059404:T:C	1.84901e-06	3.25808	-2.6077e-10
36060237	chr7:36060237:T:C	2.91926e-08	-1.69196e-10	-0.890412
36060559	chr7:36060559:C:T	1.57246e-05	5.99396	-0.595314
36060640	chr7:36060640:G:A	2.29401e-08	-1.69196e-10	-1.13144
36061234	chr7:36061234:T:C	0.0124614	11.8601	0.213735
36061272	chr7:36061272:CAA:C	2.72143e-07	2.19561	-0.85361
36061576	chr7:36061576:G:C	1.71251e-06	3.92052	-0.739135
36061886	chr7:36061886:T:C	2.1307e-08	-1.69196e-10	-1.20529
36062042	chr7:36062042:C:T	5.25434e-08	-1.69196e-10	-0.30269
36062214	chr7:36062214:T:G	2.97815e-08	-0.870442	-2.6077e-10
36062243	chr7:36062243:G:C	2.25641e-08	-0.414104	-0.733863
36062669	chr7:36062669:G:A	1.02793e-08	-0.982011	-0.952185
36062696	chr7:36062696:C:T	4.9909e-08	-1.69196e-10	-0.354127
36062831	chr7:36062831:C:T	1.16922e-08	-0.863408	-0.941997
36063049	chr7:36063049:A:G	2.56978e-08	-1.69196e-10	-1.01792
36063262	chr7:36063262:T:C	2.57447e-08	-1.69196e-10	-1.0161
36063335	chr7:36063335:C:T	2.37912e-08	-1.69196e-10	-1.09501
36063652	chr7:36063652:C:T	2.52126e-08	-1.69196e-10	-1.03698
36063726	chr7:36063726:T:A	2.35159e-08	-1.69196e-10	-1.10665
36063836	chr7:36063836:G:A	1.51721e-06	4.11208	-1.05178
36063909	chr7:36063909:T:C	2.93241e-08	-0.152529	-0.73339
36063950	chr7:36063950:T:C	2.45073e-08	-1.69196e-10	-1.06536
36063957	chr7:36063957:T:C	1.32724e-06	3.84098	-0.914447
36064103	chr7:36064103:A:G	2.56386e-08	-1.69196e-10	-1.02023
36064553	chr7:36064553:T:TC	6.75811e-07	3.30621	-1.05463
36065276	chr7:36065276:A:C	2.19989e-08	-1.69196e-10	-1.17334
36065425	chr7:36065425:C:T	0.00117575	10.3363	-0.6232
36065506	chr7:36065506:G:A	8.95382e-07	3.69463	-1.16171
36065550	chr7:36065550:G:A	4.9266e-08	-1.69196e-10	-0.367094
36065561	chr7:36065561:A:G	3.5656e-08	-1.69196e-10	-0.690411
36065654	chr7:36065654:T:A	2.34653e-08	-1.69196e-10	-1.1088
36065807	chr7:36065807:C:T	4.50739e-08	-1.69196e-10	-0.456024
36065998	chr7:36065998:G:A	3.84854e-08	0.208051	-0.8221
36066246	chr7:36066246:C:T	2.95831e-08	-0.144599	-0.732527
36066339	chr7:36066339:G:A	9.24536e-07	3.44323	-0.878264
36066368	chr7:36066368:C:T	2.84573e-08	-0.183738	-0.732187
36067517	chr7:36067517:A:G	5.92309e-07	3.18354	-1.06384
36067999	chr7:36067999:T:C	2.11617e-08	-1.69196e-10	-1.21214
36068028	chr7:36068028:A:G	2.32416e-08	-1.69196e-10	-1.11839
36068237	chr7:36068237:A:G	2.30009e-08	-1.12879	-2.6077e-10
36068550	chr7:36068550:AGAATT:A	1.03803e-05	4.98333	-2.6077e-10
36068630	chr7:36068630:A:T	5.16461e-08	-1.69196e-10	-0.319914
36068747	chr7:36068747:GATAGAAGATCACTTTTCATAC:G	0.000649272	9.72689	-0.607611
36068893	chr7:36068893:C:T	2.57706e-08	-1.69196e-10	-1.01509
36069401	chr7:36069401:A:G	2.5393e-08	-1.69196e-10	-1.02986
36069502	chr7:36069502:G:A	2.10776e-08	-1.69196e-10	-1.21612
36069538	chr7:36069538:C:T	1.53493e-08	-1.53326	-2.6077e-10
36069663	chr7:36069663:C:T	4.10271e-08	-0.550096	-2.6077e-10
36070024	chr7:36070024:AAAG:A	5.14705e-08	-1.69196e-10	-0.32332
36070053	chr7:36070053:G:C	3.19139e-08	-1.69196e-10	-0.801285
36070126	chr7:36070126:T:C	1.37391e-06	4.00096	-1.03988
36070137	chr7:36070137:C:T	0.00388888	10.1396	0.769699
36070238	chr7:36070238:G:A	0.000947001	10.0266	-0.529904
36070262	chr7:36070262:G:A	5.99831e-08	-1.69196e-10	-0.170266
36070318	chr7:36070318:T:A	1.86476e-08	-1.33861	-2.6077e-10
36070566	chr7:36070566:G:C	2.51287e-08	-1.69196e-10	-1.04032
36070607	chr7:36070607:T:C	2.84606e-08	-0.183622	-0.732187
36070773	chr7:36070773:G:A	3.04195e-08	0.357204	-1.20645
36070876	chr7:36070876:C:T	3.37288e-08	-1.69196e-10	-0.745976
36070923	chr7:36070923:A:G	3.23117e-08	-1.69196e-10	-0.788898
36071372	chr7:36071372:C:T	3.26819e-08	-0.0881655	-0.689343
36071569	chr7:36071569:A:G	3.10267e-08	-0.0972937	-0.732187
36071599	chr7:36071599:A:G	2.24437e-08	-1.69196e-10	-1.15332
36071996	chr7:36071996:C:T	2.44817e-08	-1.69196e-10	-1.0664
36072569	chr7:36072569:C:A	2.60529e-08	-1.69196e-10	-1.0042
36072629	chr7:36072629:A:G	4.5384e-08	-1.69196e-10	-0.449168
36072636	chr7:36072636:A:G	2.10646e-08	-1.69196e-10	-1.21673
36072687	chr7:36072687:A:G	3.04106e-08	-0.119282	-0.730256
36072765	chr7:36072765:C:T	2.1092e-08	-1.69196e-10	-1.21543
36072914	chr7:36072914:G:T	1.21476e-08	-1.7672	-2.6077e-10
36072948	chr7:36072948:C:G	6.31378e-07	3.28653	-1.10296
36073451	chr7:36073451:T:C	1.22736e-06	3.86828	-1.01999
36073550	chr7:36073550:A:G	1.2023e-06	3.70688	-0.879208
36073563	chr7:36073563:C:T	4.45095e-07	2.76917	-0.935214
36073582	chr7:36073582:T:C	4.97919e-08	-1.69196e-10	-0.356476
36073591	chr7:36073591:A:G	3.87858e-07	2.79431	-1.09799
36073619	chr7:36073619:G:T	2.17021e-08	-1.69196e-10	-1.18692
36073701	chr7:36073701:A:G	7.77605e-07	3.41331	-1.02142
36073870	chr7:36073870:A:G	3.46511e-08	-1.69196e-10	-0.718999
36074268	chr7:36074268:G:A	2.6756e-08	-0.208321	-0.769249
36074304	chr7:36074304:A:G	2.24771e-08	-1.69196e-10	-1.15183
36074479	chr7:36074479:C:T	1.23917e-08	-1.74731	-2.6077e-10
36074549	chr7:36074549:G:A	1.32012e-06	3.97641	-1.05526
36074575	chr7:36074575:G:C	4.63271e-08	-1.69196e-10	-0.428602
36074706	chr7:36074706:G:A	2.43205e-08	-1.69196e-10	-1.07301
36074708	chr7:36074708:A:G	7.8334e-07	3.42686	-1.02762
36074862	chr7:36074862:A:G	6.95179e-07	3.26919	-0.989352
36075049	chr7:36075049:C:T	2.47463e-08	-1.69196e-10	-1.05565
36075106	chr7:36075106:G:A	0.00627833	10.5396	0.848698
36075126	chr7:36075126:C:T	7.80219e-07	3.33894	-0.943694
36075133	chr7:36075133:G:A	8.47999e-07	3.48758	-1.00903
36075169	chr7:36075169:C:G	7.97646e-07	3.43651	-1.01917
36075258	chr7:36075258:A:G	8.0716e-07	3.46157	-1.03238
36075330	chr7:36075330:A:G	3.37643e-08	0.445495	-1.19042
36075507	chr7:36075507:C:A	2.32299e-08	-1.69196e-10	-1.11889
36075636	chr7:36075636:C:T	1.88408e-07	0.97428	-2.6077e-10
36075693	chr7:36075693:G:A	7.33991e-07	3.35136	-1.01719
36076002	chr7:36076002:T:G	1.12444e-06	3.7247	-0.963993
36076267	chr7:36076267:A:C	2.46267e-07	2.24784	-1.00575
36076366	chr7:36076366:T:C	2.24113e-08	-1.69196e-10	-1.15476
36076455	chr7:36076455:C:A	1.29466e-08	-0.740493	-0.963005
36076463	chr7:36076463:A:G	1.34383e-08	-0.50992	-1.1563
36076548	chr7:36076548:GAAGTACC:G	2.10703e-08	-1.69196e-10	-1.21646
36076789	chr7:36076789:A:G	3.4541e-08	0.0723468	-0.794527
36076803	chr7:36076803:C:T	5.32361e-08	-1.69196e-10	-0.289591
36077092	chr7:36077092:T:C	3.09974e-08	-0.363923	-0.466502
36077154	chr7:36077154:G:C	1.11474e-07	0.449463	-2.6077e-10
36077174	chr7:36077174:T:C	2.4774e-08	-0.226283	-0.828252
36077315	chr7:36077315:G:A	1.7258e-08	-1.41605	-2.6077e-10
36077359	chr7:36077359:C:T	2.20545e-08	-1.69196e-10	-1.17081
36077377	chr7:36077377:T:C	2.16477e-08	-1.69196e-10	-1.18943
36077381	chr7:36077381:C:T	2.16875e-08	-1.69196e-10	-1.18759
36077479	chr7:36077479:C:T	2.65183e-08	-0.14835	-0.838145
36077558	chr7:36077558:C:T	2.65315e-08	-0.199231	-0.786765
36077641	chr7:36077641:C:T	2.84774e-08	-1.69196e-10	-0.915219
36077643	chr7:36077643:G:A	2.79927e-08	-0.174194	-0.75819
36077719	chr7:36077719:G:A	1.75191e-08	-0.250025	-1.15101
36077732	chr7:36077732:T:A	1.7273e-08	-0.264396	-1.15079
36077827	chr7:36077827:G:C	2.55848e-08	0.0893559	-1.11169
36077977	chr7:36077977:T:C	6.179e-08	0.463501	-0.604088
36078156	chr7:36078156:T:C	2.83698e-08	0.243027	-1.16203
36078178	chr7:36078178:G:A	2.20545e-08	-1.69196e-10	-1.17081
36078303	chr7:36078303:C:G	6.73764e-08	-1.69196e-10	-0.054034
36078333	chr7:36078333:G:A	2.24264e-08	0.0341256	-1.18821
36078616	chr7:36078616:C:T	2.31573e-08	-1.69196e-10	-1.12202
36079036	chr7:36079036:G:A	2.35131e-08	-1.69196e-10	-1.10677
36079082	chr7:36079082:A:G	1.22498e-08	-1.75882	-2.6077e-10
36079913	chr7:36079913:T:C	7.07891e-08	-1.69196e-10	-0.00462312
36080204	chr7:36080204:A:C	1.53144e-08	-0.344399	-1.19113
36080341	chr7:36080341:A:G	2.78239e-07	-1.69196e-10	1.36415
36080422	chr7:36080422:G:A	2.93644e-08	-1.69196e-10	-0.884545
36080863	chr7:36080863:A:G	8.72107e-09	-1.35344	-0.745149
36081232	chr7:36081232:C:T	7.81382e-09	-1.18505	-1.02338
36081264	chr7:36081264:C:T	3.01843e-08	-1.69196e-10	-0.857008
36081619	chr7:36081619:C:T	8.88808e-09	-1.02115	-1.05846
36081931	chr7:36081931:T:C	6.99371e-09	-1.2916	-1.02772
36081936	chr7:36081936:C:A	5.32454e-09	-1.63547	-0.956535
36082081	chr7:36082081:T:A	2.25598e-08	-1.69196e-10	-1.14816
36082420	chr7:36082420:G:A	1.23143e-07	1.40029	-0.851266
36082615	chr7:36082615:T:G	1.61563e-08	-1.59007	0.108054
36082787	chr7:36082787:G:A	1.76953e-07	0.911555	-2.6077e-10
36083385	chr7:36083385:G:A	1.32979e-08	-0.501038	-1.17568
36083422	chr7:36083422:T:C	2.8741e-08	-1.69196e-10	-0.906005
36083650	chr7:36083650:C:A	1.18559e-07	1.35838	-0.847292
36083801	chr7:36083801:C:T	2.14883e-08	-1.69196e-10	-1.19682
36083856	chr7:36083856:C:T	3.6875e-08	-1.69196e-10	-0.656796
36084055	chr7:36084055:C:T	1.2126e-08	-1.76898	-2.6077e-10
36084146	chr7:36084146:C:T	3.79199e-09	-1.72751	-1.20393
36084621	chr7:36084621:G:GT	4.04577e-09	-1.65169	-1.21496
36084682	chr7:36084682:G:A	4.27718e-09	-1.73113	-1.07991
36084906	chr7:36084906:G:A	6.94312e-08	-1.69196e-10	-0.023992
36084917	chr7:36084917:C:T	1.40686e-08	-1.76867	0.148287
36085012	chr7:36085012:T:C	1.35699e-08	-1.464	-0.192472
36085234	chr7:36085234:G:A	3.67849e-09	-1.76426	-1.19756
36085371	chr7:36085371:T:C	9.10172e-09	-1.6953	-0.360561
36086154	chr7:36086154:A:T	2.15524e-08	-1.69196e-10	-1.19384
36086280	chr7:36086280:T:C	3.05633e-08	-1.69196e-10	-0.844528
36086422	chr7:36086422:T:C	2.64784e-08	-1.69196e-10	-0.987998
36086487	chr7:36086487:T:C	2.22134e-08	-1.69196e-10	-1.16363
36086982	chr7:36086982:C:T	2.31824e-08	-1.69196e-10	-1.12094
36087020	chr7:36087020:G:C	6.54889e-09	-1.43515	-0.949886
36087026	chr7:36087026:C:T	1.55844e-08	-1.51806	-2.6077e-10
36087205	chr7:36087205:G:A	1.25842e-08	-1.73188	-2.6077e-10
36087410	chr7:36087410:C:T	1.73528e-08	-0.932919	-0.477655
36087467	chr7:36087467:C:T	2.1545e-08	-1.69196e-10	-1.19418
36087600	chr7:36087600:G:A	4.04651e-09	-1.72642	-1.14005
36087883	chr7:36087883:C:T	5.52226e-09	-1.50623	-1.04931
36087999	chr7:36087999:G:A	9.84275e-08	0.324991	-2.6077e-10
36088448	chr7:36088448:T:C	2.56593e-08	-1.69196e-10	-1.01942
36088675	chr7:36088675:A:G	2.60349e-08	-1.69196e-10	-1.00489
36088761	chr7:36088761:C:A	2.16814e-08	-1.69196e-10	-1.18787
36089160	chr7:36089160:G:T	7.42529e-09	-1.6369	-0.622539
36089185	chr7:36089185:G:T	2.68687e-08	-1.69196e-10	-0.973368
36089235	chr7:36089235:C:T	4.62358e-09	-1.58642	-1.14674
36089236	chr7:36089236:G:A	6.36307e-09	-1.4595	-0.954317
36089386	chr7:36089386:T:C	2.6036e-08	-1.69196e-10	-1.00485
36089477	chr7:36089477:G:A	2.12742e-08	-1.69196e-10	-1.20683
36089484	chr7:36089484:G:A	2.245e-08	-1.69196e-10	-1.15304
36089677	chr7:36089677:G:C	9.5612e-08	-1.69196e-10	0.29597
36090181	chr7:36090181:G:T	3.97519e-09	-1.70302	-1.18124
36090313	chr7:36090313:T:C	2.49175e-08	-1.69196e-10	-1.04876
36090317	chr7:36090317:A:G	2.57611e-08	-1.69196e-10	-1.01546
36090445	chr7:36090445:G:A	5.11737e-09	-1.45304	-1.17865
36090871	chr7:36090871:AT:A	2.17011e-08	-1.69196e-10	-1.18697
36090901	chr7:36090901:A:G	2.50523e-08	-1.69196e-10	-1.04336
36090979	chr7:36090979:C:T	1.05214e-08	-1.15591	-0.755004
36091528	chr7:36091528:C:T	7.6261e-09	-1.63903	-0.593726
36091953	chr7:36091953:T:C	7.21738e-09	-1.66451	-0.623325
36092549	chr7:36092549:A:G	5.38932e-09	-1.39133	-1.18858
36092954	chr7:36092954:T:C	2.38779e-08	-1.69196e-10	-1.09138
36093097	chr7:36093097:G:A	2.25709e-08	-1.69196e-10	-1.14767
36093104	chr7:36093104:C:T	5.44031e-09	-1.36572	-1.20477
36093120	chr7:36093120:A:C	6.3853e-09	-1.24336	-1.16697
36093127	chr7:36093127:A:T	3.88381e-09	-1.7164	-1.19111
36093279	chr7:36093279:C:T	5.03293e-09	-1.56679	-1.08154
36093408	chr7:36093408:A:G	7.994e-09	-1.63008	-0.555559
36093470	chr7:36093470:G:A	2.63204e-08	-1.69196e-10	-0.993985
36093597	chr7:36093597:G:C	2.33884e-08	-1.69196e-10	-1.11209
36093915	chr7:36093915:C:T	2.62103e-08	-1.69196e-10	-0.998178
36093918	chr7:36093918:T:C	5.08111e-09	-1.55905	-1.07975
36094390	chr7:36094390:G:A	5.4759e-09	-1.52199	-1.04198
36094488	chr7:36094488:AC:A	6.49188e-09	-1.43494	-0.958841
36094686	chr7:36094686:T:G	6.23878e-08	-1.69196e-10	-0.130959
36094706	chr7:36094706:G:A	6.57001e-09	-1.42549	-0.956322
36094782	chr7:36094782:TCCC:T	2.37249e-08	-1.69196e-10	-1.0978
36094785	chr7:36094785:C:T	9.66314e-09	-1.45206	-0.543948
36094806	chr7:36094806:G:T	7.07926e-09	-1.61219	-0.694971
36095037	chr7:36095037:A:G	3.76729e-09	-1.72348	-1.2145
36095121	chr7:36095121:G:A	3.91026e-09	-1.6906	-1.21012
36095169	chr7:36095169:G:C	4.59929e-09	-1.5885	-1.14993
36095197	chr7:36095197:G:A	2.27206e-08	-1.69196e-10	-1.14106
36095233	chr7:36095233:T:G	3.64955e-09	-1.76882	-1.20091
36095374	chr7:36095374:C:T	1.06307e-07	-1.69196e-10	0.402001
36095449	chr7:36095449:G:A	2.54045e-08	-1.69196e-10	-1.0294
36095502	chr7:36095502:T:A	6.06601e-09	-1.25572	-1.20591
36095618	chr7:36095618:T:C	3.03226e-08	-1.69196e-10	-0.852436
36095679	chr7:36095679:C:T	2.1969e-08	-1.69196e-10	-1.17469
36096005	chr7:36096005:C:T	2.11934e-08	-1.69196e-10	-1.21064
36096176	chr7:36096176:G:A	2.26026e-08	-1.69196e-10	-1.14627
36096438	chr7:36096438:G:A	7.55108e-09	-1.57514	-0.667498
36096764	chr7:36096764:T:C	3.25648e-08	-1.69196e-10	-0.781095
36096840	chr7:36096840:A:G	4.03088e-09	-1.70974	-1.1606
36097375	chr7:36097375:C:T	3.96942e-09	-1.72506	-1.16065
36097615	chr7:36097615:T:A	5.01919e-08	-1.69196e-10	-0.348474
36097918	chr7:36097918:G:A	3.84782e-09	-1.70332	-1.21351
36097923	chr7:36097923:G:A	2.35178e-08	-1.69196e-10	-1.10657
36098021	chr7:36098021:A:G	9.11729e-09	-0.853244	-1.20091
36098521	chr7:36098521:G:T	2.89401e-08	-1.69196e-10	-0.899101
36098799	chr7:36098799:C:A	2.49461e-08	-1.69196e-10	-1.04761
36099083	chr7:36099083:CT:C	3.8043e-09	-1.71104	-1.21716
36099436	chr7:36099436:C:T	3.75626e-08	-0.638319	-2.6077e-10
36099441	chr7:36099441:A:C	4.81669e-09	-1.68287	-1.00937
36099483	chr7:36099483:G:A	3.88138e-09	-1.69257	-1.21557
36100286	chr7:36100286:C:T	4.00942e-09	-1.72522	-1.15046
36100604	chr7:36100604:T:C	1.24074e-08	-1.74603	-2.6077e-10
36100616	chr7:36100616:C:T	4.61172e-09	-1.72077	-1.01496
36100746	chr7:36100746:C:G	2.63515e-08	-1.69196e-10	-0.992805
36100760	chr7:36100760:C:T	4.5009e-08	-1.69196e-10	-0.457465
36100989	chr7:36100989:C:T	3.073e-08	-1.69196e-10	-0.83909
36101065	chr7:36101065:A:G	1.24546e-08	-1.74224	-2.6077e-10
36101175	chr7:36101175:A:G	3.8088e-09	-1.71096	-1.21605
36101520	chr7:36101520:T:C	5.27658e-09	-1.40118	-1.19987
36101634	chr7:36101634:T:G	4.12599e-09	-1.69859	-1.14844
36101916	chr7:36101916:G:A	3.90609e-09	-1.68531	-1.21648
36101929	chr7:36101929:A:G	3.8398e-09	-1.70276	-1.21615
36101942	chr7:36101942:G:A	3.89079e-09	-1.69356	-1.21215
36102088	chr7:36102088:T:C	1.3542e-08	-1.65853	-2.6077e-10
36102146	chr7:36102146:A:G	3.84821e-09	-1.69995	-1.21677
36102161	chr7:36102161:T:A	9.31234e-09	-0.815757	-1.21723
36102174	chr7:36102174:T:C	4.92678e-08	-1.69196e-10	-0.367057
36102362	chr7:36102362:G:C	2.39633e-08	-1.69196e-10	-1.08781
36102678	chr7:36102678:G:A	7.24937e-09	-1.50464	-0.778776
36102776	chr7:36102776:A:T	3.90899e-09	-1.6861	-1.21495
36102804	chr7:36102804:G:A	1.46787e-08	-1.57793	-2.6077e-10
36102892	chr7:36102892:A:G	3.86396e-09	-1.69604	-1.21659
36103057	chr7:36103057:C:T	2.4134e-07	1.22188	-2.6077e-10
36103133	chr7:36103133:G:A	1.16066e-07	-1.69196e-10	0.489834
36103408	chr7:36103408:C:A	4.21942e-09	-1.7128	-1.11183
36103746	chr7:36103746:A:G	4.5069e-08	-1.69196e-10	-0.456135
36103768	chr7:36103768:C:T	3.02063e-08	-1.69196e-10	-0.856278
36103794	chr7:36103794:C:T	3.2713e-08	-1.69196e-10	-0.776557
36103853	chr7:36103853:T:C	2.20093e-08	-1.69196e-10	-1.17287
36103904	chr7:36103904:TTAAAAGCAAC:T	2.15158e-08	-1.69196e-10	-1.19554
36103926	chr7:36103926:C:T	2.91037e-08	-1.69196e-10	-0.893463
36104163	chr7:36104163:G:A	4.62623e-09	-1.55281	-1.17977
36104290	chr7:36104290:T:C	2.70504e-08	-1.69196e-10	-0.966629
36104542	chr7:36104542:A:G	3.98922e-09	-1.66921	-1.21153
36104583	chr7:36104583:G:C	4.05557e-09	-1.65393	-1.21031
36104655	chr7:36104655:G:A	3.99222e-09	-1.66731	-1.21267
36104661	chr7:36104661:G:T	2.48271e-08	-1.69196e-10	-1.05239
36104680	chr7:36104680:T:C	2.12294e-08	-1.69196e-10	-1.20894
36104793	chr7:36104793:C:G	2.78663e-08	-1.69196e-10	-0.93691
36104833	chr7:36104833:C:A	2.88641e-08	-1.69196e-10	-0.90173
36105126	chr7:36105126:A:AT	2.9011e-08	-1.69196e-10	-0.896654
36105455	chr7:36105455:T:C	1.39139e-08	-1.63144	-2.6077e-10
36105488	chr7:36105488:G:GT	5.81119e-09	-1.30195	-1.20259
36105513	chr7:36105513:G:A	1.28653e-08	-1.50267	-0.207125
36105527	chr7:36105527:C:T	2.98554e-08	-1.69196e-10	-0.867961
36105675	chr7:36105675:A:G	2.93447e-08	-1.69196e-10	-0.885216
36105726	chr7:36105726:C:T	1.26762e-08	-1.7246	-2.6077e-10
36106045	chr7:36106045:A:C	2.29462e-08	-1.69196e-10	-1.13117
36106187	chr7:36106187:G:A	6.79829e-09	-1.13339	-1.21427
36106369	chr7:36106369:G:A	2.72912e-08	-1.69196e-10	-0.957763
36106447	chr7:36106447:T:C	5.4961e-09	-1.50024	-1.06005
36106661	chr7:36106661:T:C	5.6959e-09	-1.33199	-1.19259
36107040	chr7:36107040:A:T	3.62212e-09	-1.76891	-1.20836
36107331	chr7:36107331:T:G	3.962e-09	-1.71648	-1.1711
36107368	chr7:36107368:T:G	4.08771e-09	-1.67445	-1.1819
36107914	chr7:36107914:A:G	9.92113e-09	-1.49971	-0.469952
36107991	chr7:36107991:T:A	2.90541e-08	-1.69196e-10	-0.895168
36108084	chr7:36108084:G:T	3.85297e-09	-1.73317	-1.18231
36108177	chr7:36108177:A:G	6.3024e-09	-1.2265	-1.1969
36108205	chr7:36108205:C:T	5.62264e-09	-1.3211	-1.21643
36108430	chr7:36108430:G:A	6.39771e-08	-1.69196e-10	-0.105804
36108604	chr7:36108604:T:C	6.32732e-08	-1.69196e-10	-0.116867
36109351	chr7:36109351:T:C	5.51506e-09	-1.63622	-0.920622
36109369	chr7:36109369:G:A	8.6471e-09	-1.5145	-0.592604
36109667	chr7:36109667:G:A	6.88224e-09	-1.24778	-1.0876
36109789	chr7:36109789:TC:T	6.51169e-09	-1.18225	-1.20848
36110042	chr7:36110042:T:C	5.93289e-09	-1.29952	-1.18429
36110043	chr7:36110043:G:A	1.13325e-08	-0.622133	-1.21452
36110104	chr7:36110104:A:G	6.72745e-09	-1.15231	-1.20582
36110363	chr7:36110363:G:A	5.84199e-09	-1.29726	-1.202
36110448	chr7:36110448:C:T	1.53381e-08	-1.53399	-2.6077e-10
36110715	chr7:36110715:T:C	2.16836e-08	-1.69196e-10	-1.18777
36111003	chr7:36111003:A:C	2.26802e-08	-1.69196e-10	-1.14283
36111048	chr7:36111048:A:T	6.31128e-09	-1.32305	-1.09894
36111058	chr7:36111058:T:C	6.15562e-09	-1.35261	-1.09435
36111094	chr7:36111094:AGAAGGATT:A	2.1061e-08	-1.69196e-10	-1.21691
36111158	chr7:36111158:G:A	3.89714e-09	-1.74998	-1.1541
36111283	chr7:36111283:G:A	2.10538e-08	-1.69196e-10	-1.21725
36112367	chr7:36112367:A:G	2.49397e-08	-1.69196e-10	-1.04787
36112399	chr7:36112399:T:C	4.44728e-09	-1.58051	-1.19152
36112743	chr7:36112743:A:C	2.57607e-08	-1.69196e-10	-1.01548
36112963	chr7:36112963:T:C	5.08464e-09	-1.44675	-1.19135
36113173	chr7:36113173:G:A	4.76139e-09	-1.48871	-1.21508
36113263	chr7:36113263:C:T	1.25787e-08	-1.73233	-2.6077e-10
36113602	chr7:36113602:T:C	6.00809e-08	-1.69196e-10	-0.168636
36113614	chr7:36113614:T:G	1.37497e-08	-1.64331	-2.6077e-10
36113923	chr7:36113923:C:T	2.10747e-08	-1.69196e-10	-1.21625
36113937	chr7:36113937:C:T	5.4786e-09	-1.37899	-1.18449
36114081	chr7:36114081:A:G	3.69298e-08	-0.65531	-2.6077e-10
36114468	chr7:36114468:C:G	4.65407e-09	-1.51695	-1.20964
36114522	chr7:36114522:C:T	5.13986e-09	-1.42732	-1.19998
36114620	chr7:36114620:C:T	2.13755e-08	-1.69196e-10	-1.20208
36114671	chr7:36114671:T:C	5.97065e-08	-1.69196e-10	-0.174887
36114689	chr7:36114689:T:C	4.7341e-09	-1.49794	-1.21159
36114769	chr7:36114769:A:T	3.92848e-09	-1.74627	-1.14981
36114808	chr7:36114808:G:A	2.47235e-08	-1.69196e-10	-1.05658
36115115	chr7:36115115:AACTC:A	8.33661e-09	-0.943657	-1.20001
36115155	chr7:36115155:G:C	5.19065e-09	-1.5598	-1.05767
36115168	chr7:36115168:G:A	4.32452e-09	-1.61355	-1.18648
36115220	chr7:36115220:G:A	6.60507e-08	-1.69196e-10	-0.0739059
36115461	chr7:36115461:C:A	5.82513e-09	-1.28489	-1.21726
36115462	chr7:36115462:T:C	2.15241e-08	-1.69196e-10	-1.19516
36115634	chr7:36115634:G:A	5.34154e-09	-1.42102	-1.16779
36115694	chr7:36115694:A:G	2.5889e-08	-1.69196e-10	-1.01051
36116081	chr7:36116081:T:C	4.51173e-09	-1.57574	-1.1819
36116184	chr7:36116184:A:G	1.05672e-08	-1.12653	-0.780053
36116254	chr7:36116254:T:C	4.70644e-08	-1.69196e-10	-0.412811
36116419	chr7:36116419:C:T	2.11227e-08	-1.69196e-10	-1.21398
36116453	chr7:36116453:T:A	2.112e-08	-1.69196e-10	-1.21411
36116537	chr7:36116537:C:T	4.94431e-09	-1.46837	-1.19772
36116633	chr7:36116633:G:A	2.30992e-08	-1.69196e-10	-1.12453
36117080	chr7:36117080:C:T	4.77213e-09	-1.51522	-1.18631
36117347	chr7:36117347:T:C	5.23327e-09	-1.41833	-1.19096
36117764	chr7:36117764:C:A	8.62143e-09	-0.91154	-1.19854
36117809	chr7:36117809:C:G	6.37838e-09	-1.47637	-0.935043
36117877	chr7:36117877:A:G	5.48131e-08	-1.69196e-10	-0.260399
36117880	chr7:36117880:G:A	6.54661e-09	-1.45429	-0.931091
36118378	chr7:36118378:T:C	5.25764e-09	-1.39859	-1.20606
36118832	chr7:36118832:T:C	7.25077e-09	-1.10705	-1.17617
36118953	chr7:36118953:A:G	3.74437e-09	-1.76894	-1.17514
36119072	chr7:36119072:G:A	4.86277e-09	-1.47488	-1.20784
36119239	chr7:36119239:A:C	2.11237e-08	-1.69196e-10	-1.21393
36119386	chr7:36119386:T:C	2.25145e-08	-1.69196e-10	-1.15017
36119979	chr7:36119979:A:G	2.11198e-08	-1.69196e-10	-1.21412
36120035	chr7:36120035:T:G	1.00485e-08	-1.328	-0.628901
36120310	chr7:36120310:G:A	2.13755e-08	-1.69196e-10	-1.20208
36120350	chr7:36120350:T:C	1.22117e-08	-1.76193	-2.6077e-10
36120849	chr7:36120849:G:C	2.13124e-08	-1.69196e-10	-1.20504
36120950	chr7:36120950:A:G	1.22796e-08	-1.75639	-2.6077e-10
36121095	chr7:36121095:G:A	1.65811e-08	-1.45606	-2.6077e-10
36121205	chr7:36121205:C:T	2.11727e-08	-1.69196e-10	-1.21161
36121767	chr7:36121767:A:G	2.25412e-08	-1.69196e-10	-1.14899
36122008	chr7:36122008:T:C	2.26891e-08	-1.69196e-10	-1.14244
36122395	chr7:36122395:G:C	8.2998e-09	-1.35805	-0.79005
36122483	chr7:36122483:A:G	9.01815e-09	-1.32987	-0.735217
36122584	chr7:36122584:C:A	1.19124e-08	-1.43591	-0.350843
36122612	chr7:36122612:C:T	2.66765e-08	-1.69196e-10	-0.980546
36122808	chr7:36122808:A:C	9.79314e-09	-1.34828	-0.634361
36123032	chr7:36123032:A:G	2.1058e-08	-1.69196e-10	-1.21705
36123692	chr7:36123692:C:T	2.50083e-08	-1.69196e-10	-1.04512
36123979	chr7:36123979:G:T	2.25234e-08	-1.69196e-10	-1.14977
36124437	chr7:36124437:C:T	5.37374e-08	-1.69196e-10	-0.280219
36124708	chr7:36124708:C:T	2.5135e-08	-1.69196e-10	-1.04007
36124770	chr7:36124770:A:C	4.12456e-08	-0.544785	-2.6077e-10
36124868	chr7:36124868:A:G	2.79647e-08	-0.933386	-2.6077e-10
36124917	chr7:36124917:G:A	2.11088e-08	-1.69196e-10	-1.21464
36125536	chr7:36125536:T:C	2.2322e-08	-1.69196e-10	-1.15876
36125566	chr7:36125566:G:A	2.2349e-08	-0.139257	-1.01829
36126710	chr7:36126710:G:C	2.13763e-08	-1.69196e-10	-1.20205
36127498	chr7:36127498:C:T	1.02237e-08	-1.3419	-0.597721
36127541	chr7:36127541:T:C	2.11097e-08	-1.69196e-10	-1.2146
36127575	chr7:36127575:C:T	9.79318e-09	-1.36457	-0.618068
36127763	chr7:36127763:C:T	1.46901e-08	-1.57715	-2.6077e-10
36127994	chr7:36127994:T:C	2.26375e-08	-1.69196e-10	-1.14472
36128257	chr7:36128257:C:T	5.18936e-08	-1.69196e-10	-0.315133
36128364	chr7:36128364:C:T	8.85242e-09	-0.901047	-1.18259
36128415	chr7:36128415:G:T	1.0036e-08	-1.32203	-0.636115
36128599	chr7:36128599:G:A	1.07028e-08	-1.39269	-0.501132
36128752	chr7:36128752:A:C	4.8813e-09	-1.47554	-1.20338
36129130	chr7:36129130:G:A	2.11057e-08	-1.69196e-10	-1.21479
36129474	chr7:36129474:A:G	1.00554e-08	-1.52665	-0.429568
36129487	chr7:36129487:G:A	5.10327e-08	-0.274981	-0.0568795
36129558	chr7:36129558:C:T	3.83765e-09	-1.72555	-1.19392
36129593	chr7:36129593:T:C	1.0396e-08	-1.72721	-0.19569
36129637	chr7:36129637:AG:A	2.84525e-08	-1.69196e-10	-0.916093
36129639	chr7:36129639:CA:C	2.81236e-08	-1.69196e-10	-0.927718
36129655	chr7:36129655:A:G	4.01344e-08	0.470814	-1.04291
36130406	chr7:36130406:C:T	5.68992e-09	-1.32061	-1.20503
36130589	chr7:36130589:A:G	6.36426e-09	-1.48088	-0.932751
36130625	chr7:36130625:G:A	2.13777e-08	-1.69196e-10	-1.20198
36130680	chr7:36130680:T:C	5.74883e-08	-0.212747	-2.6077e-10
36130782	chr7:36130782:T:G	2.89269e-08	0.280002	-1.17956
36130789	chr7:36130789:A:T	5.94785e-09	-1.31657	-1.16473
36130868	chr7:36130868:G:A	6.99435e-09	-1.3227	-0.996521
36130947	chr7:36130947:C:T	5.56673e-09	-1.33923	-1.20829
36131196	chr7:36131196:C:A	1.21868e-08	-1.76397	-2.6077e-10
36131273	chr7:36131273:G:A	4.56624e-09	-1.53859	-1.20704
36131444	chr7:36131444:G:A	5.81226e-09	-1.30435	-1.20001
36131657	chr7:36131657:G:A	2.10593e-08	-1.69196e-10	-1.21699
36131910	chr7:36131910:C:A	3.29468e-08	0.43878	-1.20821
36132010	chr7:36132010:A:C	7.34831e-09	-1.52399	-0.745863
36132075	chr7:36132075:C:T	5.54491e-09	-1.34983	-1.20162
36132232	chr7:36132232:A:T	7.85729e-09	-1.26947	-0.933415
36132239	chr7:36132239:A:G	7.61371e-09	-1.27649	-0.957886
36132283	chr7:36132283:C:T	7.9379e-09	-1.28586	-0.906819
36132343	chr7:36132343:C:T	7.9856e-09	-1.7542	-0.432492
36132370	chr7:36132370:G:A	2.92302e-08	-0.917517	0.0283888
36132876	chr7:36132876:G:A	7.96584e-09	-1.74817	-0.440997
36132956	chr7:36132956:T:C	2.23218e-08	-1.69196e-10	-1.15877
36133131	chr7:36133131:T:C	8.07044e-09	-1.74808	-0.428044
36133137	chr7:36133137:C:T	2.84133e-08	-1.69196e-10	-0.917471
36133177	chr7:36133177:G:A	6.40792e-09	-1.27349	-1.1333
36133283	chr7:36133283:T:C	6.50588e-09	-1.25264	-1.13898
36133311	chr7:36133311:A:C	2.16709e-08	-1.69196e-10	-1.18836
36133671	chr7:36133671:C:T	5.58858e-09	-1.69867	-0.84493
36133745	chr7:36133745:C:T	3.39251e-08	0.445606	-1.18578
36134387	chr7:36134387:CAT:C	5.59006e-09	-1.33431	-1.20903
36134461	chr7:36134461:T:C	4.02987e-08	0.639551	-1.20756
36134494	chr7:36134494:C:G	8.75314e-09	-1.47042	-0.624494
36134596	chr7:36134596:C:T	2.12173e-08	-1.69196e-10	-1.20951
36134871	chr7:36134871:C:T	5.75416e-09	-1.36348	-1.15092
36135221	chr7:36135221:T:C	4.19663e-08	-1.69196e-10	-0.52746
36135263	chr7:36135263:T:C	5.2778e-09	-1.39983	-1.20099
36135917	chr7:36135917:G:A	2.19128e-08	-1.69196e-10	-1.17726
36135996	chr7:36135996:C:T	3.26006e-08	-1.69196e-10	-0.779998
36136005	chr7:36136005:A:T	2.60722e-08	-1.69196e-10	-1.00346
36136731	chr7:36136731:C:A	4.87724e-09	-1.47304	-1.20671
36136782	chr7:36136782:T:C	4.25354e-08	-1.69196e-10	-0.513991
36136953	chr7:36136953:T:G	1.22895e-08	-1.75558	-2.6077e-10
36137669	chr7:36137669:C:T	1.00875e-08	-0.993783	-0.959244
36137775	chr7:36137775:G:A	7.68324e-09	-1.47929	-0.745995
36137869	chr7:36137869:G:A	1.46534e-08	-1.60294	0.0232766
36138225	chr7:36138225:A:G	2.27292e-08	-1.69196e-10	-1.14068
36138393	chr7:36138393:C:G	2.74804e-07	-1.69196e-10	1.35173
36138444	chr7:36138444:G:A	4.15137e-09	-1.6298	-1.21109
36138485	chr7:36138485:G:A	2.10767e-08	-1.69196e-10	-1.21616
36138764	chr7:36138764:G:A	1.38511e-07	1.18067	-0.514055
36138871	chr7:36138871:A:C	2.20058e-08	-0.0469783	-1.12605
36139006	chr7:36139006:A:G	2.65656e-08	0.207322	-1.19203
36139071	chr7:36139071:G:A	3.02614e-08	-1.69196e-10	-0.854455
36139130	chr7:36139130:G:A	5.49316e-09	-1.46303	-1.09779
36139451	chr7:36139451:A:G	6.75599e-09	-1.14805	-1.20585
36139971	chr7:36139971:C:A	2.30142e-08	-1.69196e-10	-1.12822
36140049	chr7:36140049:T:TC	4.49903e-09	-1.76778	-0.99269
36140413	chr7:36140413:A:G	4.28593e-09	-1.76878	-1.04021
36140736	chr7:36140736:T:C	2.88331e-07	-1.69196e-10	1.39978
36140968	chr7:36140968:T:C	4.9396e-09	-1.75112	-0.915922
36140988	chr7:36140988:G:T	4.45008e-08	-1.69196e-10	-0.468821
36140990	chr7:36140990:C:A	6.5554e-09	-1.67298	-0.711062
36141676	chr7:36141676:G:A	7.75162e-09	-1.51072	-0.705711
36141763	chr7:36141763:A:G	4.10293e-09	-1.64528	-1.20735
36141891	chr7:36141891:A:G	4.93715e-09	-1.76853	-0.899013
36142078	chr7:36142078:T:C	2.99385e-07	-1.69196e-10	1.4374
36142330	chr7:36142330:C:T	4.54845e-09	-1.76726	-0.982283
36142538	chr7:36142538:G:A	7.06392e-09	-1.54779	-0.761536
36142878	chr7:36142878:C:T	6.56473e-09	-1.66182	-0.720794
36143247	chr7:36143247:G:A	4.94423e-09	-1.76896	-0.897146
36143465	chr7:36143465:C:T	2.84932e-08	-1.69196e-10	-0.914661
36143690	chr7:36143690:C:T	4.90686e-09	-1.76887	-0.904828
36144073	chr7:36144073:C:T	4.56346e-09	-1.76895	-0.977297
36144549	chr7:36144549:C:G	4.94241e-09	-1.76896	-0.89752
36144592	chr7:36144592:C:T	4.80532e-09	-1.76898	-0.925627
36144648	chr7:36144648:C:T	6.34266e-09	-1.56618	-0.850852
36144870	chr7:36144870:A:G	4.91529e-09	-1.76898	-0.902999
36144896	chr7:36144896:C:A	4.94724e-09	-1.44826	-1.21724
36144975	chr7:36144975:G:A	5.13225e-09	-1.72186	-0.906923
36145053	chr7:36145053:G:A	2.3874e-08	0.095254	-1.18679
36145099	chr7:36145099:T:C	4.85586e-09	-1.76898	-0.915165
36145119	chr7:36145119:C:T	6.62808e-09	-1.74681	-0.626203
36145144	chr7:36145144:G:A	4.88376e-09	-1.76898	-0.909435
36145222	chr7:36145222:C:G	6.69125e-09	-1.74966	-0.61387
36145241	chr7:36145241:A:T	4.90832e-09	-1.76898	-0.904418
36145314	chr7:36145314:AT:A	3.81409e-09	-1.72699	-1.19863
36145681	chr7:36145681:C:T	4.87999e-09	-1.76897	-0.910211
36145800	chr7:36145800:T:C	3.89397e-09	-1.68766	-1.21723
36145822	chr7:36145822:G:A	4.58952e-09	-1.75157	-0.988984
36145824	chr7:36145824:A:C	4.86221e-09	-1.75258	-0.930252
36146116	chr7:36146116:C:CAAAATAT	4.96306e-09	-1.76897	-0.893337
36146133	chr7:36146133:C:A	6.25257e-09	-1.25858	-1.17276
36146217	chr7:36146217:A:G	2.06392e-08	-0.0628802	-1.17426
36146244	chr7:36146244:T:C	2.31685e-08	-1.69196e-10	-1.12154
36146285	chr7:36146285:A:C	2.57186e-08	-1.69196e-10	-1.01711
36146460	chr7:36146460:G:A	4.89132e-09	-1.76896	-0.907908
36146501	chr7:36146501:C:T	4.82517e-09	-1.76859	-0.921889
36146525	chr7:36146525:C:T	7.36888e-09	-1.51375	-0.753308
36146762	chr7:36146762:G:C	5.01958e-09	-1.76898	-0.882001
36147061	chr7:36147061:C:T	4.96008e-09	-1.76897	-0.893934
36147397	chr7:36147397:A:T	4.84796e-09	-1.69979	-0.98598
36147557	chr7:36147557:C:T	4.85708e-09	-1.46667	-1.21722
36147760	chr7:36147760:C:T	4.95199e-09	-1.76898	-0.895558
36147948	chr7:36147948:C:T	2.19391e-08	-1.69196e-10	-1.17606
36148350	chr7:36148350:T:C	2.11444e-08	-1.69196e-10	-1.21295
36148368	chr7:36148368:C:T	5.52026e-09	-1.67	-0.885904
36148993	chr7:36148993:ACT:A	3.81183e-09	-1.71441	-1.21181
36149007	chr7:36149007:G:A	4.67191e-09	-1.76898	-0.953784
36149008	chr7:36149008:A:G	4.65321e-09	-1.76882	-0.957952
36149036	chr7:36149036:G:A	2.15107e-08	-1.69196e-10	-1.19578
36149110	chr7:36149110:C:T	6.65855e-09	-1.75059	-0.617834
36149435	chr7:36149435:T:C	2.18971e-08	-1.69196e-10	-1.17797
36149654	chr7:36149654:A:AAG	2.13241e-08	-1.69196e-10	-1.20449
36149959	chr7:36149959:A:G	3.83043e-09	-1.70609	-1.21526
36150062	chr7:36150062:T:C	7.88303e-09	-1.45829	-0.741331
36150189	chr7:36150189:T:C	4.20306e-09	-1.76658	-1.06193
36150330	chr7:36150330:C:T	6.09012e-09	-1.32624	-1.13142
36150378	chr7:36150378:A:G	1.43206e-08	-1.23902	-0.363608
36150404	chr7:36150404:C:T	2.0789e-08	-0.777433	-0.452473
36150650	chr7:36150650:C:T	4.99756e-09	-1.75733	-0.898043
36150817	chr7:36150817:C:T	3.60522e-09	-1.76577	-1.21618
36151291	chr7:36151291:T:C	1.30082e-08	-1.69875	-2.6077e-10
36151431	chr7:36151431:G:A	4.15714e-08	-1.15971	0.622795
36151794	chr7:36151794:T:C	1.41241e-07	-1.69196e-10	0.686136
36152078	chr7:36152078:A:C	2.27512e-08	-1.69196e-10	-1.13971
36152090	chr7:36152090:G:A	3.80041e-09	-1.75343	-1.17579
36152435	chr7:36152435:G:A	2.20663e-08	-1.69196e-10	-1.17028
36152441	chr7:36152441:A:C	5.67382e-07	-1.69196e-10	2.0767
36152498	chr7:36152498:C:G	7.49906e-09	-1.50962	-0.73993
36152792	chr7:36152792:C:T	1.28517e-08	-1.25841	-0.452445
36152824	chr7:36152824:T:C	1.56553e-08	-1.3	-0.213513
36152857	chr7:36152857:C:T	1.32574e-08	-1.67977	-2.6077e-10
36152950	chr7:36152950:A:G	2.53034e-08	-1.69196e-10	-1.03339
36153085	chr7:36153085:C:G	3.6441e-09	-1.75706	-1.21415
36153160	chr7:36153160:G:T	2.10707e-08	-1.69196e-10	-1.21645
36153296	chr7:36153296:T:C	5.62885e-08	-1.69196e-10	-0.233837
36153298	chr7:36153298:G:A	2.11071e-08	-1.69196e-10	-1.21472
36153533	chr7:36153533:T:G	1.31136e-08	-1.52382	-0.16686
36153573	chr7:36153573:A:C	5.04812e-08	-1.69196e-10	-0.342728
36153864	chr7:36153864:A:G	2.10549e-08	-1.69196e-10	-1.2172
36153956	chr7:36153956:C:T	3.0879e-08	-0.834251	-2.6077e-10
36154109	chr7:36154109:T:C	2.61154e-08	-1.69196e-10	-1.0018
36154687	chr7:36154687:G:A	2.31337e-08	-1.69196e-10	-1.12304
36155382	chr7:36155382:T:C	2.53717e-07	-1.69196e-10	1.27189
36155441	chr7:36155441:T:C	1.44628e-08	-1.27155	-0.321192
36155556	chr7:36155556:A:G	1.45278e-08	-1.58826	-2.6077e-10
36155987	chr7:36155987:G:C	2.16127e-08	-1.69196e-10	-1.19105
36156275	chr7:36156275:C:T	2.20035e-08	-1.69196e-10	-1.17313
36156312	chr7:36156312:T:C	2.12523e-08	-1.69196e-10	-1.20786
36156382	chr7:36156382:C:G	8.18856e-09	-1.71933	-0.442257
36156416	chr7:36156416:A:G	3.30585e-08	-1.69196e-10	-0.766049
36156770	chr7:36156770:A:T	1.04679e-08	-0.910112	-1.0059
36156921	chr7:36156921:C:T	2.26837e-08	-1.69196e-10	-1.14268
36157051	chr7:36157051:T:C	6.37417e-09	-1.7686	-0.643476
36157102	chr7:36157102:G:A	7.12586e-09	-1.64264	-0.657957
36157312	chr7:36157312:A:G	7.92746e-09	-1.67802	-0.51598
36157347	chr7:36157347:C:A	7.98297e-09	-1.67523	-0.511792
36157362	chr7:36157362:G:T	7.73671e-09	-1.68428	-0.534072
36157511	chr7:36157511:C:T	2.21954e-08	-1.69196e-10	-1.16444
36157761	chr7:36157761:C:T	2.22778e-08	-1.69196e-10	-1.16074
36157830	chr7:36157830:T:C	2.1548e-08	-1.69196e-10	-1.19405
36158001	chr7:36158001:G:A	4.69213e-09	-1.57081	-1.14764
36158323	chr7:36158323:GGCGCACTTGCTAAATTGTGA:G	8.08868e-09	-1.64552	-0.528338
36158397	chr7:36158397:C:G	2.12678e-08	-1.69196e-10	-1.20713
36158795	chr7:36158795:C:T	3.4391e-08	-0.609003	-0.117532
36158902	chr7:36158902:A:G	2.12834e-08	-1.69196e-10	-1.2064
36159284	chr7:36159284:C:A	2.18763e-08	-1.69196e-10	-1.17892
36159367	chr7:36159367:G:A	7.61676e-09	-1.29686	-0.937113
36159518	chr7:36159518:T:C	2.4759e-08	-1.44549	0.390349
36159561	chr7:36159561:G:A	3.14934e-08	-0.615381	-0.199169
36160117	chr7:36160117:T:G	2.41645e-08	-1.69196e-10	-1.07944
36160134	chr7:36160134:C:T	2.28109e-08	-1.47672	0.339629
36160312	chr7:36160312:A:G	6.43233e-09	-1.61009	-0.792896
36160957	chr7:36160957:G:A	4.72208e-08	-0.409493	-2.6077e-10
36161240	chr7:36161240:C:T	6.18182e-09	-1.63515	-0.807562
36161455	chr7:36161455:A:ATGGG	7.60277e-09	-1.01849	-1.21733
36161493	chr7:36161493:A:G	2.58514e-08	-1.14229	0.130328
36161566	chr7:36161566:C:T	9.40913e-09	-1.63823	-0.384419
36161653	chr7:36161653:C:T	2.16212e-08	-1.69196e-10	-1.19065
36162104	chr7:36162104:G:A	2.24196e-08	-1.44397	0.289575
36162321	chr7:36162321:T:A	3.73631e-09	-1.7468	-1.19943
36162503	chr7:36162503:G:T	7.7469e-09	-1.34787	-0.86917
36162600	chr7:36162600:T:C	2.1864e-08	-1.69196e-10	-1.17949
36162807	chr7:36162807:A:G	7.52513e-09	-1.34092	-0.905156
36162897	chr7:36162897:A:G	2.16916e-08	-1.43984	0.252438
36163535	chr7:36163535:T:A	5.05895e-09	-1.75969	-0.883478
36163652	chr7:36163652:G:A	2.13331e-08	-1.69196e-10	-1.20407
36163682	chr7:36163682:A:G	2.20733e-08	-1.69196e-10	-1.16996
36163696	chr7:36163696:A:G	4.70458e-09	-1.75365	-0.962146
36163729	chr7:36163729:T:C	1.22425e-08	-1.75942	-2.6077e-10
36164061	chr7:36164061:G:A	1.35314e-08	-1.65932	-2.6077e-10
36164150	chr7:36164150:A:G	4.73041e-09	-1.62632	-1.08399
36164398	chr7:36164398:ACT:A	2.95326e-08	-1.69196e-10	-0.878833
36164403	chr7:36164403:C:CTT	2.96115e-08	-1.69196e-10	-0.876167
36164404	chr7:36164404:A:G	2.95326e-08	-1.69196e-10	-0.878833
36164553	chr7:36164553:T:C	5.47406e-09	-1.7582	-0.806108
36164559	chr7:36164559:T:A	6.81928e-08	0.43868	-0.48067
36165053	chr7:36165053:TTTTAA:T	7.19224e-09	-1.33224	-0.95909
36165778	chr7:36165778:G:A	4.26207e-09	-1.70813	-1.10644
36166064	chr7:36166064:C:T	2.43156e-08	-1.69196e-10	-1.07321
36166129	chr7:36166129:A:G	2.1978e-08	-1.69196e-10	-1.17429
36167206	chr7:36167206:C:T	2.2069e-08	-1.05925	-0.110904
36167381	chr7:36167381:C:A	2.16236e-08	-1.45269	0.262146
36167637	chr7:36167637:CA:C	8.04058e-09	-1.66229	-0.517534
36167814	chr7:36167814:C:T	3.37283e-08	-1.69196e-10	-0.745991
36167840	chr7:36167840:C:T	2.08393e-08	-1.08929	-0.138202
36167864	chr7:36167864:G:A	5.79895e-09	-1.29415	-1.2125
36168072	chr7:36168072:C:T	2.7482e-08	-1.40409	0.453297
36168526	chr7:36168526:G:A	2.18845e-08	-1.69196e-10	-1.17855
36168975	chr7:36168975:C:A	1.49009e-08	-1.49525	-0.0676571
36169134	chr7:36169134:G:A	4.35031e-08	-1.69196e-10	-0.491495
36169356	chr7:36169356:T:C	5.34913e-09	-1.55185	-1.03555
36169995	chr7:36169995:G:A	5.40492e-09	-1.72913	-0.847884
36170306	chr7:36170306:G:A	2.11147e-08	-1.69196e-10	-1.21436
36170380	chr7:36170380:G:A	2.64321e-08	-1.52871	0.538961
36170430	chr7:36170430:T:A	4.32931e-08	-1.69196e-10	-0.496336
36170433	chr7:36170433:A:G	1.24351e-08	-1.62095	-0.122861
36170680	chr7:36170680:G:A	1.46967e-08	-1.64127	0.0645614
36170685	chr7:36170685:T:A	5.3541e-09	-1.73661	-0.849853
36170876	chr7:36170876:G:A	6.58956e-09	-1.22974	-1.1491
36171057	chr7:36171057:A:G	5.76197e-09	-1.69801	-0.815036
36171136	chr7:36171136:C:T	7.32877e-09	-1.32704	-0.94548
36171277	chr7:36171277:G:C	4.38614e-08	-1.69196e-10	-0.483293
36171395	chr7:36171395:G:A	5.88866e-09	-1.72148	-0.769818
36171434	chr7:36171434:C:T	4.81817e-09	-1.76217	-0.929767
36171444	chr7:36171444:G:A	2.28785e-08	-1.69196e-10	-1.13413
36171501	chr7:36171501:A:G	4.95148e-09	-1.7636	-0.90104
36171538	chr7:36171538:C:T	3.93678e-09	-1.73867	-1.15529
36171801	chr7:36171801:C:T	2.17739e-08	-1.69196e-10	-1.18362
36172016	chr7:36172016:A:G	6.28975e-09	-1.76541	-0.659999
36172042	chr7:36172042:G:T	2.28927e-08	-1.69196e-10	-1.13351
36172559	chr7:36172559:C:G	2.12136e-08	-1.69196e-10	-1.20968
36172710	chr7:36172710:C:T	3.47379e-08	-1.69196e-10	-0.716499
36172966	chr7:36172966:T:C	4.90454e-09	-1.46464	-1.20952
36173428	chr7:36173428:G:A	1.58768e-08	-0.332201	-1.16727
36173929	chr7:36173929:C:G	2.03476e-08	-0.14182	-1.10954
36174089	chr7:36174089:G:T	5.96019e-08	-1.69196e-10	-0.176642
36174195	chr7:36174195:T:C	2.10546e-08	-1.69196e-10	-1.21721
36174232	chr7:36174232:T:C	2.10686e-08	-1.69196e-10	-1.21655
36174331	chr7:36174331:G:A	2.10575e-08	-1.69196e-10	-1.21707
36174653	chr7:36174653:C:T	2.11076e-08	-1.69196e-10	-1.2147
36174675	chr7:36174675:G:A	4.23257e-08	-1.69196e-10	-0.518933
36174753	chr7:36174753:A:G	3.73044e-08	-1.69196e-10	-0.645218
36175069	chr7:36175069:C:A	1.26021e-07	-1.69196e-10	0.572122
36175215	chr7:36175215:G:A	2.61314e-08	-1.69196e-10	-1.00119
36175245	chr7:36175245:C:T	1.28347e-08	-1.71217	-2.6077e-10
36175446	chr7:36175446:G:C	2.28507e-08	-1.69196e-10	-1.13535
36175516	chr7:36175516:A:G	9.99382e-08	-1.69196e-10	0.340224
36175598	chr7:36175598:C:T	5.77623e-08	-1.69196e-10	-0.207991
36175630	chr7:36175630:C:T	1.64978e-08	-1.4611	-2.6077e-10
36175636	chr7:36175636:G:A	2.59485e-08	-1.69196e-10	-1.00822
36175664	chr7:36175664:A:C	4.73551e-09	-1.49353	-1.21571
36175767	chr7:36175767:G:A	7.32708e-08	-1.69196e-10	0.0298331
36175910	chr7:36175910:G:T	6.04895e-08	-1.69196e-10	-0.161858
36175934	chr7:36175934:C:T	2.91627e-08	-1.69196e-10	-0.891437
36175987	chr7:36175987:G:T	5.76997e-08	-1.69196e-10	-0.209077
36175993	chr7:36175993:G:C	5.77348e-08	-1.69196e-10	-0.208468
36175994	chr7:36175994:G:A	5.77684e-08	-1.69196e-10	-0.207886
36176506	chr7:36176506:G:A	6.03579e-08	-1.69196e-10	-0.164036
36177059	chr7:36177059:A:G	3.54094e-08	0.14746	-0.844812
36177232	chr7:36177232:C:T	7.91394e-08	-1.69196e-10	0.106882
36177249	chr7:36177249:T:C	4.06509e-09	-1.64824	-1.21365
36177663	chr7:36177663:A:G	2.10591e-08	-1.69196e-10	-1.217
36178077	chr7:36178077:A:T	1.14096e-08	-0.627528	-1.20234
36178148	chr7:36178148:TTG:T	2.58733e-08	-1.69196e-10	-1.01112
36178216	chr7:36178216:ACAACTGCCATCCCCGCGGTTACTGTTCACTGTCACTTTCTTCTCCAGC:A	7.40823e-08	-1.69196e-10	0.0408481
36178391	chr7:36178391:A:G	6.50371e-08	-1.69196e-10	-0.0893708
36178470	chr7:36178470:T:C	5.76659e-08	-1.69196e-10	-0.209663
36178735	chr7:36178735:C:T	2.4623e-08	-1.69196e-10	-1.06065
36178833	chr7:36178833:G:A	7.40823e-08	-1.69196e-10	0.0408481
36179583	chr7:36179583:A:G	1.95076e-06	-1.69196e-10	3.31165
36179760	chr7:36179760:T:C	1.34987e-08	-1.66173	-2.6077e-10
36179830	chr7:36179830:A:G	4.35795e-09	-1.57858	-1.21375
36180197	chr7:36180197:C:T	6.74175e-09	-1.25303	-1.10298
36180237	chr7:36180237:C:T	5.78612e-09	-1.76711	-0.741759
36180306	chr7:36180306:G:A	5.32871e-08	-1.69196e-10	-0.288634
36180336	chr7:36180336:G:A	9.99424e-09	-1.09245	-0.869867
36180351	chr7:36180351:C:T	3.9214e-09	-1.75983	-1.13805
36181056	chr7:36181056:G:T	1.36518e-08	-1.65046	-2.6077e-10
36181163	chr7:36181163:C:T	3.03723e-08	-1.69196e-10	-0.850797
36181184	chr7:36181184:C:T	1.33106e-08	-0.749072	-0.926694
36181482	chr7:36181482:C:T	7.41515e-09	-1.15599	-1.10481
36181801	chr7:36181801:G:T	1.24979e-08	-1.73877	-2.6077e-10
36181873	chr7:36181873:G:A	6.06922e-08	-0.638955	0.480442
36181988	chr7:36181988:A:G	7.38186e-09	-1.61966	-0.645647
36182049	chr7:36182049:A:T	1.27105e-08	-1.00497	-0.716929
36182083	chr7:36182083:C:A	5.99989e-08	-1.69196e-10	-0.170003
36182296	chr7:36182296:A:G	8.30547e-09	-1.58693	-0.560482
36182482	chr7:36182482:T:A	6.62782e-09	-1.7279	-0.645153
36182780	chr7:36182780:T:C	9.0328e-09	-1.13384	-0.929631
36182830	chr7:36182830:A:G	3.05457e-08	-1.69196e-10	-0.845104
36182923	chr7:36182923:G:A	1.23946e-08	-0.898034	-0.849032
36183193	chr7:36183193:T:C	4.94414e-08	-1.69196e-10	-0.36354
36183230	chr7:36183230:G:A	2.37869e-08	-1.69196e-10	-1.09519
36183413	chr7:36183413:G:A	9.16807e-09	-1.1677	-0.880905
36183470	chr7:36183470:A:G	4.62208e-09	-1.52639	-1.20709
36183484	chr7:36183484:G:A	1.03699e-08	-1.54753	-0.377891
36183491	chr7:36183491:T:C	6.04233e-09	-1.64108	-0.824455
36183705	chr7:36183705:T:G	4.24852e-08	-1.69196e-10	-0.515172
36183940	chr7:36183940:G:A	4.17012e-08	-1.69196e-10	-0.533799
36184099	chr7:36184099:A:G	6.55082e-09	-1.23229	-1.15245
36184633	chr7:36184633:C:T	8.6802e-09	-1.15502	-0.948259
36184917	chr7:36184917:G:A	2.9429e-08	-1.69196e-10	-0.882349
36185657	chr7:36185657:GGAA:G	6.31291e-09	-1.22118	-1.20055
36185663	chr7:36185663:TG:T	6.28179e-09	-1.22612	-1.20055
36185796	chr7:36185796:G:A	3.14124e-08	-1.69196e-10	-0.817127
36185861	chr7:36185861:T:C	4.20043e-09	-1.61185	-1.21729
36186039	chr7:36186039:T:C	8.07849e-09	-1.2566	-0.918528
36186130	chr7:36186130:G:A	8.14029e-08	-1.69196e-10	0.135082
36186208	chr7:36186208:T:C	6.80713e-09	-1.26317	-1.08319
36186361	chr7:36186361:C:T	6.77029e-09	-1.22448	-1.1273
36186490	chr7:36186490:T:A	5.58439e-08	-1.69196e-10	-0.241769
36186746	chr7:36186746:G:A	2.35505e-08	-1.69196e-10	-1.10518
36186963	chr7:36186963:A:G	7.3584e-09	-1.23306	-1.03543
36187058	chr7:36187058:CAT:C	7.01039e-09	-1.23716	-1.07977
36187159	chr7:36187159:C:T	1.21344e-08	-1.76828	-2.6077e-10
36187480	chr7:36187480:A:G	5.05561e-09	-1.49431	-1.14952
36187524	chr7:36187524:C:T	2.38439e-08	-1.59406	0.501263
36188089	chr7:36188089:C:T	2.14415e-08	-1.69196e-10	-1.199
36188199	chr7:36188199:A:G	2.11591e-08	-1.69196e-10	-1.21226
36188209	chr7:36188209:CTCTT:C	8.48301e-09	-1.02027	-1.10599
36188339	chr7:36188339:A:G	5.75379e-08	-1.69196e-10	-0.211885
36188535	chr7:36188535:C:G	1.34955e-07	-1.69196e-10	0.640612
36188583	chr7:36188583:A:G	4.64416e-08	-1.56138	1.13524
36188858	chr7:36188858:C:G	1.70849e-08	-1.63121	0.205072
36189104	chr7:36189104:A:T	5.08378e-09	-1.50305	-1.13522
36189154	chr7:36189154:G:A	1.34587e-08	-1.6647	-2.6077e-10
36189199	chr7:36189199:CTA:C	1.59561e-08	-1.57451	0.0800265
36189230	chr7:36189230:A:G	4.15902e-09	-1.71747	-1.12158
36189257	chr7:36189257:A:G	3.39734e-08	-1.69196e-10	-0.73875
36189294	chr7:36189294:C:T	7.29952e-09	-1.52837	-0.748154
36189351	chr7:36189351:G:C	3.09262e-08	-1.448	0.615274
36189430	chr7:36189430:T:C	2.49292e-08	-1.69196e-10	-1.04829
36189542	chr7:36189542:A:G	1.37002e-08	-1.67443	0.0275134
36189558	chr7:36189558:C:G	6.14732e-08	-1.69196e-10	-0.145727
36189798	chr7:36189798:A:G	4.96639e-09	-1.52354	-1.1381
36189896	chr7:36189896:A:G	1.2219e-08	-1.76134	-2.6077e-10
36190327	chr7:36190327:GCAC:G	5.26565e-09	-1.47997	-1.12315
36190332	chr7:36190332:A:T	5.30471e-09	-1.48055	-1.11518
36190422	chr7:36190422:G:A	2.94452e-08	-1.69196e-10	-0.881798
36190515	chr7:36190515:C:T	8.41503e-08	-1.69196e-10	0.168276
36190659	chr7:36190659:C:G	7.65708e-09	-1.24412	-0.984581
36191381	chr7:36191381:A:T	3.7983e-09	-1.71245	-1.21732
36191741	chr7:36191741:A:G	1.46369e-08	-1.58078	-2.6077e-10
36191906	chr7:36191906:T:A	1.21942e-08	-1.76337	-2.6077e-10
36191954	chr7:36191954:G:A	1.2127e-08	-1.76889	-2.6077e-10
36192477	chr7:36192477:T:C	4.08648e-09	-1.72917	-1.12747
36193115	chr7:36193115:C:T	2.2336e-08	-1.69196e-10	-1.15813
36193156	chr7:36193156:G:A	9.97221e-09	-1.28325	-0.681275
36193298	chr7:36193298:GT:G	3.93961e-09	-1.74159	-1.15166
36193416	chr7:36193416:A:G	3.91849e-09	-1.7424	-1.15622
36193987	chr7:36193987:T:C	4.05277e-09	-1.73486	-1.13006
36194134	chr7:36194134:G:C	3.71681e-09	-1.73608	-1.21538
36194312	chr7:36194312:A:G	9.19122e-08	-1.69196e-10	0.256506
36194396	chr7:36194396:A:T	3.71642e-09	-1.73816	-1.21341
36194892	chr7:36194892:A:G	4.01552e-09	-1.70728	-1.16688
36194958	chr7:36194958:G:A	3.5399e-08	-1.69196e-10	-0.697645
36194991	chr7:36194991:G:A	1.22168e-08	-1.76152	-2.6077e-10
36195273	chr7:36195273:G:A	4.41276e-09	-1.59729	-1.18254
36195284	chr7:36195284:C:A	3.71392e-09	-1.7456	-1.20664
36195299	chr7:36195299:G:T	4.46332e-08	-1.69196e-10	-0.46585
36195420	chr7:36195420:C:T	2.86263e-08	-1.69196e-10	-0.910004
36195490	chr7:36195490:T:C	5.46939e-09	-1.64463	-0.920532
36195582	chr7:36195582:G:A	2.98317e-08	-1.69196e-10	-0.868757
36196276	chr7:36196276:CTG:C	6.20979e-09	-1.23106	-1.20714
36196496	chr7:36196496:C:T	3.78941e-09	-1.73466	-1.19745
36196647	chr7:36196647:C:T	2.77285e-08	-1.69196e-10	-0.941868
36196656	chr7:36196656:T:C	5.7506e-09	-1.64292	-0.872105
36196676	chr7:36196676:A:G	5.84118e-08	-1.69196e-10	-0.196811
36196712	chr7:36196712:T:G	8.05318e-09	-1.54837	-0.629894
36196718	chr7:36196718:A:G	3.66984e-09	-1.75458	-1.2096
36196780	chr7:36196780:C:T	7.9388e-09	-1.51637	-0.676194
36197044	chr7:36197044:A:C	1.36222e-08	-1.65263	-2.6077e-10
36197057	chr7:36197057:G:A	1.01364e-08	-1.41388	-0.534312
36197097	chr7:36197097:G:A	2.51666e-08	-1.69196e-10	-1.03881
36197503	chr7:36197503:T:C	7.16292e-08	-1.69196e-10	0.00717496
36197506	chr7:36197506:A:G	6.47254e-09	-1.76044	-0.636315
36197899	chr7:36197899:A:T	1.53452e-08	-1.53353	-2.6077e-10
36197918	chr7:36197918:A:T	8.83088e-09	-1.52879	-0.557283
36197947	chr7:36197947:G:A	3.20344e-08	-1.69196e-10	-0.797519
36198536	chr7:36198536:AT:A	3.66908e-09	-1.75424	-1.21014
36198606	chr7:36198606:G:A	2.57501e-08	-1.69196e-10	-1.01589
36198661	chr7:36198661:G:A	5.13154e-09	-1.75488	-0.874039
36198870	chr7:36198870:C:T	9.73228e-08	-1.69196e-10	0.313705
36198900	chr7:36198900:T:C	2.57088e-08	-1.69196e-10	-1.0175
36198920	chr7:36198920:G:A	7.24232e-09	-1.57116	-0.713228
36198990	chr7:36198990:T:C	3.71999e-09	-1.74598	-1.20463
36199091	chr7:36199091:C:T	6.82943e-09	-1.5961	-0.746988
36199244	chr7:36199244:C:T	4.09566e-08	-1.69196e-10	-0.551815
36199316	chr7:36199316:T:C	4.02065e-09	-1.74344	-1.12945
36199352	chr7:36199352:C:T	2.49622e-08	-1.69196e-10	-1.04697
36199363	chr7:36199363:C:T	4.09087e-09	-1.73376	-1.12181
36199586	chr7:36199586:A:G	2.55117e-08	-1.69196e-10	-1.02519
36199806	chr7:36199806:C:T	2.77672e-08	-1.69196e-10	-0.940474
36199903	chr7:36199903:C:T	5.79634e-08	-1.69196e-10	-0.204516
36200054	chr7:36200054:A:G	2.75591e-08	-1.69196e-10	-0.947997
36200397	chr7:36200397:T:G	1.21315e-08	-1.76852	-2.6077e-10
36200446	chr7:36200446:G:A	5.05067e-09	-1.50611	-1.13869
36200578	chr7:36200578:T:C	3.33734e-07	-1.69196e-10	1.54601
36200661	chr7:36200661:G:A	2.35196e-08	-1.69196e-10	-1.10649
36201140	chr7:36201140:A:G	4.29545e-08	-1.69196e-10	-0.504187
36201449	chr7:36201449:C:G	2.3437e-08	-1.69196e-10	-1.11001
36201726	chr7:36201726:G:A	8.61976e-09	-1.66728	-0.442996
36202153	chr7:36202153:C:T	3.74404e-09	-1.76896	-1.17521
36202449	chr7:36202449:C:T	1.56019e-08	-1.4908	-0.0261367
36203026	chr7:36203026:G:A	6.17615e-08	-1.69196e-10	-0.141048
36203070	chr7:36203070:G:A	2.14823e-08	-1.69196e-10	-1.1971
36203164	chr7:36203164:T:G	2.01281e-08	-1.26221	-2.6077e-10
36203709	chr7:36203709:G:A	5.98922e-08	-1.69196e-10	-0.171783
36203826	chr7:36203826:A:G	6.50625e-09	-1.22604	-1.16553
36204095	chr7:36204095:C:T	7.16538e-09	-1.60561	-0.689455
36204213	chr7:36204213:T:A	6.38529e-09	-1.58752	-0.822808
36204274	chr7:36204274:G:A	6.01949e-08	-1.69196e-10	-0.16674
36204323	chr7:36204323:A:T	5.39944e-09	-1.68725	-0.890778
36204934	chr7:36204934:T:A	2.87078e-08	-1.69196e-10	-0.90716
36204974	chr7:36204974:A:G	6.97938e-09	-1.50718	-0.814188
36204986	chr7:36204986:A:C	7.95591e-08	-1.69196e-10	0.112171
36205307	chr7:36205307:G:C	3.73372e-09	-1.73755	-1.20937
36205503	chr7:36205503:A:T	2.10583e-08	-1.69196e-10	-1.21703
36205593	chr7:36205593:G:A	6.75372e-09	-1.56181	-0.79243
36205749	chr7:36205749:G:A	4.34084e-09	-1.64351	-1.15275
36206109	chr7:36206109:T:C	2.05884e-08	-1.72527	0.485674
36206406	chr7:36206406:A:C	3.51618e-08	-1.69196e-10	-0.704369
36206603	chr7:36206603:T:C	9.35125e-09	-1.71485	-0.313965
36207207	chr7:36207207:A:G	6.06692e-08	-0.158893	-2.6077e-10
36207215	chr7:36207215:A:G	2.14514e-08	-1.69196e-10	-1.19854
36207636	chr7:36207636:C:T	3.00792e-08	-1.69196e-10	-0.860494
36207900	chr7:36207900:T:G	2.63195e-08	-1.69196e-10	-0.994019
36207901	chr7:36207901:T:G	6.43605e-08	-1.69196e-10	-0.0998286
36208320	chr7:36208320:TC:T	2.49357e-08	-1.69196e-10	-1.04803
36208769	chr7:36208769:C:G	1.46845e-08	-1.57754	-2.6077e-10
36208832	chr7:36208832:G:A	5.28274e-09	-1.76114	-0.838746
36209118	chr7:36209118:A:G	4.24292e-09	-1.75161	-1.06746
36209251	chr7:36209251:C:G	1.48775e-07	-1.69196e-10	0.738107
36209635	chr7:36209635:GGGCTGCACATGTTT:G	8.16009e-08	-1.69196e-10	0.137512
36210012	chr7:36210012:C:T	1.15792e-08	-1.38904	-0.426079
36210177	chr7:36210177:G:A	2.19433e-08	-1.69196e-10	-1.17586
36210402	chr7:36210402:A:G	2.10756e-08	-1.69196e-10	-1.21621
36210550	chr7:36210550:C:G	1.47942e-08	-1.7672	0.197109
36210679	chr7:36210679:TC:T	9.03025e-08	-1.69196e-10	0.238837
36210829	chr7:36210829:C:T	3.05154e-08	-1.69196e-10	-0.846097
36210923	chr7:36210923:T:C	2.53283e-08	-1.69196e-10	-1.03241
36210977	chr7:36210977:A:G	3.26613e-08	-1.69196e-10	-0.778136
36211390	chr7:36211390:G:A	2.55731e-08	-1.69196e-10	-1.02279
36211613	chr7:36211613:G:A	7.30153e-09	-1.67434	-0.601901
36211699	chr7:36211699:C:T	2.4883e-08	-1.69196e-10	-1.05014
36211912	chr7:36211912:C:T	6.83428e-09	-1.12816	-1.21422
36212029	chr7:36212029:G:T	2.54176e-08	-1.69196e-10	-1.02888
36212172	chr7:36212172:C:T	8.68525e-09	-1.11777	-0.98493
36212507	chr7:36212507:C:T	2.68683e-08	-1.7653	0.791917
36212684	chr7:36212684:C:T	1.13092e-08	-1.69268	-0.146034
36212950	chr7:36212950:C:G	1.41921e-07	-1.69196e-10	0.690944
36213008	chr7:36213008:C:T	2.86701e-08	-1.69196e-10	-0.908474
36213220	chr7:36213220:T:C	1.75655e-08	-1.72351	0.325112
36213224	chr7:36213224:G:A	1.21853e-08	-1.7641	-2.6077e-10
36213307	chr7:36213307:G:T	2.44402e-08	-1.69196e-10	-1.0681
36213316	chr7:36213316:G:A	7.52083e-09	-1.31188	-0.934771
36213403	chr7:36213403:T:C	7.98763e-09	-1.72723	-0.4592
36213545	chr7:36213545:T:C	2.21825e-08	-1.20057	0.0355476
36214189	chr7:36214189:C:T	2.44626e-08	-1.69196e-10	-1.06718
36214539	chr7:36214539:T:C	2.47646e-08	-1.69196e-10	-1.05491
36214685	chr7:36214685:T:C	2.41195e-08	-1.69196e-10	-1.08131
36214801	chr7:36214801:C:T	4.26513e-08	-1.76569	1.25442
36214966	chr7:36214966:C:A	4.2803e-09	-1.59422	-1.21609
36215017	chr7:36215017:C:T	2.66558e-08	-1.69196e-10	-0.981322
36215021	chr7:36215021:C:T	2.2361e-08	-1.69196e-10	-1.15701
36215194	chr7:36215194:G:A	2.30602e-08	-1.69196e-10	-1.12622
36215261	chr7:36215261:C:T	1.53416e-08	-1.53376	-2.6077e-10
36215325	chr7:36215325:C:T	2.12483e-08	-1.69196e-10	-1.20805
36215715	chr7:36215715:A:G	2.35095e-08	-1.69196e-10	-1.10692
36215988	chr7:36215988:G:A	1.2274e-08	-1.75684	-2.6077e-10
36216071	chr7:36216071:T:C	7.75087e-09	-1.76891	-0.447615
36216797	chr7:36216797:C:T	2.3878e-08	-1.69196e-10	-1.09137
36216897	chr7:36216897:T:C	1.2253e-08	-1.75856	-2.6077e-10
36216920	chr7:36216920:A:G	2.35328e-08	-1.69196e-10	-1.10593
36217032	chr7:36217032:A:G	2.35153e-08	-1.69196e-10	-1.10668
36217159	chr7:36217159:A:G	2.36364e-08	-1.69196e-10	-1.10154
36217232	chr7:36217232:T:A	2.35153e-08	-1.69196e-10	-1.10668
36217281	chr7:36217281:A:T	2.29876e-08	-1.69196e-10	-1.12937
36217454	chr7:36217454:G:T	2.28477e-08	-1.69196e-10	-1.13548
36217455	chr7:36217455:C:T	2.28614e-08	-1.69196e-10	-1.13488
36217460	chr7:36217460:T:A	2.28614e-08	-1.69196e-10	-1.13488
36217818	chr7:36217818:A:G	2.35331e-08	-1.69196e-10	-1.10592
36217866	chr7:36217866:A:G	2.35153e-08	-1.69196e-10	-1.10668
36217867	chr7:36217867:G:C	2.35153e-08	-1.69196e-10	-1.10668
36217910	chr7:36217910:A:G	2.1059e-08	-1.69196e-10	-1.217
36218184	chr7:36218184:G:A	3.8794e-09	-1.70278	-1.20587
36218470	chr7:36218470:C:T	3.91427e-09	-1.6945	-1.2052
36218567	chr7:36218567:C:T	1.28668e-08	-1.70968	-2.6077e-10
36218633	chr7:36218633:T:C	2.36474e-08	-1.69196e-10	-1.10108
36218634	chr7:36218634:A:G	2.13673e-08	-1.69196e-10	-1.20247
36219039	chr7:36219039:G:A	2.09434e-07	-1.69196e-10	1.08008
36219225	chr7:36219225:A:T	1.29114e-07	-1.69196e-10	0.59637
36219226	chr7:36219226:T:C	1.55327e-08	-1.52138	-2.6077e-10
36219263	chr7:36219263:A:T	2.13614e-08	-1.69196e-10	-1.20274
36219314	chr7:36219314:G:A	3.80188e-09	-1.72233	-1.2065
36219389	chr7:36219389:C:A	8.45611e-09	-1.76271	-0.366726
36219432	chr7:36219432:G:C	3.84251e-08	-1.69196e-10	-0.615618
36219457	chr7:36219457:T:TGAGCCCAG	2.13559e-08	-1.69196e-10	-1.203
36219532	chr7:36219532:G:A	2.17285e-08	-1.69196e-10	-1.1857
36219992	chr7:36219992:C:T	2.12835e-08	-1.69196e-10	-1.20639
36220082	chr7:36220082:G:A	2.40008e-08	-1.69196e-10	-1.08624
36220571	chr7:36220571:C:T	3.94257e-09	-1.68615	-1.20635
36220599	chr7:36220599:A:G	2.1339e-08	-1.69196e-10	-1.20379
36220735	chr7:36220735:G:A	2.11039e-08	-1.69196e-10	-1.21487
36220934	chr7:36220934:G:A	2.13545e-08	-1.69196e-10	-1.20307
36220956	chr7:36220956:C:T	2.138e-08	-1.69196e-10	-1.20187
36221027	chr7:36221027:C:A	1.18777e-07	0.512919	-2.6077e-10
36221070	chr7:36221070:A:G	2.13719e-08	-1.69196e-10	-1.20225
36221105	chr7:36221105:A:C	2.99701e-08	-1.69196e-10	-0.864127
36221114	chr7:36221114:C:T	2.13955e-08	-1.69196e-10	-1.20115
36221249	chr7:36221249:G:A	7.85771e-09	-0.991317	-1.21152
36221434	chr7:36221434:C:A	2.12444e-08	-1.69196e-10	-1.20824
36221746	chr7:36221746:A:G	4.62923e-08	-1.76617	1.33682
36221794	chr7:36221794:A:G	2.38351e-08	-1.69196e-10	-1.09317
36222017	chr7:36222017:T:C	2.1532e-08	-1.69196e-10	-1.19479
36222075	chr7:36222075:TA:T	2.7245e-08	-0.959459	-2.6077e-10
36222162	chr7:36222162:T:C	3.64826e-09	-1.76281	-1.20727
36222199	chr7:36222199:T:C	7.63054e-08	-1.69196e-10	0.0704156
36222331	chr7:36222331:G:T	2.28274e-08	-1.69196e-10	-1.13637
36222404	chr7:36222404:G:T	3.82749e-09	-1.71914	-1.20299
36222575	chr7:36222575:C:T	2.84845e-08	-1.69196e-10	-0.914969
36222757	chr7:36222757:G:A	2.84929e-08	-1.69196e-10	-0.914672
36223066	chr7:36223066:G:A	1.33725e-07	-1.69196e-10	0.631456
36223122	chr7:36223122:A:G	2.76585e-08	-1.69196e-10	-0.944395
36223298	chr7:36223298:A:G	8.85054e-08	-1.69196e-10	0.218735
36223310	chr7:36223310:G:A	1.04872e-07	-1.71896	2.10737
36223459	chr7:36223459:G:A	8.09652e-09	-1.7439	-0.428989
36223627	chr7:36223627:T:C	1.76703e-07	-1.69196e-10	0.91014
36224049	chr7:36224049:T:G	3.59503e-08	-1.69196e-10	-0.682191
36224740	chr7:36224740:T:A	2.11578e-08	-1.69196e-10	-1.21232
36225087	chr7:36225087:G:C	2.66432e-08	-1.69196e-10	-0.981795
36225295	chr7:36225295:TATG:T	1.27985e-07	-1.69196e-10	0.587581
36225424	chr7:36225424:C:T	5.77298e-09	-1.31118	-1.19996
36225428	chr7:36225428:G:A	2.11229e-08	-1.69196e-10	-1.21397
36225537	chr7:36225537:T:A	2.42726e-08	-1.69196e-10	-1.07498
36225560	chr7:36225560:G:A	2.2723e-08	-1.69196e-10	-1.14095
36225778	chr7:36225778:A:G	1.81652e-07	-1.69196e-10	0.937765
36225882	chr7:36225882:T:C	2.97457e-08	-1.69196e-10	-0.871644
36225888	chr7:36225888:G:T	2.61669e-08	-1.69196e-10	-0.999834
36225933	chr7:36225933:T:C	1.75429e-07	-1.69196e-10	0.902903
36225950	chr7:36225950:A:G	1.72852e-07	-1.69196e-10	0.888106
36226303	chr7:36226303:G:A	1.01684e-08	-1.28691	-0.658131
36226417	chr7:36226417:G:C	3.59039e-09	-1.76877	-1.21729
36226503	chr7:36226503:A:C	2.41401e-08	-1.69196e-10	-1.08045
36226535	chr7:36226535:A:G	3.06255e-08	-1.69196e-10	-0.842497
36226702	chr7:36226702:G:A	2.12773e-08	-1.69196e-10	-1.20669
36226810	chr7:36226810:A:G	3.60009e-08	-1.69196e-10	-0.680785
36227126	chr7:36227126:A:G	2.66731e-08	-1.69196e-10	-0.980674
36227294	chr7:36227294:T:G	2.11323e-08	-1.69196e-10	-1.21353
36227476	chr7:36227476:C:T	2.66621e-08	-1.69196e-10	-0.981087
36227645	chr7:36227645:G:A	4.79102e-09	-1.65951	-1.03807
36228056	chr7:36228056:GC:G	3.00352e-08	-1.69196e-10	-0.861957
36228137	chr7:36228137:T:C	2.94213e-08	-1.69196e-10	-0.882609
36228330	chr7:36228330:C:A	2.16302e-08	-1.69196e-10	-1.19024
36228803	chr7:36228803:G:A	2.3443e-08	-1.69196e-10	-1.10976
36228987	chr7:36228987:C:T	2.29804e-08	-1.69196e-10	-1.12969
36229206	chr7:36229206:C:T	1.53822e-08	-1.20877	-0.322346
36229469	chr7:36229469:T:C	2.35062e-08	-1.69196e-10	-1.10706
36229675	chr7:36229675:C:T	4.50573e-09	-1.54816	-1.21082
36229719	chr7:36229719:ACTCT:A	6.29451e-08	-1.69196e-10	-0.122065
36229738	chr7:36229738:C:T	6.3542e-08	-1.69196e-10	-0.112627
36229904	chr7:36229904:G:A	6.4905e-08	-1.69196e-10	-0.0914043
36229954	chr7:36229954:GA:G	3.5899e-09	-1.76898	-1.21723
36230017	chr7:36230017:A:G	2.64047e-08	-1.69196e-10	-0.990786
36230044	chr7:36230044:A:C	1.53157e-07	-1.69196e-10	0.767133
36231015	chr7:36231015:A:G	5.90379e-08	-1.69196e-10	-0.18615
36231436	chr7:36231436:T:C	1.49946e-07	-1.69196e-10	0.745949
36231492	chr7:36231492:A:G	1.50708e-07	-1.69196e-10	0.751015
36232195	chr7:36232195:T:G	3.20843e-08	-1.69196e-10	-0.795962
36232212	chr7:36232212:G:A	9.28476e-09	-1.5982	-0.437749
36232269	chr7:36232269:A:G	3.69191e-08	-1.69196e-10	-0.6556
36232484	chr7:36232484:G:A	2.10684e-08	-1.69196e-10	-1.21656
36232500	chr7:36232500:C:A	1.04027e-08	-1.50534	-0.416924
36233075	chr7:36233075:C:T	2.15722e-08	-1.69196e-10	-1.19292
36233133	chr7:36233133:C:G	2.52751e-08	-1.69196e-10	-1.03451
36233294	chr7:36233294:C:T	2.51308e-08	-1.69196e-10	-1.04024
36233663	chr7:36233663:G:A	3.68092e-09	-1.76872	-1.19244
36234545	chr7:36234545:G:A	3.77858e-08	-1.69196e-10	-0.632394
36234774	chr7:36234774:G:A	5.96338e-09	-1.76728	-0.71141
36235363	chr7:36235363:G:C	3.0544e-08	-1.69196e-10	-0.845159
36235473	chr7:36235473:G:A	2.34183e-08	-1.69196e-10	-1.11081
36235599	chr7:36235599:G:T	2.34082e-08	-1.69196e-10	-1.11124
36236009	chr7:36236009:C:T	7.58482e-09	-1.74195	-0.496228
36236028	chr7:36236028:A:G	3.61448e-08	-1.07512	0.398324
36237054	chr7:36237054:T:C	2.18258e-08	-1.69867	0.517438
36237062	chr7:36237062:C:G	1.54416e-08	-1.74428	0.217018
36237110	chr7:36237110:C:T	3.60103e-09	-1.76897	-1.21414
36237149	chr7:36237149:G:T	2.42632e-08	-1.69196e-10	-1.07537
36237344	chr7:36237344:C:T	3.31514e-08	-1.69196e-10	-0.763243
36237361	chr7:36237361:T:A	4.14158e-09	-1.6957	-1.14756
36237613	chr7:36237613:A:G	2.20129e-08	-1.69196e-10	-1.1727
36237765	chr7:36237765:A:C	3.76215e-09	-1.74283	-1.19651
36238631	chr7:36238631:C:T	6.04234e-09	-1.76053	-0.70501
36238769	chr7:36238769:CT:C	3.60236e-09	-1.76813	-1.2146
36239051	chr7:36239051:C:T	1.33023e-08	-1.67639	-2.6077e-10
36239201	chr7:36239201:C:T	3.01852e-08	-1.69196e-10	-0.856976
36239615	chr7:36239615:C:T	4.70563e-09	-1.76666	-0.948907
36239717	chr7:36239717:G:A	2.11157e-08	-1.69196e-10	-1.21431
36239919	chr7:36239919:T:C	4.52527e-07	-1.69196e-10	1.85052
36240475	chr7:36240475:G:A	3.63525e-09	-1.76362	-1.21003
36240583	chr7:36240583:C:T	1.21401e-08	-1.76781	-2.6077e-10
36240852	chr7:36240852:A:G	1.95888e-07	-1.69196e-10	1.01321
36241066	chr7:36241066:G:A	2.1087e-08	-1.69196e-10	-1.21567
36241142	chr7:36241142:G:A	3.61601e-09	-1.76729	-1.21166
36242288	chr7:36242288:T:C	2.5032e-08	-1.72106	0.676881
36242400	chr7:36242400:G:T	4.49506e-08	-1.61033	1.15157
36242546	chr7:36242546:T:G	5.71331e-08	-1.23574	1.0168
36242720	chr7:36242720:C:T	2.10542e-08	-1.69196e-10	-1.21723
36242742	chr7:36242742:G:A	3.64182e-09	-1.76083	-1.21101
36243158	chr7:36243158:G:A	1.3883e-08	-1.63367	-2.6077e-10
36243267	chr7:36243267:C:A	4.3753e-09	-1.63192	-1.15643
36243269	chr7:36243269:A:G	2.44086e-08	-1.69196e-10	-1.06939
36243417	chr7:36243417:A:G	1.04317e-08	-1.72196	-0.197525
36243681	chr7:36243681:G:A	1.43587e-07	-1.69196e-10	0.702614
36243744	chr7:36243744:G:A	4.60624e-09	-1.67111	-1.0658
36243998	chr7:36243998:GTAAC:G	1.39545e-08	-1.64656	0.0180397
36244178	chr7:36244178:T:G	4.76536e-09	-1.75158	-0.951375
36244387	chr7:36244387:G:T	3.85455e-08	-1.69196e-10	-0.612489
36244402	chr7:36244402:T:C	3.57778e-08	-1.26722	0.580217
36244891	chr7:36244891:G:C	5.8148e-09	-1.69168	-0.812242
36245696	chr7:36245696:T:C	5.9363e-08	-1.20554	1.02489
36245922	chr7:36245922:T:G	4.17086e-08	-1.36522	0.831598
36246289	chr7:36246289:T:A	6.13248e-08	-1.20322	1.05508
36246449	chr7:36246449:G:A	2.10605e-08	-1.69196e-10	-1.21693
36246904	chr7:36246904:T:C	4.34627e-09	-1.64488	-1.15013
36246939	chr7:36246939:G:A	2.37421e-08	-1.69196e-10	-1.09708
36247050	chr7:36247050:G:C	2.13514e-08	-1.69196e-10	-1.20321
36247423	chr7:36247423:C:T	2.76321e-08	-1.70282	0.75747
36247957	chr7:36247957:G:A	2.12751e-08	-1.69196e-10	-1.20679
36248110	chr7:36248110:T:C	5.54375e-09	-1.71988	-0.831776
36248152	chr7:36248152:G:A	2.57468e-08	-1.69196e-10	-1.01602
36248951	chr7:36248951:T:C	2.32372e-08	-1.69196e-10	-1.11857
36248966	chr7:36248966:A:G	1.43214e-08	-1.60258	-2.6077e-10
36249177	chr7:36249177:C:A	1.01398e-07	-1.315	1.66972
36249662	chr7:36249662:T:A	4.67501e-09	-1.66965	-1.05244
36249764	chr7:36249764:C:T	2.81371e-08	-1.69196e-10	-0.927238
36250097	chr7:36250097:T:G	5.66275e-08	-1.69196e-10	-0.227833
36250373	chr7:36250373:T:A	5.7728e-09	-1.53448	-0.976695
36250392	chr7:36250392:G:A	5.96284e-09	-1.53281	-0.945974
36250773	chr7:36250773:A:G	2.13026e-08	-1.69196e-10	-1.2055
36250851	chr7:36250851:A:C	5.12147e-09	-1.68527	-0.945614
36250890	chr7:36250890:C:T	2.14787e-08	-1.69196e-10	-1.19727
36251192	chr7:36251192:A:G	1.22189e-08	-1.76134	-2.6077e-10
36252175	chr7:36252175:G:A	4.6077e-09	-1.76816	-0.968438
36252263	chr7:36252263:G:A	1.34174e-08	-1.66778	-2.6077e-10
36252515	chr7:36252515:A:G	4.32684e-09	-1.76897	-1.03052
36252574	chr7:36252574:G:A	3.99693e-08	-0.576217	-2.6077e-10
36252627	chr7:36252627:GCA:G	6.39648e-09	-1.54349	-0.865091
36252659	chr7:36252659:C:A	3.59135e-09	-1.7685	-1.2173
36253257	chr7:36253257:A:G	2.15502e-08	-1.69196e-10	-1.19394
36253316	chr7:36253316:A:G	6.35344e-09	-1.57291	-0.842423
36253368	chr7:36253368:G:A	2.16393e-08	-1.69196e-10	-1.18982
36253394	chr7:36253394:C:T	9.62069e-09	-1.76784	-0.232572
36253503	chr7:36253503:G:A	2.14994e-08	-1.69196e-10	-1.1963
36253867	chr7:36253867:G:T	1.44593e-07	-1.66547	2.37507
36254503	chr7:36254503:A:G	4.51656e-09	-1.60188	-1.1547
36254555	chr7:36254555:CTT:C	4.16665e-09	-1.67821	-1.159
36254600	chr7:36254600:G:A	3.61642e-08	-1.69196e-10	-0.67626
36254817	chr7:36254817:A:G	5.25853e-09	-1.61852	-0.985954
36254848	chr7:36254848:A:G	2.48497e-08	-1.69196e-10	-1.05148
36255050	chr7:36255050:C:T	2.81522e-08	-1.69196e-10	-0.926702
36255084	chr7:36255084:G:T	7.51489e-09	-1.04643	-1.20101
36255440	chr7:36255440:A:G	5.48503e-09	-1.55105	-1.01125
36256191	chr7:36256191:T:A	9.15558e-09	-1.76711	-0.282853
36256196	chr7:36256196:T:C	7.71843e-07	-1.69196e-10	2.38445
36256550	chr7:36256550:A:G	5.43883e-09	-1.45476	-1.116
36256558	chr7:36256558:C:T	7.00352e-09	-1.45229	-0.865628
36256581	chr7:36256581:T:G	2.82296e-08	-1.69196e-10	-0.923956
36256873	chr7:36256873:G:A	4.97538e-09	-1.47023	-1.18959
36256915	chr7:36256915:T:C	8.24941e-08	-1.64554	1.79393
36257451	chr7:36257451:A:G	4.62996e-09	-1.67388	-1.0579
36257744	chr7:36257744:T:G	6.364e-09	-1.6016	-0.812069
36257772	chr7:36257772:C:T	8.70587e-09	-1.7644	-0.335934
36258977	chr7:36258977:G:A	2.94523e-07	-1.69196e-10	1.42103
36258988	chr7:36258988:A:C	3.47009e-08	-1.53274	0.815175
36259011	chr7:36259011:A:G	2.41643e-08	-1.69196e-10	-1.07945
36259026	chr7:36259026:G:A	1.21277e-08	-1.76884	-2.6077e-10
36259191	chr7:36259191:T:C	1.34573e-07	-1.59444	2.23222
36259194	chr7:36259194:A:G	2.17388e-08	-1.69196e-10	-1.18523
36259425	chr7:36259425:C:T	6.517e-09	-1.65788	-0.732037
36260022	chr7:36260022:T:C	6.5789e-09	-1.618	-0.762462
36260718	chr7:36260718:T:C	5.11597e-08	-1.69196e-10	-0.329377
36261116	chr7:36261116:G:A	5.89599e-09	-1.66482	-0.825235
36261212	chr7:36261212:A:G	2.15637e-08	-1.69196e-10	-1.19332
36261242	chr7:36261242:C:T	1.08212e-07	-1.69196e-10	0.419763
36261291	chr7:36261291:G:A	4.50188e-09	-1.54298	-1.21685
36261482	chr7:36261482:C:T	6.07511e-09	-1.64234	-0.81779
36261959	chr7:36261959:A:G	4.13241e-09	-1.68853	-1.15693
36262058	chr7:36262058:G:A	4.7062e-09	-1.51768	-1.19777
36262152	chr7:36262152:T:C	4.05662e-09	-1.74656	-1.11741
36262173	chr7:36262173:G:T	4.81768e-09	-1.49098	-1.20106
36262932	chr7:36262932:G:A	4.45165e-09	-1.70645	-1.06461
36262970	chr7:36262970:C:T	2.16957e-08	-1.69196e-10	-1.18721
36263172	chr7:36263172:A:G	6.12646e-09	-1.64073	-0.810977
36263567	chr7:36263567:G:A	2.76091e-08	-1.69196e-10	-0.946183
36263694	chr7:36263694:CA:C	3.72974e-09	-1.73449	-1.2135
36263696	chr7:36263696:TCA:T	3.74288e-09	-1.73175	-1.21273
36264073	chr7:36264073:C:T	3.75879e-09	-1.72395	-1.21629
36264277	chr7:36264277:G:C	3.71051e-08	-1.69196e-10	-0.650574
36264624	chr7:36264624:C:A	8.2579e-09	-1.46116	-0.691996
36264723	chr7:36264723:T:G	9.00912e-09	-1.41239	-0.653705
36264773	chr7:36264773:C:G	1.65769e-07	-1.69196e-10	0.846268
36264900	chr7:36264900:G:A	1.86409e-08	-1.35025	0.0112789
36265177	chr7:36265177:C:T	1.96535e-08	-1.45166	0.165582
36265240	chr7:36265240:T:C	2.17042e-08	-1.69196e-10	-1.18682
36265278	chr7:36265278:G:A	4.1703e-09	-1.69541	-1.14093
36265554	chr7:36265554:C:T	2.21007e-08	-1.69196e-10	-1.16872
36266070	chr7:36266070:G:A	3.43193e-08	-1.69196e-10	-0.72862
36266316	chr7:36266316:G:A	6.29532e-09	-1.66036	-0.76416
36266628	chr7:36266628:G:A	7.08947e-09	-1.71875	-0.586968
36266641	chr7:36266641:G:A	2.31135e-08	-1.69196e-10	-1.12391
36266917	chr7:36266917:C:T	2.14446e-08	-1.69196e-10	-1.19885
36267082	chr7:36267082:A:G	9.67094e-08	-1.69196e-10	0.307382
36267325	chr7:36267325:C:T	2.18797e-08	-1.69196e-10	-1.17877
36268167	chr7:36268167:T:C	2.29965e-08	-1.69196e-10	-1.12898
36268220	chr7:36268220:C:T	2.30094e-08	-1.69196e-10	-1.12842
36268255	chr7:36268255:G:A	1.74035e-07	-1.69196e-10	0.89493
36268362	chr7:36268362:T:G	4.06086e-09	-1.67086	-1.19207
36268447	chr7:36268447:C:T	2.46181e-08	-1.69196e-10	-1.06085
36268815	chr7:36268815:G:A	6.62018e-09	-1.72545	-0.648757
36268980	chr7:36268980:A:G	6.32882e-09	-1.60457	-0.814641
36269068	chr7:36269068:G:A	2.31551e-08	-1.69196e-10	-1.12211
36269403	chr7:36269403:C:T	3.29778e-08	-1.69196e-10	-0.768495
36270425	chr7:36270425:A:G	6.33445e-09	-1.72995	-0.688377
36270456	chr7:36270456:T:C	4.90524e-09	-1.52056	-1.15347
36270533	chr7:36270533:A:G	4.81397e-07	-1.69196e-10	1.91236
36270547	chr7:36270547:A:G	2.14738e-08	-1.69196e-10	-1.19749
36270651	chr7:36270651:A:G	4.5204e-09	-1.57618	-1.17955
36270739	chr7:36270739:A:G	1.23761e-08	-1.74856	-2.6077e-10
36270809	chr7:36270809:G:T	1.44179e-08	-1.59586	-2.6077e-10
36270875	chr7:36270875:G:A	3.33398e-08	-1.69196e-10	-0.757576
36271003	chr7:36271003:T:TGAGTTGGAGTCTTGCTC	7.78225e-08	-1.69196e-10	0.090102
36271136	chr7:36271136:G:A	3.65413e-09	-1.76687	-1.2016
36271233	chr7:36271233:G:A	1.93377e-07	-1.69196e-10	1.00032
36271493	chr7:36271493:G:A	1.26081e-08	-1.72999	-2.6077e-10
36271520	chr7:36271520:G:A	4.87484e-09	-1.67245	-1.00779
36272473	chr7:36272473:G:C	4.1196e-09	-1.66312	-1.18545
36272767	chr7:36272767:G:T	3.60882e-08	-1.69196e-10	-0.678364
36272876	chr7:36272876:G:A	4.12416e-09	-1.75626	-1.09121
36273350	chr7:36273350:C:T	2.94272e-08	-1.69196e-10	-0.882408
36273586	chr7:36273586:G:GA	1.22724e-08	-1.75697	-2.6077e-10
36273749	chr7:36273749:G:A	1.35787e-08	-1.65583	-2.6077e-10
36273931	chr7:36273931:G:A	3.63249e-07	-1.69196e-10	1.63076
36274833	chr7:36274833:G:A	6.42911e-09	-1.74147	-0.662025
36274950	chr7:36274950:G:A	3.44937e-08	-1.69196e-10	-0.723551
36275029	chr7:36275029:G:A	4.71301e-07	-1.69196e-10	1.89117
36275199	chr7:36275199:C:G	2.12526e-08	-1.69196e-10	-1.20785
36275202	chr7:36275202:C:T	6.44877e-09	-1.73237	-0.668066
36275610	chr7:36275610:T:C	6.20892e-09	-1.53557	-0.902769
36275660	chr7:36275660:C:T	2.33641e-08	-1.69196e-10	-1.11313
36275837	chr7:36275837:A:G	7.80617e-09	-1.09709	-1.11232
36275925	chr7:36275925:TC:T	3.9988e-09	-1.69874	-1.1796
36276024	chr7:36276024:C:T	7.75203e-09	-1.48441	-0.731964
36276062	chr7:36276062:T:A	3.98166e-09	-1.70277	-1.17986
36276228	chr7:36276228:A:G	2.12263e-08	-1.69196e-10	-1.20909
36276316	chr7:36276316:A:C	4.39575e-08	-1.69196e-10	-0.481106
36276587	chr7:36276587:G:C	2.70173e-08	-1.69196e-10	-0.967851
36276870	chr7:36276870:G:A	8.92611e-08	0.227238	-2.6077e-10
36277282	chr7:36277282:T:C	5.98234e-09	-1.55715	-0.918368
36277308	chr7:36277308:A:C	7.1702e-08	-1.69196e-10	0.00819079
36277718	chr7:36277718:A:C	2.38014e-08	-1.69196e-10	-1.09458
36277755	chr7:36277755:T:C	2.7637e-08	-1.69196e-10	-0.945174
36277860	chr7:36277860:TA:T	6.48557e-09	-1.51734	-0.877407
36278087	chr7:36278087:A:G	1.14871e-07	-1.72227	2.20175
36278172	chr7:36278172:C:T	5.92662e-09	-1.70553	-0.779347
36278363	chr7:36278363:A:G	3.61265e-09	-1.76898	-1.21091
36278391	chr7:36278391:A:G	1.64385e-08	-1.4647	-2.6077e-10
36278612	chr7:36278612:C:T	1.67458e-08	-1.44618	-2.6077e-10
36278755	chr7:36278755:G:A	2.12962e-08	-1.69196e-10	-1.2058
36279033	chr7:36279033:G:A	2.37284e-08	-1.69196e-10	-1.09766
36279037	chr7:36279037:A:T	3.64137e-07	-1.69196e-10	1.6332
36279182	chr7:36279182:T:A	3.63386e-09	-1.76804	-1.20599
36279336	chr7:36279336:G:A	1.35351e-08	-1.65904	-2.6077e-10
36279395	chr7:36279395:C:G	2.13599e-08	-1.69196e-10	-1.20281
36280027	chr7:36280027:T:A	1.85373e-08	-1.34454	-2.6077e-10
36280067	chr7:36280067:G:A	8.89137e-09	-1.4244	-0.654846
36280180	chr7:36280180:C:T	6.61136e-09	-1.72741	-0.648133
36280230	chr7:36280230:C:T	7.7531e-09	-1.60795	-0.608284
36280605	chr7:36280605:A:G	7.19965e-09	-1.69553	-0.594763
36280728	chr7:36280728:C:CT	1.57621e-08	-1.16506	-0.341663
36281212	chr7:36281212:G:A	1.2827e-08	-1.44091	-0.27186
36281554	chr7:36281554:C:T	4.08932e-07	-1.69196e-10	1.74922
36281886	chr7:36281886:G:A	1.22419e-08	-1.75946	-2.6077e-10
36281900	chr7:36281900:C:T	3.6911e-09	-1.75961	-1.19879
36282693	chr7:36282693:A:G	2.52937e-08	-1.69196e-10	-1.03377
36282694	chr7:36282694:C:T	2.21319e-08	-1.69196e-10	-1.16731
36283006	chr7:36283006:C:T	1.19644e-08	-1.60049	-0.181902
36283022	chr7:36283022:GC:G	3.7398e-09	-1.75386	-1.19144
36283298	chr7:36283298:G:A	1.3779e-08	-1.64118	-2.6077e-10
36283343	chr7:36283343:G:A	1.37814e-07	-1.69196e-10	0.661578
36283700	chr7:36283700:A:G	3.9584e-09	-1.68493	-1.20355
36284431	chr7:36284431:C:A	8.95296e-08	-1.69196e-10	0.230241
36284536	chr7:36284536:G:T	2.29719e-08	-1.69196e-10	-1.13006
36284826	chr7:36284826:C:T	3.85656e-09	-1.75207	-1.16249
36284827	chr7:36284827:G:A	3.83589e-09	-1.74184	-1.17808
36285163	chr7:36285163:A:G	2.55125e-08	-1.69196e-10	-1.02516
36285329	chr7:36285329:G:A	2.31162e-08	-1.16128	0.0374879
36285380	chr7:36285380:G:A	1.98626e-08	-1.27549	-2.6077e-10
36285450	chr7:36285450:A:G	2.69246e-08	-1.60898	0.637696
36285952	chr7:36285952:T:C	5.75675e-09	-1.76381	-0.750144
36286282	chr7:36286282:G:A	3.70504e-09	-1.7552	-1.19944
36286326	chr7:36286326:G:A	2.51267e-08	-1.69196e-10	-1.0404
36286420	chr7:36286420:C:T	4.81138e-09	-1.74495	-0.948398
36286444	chr7:36286444:C:A	6.35374e-09	-1.74286	-0.672423
36286710	chr7:36286710:G:A	2.24521e-08	-1.69196e-10	-1.15294
36286806	chr7:36286806:T:C	3.71989e-09	-1.75701	-1.19362
36286952	chr7:36286952:G:A	2.11301e-08	-1.69196e-10	-1.21363
36286962	chr7:36286962:C:A	2.11305e-08	-1.69196e-10	-1.21361
36286965	chr7:36286965:A:G	3.65191e-09	-1.75235	-1.21673
36287346	chr7:36287346:A:T	8.18971e-09	-1.69519	-0.466255
36287906	chr7:36287906:G:A	3.6549e-09	-1.75919	-1.20907
36287959	chr7:36287959:T:C	1.64164e-07	-1.69196e-10	0.836536
36288346	chr7:36288346:T:G	2.78354e-08	-1.69196e-10	-0.93802
36288918	chr7:36288918:T:C	7.53967e-08	-1.69196e-10	0.0584348
36289086	chr7:36289086:C:T	1.26254e-08	-1.72862	-2.6077e-10
36289365	chr7:36289365:A:G	1.46921e-08	-1.57702	-2.6077e-10
36289422	chr7:36289422:G:C	4.10638e-09	-1.76886	-1.08292
36289619	chr7:36289619:C:T	5.8073e-08	-1.69196e-10	-0.202628
36289696	chr7:36289696:G:A	1.14372e-07	-1.69196e-10	0.475131
36289818	chr7:36289818:A:G	3.90032e-09	-1.76775	-1.13552
36290425	chr7:36290425:AG:A	4.22267e-09	-1.74919	-1.07467
36290498	chr7:36290498:G:A	4.28067e-09	-1.64203	-1.16819
36290768	chr7:36290768:G:A	3.62144e-09	-1.76017	-1.21728
36290823	chr7:36290823:A:G	6.38601e-09	-1.76729	-0.642932
36291336	chr7:36291336:C:T	1.416e-08	-1.61391	-2.6077e-10
36291502	chr7:36291502:C:T	3.64357e-09	-1.75529	-1.21607
36292366	chr7:36292366:TTTC:T	4.06824e-09	-1.65985	-1.20126
36292473	chr7:36292473:CTCTCTCTCTT:C	1.312e-08	-1.69019	-2.6077e-10
36292669	chr7:36292669:A:G	3.12484e-07	-1.69196e-10	1.48022
36293251	chr7:36293251:A:G	4.56111e-08	-1.69196e-10	-0.444177
36293512	chr7:36293512:A:G	2.58764e-08	-1.011	-2.6077e-10
36293560	chr7:36293560:C:T	3.39073e-08	-1.69196e-10	-0.740698
36293745	chr7:36293745:C:T	4.07318e-09	-1.75459	-1.10532
36294078	chr7:36294078:A:G	5.49205e-09	-1.65395	-0.907081
36295094	chr7:36295094:C:T	4.10305e-09	-1.73834	-1.11426
36295182	chr7:36295182:G:A	4.807e-09	-1.76518	-0.929079
36295250	chr7:36295250:C:G	1.29515e-08	-1.70311	-2.6077e-10
36295358	chr7:36295358:A:G	3.40482e-08	-1.69196e-10	-0.736551
36295768	chr7:36295768:C:T	2.10522e-08	-1.69196e-10	-1.21732
36295864	chr7:36295864:C:G	1.29531e-07	-1.69196e-10	0.599592
36295895	chr7:36295895:G:A	2.88446e-08	-1.69196e-10	-0.902407
36296116	chr7:36296116:C:A	2.52973e-08	-1.03363	-2.6077e-10
36296150	chr7:36296150:A:G	8.61336e-09	-1.66754	-0.443472
36296268	chr7:36296268:G:A	3.02877e-08	-1.69196e-10	-0.853587
36296915	chr7:36296915:C:T	2.28116e-08	-1.69196e-10	-1.13706
36297359	chr7:36297359:C:G	4.49077e-09	-1.5882	-1.1741
36298147	chr7:36298147:A:G	1.3144e-08	-1.68836	-2.6077e-10
36298161	chr7:36298161:C:A	8.30198e-08	-1.69196e-10	0.154751
36298172	chr7:36298172:G:A	2.10524e-08	-1.69196e-10	-1.21731
36298222	chr7:36298222:C:T	6.89094e-09	-1.71279	-0.621327
36298320	chr7:36298320:A:G	1.32152e-08	-1.68296	-2.6077e-10
36298366	chr7:36298366:C:T	2.49592e-08	-1.69196e-10	-1.04709
36298428	chr7:36298428:C:T	1.45789e-08	-1.58475	-2.6077e-10
36298432	chr7:36298432:G:A	1.64398e-07	-1.69196e-10	0.837959
36298769	chr7:36298769:G:A	5.33865e-09	-1.59182	-0.99754
36298804	chr7:36298804:T:C	5.95884e-09	-1.59834	-0.881114
36298805	chr7:36298805:C:T	6.06491e-09	-1.69375	-0.768061
36299140	chr7:36299140:T:C	6.6359e-08	-1.03865	0.969406
36299277	chr7:36299277:C:T	1.68174e-07	-1.69196e-10	0.86067
36299358	chr7:36299358:C:T	3.95016e-09	-1.74794	-1.14263
36299786	chr7:36299786:C:T	1.33752e-08	-1.67093	-2.6077e-10
36300021	chr7:36300021:G:A	6.26401e-09	-1.37044	-1.05907
36300196	chr7:36300196:T:C	2.16052e-08	-1.69196e-10	-1.1914
36300224	chr7:36300224:CAGTT:C	2.69616e-08	-1.69196e-10	-0.969914
36300376	chr7:36300376:G:A	5.33533e-09	-1.43162	-1.15836
36300419	chr7:36300419:C:T	2.50376e-08	-1.69196e-10	-1.04395
36300525	chr7:36300525:A:G	4.61036e-09	-1.6442	-1.09182
36300699	chr7:36300699:T:C	4.66548e-09	-1.62217	-1.10197
36300744	chr7:36300744:A:G	4.67178e-09	-1.61716	-1.10562
36300849	chr7:36300849:G:T	5.72177e-08	-1.69196e-10	-0.217464
36301005	chr7:36301005:G:A	1.85198e-07	-1.69196e-10	0.957098
36301144	chr7:36301144:G:A	1.5163e-08	-1.54547	-2.6077e-10
36301247	chr7:36301247:G:A	2.11359e-08	-1.69196e-10	-1.21336
36301480	chr7:36301480:A:G	9.96809e-08	0.337645	-2.6077e-10
36301544	chr7:36301544:T:C	1.06069e-07	-1.69196e-10	0.399766
36301708	chr7:36301708:C:T	5.39819e-09	-1.76219	-0.816077
36301753	chr7:36301753:G:A	4.93863e-09	-1.5632	-1.10404
36301784	chr7:36301784:G:T	5.72521e-09	-1.31959	-1.19986
36301791	chr7:36301791:T:A	6.02432e-09	-1.42444	-1.04408
36301794	chr7:36301794:G:C	1.57345e-07	-1.69196e-10	0.794113
36301953	chr7:36301953:C:T	5.39147e-07	-1.69196e-10	2.02566
36302019	chr7:36302019:G:A	2.58846e-08	-1.69196e-10	-1.01068
36302150	chr7:36302150:C:A	4.27304e-09	-1.63149	-1.18051
36302278	chr7:36302278:C:A	1.67913e-07	-1.69196e-10	0.859115
36302328	chr7:36302328:A:G	9.35798e-09	-1.30726	-0.720843
36302332	chr7:36302332:G:T	4.00168e-09	-1.68842	-1.1892
36302406	chr7:36302406:A:G	1.29062e-08	-1.70662	-2.6077e-10
36302556	chr7:36302556:C:G	1.29124e-08	-1.70614	-2.6077e-10
36302642	chr7:36302642:A:G	7.93174e-09	-1.76728	-0.426178
36302915	chr7:36302915:A:G	2.11325e-08	-1.69196e-10	-1.21352
36302960	chr7:36302960:G:A	4.51553e-09	-1.76176	-0.995041
36302978	chr7:36302978:A:G	7.93519e-09	-1.7273	-0.465726
36303553	chr7:36303553:T:C	6.18486e-07	0.665579	1.49737
36303694	chr7:36303694:T:G	1.67985e-07	-1.69196e-10	0.859547
36303737	chr7:36303737:A:C	2.44812e-08	-1.69196e-10	-1.06642
36304013	chr7:36304013:A:T	2.14406e-07	-1.69196e-10	1.10354
36304068	chr7:36304068:C:T	2.12639e-08	-1.69196e-10	-1.20732
36305102	chr7:36305102:G:A	2.50957e-08	-1.69196e-10	-1.04163
36305195	chr7:36305195:G:A	5.73494e-08	-0.215166	-2.6077e-10
36305585	chr7:36305585:G:A	7.93007e-09	-1.47908	-0.714588
36305713	chr7:36305713:A:G	5.05453e-09	-1.44705	-1.197
36305734	chr7:36305734:A:G	4.93185e-09	-1.57942	-1.08919
36305750	chr7:36305750:C:T	2.10553e-08	-1.69196e-10	-1.21718
36305919	chr7:36305919:TGA:T	5.73101e-09	-1.3061	-1.21234
36306041	chr7:36306041:G:T	4.92651e-09	-1.7549	-0.914795
36306205	chr7:36306205:T:G	2.05129e-07	-1.69196e-10	1.05931
36306523	chr7:36306523:T:C	1.37698e-08	-1.64185	-2.6077e-10
36306534	chr7:36306534:C:A	2.8289e-08	-0.921855	-2.6077e-10
36306888	chr7:36306888:A:G	1.99483e-08	-0.388499	-0.882684
36307517	chr7:36307517:G:A	1.29142e-08	-1.706	-2.6077e-10
36307650	chr7:36307650:A:G	3.54601e-08	-1.69196e-10	-0.69592
36307715	chr7:36307715:G:A	6.9588e-08	-1.69196e-10	-0.0217365
36307819	chr7:36307819:G:C	6.8862e-09	-1.50838	-0.826431
36308091	chr7:36308091:G:A	2.96257e-08	-1.69196e-10	-0.875687
36308560	chr7:36308560:C:T	5.14069e-08	-1.69196e-10	-0.324555
36308582	chr7:36308582:C:T	3.72861e-08	-0.0795278	-0.566179
36308662	chr7:36308662:G:A	2.51412e-08	-1.69196e-10	-1.03982
36308666	chr7:36308666:G:A	2.51491e-08	-1.69196e-10	-1.03951
36308797	chr7:36308797:C:G	2.44894e-08	-1.69196e-10	-1.06609
36308972	chr7:36308972:C:T	1.21421e-08	-1.76765	-2.6077e-10
36308994	chr7:36308994:TA:T	2.15934e-08	-1.69196e-10	-1.19194
36309112	chr7:36309112:A:C	2.46593e-08	-1.69196e-10	-1.05918
36309262	chr7:36309262:C:T	2.39624e-08	-1.69196e-10	-1.08784
36309348	chr7:36309348:C:T	2.2434e-08	-1.69196e-10	-1.15375
36309593	chr7:36309593:G:A	5.57169e-09	-1.67131	-0.875321
36309830	chr7:36309830:T:C	4.53154e-08	-1.69196e-10	-0.450681
36309851	chr7:36309851:C:G	5.95927e-08	-1.69196e-10	-0.176796
36309879	chr7:36309879:C:T	4.53804e-08	-1.69196e-10	-0.449248
36309933	chr7:36309933:C:T	7.85541e-09	-1.41103	-0.792091
36309934	chr7:36309934:G:A	1.4383e-08	-1.59828	-2.6077e-10
36309967	chr7:36309967:C:T	4.09483e-09	-1.72212	-1.13248
36309977	chr7:36309977:C:T	4.33652e-09	-1.69688	-1.10038
36310123	chr7:36310123:A:C	2.88364e-08	-1.69196e-10	-0.902688
36310212	chr7:36310212:T:C	5.40939e-09	-1.76694	-0.80925
36310443	chr7:36310443:G:A	1.82365e-07	-1.69196e-10	0.94168
36310521	chr7:36310521:T:C	3.97526e-07	-1.68662	3.40756
36310575	chr7:36310575:G:A	4.42447e-08	-1.69196e-10	-0.474592
36310583	chr7:36310583:G:C	1.60945e-07	-1.76427	2.58101
36310740	chr7:36310740:G:A	7.60989e-09	-1.64963	-0.585249
36310756	chr7:36310756:T:C	1.69321e-07	-1.68884	2.5563
36310928	chr7:36310928:C:T	6.47657e-09	-1.65338	-0.742756
36311517	chr7:36311517:G:A	1.5675e-07	-1.69196e-10	0.790322
36311528	chr7:36311528:G:A	1.71336e-08	-0.731008	-0.692279
36311588	chr7:36311588:G:A	6.53032e-09	-1.71699	-0.670885
36311672	chr7:36311672:C:T	1.92052e-07	-1.74751	2.74095
36311961	chr7:36311961:A:G	7.68812e-09	-1.62616	-0.598489
36312326	chr7:36312326:A:G	4.41643e-09	-1.56203	-1.21696
36312367	chr7:36312367:TCTC:T	1.26245e-08	-1.31179	-0.416894
36312647	chr7:36312647:A:G	2.16079e-08	-1.69196e-10	-1.19127
36312789	chr7:36312789:G:A	2.10828e-08	-1.69196e-10	-1.21587
36312879	chr7:36312879:T:C	1.66422e-08	-0.870603	-0.581781
36312974	chr7:36312974:G:A	2.63527e-08	-1.69196e-10	-0.992757
36313043	chr7:36313043:T:G	1.61592e-08	-1.63008	0.148235
36313215	chr7:36313215:C:T	2.40079e-08	-1.69196e-10	-1.08594
36313276	chr7:36313276:A:G	1.88423e-07	-1.69196e-10	0.974364
36313608	chr7:36313608:C:T	1.22828e-08	-1.75613	-2.6077e-10
36313670	chr7:36313670:G:A	1.63919e-08	-1.46754	-2.6077e-10
36314166	chr7:36314166:T:C	9.38462e-08	-1.69196e-10	0.277329
36314248	chr7:36314248:A:G	9.6192e-09	-0.972928	-1.02764
36314292	chr7:36314292:A:G	3.02469e-08	-1.69196e-10	-0.854934
36314354	chr7:36314354:T:C	2.20397e-08	-1.69196e-10	-1.17148
36314378	chr7:36314378:A:G	1.37247e-07	-1.69196e-10	0.657457
36315317	chr7:36315317:A:G	1.38131e-08	-1.63871	-2.6077e-10
36315625	chr7:36315625:C:T	5.14457e-08	-0.323801	-2.6077e-10
36316019	chr7:36316019:T:C	6.66904e-09	-1.15011	-1.21675
36316053	chr7:36316053:G:A	3.58799e-08	-1.69196e-10	-0.68415
36316715	chr7:36316715:T:C	3.79448e-09	-1.72498	-1.2058
36316764	chr7:36316764:G:A	6.4003e-09	-1.76203	-0.64595
36316878	chr7:36316878:C:T	1.23162e-08	-1.75341	-2.6077e-10
36317052	chr7:36317052:C:T	2.3002e-08	-1.04085	-0.0879016
36317756	chr7:36317756:G:T	2.39342e-08	-1.05805	-0.0309736
36317836	chr7:36317836:C:G	2.95211e-08	-1.69196e-10	-0.879223
36317838	chr7:36317838:G:T	2.1249e-08	-1.69196e-10	-1.20802
36318568	chr7:36318568:G:A	1.1923e-08	-1.76373	-0.0221335
36318614	chr7:36318614:A:G	1.46244e-08	-1.58164	-2.6077e-10
36319028	chr7:36319028:C:T	2.25364e-08	-1.69196e-10	-1.1492
36319373	chr7:36319373:G:A	3.63652e-08	-1.00188	0.331167
36319475	chr7:36319475:G:A	4.49849e-05	6.50654	-0.0567896
36319577	chr7:36319577:C:T	1.30313e-08	-0.52373	-1.17325
36319778	chr7:36319778:C:A	4.79631e-09	-1.52395	-1.17253
36319891	chr7:36319891:A:G	2.1919e-08	-1.69196e-10	-1.17697
36319903	chr7:36319903:A:G	1.09942e-07	-1.69196e-10	0.43562
36319987	chr7:36319987:T:C	8.1661e-08	-1.69196e-10	0.138248
36320083	chr7:36320083:G:A	3.64439e-09	-1.75834	-1.2128
36320130	chr7:36320130:C:T	2.42677e-07	-1.69196e-10	1.2274
36320315	chr7:36320315:T:C	2.15019e-08	-1.69196e-10	-1.19619
36320461	chr7:36320461:A:C	2.66432e-07	-1.69196e-10	1.32079
36321133	chr7:36321133:C:G	3.73833e-09	-1.73329	-1.2124
36321678	chr7:36321678:C:T	2.40021e-08	-1.08557	-0.000619268
36321758	chr7:36321758:T:C	2.15074e-08	-1.69196e-10	-1.19593
36321914	chr7:36321914:C:T	3.13315e-08	-1.03786	0.218151
36322301	chr7:36322301:C:T	3.64272e-09	-1.75536	-1.21624
36322315	chr7:36322315:G:A	4.60583e-05	6.45535	0.0179855
36322404	chr7:36322404:T:G	1.37324e-08	-0.870712	-0.773856
36322410	chr7:36322410:G:A	1.26957e-08	-1.72306	-2.6077e-10
36322443	chr7:36322443:T:G	1.21285e-08	-1.76877	-2.6077e-10
36322661	chr7:36322661:G:A	4.20436e-08	-1.69196e-10	-0.525621
36322689	chr7:36322689:A:G	1.41931e-08	-1.61157	-2.6077e-10
36323463	chr7:36323463:G:A	6.28434e-08	-1.69196e-10	-0.123682
36323916	chr7:36323916:C:G	2.65014e-08	-1.69196e-10	-0.987131
36323968	chr7:36323968:A:G	1.08968e-05	5.6886	-0.656701
36324466	chr7:36324466:A:T	2.35271e-08	-1.69196e-10	-1.10618
36324923	chr7:36324923:T:G	1.25341e-08	-1.73587	-2.6077e-10
36326221	chr7:36326221:T:G	7.15469e-09	-1.75879	-0.537769
36326288	chr7:36326288:T:C	2.27398e-08	-1.69196e-10	-1.14021
36326450	chr7:36326450:T:C	3.75647e-09	-1.73291	-1.20794
36326569	chr7:36326569:A:G	2.26186e-08	-1.69196e-10	-1.14556
36326593	chr7:36326593:T:C	3.7343e-09	-1.73805	-1.20872
36326892	chr7:36326892:T:C	2.51238e-08	-1.69196e-10	-1.04051
36327575	chr7:36327575:C:T	1.24939e-08	-1.73909	-2.6077e-10
36328420	chr7:36328420:AC:A	4.87825e-08	-1.69196e-10	-0.376957
36328466	chr7:36328466:G:A	4.21452e-05	6.38165	0.00289874
36328676	chr7:36328676:G:A	1.27401e-05	5.89963	-0.711456
36328821	chr7:36328821:G:A	4.24676e-08	-1.69196e-10	-0.515587
36328862	chr7:36328862:G:A	1.28328e-08	-1.71233	-2.6077e-10
36328886	chr7:36328886:A:C	2.2348e-05	5.79249	-0.0423303
36328963	chr7:36328963:A:G	3.68031e-09	-1.76854	-1.1928
36329020	chr7:36329020:C:T	2.35805e-08	-1.69196e-10	-1.10391
36329059	chr7:36329059:T:A	3.55554e-05	6.33521	-0.120689
36329120	chr7:36329120:TTTACTA:T	1.256e-08	-1.73381	-2.6077e-10
36329260	chr7:36329260:C:G	1.30548e-08	-1.69517	-2.6077e-10
36330211	chr7:36330211:G:A	4.04823e-08	-1.69196e-10	-0.563465
36330374	chr7:36330374:C:T	1.23922e-08	-1.74726	-2.6077e-10
36330461	chr7:36330461:TTAAAAGAG:T	1.68087e-08	-1.76896	0.326525
36330607	chr7:36330607:C:T	6.5417e-09	-1.39736	-0.988771
36330623	chr7:36330623:C:CA	9.84549e-09	-1.76897	-0.208344
36330632	chr7:36330632:G:A	2.46104e-08	-1.69196e-10	-1.06116
36330661	chr7:36330661:T:A	4.88459e-09	-1.61575	-1.0625
36330890	chr7:36330890:C:G	2.48079e-08	-1.69196e-10	-1.05316
36330946	chr7:36330946:G:T	5.90392e-09	-1.42943	-1.05928
36331460	chr7:36331460:G:A	1.13434e-08	-1.76514	-0.0705575
36331520	chr7:36331520:G:A	1.25162e-08	-1.73731	-2.6077e-10
36331924	chr7:36331924:C:T	6.80259e-09	-1.12971	-1.21731
36332014	chr7:36332014:C:A	1.94316e-05	5.53976	0.0705632
36332525	chr7:36332525:G:A	1.53602e-08	-1.53255	-2.6077e-10
36332757	chr7:36332757:G:A	6.47181e-09	-1.19294	-1.20394
36332963	chr7:36332963:CCT:C	2.725e-08	-1.69196e-10	-0.959276
36333097	chr7:36333097:G:A	6.55536e-09	-1.17929	-1.20476
36333109	chr7:36333109:C:T	2.27674e-08	-1.69196e-10	-1.139
36333477	chr7:36333477:T:C	3.2893e-08	-1.69196e-10	-0.771069
36333530	chr7:36333530:T:TA	1.37234e-08	-1.64523	-2.6077e-10
36333583	chr7:36333583:G:A	4.73534e-09	-1.53759	-1.17169
36334417	chr7:36334417:C:A	7.036e-09	-1.11728	-1.196
36334777	chr7:36334777:C:T	1.88699e-08	-1.32676	-2.6077e-10
36335190	chr7:36335190:G:A	3.6524e-09	-1.76602	-1.20293
36335293	chr7:36335293:C:T	2.38208e-08	-1.69196e-10	-1.09377
36335445	chr7:36335445:C:A	1.29729e-08	-1.70146	-2.6077e-10
36335778	chr7:36335778:AACT:A	4.38472e-08	-0.884137	0.400519
36336108	chr7:36336108:T:C	2.33007e-08	-1.69196e-10	-1.11584
36336414	chr7:36336414:T:C	1.25518e-08	-1.73446	-2.6077e-10
36336608	chr7:36336608:G:A	2.36079e-08	-1.69196e-10	-1.10275
36336790	chr7:36336790:T:A	1.43725e-08	-0.920455	-0.678559
36337231	chr7:36337231:G:A	2.45055e-08	-1.69196e-10	-1.06543
36337468	chr7:36337468:A:G	3.04979e-08	-1.69196e-10	-0.846672
36338223	chr7:36338223:C:T	2.19798e-08	-1.69196e-10	-1.17421
36338224	chr7:36338224:T:A	2.20049e-08	-1.69196e-10	-1.17306
36338965	chr7:36338965:T:G	9.40327e-09	-1.17949	-0.843778
36339203	chr7:36339203:A:G	3.60071e-09	-1.76591	-1.21729
36340344	chr7:36340344:T:A	1.05494e-08	-1.11715	-0.791116
36340744	chr7:36340744:G:A	2.52887e-08	-1.69196e-10	-1.03397
36341539	chr7:36341539:A:T	2.53074e-08	-1.69196e-10	-1.03323
36341909	chr7:36341909:G:A	2.14742e-08	-1.69196e-10	-1.19748
36342159	chr7:36342159:G:C	1.24905e-08	-1.73936	-2.6077e-10
36342384	chr7:36342384:TGGTCAGGCTGGTCTTAACACTCTTTC:T	1.87079e-08	-1.33538	-2.6077e-10
36342506	chr7:36342506:G:A	2.52922e-08	-1.69196e-10	-1.03383
36342574	chr7:36342574:T:C	7.40729e-08	-0.749522	0.790243
36342718	chr7:36342718:A:G	2.30478e-08	-0.718636	-0.408124
36342989	chr7:36342989:T:C	4.69033e-08	-1.69196e-10	-0.41624
36343017	chr7:36343017:G:T	1.62412e-07	-1.69196e-10	0.82581
36343106	chr7:36343106:A:G	1.4158e-08	-1.61405	-2.6077e-10
36343720	chr7:36343720:A:G	8.35755e-09	-1.2499	-0.891262
36344855	chr7:36344855:T:C	3.18751e-07	-1.69196e-10	1.50008
36345466	chr7:36345466:G:GT	1.20792e-08	-1.71115	-0.0616929
36345591	chr7:36345591:T:C	4.15817e-08	-1.69196e-10	-0.536668
36345873	chr7:36345873:T:A	5.48599e-09	-1.48701	-1.07512
36346042	chr7:36346042:T:C	2.42642e-08	-1.69196e-10	-1.07533
36346055	chr7:36346055:T:C	3.62449e-09	-1.76558	-1.21104
36346510	chr7:36346510:C:A	2.15572e-08	-1.69196e-10	-1.19362
36346604	chr7:36346604:G:C	2.16164e-08	-1.69196e-10	-1.19088
36346635	chr7:36346635:A:G	2.36131e-08	-1.69196e-10	-1.10253
36347006	chr7:36347006:A:G	2.19856e-08	-1.69196e-10	-1.17394
36347539	chr7:36347539:A:G	3.61825e-09	-1.76803	-1.21031
36348335	chr7:36348335:G:A	2.34772e-08	-0.812769	-0.295529
36348374	chr7:36348374:C:T	3.46595e-08	-0.718757	-2.6077e-10
36348887	chr7:36348887:G:T	1.29673e-08	-1.70189	-2.6077e-10
36349060	chr7:36349060:G:A	2.55147e-08	-1.69196e-10	-1.02507
36350071	chr7:36350071:A:G	3.60701e-08	-1.69196e-10	-0.678864
36350072	chr7:36350072:A:C	3.60572e-08	-1.69196e-10	-0.679221
36350612	chr7:36350612:G:A	2.10606e-08	-1.69196e-10	-1.21693
36350723	chr7:36350723:G:A	1.21951e-08	-1.76329	-2.6077e-10
36350982	chr7:36350982:C:T	3.20752e-08	-1.69196e-10	-0.796244
36351227	chr7:36351227:C:CT	1.01285e-07	-1.14172	1.49532
36351232	chr7:36351232:C:G	1.03011e-07	-1.08738	1.45789
36351473	chr7:36351473:T:A	8.93223e-09	-0.861504	-1.21316
36351638	chr7:36351638:C:T	3.65547e-09	-1.75573	-1.21238
36352274	chr7:36352274:G:A	2.74651e-08	-1.69196e-10	-0.951411
36352514	chr7:36352514:T:A	1.27514e-08	-1.71869	-2.6077e-10
36352515	chr7:36352515:CTT:C	3.75473e-09	-1.76355	-1.17776
36352759	chr7:36352759:G:A	3.28403e-08	-1.12274	0.350068
36352985	chr7:36352985:A:C	5.98236e-09	-1.75184	-0.72367
36353095	chr7:36353095:C:A	1.67704e-08	-1.44471	-2.6077e-10
36353230	chr7:36353230:G:A	3.8488e-08	-0.613982	-2.6077e-10
36353258	chr7:36353258:G:A	2.22387e-08	-1.69196e-10	-1.16249
36353298	chr7:36353298:C:A	2.11625e-08	-1.69196e-10	-1.2121
36353431	chr7:36353431:G:T	9.05613e-06	5.56583	-0.718966
36353550	chr7:36353550:A:G	2.16616e-08	-1.69196e-10	-1.18879
36353701	chr7:36353701:G:A	2.22444e-08	-1.69196e-10	-1.16224
36353965	chr7:36353965:G:C	2.11054e-08	-1.69196e-10	-1.2148
36354089	chr7:36354089:A:G	1.45084e-08	-1.5896	-2.6077e-10
36354109	chr7:36354109:G:A	1.78565e-08	-0.195935	-1.18602
36355217	chr7:36355217:G:A	1.21356e-08	-1.76819	-2.6077e-10
36355334	chr7:36355334:G:A	7.31413e-08	-1.69196e-10	0.0280653
36355592	chr7:36355592:C:T	2.19972e-08	-1.69196e-10	-1.17341
36355685	chr7:36355685:A:C	1.37092e-08	-0.46339	-1.18287
36355835	chr7:36355835:C:A	2.19967e-08	-1.69196e-10	-1.17344
36356200	chr7:36356200:T:C	5.31675e-09	-1.64754	-0.945927
36356285	chr7:36356285:C:T	4.7203e-09	-1.67898	-1.03348
36356374	chr7:36356374:G:T	8.72183e-09	-1.73415	-0.36435
36356501	chr7:36356501:A:G	1.2135e-08	-1.76824	-2.6077e-10
36356749	chr7:36356749:G:A	1.1673e-08	-0.642085	-1.16496
36356816	chr7:36356816:T:A	2.98926e-08	-1.69196e-10	-0.866717
36356871	chr7:36356871:A:G	4.9823e-09	-1.69282	-0.965615
36357055	chr7:36357055:T:C	1.73326e-08	-1.41174	-2.6077e-10
36357947	chr7:36357947:C:T	2.26627e-08	-1.69196e-10	-1.14361
36358032	chr7:36358032:A:G	2.93349e-08	-1.69196e-10	-0.885549
36358099	chr7:36358099:G:T	2.22036e-08	-1.69196e-10	-1.16408
36358419	chr7:36358419:G:A	1.30947e-08	-0.514499	-1.17762
36358721	chr7:36358721:G:C	5.11146e-09	-1.61692	-1.01592
36358964	chr7:36358964:A:G	1.21657e-08	-1.76571	-2.6077e-10
36359509	chr7:36359509:A:G	1.31833e-08	-0.484465	-1.20091
36360047	chr7:36360047:G:A	4.72284e-09	-1.67771	-1.03421
36360559	chr7:36360559:T:G	1.25836e-08	-1.73193	-2.6077e-10
36361022	chr7:36361022:G:A	4.4506e-09	-1.69179	-1.0795
36361217	chr7:36361217:T:C	0.000330491	6.45675	1.98725
36361436	chr7:36361436:T:G	1.25665e-08	-0.538098	-1.1952
36361736	chr7:36361736:T:C	1.0078e-07	-1.69196e-10	0.348612
36362060	chr7:36362060:G:C	2.98645e-08	-1.69196e-10	-0.867657
36362219	chr7:36362219:C:G	2.1986e-08	-1.69196e-10	-1.17392
36362267	chr7:36362267:C:T	1.39997e-08	-1.62529	-2.6077e-10
36362942	chr7:36362942:G:C	2.24244e-08	-1.69196e-10	-1.15418
36363071	chr7:36363071:G:A	1.32886e-08	-0.491742	-1.18568
36363438	chr7:36363438:C:T	2.18244e-08	-1.69196e-10	-1.1813
36363451	chr7:36363451:A:C	2.18241e-08	-1.69196e-10	-1.18131
36364175	chr7:36364175:G:A	1.07659e-08	-0.689838	-1.19811
36364460	chr7:36364460:A:G	3.58168e-08	-0.966429	0.280516
36365566	chr7:36365566:A:G	0.000332938	6.59777	1.85362
36365628	chr7:36365628:G:A	7.81252e-09	-0.995321	-1.21328
36365648	chr7:36365648:G:A	4.83185e-09	-1.64398	-1.04512
36365870	chr7:36365870:C:T	1.25352e-07	-1.69196e-10	0.566798
36365933	chr7:36365933:C:T	8.0145e-09	-0.965834	-1.21724
36365959	chr7:36365959:T:A	7.54659e-09	-1.1818	-1.06143
36366285	chr7:36366285:T:C	1.20613e-07	-1.00226	1.53051
36366343	chr7:36366343:A:T	1.61092e-08	-1.48494	-2.6077e-10
36366420	chr7:36366420:C:T	3.43929e-08	-1.69196e-10	-0.726477
36367653	chr7:36367653:C:T	2.69208e-08	-0.971429	-2.6077e-10
36368064	chr7:36368064:A:G	2.17739e-08	-1.18362	-2.6077e-10
36368080	chr7:36368080:G:C	1.46245e-08	-1.58163	-2.6077e-10
36369286	chr7:36369286:G:C	4.81351e-09	-1.74062	-0.952279
36369382	chr7:36369382:T:G	2.27715e-08	-1.69196e-10	-1.13882
36370356	chr7:36370356:T:C	7.08357e-09	-1.09877	-1.20778
36370763	chr7:36370763:G:A	1.0115e-08	-1.72476	-0.225544
36370887	chr7:36370887:C:T	2.9577e-08	-1.69196e-10	-0.877331
36371129	chr7:36371129:A:T	0.000210981	6.57482	1.42038
36371164	chr7:36371164:G:A	5.06729e-09	-1.68588	-0.95564
36371276	chr7:36371276:G:A	3.94878e-08	-0.588336	-2.6077e-10
36371872	chr7:36371872:T:C	4.86496e-09	-1.72339	-0.958885
36373253	chr7:36373253:T:C	1.11168e-08	-0.707405	-1.14847
36373439	chr7:36373439:G:A	1.27917e-08	-1.71553	-2.6077e-10
36373758	chr7:36373758:A:T	0.00032672	6.75622	1.67631
36374169	chr7:36374169:A:C	6.84466e-09	-1.32912	-1.01174
36374507	chr7:36374507:C:A	1.44006e-07	-0.948717	1.65424
36374549	chr7:36374549:A:T	7.66845e-09	-1.02332	-1.20389
36374581	chr7:36374581:C:T	2.76379e-08	-1.69196e-10	-0.945142
36375070	chr7:36375070:G:A	2.95274e-08	-1.69196e-10	-0.879009
36375552	chr7:36375552:T:G	2.59883e-08	-1.69196e-10	-1.00668
36375691	chr7:36375691:C:G	2.35619e-08	-1.69196e-10	-1.1047
36376033	chr7:36376033:A:C	1.1645e-08	-0.634661	-1.17479
36376403	chr7:36376403:C:G	2.29658e-08	-1.69196e-10	-1.13032
36377013	chr7:36377013:C:T	2.18043e-08	-1.69196e-10	-1.18222
36378446	chr7:36378446:C:T	6.32655e-09	-1.73249	-0.687086
36378525	chr7:36378525:A:G	6.54666e-09	-1.37849	-1.00689
36378684	chr7:36378684:G:A	1.28962e-08	-1.70739	-2.6077e-10
36378864	chr7:36378864:C:G	5.94153e-08	-1.69196e-10	-0.179776
36378908	chr7:36378908:G:T	1.46494e-08	-1.57993	-2.6077e-10
36379041	chr7:36379041:C:T	2.71297e-08	-1.69196e-10	-0.963701
36379057	chr7:36379057:G:A	0.000143494	6.19119	1.41853
36379204	chr7:36379204:C:T	4.01397e-08	-0.890133	0.31817
36379282	chr7:36379282:A:T	1.2643e-08	-1.72723	-2.6077e-10
36379378	chr7:36379378:A:G	7.28414e-09	-1.07199	-1.20664
36379628	chr7:36379628:G:A	5.44548e-09	-1.69826	-0.871279
36379851	chr7:36379851:G:C	8.32104e-09	-1.68418	-0.461366
36379853	chr7:36379853:G:C	1.65118e-08	-1.46025	-2.6077e-10
36380022	chr7:36380022:G:A	6.72064e-08	-0.05656	-2.6077e-10
36380182	chr7:36380182:A:G	1.12174e-08	-0.678805	-1.16806
36381039	chr7:36381039:G:T	1.34359e-08	-1.6664	-2.6077e-10
36381419	chr7:36381419:C:A	2.38124e-08	-1.69196e-10	-1.09412
36381660	chr7:36381660:G:A	1.29885e-08	-1.70027	-2.6077e-10
36381885	chr7:36381885:G:A	1.51075e-07	-0.98463	1.73808
36382018	chr7:36382018:C:T	1.26858e-08	-1.72385	-2.6077e-10
36382118	chr7:36382118:A:C	7.00503e-09	-1.28924	-1.02846
36382168	chr7:36382168:A:G	1.30084e-08	-1.69873	-2.6077e-10
36382544	chr7:36382544:G:A	1.33794e-08	-1.67062	-2.6077e-10
36382555	chr7:36382555:T:C	2.19682e-08	-1.69196e-10	-1.17473
36382842	chr7:36382842:A:G	2.19172e-08	-1.69196e-10	-1.17705
36383040	chr7:36383040:CAA:C	1.25304e-07	-1.69196e-10	0.566414
36383345	chr7:36383345:T:C	1.29671e-08	-1.70192	-2.6077e-10
36384671	chr7:36384671:C:T	1.23457e-08	-0.736142	-1.01488
36384740	chr7:36384740:C:T	1.30879e-08	-1.69264	-2.6077e-10
36385008	chr7:36385008:G:A	5.12528e-09	-1.56056	-1.06959
36385060	chr7:36385060:C:T	1.00737e-08	-0.744883	-1.20951
36385342	chr7:36385342:T:C	1.02671e-07	-0.989163	1.35637
36385512	chr7:36385512:T:C	2.39207e-08	-1.08959	-2.6077e-10
36385748	chr7:36385748:T:C	2.44335e-08	-1.69196e-10	-1.06837
36385760	chr7:36385760:T:C	2.20554e-08	-1.69196e-10	-1.17077
36386557	chr7:36386557:G:A	2.10576e-08	-1.69196e-10	-1.21707
36387005	chr7:36387005:A:G	2.50512e-08	-1.69196e-10	-1.04341
36387411	chr7:36387411:CAT:C	4.21037e-08	-1.69196e-10	-0.524194
36387617	chr7:36387617:A:C	1.6386e-08	-1.4679	-2.6077e-10
36389384	chr7:36389384:G:A	2.13654e-08	-1.69196e-10	-1.20256
36390460	chr7:36390460:A:G	1.25534e-08	-0.531209	-1.20313
36390840	chr7:36390840:CA:C	1.20669e-08	-0.635364	-1.1385
36391052	chr7:36391052:G:A	3.6157e-08	-0.952279	0.275821
36391068	chr7:36391068:A:G	5.33279e-08	-1.69196e-10	-0.28787
36391084	chr7:36391084:T:G	1.22651e-08	-1.75757	-2.6077e-10
36391349	chr7:36391349:A:G	1.2265e-08	-1.75758	-2.6077e-10
36391519	chr7:36391519:C:T	1.23214e-08	-1.75299	-2.6077e-10
36391748	chr7:36391748:T:G	2.58654e-08	-1.69196e-10	-1.01142
36391869	chr7:36391869:T:G	6.43573e-06	4.65725	-0.151953
36391961	chr7:36391961:C:T	1.25445e-08	-0.620786	-1.11426
36392342	chr7:36392342:T:C	3.48147e-08	-0.980114	0.265825
36392729	chr7:36392729:T:A	2.2485e-08	-1.69196e-10	-1.15148
36393382	chr7:36393382:C:T	1.29979e-08	-1.69954	-2.6077e-10
36393927	chr7:36393927:G:T	2.14828e-08	-1.69196e-10	-1.19707
36394112	chr7:36394112:C:T	2.57028e-05	4.14176	1.74826
36394309	chr7:36394309:C:T	4.40226e-08	-1.69196e-10	-0.479625
36394384	chr7:36394384:T:C	7.7842e-09	-1.75515	-0.457084
36394607	chr7:36394607:A:G	4.03148e-08	-1.69196e-10	-0.567609
36395165	chr7:36395165:A:G	2.16983e-08	-1.69196e-10	-1.18709
36395347	chr7:36395347:T:C	6.02156e-09	-1.39654	-1.07245
36395722	chr7:36395722:G:GA	1.78861e-07	-1.69196e-10	0.922279
36395724	chr7:36395724:A:AC	1.77486e-07	-1.69196e-10	0.914561
36396113	chr7:36396113:T:C	4.06889e-08	-1.69196e-10	-0.558374
36396347	chr7:36396347:A:G	2.21932e-08	-1.69196e-10	-1.16454
36396612	chr7:36396612:C:T	1.07445e-08	-0.992442	-0.897497
36396831	chr7:36396831:C:T	1.24421e-08	-1.74324	-2.6077e-10
36397161	chr7:36397161:AAAG:A	3.75063e-08	-0.968654	0.328834
36397297	chr7:36397297:G:A	5.1829e-09	-1.70849	-0.910476
36397345	chr7:36397345:G:T	2.84074e-06	4.0641	-0.376605
36397742	chr7:36397742:G:A	2.46866e-08	-1.69196e-10	-1.05807
36397964	chr7:36397964:A:G	1.33436e-08	-1.67329	-2.6077e-10
36398062	chr7:36398062:G:A	5.66145e-09	-1.41818	-1.11247
36398414	chr7:36398414:C:T	4.85827e-09	-1.75287	-0.930778
36398501	chr7:36398501:C:T	2.21175e-08	-1.69196e-10	-1.16796
36398865	chr7:36398865:A:G	2.92258e-06	3.99084	-0.27495
36399340	chr7:36399340:G:A	1.64843e-07	-1.69196e-10	0.840665
36399772	chr7:36399772:A:G	2.30991e-08	-1.69196e-10	-1.12454
36400236	chr7:36400236:G:C	6.15582e-09	-1.36742	-1.07951
36400342	chr7:36400342:C:T	2.11661e-08	-1.69196e-10	-1.21193
36400412	chr7:36400412:T:G	1.17779e-08	-0.670736	-1.12736
36400441	chr7:36400441:C:T	4.11292e-08	-0.91514	0.367531
36400466	chr7:36400466:T:C	5.95049e-08	-1.69196e-10	-0.178271
36400576	chr7:36400576:C:G	2.17973e-07	-1.69196e-10	1.12004
36400623	chr7:36400623:A:AAGT	1.43787e-08	-0.817919	-0.780661
36400668	chr7:36400668:G:A	5.74135e-08	-0.214049	-2.6077e-10
36400749	chr7:36400749:A:G	2.13595e-08	-1.69196e-10	-1.20283
36400861	chr7:36400861:T:A	1.42208e-08	-1.60963	-2.6077e-10
36400913	chr7:36400913:A:G	3.94355e-08	-0.974959	0.385296
36402354	chr7:36402354:C:T	9.50668e-09	-1.75727	-0.255061
36402490	chr7:36402490:T:C	4.00966e-09	-1.76324	-1.11239
36402501	chr7:36402501:C:T	1.12311e-07	-1.69196e-10	0.456947
36402603	chr7:36402603:C:T	1.3329e-08	-1.67438	-2.6077e-10
36403149	chr7:36403149:G:T	1.97256e-07	1.98344	-0.963271
36403267	chr7:36403267:T:C	1.24728e-08	-0.994213	-0.746568
36403861	chr7:36403861:G:A	5.4021e-07	2.35104	-0.323405
36403895	chr7:36403895:A:G	4.94205e-07	2.27525	-0.336626
36404008	chr7:36404008:T:A	1.94078e-07	-1.46119	2.46513
36404126	chr7:36404126:G:A	3.86327e-07	2.09064	-0.398279
36404221	chr7:36404221:C:T	2.78321e-08	-1.69196e-10	-0.938138
36404658	chr7:36404658:T:C	4.59964e-09	-1.76039	-0.977961
36404924	chr7:36404924:ATTGT:A	1.22921e-08	-1.75538	-2.6077e-10
36405313	chr7:36405313:A:G	1.67079e-08	-1.7317	0.283251
36405431	chr7:36405431:G:A	6.4564e-07	2.46851	-0.262596
36405519	chr7:36405519:T:C	3.59041e-08	-0.683478	-2.6077e-10
36405568	chr7:36405568:C:T	1.87168e-08	-1.33491	-2.6077e-10
36405726	chr7:36405726:A:G	5.60649e-07	2.55757	-0.4928
36406010	chr7:36406010:A:G	7.94514e-09	-1.76305	-0.428716
36406247	chr7:36406247:G:A	1.28565e-07	0.880622	-0.288517
36406512	chr7:36406512:A:G	2.52239e-05	4.70258	1.16864
36406903	chr7:36406903:A:G	3.66134e-05	5.78876	0.455082
36407678	chr7:36407678:A:G	2.27155e-08	-1.76769	0.626408
36407991	chr7:36407991:T:C	2.31038e-06	1.5377	1.94314
36408630	chr7:36408630:A:C	4.35943e-09	-1.76455	-1.02743
36409168	chr7:36409168:G:A	2.18947e-06	1.43122	1.99587
36409542	chr7:36409542:A:C	2.68448e-08	-1.69196e-10	-0.974257
36410028	chr7:36410028:T:C	1.76783e-07	1.12358	-0.212988
36410280	chr7:36410280:T:A	6.37086e-09	-1.75692	-0.655669
36410662	chr7:36410662:C:T	2.15652e-08	-1.69196e-10	-1.19325
36410998	chr7:36410998:G:A	1.76647e-08	-1.39276	-2.6077e-10
36411022	chr7:36411022:C:T	1.80996e-08	-1.36844	-2.6077e-10
36411568	chr7:36411568:T:A	4.7596e-09	-1.74724	-0.956922
36411751	chr7:36411751:T:C	2.07638e-06	1.41762	1.95643
36412244	chr7:36412244:A:G	2.11024e-07	-1.69196e-10	1.08764
36412332	chr7:36412332:T:A	2.49917e-08	-1.69196e-10	-1.04579
36412548	chr7:36412548:G:A	9.46103e-09	-1.76352	-0.253628
36412577	chr7:36412577:C:T	2.48779e-08	-1.69196e-10	-1.05035
36412686	chr7:36412686:C:T	2.97355e-08	-1.69196e-10	-0.871985
36412852	chr7:36412852:C:T	3.92698e-09	-1.76849	-1.12797
36413713	chr7:36413713:C:T	3.23501e-08	-1.69196e-10	-0.787712
36414278	chr7:36414278:G:C	1.33979e-08	-0.489974	-1.17926
36414384	chr7:36414384:G:A	1.21303e-08	-1.76862	-2.6077e-10
36414651	chr7:36414651:C:T	1.24285e-08	-1.74433	-2.6077e-10
36414652	chr7:36414652:G:A	4.60162e-05	4.58614	1.88628
36415004	chr7:36415004:G:C	2.62223e-08	-0.997719	-2.6077e-10
36415083	chr7:36415083:T:C	1.72316e-07	-1.69196e-10	0.885003
36415180	chr7:36415180:A:G	1.23258e-08	-0.69341	-1.05923
36415192	chr7:36415192:G:A	9.8699e-08	-1.69196e-10	0.327747
36415257	chr7:36415257:T:C	1.22041e-08	-1.76256	-2.6077e-10
36415868	chr7:36415868:T:C	4.52546e-05	5.8261	0.629635
36415947	chr7:36415947:T:C	1.57839e-08	-1.50534	-2.6077e-10
36416051	chr7:36416051:C:T	1.25982e-08	-1.73077	-2.6077e-10
36416135	chr7:36416135:C:T	5.64777e-09	-1.73056	-0.802508
36416145	chr7:36416145:C:T	1.29958e-08	-1.6997	-2.6077e-10
36416358	chr7:36416358:G:C	4.97399e-09	-1.66757	-0.992534
36416387	chr7:36416387:G:T	4.22664e-09	-1.76222	-1.0607
36416493	chr7:36416493:A:G	4.00637e-08	-1.69196e-10	-0.573858
36417053	chr7:36417053:A:C	2.59771e-08	-1.69196e-10	-1.00711
36417261	chr7:36417261:A:G	3.80511e-09	-1.74032	-1.18767
36417412	chr7:36417412:A:G	1.26564e-08	-1.72616	-2.6077e-10
36418364	chr7:36418364:C:T	4.26782e-08	-1.69196e-10	-0.510641
36418609	chr7:36418609:A:G	1.2962e-08	-1.70231	-2.6077e-10
36418676	chr7:36418676:T:C	3.83545e-09	-1.70326	-1.21678
36418945	chr7:36418945:C:G	7.20577e-09	-1.63888	-0.650568
36419059	chr7:36419059:T:C	2.82468e-08	-0.92335	-2.6077e-10
36419219	chr7:36419219:G:A	6.2985e-07	2.15928	0.0218685
36419296	chr7:36419296:G:A	4.43168e-08	-1.69196e-10	-0.472964
36419467	chr7:36419467:G:A	4.11172e-09	-1.63327	-1.21721
36420134	chr7:36420134:G:A	3.84659e-08	-1.69196e-10	-0.614556
36420858	chr7:36420858:T:A	4.29378e-09	-1.74457	-1.06259
36420945	chr7:36420945:T:C	2.237e-08	-1.15661	-2.6077e-10
36421149	chr7:36421149:C:T	6.5471e-09	-1.61913	-0.766173
36421371	chr7:36421371:A:T	1.49143e-08	-0.449332	-1.11267
36421404	chr7:36421404:G:C	6.48451e-07	2.20044	0.00981795
36421731	chr7:36421731:C:G	3.9425e-09	-1.67876	-1.21375
36421833	chr7:36421833:T:C	3.74111e-09	-1.76196	-1.18299
36421886	chr7:36421886:G:A	2.30678e-08	-1.69196e-10	-1.12589
36422521	chr7:36422521:A:G	2.11869e-08	-1.69196e-10	-1.21095
36422532	chr7:36422532:G:A	1.25069e-08	-1.73805	-2.6077e-10
36422596	chr7:36422596:G:A	7.81962e-07	2.30815	0.0893276
36422905	chr7:36422905:G:A	1.48161e-08	-0.474748	-1.09386
36423033	chr7:36423033:A:G	1.16721e-06	2.7674	0.0306418
36423726	chr7:36423726:A:G	6.66935e-07	2.8895	-0.651139
36424373	chr7:36424373:T:C	4.15574e-08	-0.537252	-2.6077e-10
36424851	chr7:36424851:A:G	1.23237e-08	-1.75281	-2.6077e-10
36424927	chr7:36424927:G:C	4.9539e-07	2.74078	-0.799759
36425541	chr7:36425541:G:A	7.78539e-07	2.44204	-0.048953
36426105	chr7:36426105:A:G	1.2468e-08	-1.74116	-2.6077e-10
36426434	chr7:36426434:T:C	6.33243e-07	2.85215	-0.665628
36426489	chr7:36426489:A:AG	1.2421e-08	-1.74494	-2.6077e-10
36427046	chr7:36427046:C:A	4.3199e-09	-1.74298	-1.05812
36427060	chr7:36427060:T:G	1.01164e-06	2.58805	0.0669558
36427405	chr7:36427405:C:T	1.93825e-08	-1.29996	-2.6077e-10
36427427	chr7:36427427:T:C	4.99364e-09	-1.66994	-0.98622
36427509	chr7:36427509:G:A	4.78524e-09	-1.73621	-0.962581
36427650	chr7:36427650:G:A	4.39315e-09	-1.75756	-1.02672
36427773	chr7:36427773:C:G	2.33748e-08	-1.69196e-10	-1.11267
36427832	chr7:36427832:A:G	9.12403e-08	1.18139	-0.93222
36427999	chr7:36427999:A:G	1.19894e-08	-0.567049	-1.21326
36429290	chr7:36429290:G:A	3.82733e-05	5.62032	0.667861
36429332	chr7:36429332:T:C	3.31919e-08	-0.762021	-2.6077e-10
36429845	chr7:36429845:A:T	3.71355e-09	-1.76412	-1.18822
36429895	chr7:36429895:A:G	4.44072e-09	-1.76229	-1.01122
36430229	chr7:36430229:G:A	8.75372e-09	-1.75885	-0.336002
36431306	chr7:36431306:T:C	4.47852e-09	-1.72278	-1.04226
36432114	chr7:36432114:C:G	1.06255e-06	2.59863	0.105468
36432277	chr7:36432277:C:G	2.4369e-08	-1.69196e-10	-1.07102
36432645	chr7:36432645:T:C	4.17953e-08	-1.69196e-10	-0.531545
36432844	chr7:36432844:A:G	0.000101725	5.7518	1.5139
36432854	chr7:36432854:A:G	3.7952e-09	-1.71512	-1.21547
36432976	chr7:36432976:T:C	1.25741e-08	-1.73269	-2.6077e-10
36433442	chr7:36433442:A:T	1.38155e-08	-0.425371	-1.21316
36433710	chr7:36433710:A:G	9.79515e-08	-1.69196e-10	0.320144
36433713	chr7:36433713:T:C	4.17816e-08	-1.69196e-10	-0.531873
36433984	chr7:36433984:C:T	1.1031e-06	2.55338	0.188165
36434271	chr7:36434271:T:C	4.88978e-08	0.287192	-0.661788
36434440	chr7:36434440:T:C	6.3713e-08	-1.69196e-10	-0.109939
36434457	chr7:36434457:G:A	4.95324e-09	-1.73383	-0.930455
36434774	chr7:36434774:G:A	1.02185e-06	2.46076	0.204287
36434804	chr7:36434804:T:G	1.22554e-08	-1.75836	-2.6077e-10
36435026	chr7:36435026:T:C	1.02032e-06	2.5306	0.132941
36435118	chr7:36435118:T:C	4.63292e-09	-1.52832	-1.20282
36435271	chr7:36435271:G:A	1.26038e-08	-1.73033	-2.6077e-10
36435335	chr7:36435335:T:C	2.67621e-08	-1.69196e-10	-0.977341
36435490	chr7:36435490:G:A	3.57416e-08	-1.69196e-10	-0.688013
36436013	chr7:36436013:G:A	8.35605e-09	-1.56789	-0.573455
36436432	chr7:36436432:G:C	2.30564e-08	-1.69196e-10	-1.12639
36436544	chr7:36436544:T:G	2.11138e-08	-1.69196e-10	-1.2144
36437030	chr7:36437030:T:A	2.53856e-08	-1.69196e-10	-1.03015
36437709	chr7:36437709:A:G	8.21815e-07	2.45938	-0.0121887
36438203	chr7:36438203:T:G	3.77497e-09	-1.73111	-1.20483
36438383	chr7:36438383:T:A	1.36786e-08	-1.6485	-2.6077e-10
36438711	chr7:36438711:T:C	2.3309e-08	-1.69196e-10	-1.11549
36439068	chr7:36439068:G:A	3.75171e-09	-1.75802	-1.18409
36439609	chr7:36439609:G:A	7.77783e-09	-1.58438	-0.628673
36439811	chr7:36439811:G:T	9.70794e-07	3.2359	-0.622112
36439933	chr7:36439933:C:T	4.86811e-08	-1.69196e-10	-0.379037
36440029	chr7:36440029:C:A	3.68221e-09	-1.76508	-1.19573
36440105	chr7:36440105:A:G	6.29491e-08	-0.122002	-2.6077e-10
36440439	chr7:36440439:C:T	4.63288e-09	-1.59907	-1.13208
36440758	chr7:36440758:A:G	6.86934e-09	-1.6443	-0.692964
36441201	chr7:36441201:T:C	5.6368e-09	-1.68056	-0.854449
36441202	chr7:36441202:G:A	5.4831e-09	-1.73827	-0.824385
36442324	chr7:36442324:G:A	3.75549e-07	-1.69196e-10	1.66406
36443194	chr7:36443194:A:G	7.59791e-09	-1.5934	-0.643054
36443274	chr7:36443274:T:A	1.24066e-08	-1.7461	-2.6077e-10
36443487	chr7:36443487:TAA:T	8.01101e-09	-1.57426	-0.609254
36443604	chr7:36443604:T:C	1.13095e-06	2.791	-0.0245213
36443743	chr7:36443743:T:G	2.32315e-08	-1.11882	-2.6077e-10
36444027	chr7:36444027:C:T	1.22822e-07	-1.69196e-10	0.546408
36444282	chr7:36444282:T:A	4.42342e-08	-0.474829	-2.6077e-10
36444321	chr7:36444321:T:G	2.56021e-08	-1.69196e-10	-1.02165
36444939	chr7:36444939:T:G	8.507e-08	-1.69196e-10	0.179146
36445733	chr7:36445733:G:A	1.39015e-07	-1.69196e-10	0.67025
36445876	chr7:36445876:T:C	5.93917e-07	2.76792	-0.645504
36446251	chr7:36446251:T:C	3.73654e-09	-1.73038	-1.21578
36446379	chr7:36446379:G:T	2.11754e-08	-1.69196e-10	-1.21149
36446501	chr7:36446501:G:T	2.53518e-08	-1.69196e-10	-1.03148
36446750	chr7:36446750:C:A	2.84149e-08	-1.69196e-10	-0.917413
36446832	chr7:36446832:T:C	1.21218e-07	-1.69196e-10	0.533263
36446993	chr7:36446993:G:A	1.107e-06	2.64162	0.103463
36448692	chr7:36448692:T:C	3.96088e-09	-1.73917	-1.14869
36448804	chr7:36448804:T:C	7.21106e-09	-1.62915	-0.659565
36448918	chr7:36448918:C:T	4.40228e-09	-1.71083	-1.07137
36449239	chr7:36449239:C:T	4.68489e-08	-1.69196e-10	-0.417402
36449868	chr7:36449868:A:G	4.43545e-09	-1.72709	-1.04761
36450989	chr7:36450989:G:T	3.12758e-06	3.20326	0.580424
36451138	chr7:36451138:G:T	2.42322e-08	-1.69196e-10	-1.07665
36452202	chr7:36452202:G:A	4.31505e-05	5.75486	0.653265
36452381	chr7:36452381:T:A	2.58626e-08	-1.69196e-10	-1.01153
36452436	chr7:36452436:G:A	9.38951e-07	2.46311	0.11732
36452604	chr7:36452604:G:A	4.09925e-08	-1.69196e-10	-0.55094
36452956	chr7:36452956:G:T	3.91931e-08	-1.69196e-10	-0.595827
36453000	chr7:36453000:C:T	3.71242e-09	-1.76265	-1.18999
36453686	chr7:36453686:G:A	6.12969e-08	-1.69196e-10	-0.148599
36453789	chr7:36453789:G:A	1.22879e-08	-1.75571	-2.6077e-10
36453941	chr7:36453941:A:G	1.25502e-08	-1.73459	-2.6077e-10
36454813	chr7:36454813:G:A	7.58071e-09	-1.61501	-0.623708
36454815	chr7:36454815:G:A	4.04093e-09	-1.68622	-1.18163
36454822	chr7:36454822:A:G	4.35527e-08	-0.490356	-2.6077e-10
36454956	chr7:36454956:T:G	4.14954e-05	5.76637	0.602641
36455695	chr7:36455695:A:G	7.95998e-07	2.13492	0.280344
36455883	chr7:36455883:T:C	5.65337e-09	-1.72453	-0.80755
36456077	chr7:36456077:C:G	2.1053e-08	-1.69196e-10	-1.21729
36456159	chr7:36456159:A:G	3.91664e-09	-1.68372	-1.21537
36456213	chr7:36456213:C:T	4.95233e-08	-1.69196e-10	-0.361884
36456377	chr7:36456377:TA:T	1.54444e-06	2.58649	0.491591
36456395	chr7:36456395:C:T	3.4235e-08	-1.48941	0.758333
36456812	chr7:36456812:TTGTC:T	5.19202e-09	-1.607	-1.0102
36457732	chr7:36457732:C:T	4.14727e-09	-1.76516	-1.07671
36457831	chr7:36457831:C:T	1.24141e-08	-1.7455	-2.6077e-10
36457832	chr7:36457832:G:A	3.62938e-09	-1.76877	-1.20649
36458494	chr7:36458494:G:C	1.92207e-08	-1.30834	-2.6077e-10
36458756	chr7:36458756:G:A	2.40893e-06	2.08339	1.43922
36459030	chr7:36459030:G:T	4.07854e-09	-1.76465	-1.09393
36459201	chr7:36459201:G:A	1.21925e-08	-1.76351	-2.6077e-10
36459212	chr7:36459212:T:C	3.24774e-08	-1.69196e-10	-0.783783
36459594	chr7:36459594:C:T	3.95774e-08	-1.69196e-10	-0.58607
36459818	chr7:36459818:G:A	3.01872e-06	2.56592	1.18234
36460046	chr7:36460046:G:A	3.84554e-09	-1.76774	-1.14967
36460833	chr7:36460833:G:A	8.55969e-09	-1.74945	-0.367813
36460842	chr7:36460842:T:G	6.26938e-09	-1.56972	-0.858927
36460880	chr7:36460880:AG:A	5.86987e-09	-1.55971	-0.934787
36460934	chr7:36460934:C:T	1.5629e-07	-1.69196e-10	0.787385
36462241	chr7:36462241:G:A	3.81501e-09	-1.70809	-1.21729
36462331	chr7:36462331:C:G	1.18721e-07	-1.69196e-10	0.512446
36462349	chr7:36462349:A:C	7.51886e-08	-1.69196e-10	0.0556706
36462376	chr7:36462376:A:AT	4.00369e-09	-1.72146	-1.15565
36463014	chr7:36463014:G:T	3.07114e-08	-1.12389	0.284195
36463021	chr7:36463021:G:A	2.1078e-08	-1.69196e-10	-1.2161
36464003	chr7:36464003:G:A	4.33447e-09	-1.65524	-1.14249
36464077	chr7:36464077:C:T	2.34071e-08	-1.69196e-10	-1.11129
36464291	chr7:36464291:A:G	9.4454e-09	-1.60401	-0.414792
36464461	chr7:36464461:T:C	3.9065e-09	-1.70742	-1.19427
36464572	chr7:36464572:T:C	1.29422e-08	-1.70383	-2.6077e-10
36464697	chr7:36464697:A:T	4.66758e-09	-1.76738	-0.95631
36464875	chr7:36464875:C:T	3.8699e-08	-1.69196e-10	-0.608515
36466018	chr7:36466018:C:T	6.75116e-08	-1.69196e-10	-0.0520295
36466659	chr7:36466659:G:A	3.85083e-09	-1.72362	-1.19242
36466702	chr7:36466702:C:T	3.6744e-08	-1.69196e-10	-0.660355
36466755	chr7:36466755:G:A	3.70705e-09	-1.76688	-1.18722
36466885	chr7:36466885:G:A	1.86208e-07	-1.69196e-10	0.962534
36467017	chr7:36467017:G:A	1.24615e-08	-1.74168	-2.6077e-10
36467354	chr7:36467354:C:T	2.39837e-08	-1.69196e-10	-1.08696
36467616	chr7:36467616:C:T	4.08598e-09	-1.72795	-1.12882
36467656	chr7:36467656:C:T	2.20709e-08	-1.69196e-10	-1.17007
36467689	chr7:36467689:G:A	1.64345e-08	-1.15152	-0.313426
36468061	chr7:36468061:C:A	2.27e-08	-1.69196e-10	-1.14196
36468076	chr7:36468076:C:T	1.74335e-08	-1.32171	-0.0842197
36468087	chr7:36468087:C:T	3.3234e-08	0.266083	-1.02684
36468177	chr7:36468177:G:A	1.14071e-07	-1.69196e-10	0.472495
36468784	chr7:36468784:C:A	4.18034e-08	-1.69196e-10	-0.53135
36468790	chr7:36468790:T:C	2.36623e-08	-1.69196e-10	-1.10044
36468942	chr7:36468942:A:G	1.65961e-08	-1.45516	-2.6077e-10
36469162	chr7:36469162:C:T	1.23651e-08	-1.58046	-0.168985
36469231	chr7:36469231:G:A	2.1093e-08	-1.69196e-10	-1.21539
36469259	chr7:36469259:G:T	9.38831e-09	-1.76466	-0.2602
36469473	chr7:36469473:G:C	5.07436e-09	-1.42527	-1.21485
36469528	chr7:36469528:G:A	3.84725e-09	-1.76873	-1.14824
36469884	chr7:36469884:G:A	2.11406e-08	-1.69196e-10	-1.21313
36469947	chr7:36469947:G:A	2.47528e-08	-1.69196e-10	-1.05539
36470434	chr7:36470434:G:A	6.11069e-09	-1.59377	-0.860524
36471473	chr7:36471473:A:G	1.84632e-08	-0.25402	-1.09453
36471928	chr7:36471928:G:A	2.9554e-08	-1.69196e-10	-0.878109
36472165	chr7:36472165:C:T	2.81163e-08	-1.69196e-10	-0.927978
36472608	chr7:36472608:T:A	2.63865e-08	-1.69196e-10	-0.991476
36473784	chr7:36473784:ACCCT:A	2.64174e-08	-0.990307	-2.6077e-10
36473789	chr7:36473789:T:G	2.4082e-08	-1.08286	-2.6077e-10
36474008	chr7:36474008:C:A	4.93115e-09	-1.76874	-0.900019
36474065	chr7:36474065:C:G	1.16555e-08	-0.652525	-1.15603
36474364	chr7:36474364:C:T	3.90084e-08	-1.69196e-10	-0.600551
36474400	chr7:36474400:A:T	2.28428e-08	0.0788546	-1.21455
36474403	chr7:36474403:C:T	2.23261e-08	0.0573898	-1.21596
36474489	chr7:36474489:G:T	4.78813e-09	-1.48397	-1.21422
36474497	chr7:36474497:G:A	2.13219e-08	0.0106807	-1.21527
36474645	chr7:36474645:A:G	2.1397e-08	0.0158402	-1.21692
36474815	chr7:36474815:G:A	1.96536e-08	-0.0692257	-1.21684
36475265	chr7:36475265:T:C	5.45203e-09	-1.45517	-1.11317
36475301	chr7:36475301:G:T	5.52756e-09	-1.36664	-1.18795
36475471	chr7:36475471:C:T	3.30043e-08	-1.69196e-10	-0.767691
36475473	chr7:36475473:G:A	3.676e-09	-1.74528	-1.21722
36475540	chr7:36475540:T:C	2.55741e-08	-1.69196e-10	-1.02275
36475735	chr7:36475735:C:T	4.68714e-08	-1.69196e-10	-0.416921
36475815	chr7:36475815:A:T	2.8041e-08	-1.69196e-10	-0.930662
36476604	chr7:36476604:C:T	6.78875e-08	-0.0464766	-2.6077e-10
36477226	chr7:36477226:T:C	3.25912e-08	-1.69196e-10	-0.780285
36477297	chr7:36477297:T:A	1.84719e-08	-0.130835	-1.21724
36478055	chr7:36478055:C:CT	1.23828e-08	-1.74802	-2.6077e-10
36478402	chr7:36478402:C:T	7.21369e-09	-1.25118	-1.03717
36478433	chr7:36478433:G:C	2.56076e-08	-0.00163019	-1.01981
36478434	chr7:36478434:G:A	1.40422e-08	-1.62226	-2.6077e-10
36478552	chr7:36478552:C:T	4.65353e-08	-1.69196e-10	-0.424118
36478567	chr7:36478567:T:C	2.24712e-08	-1.69196e-10	-1.1521
36478625	chr7:36478625:C:T	4.02717e-09	-1.69859	-1.17268
36479465	chr7:36479465:G:A	3.62899e-08	-1.69196e-10	-0.672788
36479466	chr7:36479466:A:T	3.61753e-08	-1.69196e-10	-0.675953
36479657	chr7:36479657:C:T	7.04956e-09	-1.10395	-1.20741
36479806	chr7:36479806:C:G	8.72444e-09	-0.921785	-1.17642
36480042	chr7:36480042:C:T	7.9194e-09	-1.16813	-1.02688
36480362	chr7:36480362:G:A	6.29617e-08	-1.69196e-10	-0.121802
36480375	chr7:36480375:G:A	3.67372e-08	-1.69196e-10	-0.660537
36480421	chr7:36480421:T:C	5.08516e-09	-1.55443	-1.08357
36480486	chr7:36480486:G:A	7.25047e-09	-1.07446	-1.2088
36480505	chr7:36480505:T:A	6.85815e-09	-1.12616	-1.21273
36481198	chr7:36481198:C:T	8.53144e-09	-0.904286	-1.21628
36481206	chr7:36481206:G:T	8.70522e-09	-0.884037	-1.21637
36481488	chr7:36481488:A:G	3.08917e-08	0.170043	-1.00388
36481495	chr7:36481495:C:T	5.31652e-08	-1.69196e-10	-0.290925
36482597	chr7:36482597:A:G	2.10592e-08	-1.69196e-10	-1.21699
36482711	chr7:36482711:G:A	7.95436e-09	-0.973539	-1.21707
36482847	chr7:36482847:C:A	4.70498e-08	0.803802	-1.21692
36483047	chr7:36483047:T:C	8.3519e-09	-0.924565	-1.21727
36483091	chr7:36483091:A:G	4.91252e-09	-1.58837	-1.08417
36483106	chr7:36483106:G:A	3.76541e-08	-1.69196e-10	-0.635886
36483141	chr7:36483141:T:C	8.43043e-09	-0.915466	-1.21701
36483295	chr7:36483295:A:G	7.72277e-09	-1.00321	-1.21695
36483334	chr7:36483334:G:C	1.83921e-08	-1.35241	-2.6077e-10
36483344	chr7:36483344:G:A	1.4842e-08	-0.349551	-1.21731
36483466	chr7:36483466:G:A	8.42108e-09	-0.916425	-1.21717
36483885	chr7:36483885:G:A	4.19845e-08	-1.69196e-10	-0.527027
36484223	chr7:36484223:A:G	5.42181e-09	-1.38037	-1.19353
36484269	chr7:36484269:GTGTGTGCA:G	2.11587e-08	-1.69196e-10	-1.21228
36484361	chr7:36484361:T:C	1.02528e-08	-0.723916	-1.21287
36484479	chr7:36484479:C:T	2.3618e-08	-1.69196e-10	-1.10232
36484532	chr7:36484532:T:C	9.34406e-09	-1.17977	-0.849819
36484543	chr7:36484543:AGT:A	4.40148e-07	1.82278	-2.6077e-10
36484673	chr7:36484673:C:G	4.40172e-09	-1.57579	-1.20654
36484874	chr7:36484874:A:C	4.94807e-09	-1.75444	-0.910894
36485340	chr7:36485340:A:G	1.67499e-08	-1.44593	-2.6077e-10
36485375	chr7:36485375:C:T	2.29425e-08	-1.69196e-10	-1.13134
36485457	chr7:36485457:T:G	3.59366e-08	-0.172707	-0.509865
36485713	chr7:36485713:G:A	2.16304e-08	-0.293811	-0.896416
36485851	chr7:36485851:C:T	3.73712e-09	-1.75198	-1.19404
36485976	chr7:36485976:G:A	1.61626e-08	-0.464015	-1.01761
36486069	chr7:36486069:A:G	1.59111e-08	-0.636544	-0.86077
36486117	chr7:36486117:T:C	1.91097e-08	-0.449778	-0.864354
36486339	chr7:36486339:G:T	2.63924e-08	-0.0444731	-0.946779
36486433	chr7:36486433:A:G	2.2571e-08	-0.0392045	-1.10846
36486455	chr7:36486455:G:A	2.34043e-08	-0.141	-0.97041
36487097	chr7:36487097:G:A	1.63986e-08	-1.46713	-2.6077e-10
36487159	chr7:36487159:T:C	2.07717e-08	-0.0601885	-1.17055
36487206	chr7:36487206:A:C	2.2621e-08	0.0299937	-1.17544
36487318	chr7:36487318:C:T	2.24791e-08	-1.69196e-10	-1.15174
36487355	chr7:36487355:A:G	2.28185e-08	0.0205975	-1.15735
36487598	chr7:36487598:T:C	2.40197e-08	0.074855	-1.16031
36487659	chr7:36487659:A:G	2.18763e-08	-0.0284702	-1.15046
36487734	chr7:36487734:T:G	2.20327e-08	-0.0254303	-1.14637
36487786	chr7:36487786:T:A	1.24052e-08	-1.74622	-2.6077e-10
36487976	chr7:36487976:A:G	2.32434e-08	0.0372486	-1.15556
36488196	chr7:36488196:T:C	9.09322e-09	-0.962735	-1.09406
36488308	chr7:36488308:T:C	2.35734e-08	0.0542639	-1.15847
36488406	chr7:36488406:A:G	2.27584e-08	0.0384222	-1.17781
36488650	chr7:36488650:G:A	1.73656e-08	-1.40984	-2.6077e-10
36488927	chr7:36488927:A:G	2.32382e-08	0.0457425	-1.16427
36489213	chr7:36489213:A:G	2.43285e-08	0.0945836	-1.16727
36489476	chr7:36489476:C:T	8.13216e-09	-1.18897	-0.979528
36489481	chr7:36489481:G:A	1.37366e-08	-1.10918	-0.535086
36489638	chr7:36489638:A:G	2.19549e-08	0.000339951	-1.17568
36489703	chr7:36489703:C:T	3.21833e-08	-1.69196e-10	-0.792882
36489785	chr7:36489785:G:A	2.22969e-08	0.0052717	-1.16515
36489961	chr7:36489961:C:T	2.41374e-08	0.0472237	-1.12779
36490147	chr7:36490147:A:G	2.50138e-08	0.0877255	-1.13263
36490346	chr7:36490346:G:A	2.44983e-08	0.0770906	-1.14281
36490393	chr7:36490393:T:C	1.51868e-08	-1.5439	-2.6077e-10
36490478	chr7:36490478:T:C	5.40771e-09	-1.5336	-1.0429
36490523	chr7:36490523:A:G	1.72428e-08	-0.201383	-1.21555
36490667	chr7:36490667:G:A	5.51083e-09	-1.41508	-1.14254
36490761	chr7:36490761:T:A	3.55804e-08	-0.692533	-2.6077e-10
36490789	chr7:36490789:A:G	1.89756e-08	-0.104969	-1.21621
36490824	chr7:36490824:C:T	4.62465e-08	-1.69196e-10	-0.430342
36491017	chr7:36491017:C:T	1.54812e-08	-0.307441	-1.21726
36491312	chr7:36491312:A:G	4.38747e-09	-1.66943	-1.11615
36491451	chr7:36491451:A:T	2.24548e-08	-1.69196e-10	-1.15282
36492191	chr7:36492191:C:T	2.1503e-08	-1.69196e-10	-1.19613
36492626	chr7:36492626:T:C	2.69002e-08	-1.69196e-10	-0.972193
36492737	chr7:36492737:G:A	1.04906e-08	-1.38626	-0.527583
36492971	chr7:36492971:G:A	2.31679e-08	-1.69196e-10	-1.12156
36493233	chr7:36493233:G:T	4.86466e-08	-1.69196e-10	-0.379747
36493379	chr7:36493379:A:G	2.73759e-08	-1.69196e-10	-0.954667
36493488	chr7:36493488:T:A	4.55418e-09	-1.71808	-1.0302
36493617	chr7:36493617:A:G	2.91682e-08	-1.69196e-10	-0.891249
36493728	chr7:36493728:T:C	2.12015e-08	-1.69196e-10	-1.21026
36493812	chr7:36493812:T:C	2.1219e-08	-1.69196e-10	-1.20943
36493821	chr7:36493821:CA:C	1.21288e-08	-1.76875	-2.6077e-10
36494015	chr7:36494015:T:C	3.20035e-08	-1.69196e-10	-0.798484
36494514	chr7:36494514:A:C	6.26256e-08	-1.69196e-10	-0.127154
36494709	chr7:36494709:C:T	2.2759e-08	-1.69196e-10	-1.13937
36494962	chr7:36494962:C:T	2.28599e-08	-1.69196e-10	-1.13494
36494994	chr7:36494994:C:T	1.36738e-08	-1.64884	-2.6077e-10
36495127	chr7:36495127:G:A	1.35631e-08	-1.65697	-2.6077e-10
36495402	chr7:36495402:A:G	2.2666e-08	-1.69196e-10	-1.14346
36495506	chr7:36495506:A:C	4.68449e-09	-1.72743	-0.992639
36495645	chr7:36495645:A:G	4.07319e-09	-1.64259	-1.21731
36495883	chr7:36495883:T:C	2.41742e-08	-1.69196e-10	-1.07904
36496388	chr7:36496388:A:G	2.3487e-08	-1.69196e-10	-1.10788
36497248	chr7:36497248:AACTTTT:A	2.25818e-08	-1.69196e-10	-1.14718
36497288	chr7:36497288:G:A	2.18741e-08	-1.69196e-10	-1.17903
36497299	chr7:36497299:T:C	3.05928e-08	-1.69196e-10	-0.843565
36497474	chr7:36497474:G:A	8.1932e-09	-0.976961	-1.18406
36497511	chr7:36497511:C:T	3.04968e-08	-1.69196e-10	-0.846705
36497937	chr7:36497937:G:A	5.23827e-09	-1.68811	-0.92023
36497945	chr7:36497945:G:A	5.29686e-09	-1.71588	-0.881329
36498102	chr7:36498102:A:G	3.75446e-08	-1.69196e-10	-0.6388
36498695	chr7:36498695:G:C	6.77648e-09	-1.38985	-0.961023
36498834	chr7:36498834:A:C	3.85089e-08	-1.69196e-10	-0.613438
36498973	chr7:36498973:A:G	5.35102e-09	-1.76108	-0.825962
36499124	chr7:36499124:G:C	2.71918e-08	-1.69196e-10	-0.961415
36499133	chr7:36499133:A:C	3.84345e-08	-1.69196e-10	-0.615374
36499324	chr7:36499324:T:C	5.43141e-08	-1.69196e-10	-0.269545
36499522	chr7:36499522:A:G	2.69578e-08	-1.69196e-10	-0.970054
36500550	chr7:36500550:T:A	3.42311e-08	-1.69196e-10	-0.731194
36500998	chr7:36500998:G:A	3.24577e-08	-0.90545	0.121058
36501005	chr7:36501005:CCT:C	2.21391e-08	-1.69196e-10	-1.16698
36501543	chr7:36501543:G:A	2.77336e-08	-0.950855	0.00917246
36501726	chr7:36501726:A:G	1.64434e-08	-1.46441	-2.6077e-10
36502304	chr7:36502304:C:T	5.95994e-09	-1.68931	-0.789962
36502576	chr7:36502576:C:T	1.21422e-08	-1.76764	-2.6077e-10
36502577	chr7:36502577:C:T	8.51104e-08	-1.22727	1.40689
36502620	chr7:36502620:T:C	1.61899e-08	-0.927695	-0.552246
36502752	chr7:36502752:T:A	4.12209e-08	-1.69196e-10	-0.545383
36502882	chr7:36502882:C:T	3.90122e-08	-1.69196e-10	-0.600454
36503090	chr7:36503090:C:T	2.35007e-08	-1.69196e-10	-1.1073
36503481	chr7:36503481:G:A	8.52194e-09	-1.76898	-0.352709
36503842	chr7:36503842:T:C	4.54133e-08	-0.448524	-2.6077e-10
36504474	chr7:36504474:G:A	8.96113e-09	-0.867041	-1.20439
36504798	chr7:36504798:T:G	2.72554e-08	-0.959075	-2.6077e-10
36505171	chr7:36505171:C:G	5.11855e-09	-1.53415	-1.0973
36505477	chr7:36505477:C:T	2.38942e-08	-1.69196e-10	-1.09069
36505713	chr7:36505713:C:CAA	6.00822e-09	-1.33646	-1.13474
36505888	chr7:36505888:A:C	2.56473e-08	-1.69196e-10	-1.01989
36506293	chr7:36506293:G:C	3.17929e-08	-1.69196e-10	-0.805084
36506366	chr7:36506366:A:G	2.26814e-08	-1.69196e-10	-1.14278
36506676	chr7:36506676:G:C	4.11898e-09	-1.74397	-1.10476
36506752	chr7:36506752:T:G	4.92949e-09	-1.61169	-1.0574
36506777	chr7:36506777:C:T	2.55517e-08	-1.69196e-10	-1.02362
36506796	chr7:36506796:G:A	5.02109e-09	-1.59514	-1.05554
36506880	chr7:36506880:A:C	6.05847e-09	-1.55919	-0.903685
36507009	chr7:36507009:T:C	4.5217e-09	-1.57587	-1.17957
36507091	chr7:36507091:G:A	1.64442e-08	-1.46435	-2.6077e-10
36507342	chr7:36507342:T:C	5.66799e-08	-1.69196e-10	-0.22691
36507350	chr7:36507350:G:A	1.97362e-08	-0.103839	-1.17803
36507353	chr7:36507353:G:A	2.48339e-08	-1.69196e-10	-1.05212
36507368	chr7:36507368:A:G	2.82612e-08	0.171719	-1.09456
36507507	chr7:36507507:G:A	2.98068e-07	-1.69196e-10	1.43299
36507523	chr7:36507523:A:G	2.35138e-08	0.0718169	-1.17856
36507531	chr7:36507531:T:C	2.48922e-08	0.126571	-1.17635
36507544	chr7:36507544:G:A	2.39541e-08	0.089398	-1.17759
36507545	chr7:36507545:C:T	2.18518e-08	-1.69196e-10	-1.18004
36507547	chr7:36507547:G:A	5.66193e-08	-1.69196e-10	-0.227978
36507557	chr7:36507557:G:A	2.16899e-08	-0.0114015	-1.17608
36507576	chr7:36507576:G:A	2.12735e-08	-1.69196e-10	-1.20686
36507637	chr7:36507637:G:A	2.64963e-08	0.211948	-1.19927
36507766	chr7:36507766:A:G	2.16229e-08	-1.69196e-10	-1.19057
36507776	chr7:36507776:T:G	1.19729e-08	-1.59194	-0.189749
36508059	chr7:36508059:A:G	5.30622e-09	-1.50594	-1.08951
36508081	chr7:36508081:C:T	1.17729e-08	-1.09975	-0.698774
36508189	chr7:36508189:A:G	2.61122e-08	-1.69196e-10	-1.00193
36508281	chr7:36508281:G:T	4.07358e-08	0.385128	-0.942349
36508371	chr7:36508371:A:G	2.15439e-08	-0.0500262	-1.14421
36508777	chr7:36508777:T:A	9.25239e-09	-1.71226	-0.327188
36508849	chr7:36508849:C:T	6.41799e-09	-1.31248	-1.09274
36509305	chr7:36509305:A:G	5.6541e-08	-1.69196e-10	-0.229362
36509477	chr7:36509477:G:A	9.19626e-09	-1.08733	-0.958198
36509584	chr7:36509584:G:A	2.23757e-08	-1.69196e-10	-1.15635
36510204	chr7:36510204:G:T	3.24799e-07	-1.69196e-10	1.51888
36510543	chr7:36510543:G:A	2.81991e-08	-1.69196e-10	-0.925039
36510715	chr7:36510715:G:A	2.27407e-08	-1.69196e-10	-1.14017
36511478	chr7:36511478:T:C	4.24487e-08	-1.69196e-10	-0.516032
36511546	chr7:36511546:A:ATT	5.7453e-09	-1.66432	-0.851629
36511982	chr7:36511982:T:G	1.01007e-08	-1.74395	-0.207772
36512105	chr7:36512105:G:A	4.35526e-09	-1.76759	-1.02535
36512572	chr7:36512572:C:G	2.60209e-08	-1.69196e-10	-1.00543
36512799	chr7:36512799:G:A	2.10855e-08	-1.69196e-10	-1.21574
36513006	chr7:36513006:T:C	2.77096e-08	-1.69196e-10	-0.94255
36513166	chr7:36513166:G:A	4.46324e-08	-1.69196e-10	-0.465867
36513178	chr7:36513178:A:G	2.49646e-08	-1.69196e-10	-1.04687
36513404	chr7:36513404:G:A	7.33488e-08	-1.69196e-10	0.0308981
36513788	chr7:36513788:G:A	1.70517e-08	-1.42808	-2.6077e-10
36513895	chr7:36513895:AGT:A	5.62114e-08	-1.69196e-10	-0.235209
36514175	chr7:36514175:C:T	4.44618e-08	-1.69196e-10	-0.469697
36514192	chr7:36514192:C:T	5.32497e-09	-1.54364	-1.04828
36514224	chr7:36514224:A:G	2.83338e-08	-1.69196e-10	-0.920273
36514524	chr7:36514524:G:A	5.04742e-08	-1.69196e-10	-0.342867
36514706	chr7:36514706:G:A	4.88824e-08	-1.69196e-10	-0.374911
36514818	chr7:36514818:C:T	1.91305e-08	-1.31305	-2.6077e-10
36515085	chr7:36515085:C:T	2.13314e-08	-1.69196e-10	-1.20415
36516872	chr7:36516872:T:C	5.86848e-09	-1.55272	-0.94201
36516987	chr7:36516987:C:T	5.36419e-09	-1.36816	-1.21642
36517077	chr7:36517077:C:T	5.20123e-08	-1.69196e-10	-0.312848
36517091	chr7:36517091:T:A	4.71189e-09	-1.75276	-0.961475
36517092	chr7:36517092:T:A	1.50385e-07	-1.69196e-10	0.748869
36518009	chr7:36518009:G:C	3.53578e-08	-1.69196e-10	-0.698808
36518132	chr7:36518132:C:G	2.7836e-08	-1.69196e-10	-0.937999
36518290	chr7:36518290:A:G	4.87248e-09	-1.48188	-1.19885
36518498	chr7:36518498:T:G	4.66167e-09	-1.50776	-1.2172
36518527	chr7:36518527:C:T	4.73851e-09	-1.51204	-1.19656
36518637	chr7:36518637:G:C	5.4989e-09	-1.34641	-1.21338
36519077	chr7:36519077:T:C	3.04049e-08	-1.69196e-10	-0.849724
36519187	chr7:36519187:C:A	3.72154e-08	-1.69196e-10	-0.647606
36519239	chr7:36519239:G:A	2.81371e-08	-1.69196e-10	-0.927239
36519253	chr7:36519253:C:T	3.39569e-08	-1.69196e-10	-0.739236
36519282	chr7:36519282:T:C	2.75778e-08	-1.69196e-10	-0.947318
36519360	chr7:36519360:C:G	2.38004e-08	-1.69196e-10	-1.09462
36519816	chr7:36519816:T:C	2.11962e-08	-1.69196e-10	-1.21051
36520123	chr7:36520123:G:A	4.03704e-08	-0.566231	-2.6077e-10
36520477	chr7:36520477:G:A	4.09662e-09	-1.68191	-1.17226
36521006	chr7:36521006:C:G	2.25163e-08	-1.69196e-10	-1.15009
36521052	chr7:36521052:TGA:T	2.32864e-08	-1.69196e-10	-1.11646
36521227	chr7:36521227:G:A	2.10546e-08	-1.69196e-10	-1.21721
36522154	chr7:36522154:C:T	2.22633e-08	-1.69196e-10	-1.16139
36522337	chr7:36522337:T:C	3.23908e-08	-1.69196e-10	-0.786455
36522442	chr7:36522442:A:G	2.51788e-08	-1.69196e-10	-1.03833
36522590	chr7:36522590:G:A	4.36178e-08	-1.69196e-10	-0.488864
36522601	chr7:36522601:A:C	2.63051e-08	-1.69196e-10	-0.994564
36522638	chr7:36522638:G:A	6.48052e-09	-1.17944	-1.21609
36523148	chr7:36523148:T:A	2.42363e-08	-1.69196e-10	-1.07648
36523156	chr7:36523156:G:A	1.81488e-07	-1.69196e-10	0.936862
36523230	chr7:36523230:A:C	2.16941e-08	-1.69196e-10	-1.18729
36523262	chr7:36523262:T:C	2.21852e-08	-1.69196e-10	-1.1649
36523323	chr7:36523323:T:C	1.92427e-08	-1.30719	-2.6077e-10
36523377	chr7:36523377:A:G	2.13094e-08	-1.69196e-10	-1.20518
36523558	chr7:36523558:T:G	2.11177e-08	-1.69196e-10	-1.21422
36523592	chr7:36523592:C:G	3.24706e-08	-1.69196e-10	-0.783993
36523786	chr7:36523786:T:G	4.02957e-08	-1.69196e-10	-0.568085
36523951	chr7:36523951:T:G	1.34879e-08	-1.66254	-2.6077e-10
36524074	chr7:36524074:A:C	6.8591e-09	-1.45791	-0.88084
36524287	chr7:36524287:C:T	2.17049e-08	-1.69196e-10	-1.18679
36524323	chr7:36524323:T:C	4.40552e-08	-1.69196e-10	-0.478885
36524366	chr7:36524366:G:T	3.38874e-08	-1.69196e-10	-0.741284
36524374	chr7:36524374:C:T	2.43404e-08	-1.69196e-10	-1.07219
36524530	chr7:36524530:G:T	3.71093e-08	-1.69196e-10	-0.650462
36524593	chr7:36524593:C:T	3.19681e-08	-1.69196e-10	-0.79959
36524605	chr7:36524605:G:A	1.1887e-08	-1.40025	-0.388632
36524644	chr7:36524644:T:C	2.91244e-08	-1.69196e-10	-0.892751
36524758	chr7:36524758:T:C	2.30093e-08	-1.69196e-10	-1.12843
36525098	chr7:36525098:C:T	8.6235e-09	-1.61579	-0.494043
36525569	chr7:36525569:TCA:T	2.23759e-08	-1.69196e-10	-1.15634
36525866	chr7:36525866:C:T	5.48845e-09	-1.51843	-1.04326
36525964	chr7:36525964:C:T	1.83799e-08	-1.73555	0.382478
36525987	chr7:36525987:C:T	5.34606e-09	-1.49707	-1.0909
36526028	chr7:36526028:G:A	2.96423e-08	-1.69196e-10	-0.875127
36526168	chr7:36526168:C:T	2.11094e-08	-1.69196e-10	-1.21461
36526193	chr7:36526193:A:G	1.93304e-08	-1.30265	-2.6077e-10
36526309	chr7:36526309:T:C	4.69092e-08	-1.69196e-10	-0.416114
36526370	chr7:36526370:G:A	5.51465e-09	-1.48713	-1.06979
36526414	chr7:36526414:G:A	4.43826e-09	-1.6711	-1.10296
36526909	chr7:36526909:G:A	5.48113e-09	-1.63759	-0.925429
36527600	chr7:36527600:C:T	5.16225e-09	-1.53111	-1.09184
36527661	chr7:36527661:G:A	2.70359e-08	-1.69196e-10	-0.967161
36527680	chr7:36527680:C:T	4.74862e-09	-1.57005	-1.13642
36527806	chr7:36527806:T:C	4.71805e-09	-1.57803	-1.1349
36528176	chr7:36528176:A:G	3.88219e-09	-1.70938	-1.19854
36528905	chr7:36528905:G:A	1.18367e-08	-1.76882	-0.0242997
36529153	chr7:36529153:G:T	1.39925e-08	-1.60632	-0.0194927
36529258	chr7:36529258:T:TA	1.31489e-08	-1.68799	-2.6077e-10
36529396	chr7:36529396:C:G	2.30035e-08	-1.69196e-10	-1.12868
36529413	chr7:36529413:C:T	1.03074e-08	-1.76556	-0.165901
36529540	chr7:36529540:A:G	2.21377e-08	-1.69196e-10	-1.16705
36529579	chr7:36529579:T:TG	1.33167e-08	-1.60311	-0.0721993
36529593	chr7:36529593:G:A	1.24516e-08	-1.62461	-0.117871
36530163	chr7:36530163:G:A	1.29159e-08	-1.70587	-2.6077e-10
36530578	chr7:36530578:C:T	2.23951e-08	-1.72811	0.572625
36530666	chr7:36530666:T:C	5.39257e-08	-1.69196e-10	-0.276721
36530925	chr7:36530925:C:T	2.31639e-08	-1.69196e-10	-1.12173
36530974	chr7:36530974:TG:T	1.62781e-08	-1.0417	-0.432805
36531065	chr7:36531065:C:T	2.08958e-08	-1.50027	0.275491
36531092	chr7:36531092:T:C	2.11764e-08	-1.69196e-10	-1.21144
36531409	chr7:36531409:C:T	1.02786e-08	-1.44174	-0.492516
36531719	chr7:36531719:G:T	2.37722e-08	-1.69196e-10	-1.09581
36531815	chr7:36531815:A:G	2.11486e-08	-1.75755	0.544792
36531880	chr7:36531880:A:G	5.30047e-08	-1.69196e-10	-0.293947
36532091	chr7:36532091:C:T	2.26726e-08	-1.69196e-10	-1.14317
36532393	chr7:36532393:C:A	3.33685e-08	-1.69196e-10	-0.756717
36532431	chr7:36532431:A:G	7.79821e-08	-1.69196e-10	0.0921514
36532912	chr7:36532912:A:G	2.75501e-08	-1.69196e-10	-0.948322
36533027	chr7:36533027:G:C	3.75673e-08	-1.69196e-10	-0.638196
36533160	chr7:36533160:T:C	1.12051e-08	-0.644046	-1.20392
36533390	chr7:36533390:C:T	5.82186e-08	-1.69196e-10	-0.200124
36533445	chr7:36533445:G:A	1.72211e-08	-1.71868	0.300489
36533697	chr7:36533697:GTGTT:G	2.80721e-08	-0.803431	-0.12612
36534105	chr7:36534105:T:G	2.23956e-08	-1.69196e-10	-1.15546
36534125	chr7:36534125:C:T	2.28921e-08	-1.69196e-10	-1.13354
36534209	chr7:36534209:C:T	2.64807e-08	-1.69196e-10	-0.987912
36534650	chr7:36534650:ATCTTTGTT:A	1.85002e-08	-1.34655	-2.6077e-10
36534699	chr7:36534699:G:T	1.40015e-08	-1.76803	0.142866
36534898	chr7:36534898:G:A	1.31787e-08	-1.68573	-2.6077e-10
36535152	chr7:36535152:G:A	3.17925e-08	-1.45384	0.648742
36535352	chr7:36535352:A:G	3.37987e-08	-1.69196e-10	-0.743907
36535372	chr7:36535372:C:T	1.62222e-08	-1.28371	-0.194239
36535733	chr7:36535733:T:C	1.49502e-08	-1.0771	-0.482503
36535762	chr7:36535762:A:G	2.59314e-08	-1.69196e-10	-1.00887
36535871	chr7:36535871:T:C	7.87327e-08	-0.676548	0.778279
36535980	chr7:36535980:T:G	2.74547e-08	-1.76589	0.8141
36536073	chr7:36536073:G:A	2.44674e-08	-1.69196e-10	-1.06698
36536136	chr7:36536136:T:A	2.73999e-08	-1.69196e-10	-0.953789
36536462	chr7:36536462:T:C	1.42418e-08	-1.13437	-0.473775
36536544	chr7:36536544:A:G	2.39307e-08	-1.69196e-10	-1.08917
36536668	chr7:36536668:G:C	1.44319e-07	-1.69196e-10	0.707696
36536822	chr7:36536822:G:A	1.30075e-08	-1.69881	-2.6077e-10
36537022	chr7:36537022:T:A	1.77456e-07	-1.69196e-10	0.914392
36537095	chr7:36537095:T:C	1.44265e-08	-0.568466	-1.02679
36537101	chr7:36537101:A:G	1.35489e-08	-0.645325	-1.0127
36537115	chr7:36537115:C:T	2.25085e-08	-1.69196e-10	-1.15043
36537441	chr7:36537441:G:A	3.88068e-09	-1.69493	-1.21339
36537803	chr7:36537803:G:A	3.16404e-08	-1.69196e-10	-0.809895
36537976	chr7:36537976:G:A	2.00852e-08	-1.0073	-0.257046
36538096	chr7:36538096:C:T	1.31245e-08	-1.68985	-2.6077e-10
36538232	chr7:36538232:T:C	2.24913e-08	-1.69196e-10	-1.1512
36538255	chr7:36538255:C:T	7.82762e-09	-1.45265	-0.754016
36538737	chr7:36538737:C:A	2.20737e-08	-1.16994	-2.6077e-10
36538759	chr7:36538759:T:C	2.2985e-08	-1.69196e-10	-1.12949
36539299	chr7:36539299:G:T	4.10981e-09	-1.66518	-1.18577
36539844	chr7:36539844:G:A	2.13288e-08	-1.69196e-10	-1.20427
36539908	chr7:36539908:G:C	7.16137e-09	-1.63594	-0.659692
36540131	chr7:36540131:ATCTGATTCGGC:A	3.07511e-08	-1.69196e-10	-0.838402
36541108	chr7:36541108:T:C	4.84549e-09	-1.47022	-1.21606
36541529	chr7:36541529:C:CA	2.10604e-08	-1.69196e-10	-1.21693
36541881	chr7:36541881:G:A	1.2148e-08	-1.76716	-2.6077e-10
36542329	chr7:36542329:T:C	1.10516e-08	-1.24594	-0.615817
36542629	chr7:36542629:A:G	3.46081e-08	-0.720241	-2.6077e-10
36542769	chr7:36542769:T:G	5.69515e-09	-1.41168	-1.11303
36543006	chr7:36543006:AG:A	2.19691e-08	-1.69196e-10	-1.17469
36543198	chr7:36543198:T:C	1.22697e-08	-0.774744	-0.982452
36543706	chr7:36543706:C:A	2.22053e-08	-1.69196e-10	-1.164
36543815	chr7:36543815:T:C	2.26861e-08	-1.69196e-10	-1.14257
36544084	chr7:36544084:C:A	1.33752e-08	-1.16444	-0.506489
36544090	chr7:36544090:A:G	2.1178e-08	-1.69196e-10	-1.21136
36544280	chr7:36544280:A:G	3.90948e-09	-1.75894	-1.14198
36544300	chr7:36544300:G:A	1.07278e-07	-1.69196e-10	0.411094
36544343	chr7:36544343:C:T	2.3117e-08	-1.69196e-10	-1.12376
36544988	chr7:36544988:C:A	2.85651e-08	-1.69196e-10	-0.912144
36545269	chr7:36545269:C:T	1.92034e-08	-1.05529	-0.253954
36545512	chr7:36545512:T:G	9.41531e-08	-1.69196e-10	0.280593
```
