## Supplementary material for "Characterization of shared and ancestry-specific signals driving complex traits using multi-ancestry fine-mapping": susiex_nc2.cs80.snp

```
BP	SNP	PIP(CS1)	LogBF(CS1,Pop1)	LogBF(CS1,Pop2)
35545640	chr7:35545640:G:A	5.95284e-08	-1.69196e-10	-0.943032
35545742	chr7:35545742:A:G	5.27065e-08	-1.44168	0.376937
35545981	chr7:35545981:G:A	7.23793e-08	-1.4679	0.720334
35546059	chr7:35546059:G:A	6.74942e-08	-1.53232	0.714871
35546061	chr7:35546061:CA:C	4.00927e-07	-1.69196e-10	0.964294
35546066	chr7:35546066:T:TCTGGCC	3.99344e-07	-1.69196e-10	0.960338
35546219	chr7:35546219:A:G	4.04812e-07	1.60296	-0.629024
35546408	chr7:35546408:G:A	6.41852e-08	-1.53958	0.671864
35546418	chr7:35546418:G:A	2.58787e-08	-1.73434	-0.0417286
35546440	chr7:35546440:G:A	2.026e-08	-1.7531	-0.267735
35546524	chr7:35546524:G:A	2.51671e-08	-1.71742	-0.0865264
35546596	chr7:35546596:T:C	2.06914e-08	-1.75384	-0.245929
35546826	chr7:35546826:CT:C	2.50545e-08	-1.72319	-0.085249
35546896	chr7:35546896:C:T	2.34614e-07	-1.69196e-10	0.428457
35547061	chr7:35547061:G:T	4.57607e-08	-1.69196e-10	-1.20606
35547324	chr7:35547324:G:A	3.21592e-08	-1.55879	-2.6077e-10
35547367	chr7:35547367:C:CAGCA	4.62669e-08	-1.69196e-10	-1.19506
35547410	chr7:35547410:C:G	1.00425e-08	-1.52315	-1.19951
35547634	chr7:35547634:G:A	4.532e-08	-1.69196e-10	-1.21574
35547734	chr7:35547734:C:A	5.55055e-08	-1.69196e-10	-1.013
35548191	chr7:35548191:A:G	4.59974e-08	-1.69196e-10	-1.2009
35548647	chr7:35548647:A:G	4.6287e-08	-1.69196e-10	-1.19463
35549003	chr7:35549003:A:G	2.66702e-06	-1.69196e-10	2.85923
35549020	chr7:35549020:G:A	3.23362e-07	1.33877	-0.589489
35549603	chr7:35549603:T:C	1.1059e-08	-1.44843	-1.17781
35549856	chr7:35549856:G:C	1.01974e-08	-1.50865	-1.1987
35550217	chr7:35550217:A:T	4.58316e-08	-1.69196e-10	-1.20451
35550440	chr7:35550440:T:C	5.72162e-08	-1.69196e-10	-0.982649
35550618	chr7:35550618:T:C	4.71465e-08	-1.69196e-10	-1.17623
35550698	chr7:35550698:G:A	1.08763e-08	-1.48397	-1.15893
35550717	chr7:35550717:G:C	1.05085e-08	-1.47984	-1.19746
35550757	chr7:35550757:G:A	4.79667e-08	-1.69196e-10	-1.15898
35550962	chr7:35550962:A:G	1.4638e-08	-1.26658	-1.07929
35551054	chr7:35551054:G:A	1.41233e-08	-1.2182	-1.16346
35551170	chr7:35551170:T:C	1.35596e-08	-1.27337	-1.14902
35551253	chr7:35551253:G:A	4.52445e-08	-1.69196e-10	-1.21741
35551448	chr7:35551448:G:A	1.15595e-07	-1.69196e-10	-0.279395
35551526	chr7:35551526:T:C	8.15037e-09	-1.73392	-1.1975
35552387	chr7:35552387:T:C	6.55913e-08	-1.69196e-10	-0.846043
35552419	chr7:35552419:A:T	8.07628e-09	-1.72942	-1.21114
35552426	chr7:35552426:AC:A	7.04269e-08	-1.69196e-10	-0.774911
35552475	chr7:35552475:T:C	8.21041e-09	-1.73109	-1.19299
35552479	chr7:35552479:C:T	3.79384e-08	-0.944922	-0.4486
35552480	chr7:35552480:G:A	8.23017e-09	-1.73345	-1.18823
35552524	chr7:35552524:A:G	7.50004e-08	-1.69196e-10	-0.711993
35552922	chr7:35552922:G:A	9.60665e-09	-1.60392	-1.16311
35553134	chr7:35553134:T:G	4.32816e-08	-0.882137	-0.37962
35553145	chr7:35553145:C:A	8.23274e-09	-1.76168	-1.15968
35553288	chr7:35553288:C:T	5.29227e-08	-0.984184	-0.0764685
35553483	chr7:35553483:A:G	8.08604e-09	-1.7564	-1.18295
35553502	chr7:35553502:C:G	7.71943e-09	-1.76868	-1.21706
35553555	chr7:35553555:A:G	2.63207e-08	-1.75913	-2.6077e-10
35553746	chr7:35553746:A:G	8.16505e-09	-1.75598	-1.17364
35553757	chr7:35553757:T:C	9.54545e-09	-1.68918	-1.08425
35553958	chr7:35553958:C:T	7.7215e-09	-1.76818	-1.2173
35553969	chr7:35553969:A:T	7.71871e-09	-1.76854	-1.2173
35554061	chr7:35554061:T:C	5.89229e-08	-1.69196e-10	-0.953257
35554229	chr7:35554229:G:T	7.72544e-09	-1.76797	-1.217
35554270	chr7:35554270:A:C	3.79859e-08	-0.837556	-0.554714
35554614	chr7:35554614:C:T	2.62039e-08	-1.76358	-2.6077e-10
35554636	chr7:35554636:A:G	7.71914e-09	-1.76849	-1.2173
35554670	chr7:35554670:G:A	7.52098e-08	-1.69196e-10	-0.709205
35554708	chr7:35554708:C:T	7.72311e-09	-1.76859	-1.21668
35554782	chr7:35554782:C:T	8.61967e-09	-1.69915	-1.17629
35554841	chr7:35554841:G:T	1.28866e-08	-1.31433	-1.15897
35554973	chr7:35554973:G:T	8.58874e-09	-1.68654	-1.1925
35554978	chr7:35554978:C:T	3.73689e-08	-0.848168	-0.56048
35554980	chr7:35554980:A:G	8.73873e-09	-1.67319	-1.18853
35555010	chr7:35555010:T:A	2.66747e-08	-1.74577	-2.6077e-10
35555053	chr7:35555053:G:A	2.65481e-08	-1.75053	-2.6077e-10
35555309	chr7:35555309:G:A	8.71974e-09	-1.69899	-1.1649
35555383	chr7:35555383:T:G	6.15803e-08	-1.69196e-10	-0.909144
35555526	chr7:35555526:G:C	7.98492e-08	-1.69196e-10	-0.649346
35556128	chr7:35556128:T:C	4.22997e-08	-0.796571	-0.488134
35556205	chr7:35556205:A:G	8.6166e-09	-1.70073	-1.17507
35556272	chr7:35556272:A:G	5.69784e-08	-1.69196e-10	-0.986813
35556318	chr7:35556318:T:G	8.50858e-09	-1.72202	-1.16639
35556468	chr7:35556468:T:C	8.57833e-09	-1.72082	-1.15943
35556516	chr7:35556516:AAAG:A	8.18513e-09	-1.75884	-1.16833
35556546	chr7:35556546:T:C	4.61393e-08	-1.69196e-10	-1.19782
35556574	chr7:35556574:C:A	7.77223e-09	-1.76637	-1.21256
35556624	chr7:35556624:A:T	2.62825e-08	-1.76058	-2.6077e-10
35556631	chr7:35556631:G:A	8.56495e-09	-1.70373	-1.17808
35556650	chr7:35556650:C:T	8.54551e-09	-1.70232	-1.18176
35556694	chr7:35556694:T:C	8.51098e-09	-1.71709	-1.17104
35556720	chr7:35556720:C:T	8.59019e-09	-1.70445	-1.17442
35556982	chr7:35556982:A:G	8.74798e-09	-1.68714	-1.17352
35557067	chr7:35557067:A:G	8.19364e-09	-1.75676	-1.16937
35557186	chr7:35557186:C:T	8.57336e-09	-1.70655	-1.17427
35557351	chr7:35557351:C:T	8.79801e-09	-1.65756	-1.1974
35557698	chr7:35557698:C:T	7.38485e-08	-1.69196e-10	-0.727471
35557723	chr7:35557723:T:C	8.7542e-08	-1.69196e-10	-0.557368
35557803	chr7:35557803:G:A	8.60458e-09	-1.70092	-1.17628
35558002	chr7:35558002:G:A	4.65103e-08	-0.800565	-0.389248
35558057	chr7:35558057:A:G	8.23812e-09	-1.73963	-1.18108
35558195	chr7:35558195:T:A	8.9297e-09	-1.67023	-1.16987
35558376	chr7:35558376:C:T	1.01586e-07	-1.69196e-10	-0.408579
35558485	chr7:35558485:A:G	1.01171e-08	-1.68863	-1.02663
35558698	chr7:35558698:C:T	8.14861e-09	-1.76116	-1.17048
35558826	chr7:35558826:T:C	8.55188e-09	-1.71154	-1.1718
35558996	chr7:35558996:C:T	2.63418e-08	-1.75833	-2.6077e-10
35559385	chr7:35559385:C:T	8.28377e-07	1.68998	-2.6077e-10
35559491	chr7:35559491:T:G	8.04398e-09	-1.75973	-1.18484
35559624	chr7:35559624:A:T	4.9497e-08	-1.69196e-10	-1.12757
35559772	chr7:35559772:G:A	8.21147e-09	-1.75712	-1.16684
35559810	chr7:35559810:T:C	7.78815e-09	-1.76266	-1.21423
35559945	chr7:35559945:A:T	7.23138e-08	-0.748471	-2.6077e-10
35559983	chr7:35559983:G:A	8.32012e-09	-1.76884	-1.14197
35560501	chr7:35560501:G:A	4.53257e-08	-1.69196e-10	-1.21561
35560529	chr7:35560529:G:A	7.72985e-09	-1.76807	-1.21633
35560874	chr7:35560874:GAC:G	4.53417e-08	-1.69196e-10	-1.21526
35561104	chr7:35561104:C:CAG	8.14532e-09	-1.75512	-1.17692
35561109	chr7:35561109:A:AT	9.01e-08	-1.69196e-10	-0.528566
35561117	chr7:35561117:A:G	7.85018e-09	-1.75186	-1.21709
35561244	chr7:35561244:C:A	8.07646e-09	-1.75694	-1.18359
35561366	chr7:35561366:T:C	7.88248e-09	-1.74851	-1.21633
35561410	chr7:35561410:C:T	5.68813e-08	-1.69196e-10	-0.98852
35561413	chr7:35561413:A:T	5.69829e-08	-1.69196e-10	-0.986735
35561521	chr7:35561521:G:A	6.42178e-08	-1.69196e-10	-0.867206
35562028	chr7:35562028:A:G	8.14179e-09	-1.7402	-1.19228
35562101	chr7:35562101:T:C	8.14699e-09	-1.75848	-1.17336
35562108	chr7:35562108:T:C	1.67404e-07	-1.69196e-10	0.0909233
35562288	chr7:35562288:C:T	5.4818e-08	-0.80696	-0.218508
35562318	chr7:35562318:A:G	1.41599e-07	-1.69196e-10	-0.0764873
35562531	chr7:35562531:C:T	8.51549e-09	-1.67199	-1.21561
35562597	chr7:35562597:A:G	2.62467e-08	-1.76194	-2.6077e-10
35562631	chr7:35562631:T:C	4.79698e-08	-0.787085	-0.371829
35562706	chr7:35562706:C:A	8.07913e-09	-1.75874	-1.18146
35562810	chr7:35562810:T:C	8.02024e-09	-1.74706	-1.20046
35562830	chr7:35562830:T:C	5.74119e-08	-0.775858	-0.203376
35562843	chr7:35562843:C:G	7.84546e-09	-1.75228	-1.21727
35562882	chr7:35562882:T:C	8.44834e-08	-1.69196e-10	-0.592932
35562926	chr7:35562926:T:C	7.85176e-09	-1.75241	-1.21634
35563060	chr7:35563060:A:G	8.11633e-09	-1.75563	-1.17998
35563226	chr7:35563226:A:C	5.96942e-08	-1.69196e-10	-0.94025
35563423	chr7:35563423:G:A	2.62335e-08	-1.76245	-2.6077e-10
35563443	chr7:35563443:T:C	8.05832e-09	-1.75807	-1.18471
35563535	chr7:35563535:G:A	4.52985e-08	-1.69196e-10	-1.21621
35563617	chr7:35563617:C:T	7.63e-08	-1.69196e-10	-0.694813
35563721	chr7:35563721:A:G	1.68503e-08	-1.03648	-1.16864
35564100	chr7:35564100:T:C	8.17665e-09	-1.75698	-1.17122
35564216	chr7:35564216:A:C	8.53196e-09	-1.66943	-1.21623
35564393	chr7:35564393:A:G	8.15953e-09	-1.75588	-1.17442
35564977	chr7:35564977:T:C	8.1497e-09	-1.75408	-1.17743
35565034	chr7:35565034:A:T	8.03886e-09	-1.75857	-1.18663
35565309	chr7:35565309:C:A	8.16601e-09	-1.75574	-1.17377
35565343	chr7:35565343:G:A	2.61155e-08	-1.76696	-2.6077e-10
35565377	chr7:35565377:G:A	8.06878e-09	-1.75863	-1.18285
35565397	chr7:35565397:C:T	8.13648e-09	-1.75596	-1.17716
35565415	chr7:35565415:A:G	8.19413e-09	-1.75279	-1.17328
35566058	chr7:35566058:A:T	6.11243e-08	-1.69196e-10	-0.916577
35566102	chr7:35566102:A:C	1.02082e-08	-1.76826	-0.938035
35566129	chr7:35566129:T:C	8.15928e-09	-1.75634	-1.17399
35566144	chr7:35566144:C:T	8.08921e-09	-1.75786	-1.18109
35566222	chr7:35566222:G:C	6.55816e-08	-0.366167	-0.480023
35566359	chr7:35566359:A:C	1.18983e-08	-1.68384	-0.86925
35566413	chr7:35566413:A:C	8.11169e-09	-1.75601	-1.18017
35566621	chr7:35566621:A:G	2.19195e-07	-1.69196e-10	0.360474
35566650	chr7:35566650:T:A	2.59667e-08	-1.16289	-0.609781
35566894	chr7:35566894:A:G	8.14266e-09	-1.72952	-1.20285
35567008	chr7:35567008:G:C	4.79534e-08	-1.69196e-10	-1.15926
35567112	chr7:35567112:T:C	1.00202e-08	-1.76883	-0.956046
35567404	chr7:35567404:A:G	9.34341e-09	-1.60073	-1.19409
35567426	chr7:35567426:T:C	9.76836e-09	-1.76893	-0.981407
35567536	chr7:35567536:C:T	8.16141e-09	-1.73309	-1.19698
35567769	chr7:35567769:C:T	9.61455e-09	-1.76742	-0.998784
35567820	chr7:35567820:A:G	5.84333e-08	-1.69196e-10	-0.9616
35567933	chr7:35567933:T:C	2.60626e-08	-1.76898	-2.6077e-10
35568105	chr7:35568105:C:T	1.47096e-07	-1.69196e-10	-0.0384016
35568112	chr7:35568112:C:T	4.40928e-08	-1.24319	-2.6077e-10
35568199	chr7:35568199:G:A	6.91311e-08	-1.69196e-10	-0.793481
35568797	chr7:35568797:G:C	2.60618e-08	-1.76902	-2.6077e-10
35568805	chr7:35568805:T:C	8.69908e-09	-1.71872	-1.14755
35568882	chr7:35568882:C:G	8.31513e-09	-1.72091	-1.1905
35569037	chr7:35569037:C:T	2.60633e-08	-1.76896	-2.6077e-10
35569083	chr7:35569083:G:A	9.7473e-09	-1.76623	-0.986262
35569091	chr7:35569091:G:A	5.65148e-08	-1.69196e-10	-0.994984
35569120	chr7:35569120:C:T	6.61888e-08	-1.69196e-10	-0.836975
35569538	chr7:35569538:G:A	9.26416e-09	-1.64466	-1.15868
35569712	chr7:35569712:G:A	2.08107e-08	-0.840907	-1.15311
35569730	chr7:35569730:A:G	8.10174e-09	-1.767	-1.1704
35569940	chr7:35569940:TCTC:T	8.18506e-09	-1.71434	-1.21284
35570019	chr7:35570019:T:C	8.29531e-09	-1.70557	-1.20822
35570153	chr7:35570153:A:G	9.39958e-09	-1.71436	-1.07446
35570399	chr7:35570399:C:A	2.62499e-08	-1.76182	-2.6077e-10
35570552	chr7:35570552:T:C	7.95662e-09	-1.73896	-1.21652
35570688	chr7:35570688:C:G	4.84744e-08	-1.69196e-10	-1.14845
35570712	chr7:35570712:C:T	4.89492e-08	-1.69196e-10	-1.1387
35570758	chr7:35570758:C:T	5.73622e-08	-1.69196e-10	-0.980101
35570944	chr7:35570944:T:C	2.97189e-08	-1.6377	-2.6077e-10
35570972	chr7:35570972:G:A	1.29462e-07	-1.69196e-10	-0.166095
35570973	chr7:35570973:G:A	8.01265e-09	-1.7366	-1.21186
35571290	chr7:35571290:CAA:C	1.20677e-08	-1.75693	-0.782027
35571497	chr7:35571497:A:C	7.83917e-09	-1.75542	-1.21493
35571560	chr7:35571560:A:G	7.91472e-09	-1.75072	-1.21004
35571603	chr7:35571603:T:C	3.25153e-08	-1.54777	-2.6077e-10
35571754	chr7:35571754:T:C	4.69813e-08	-1.69196e-10	-1.17974
35571902	chr7:35571902:T:C	3.24973e-08	-1.7572	0.208872
35572096	chr7:35572096:G:C	8.27853e-09	-1.73933	-1.17649
35572137	chr7:35572137:C:T	8.25412e-09	-1.73806	-1.18071
35572150	chr7:35572150:A:G	3.70432e-08	-1.76696	0.349557
35572220	chr7:35572220:G:A	5.61956e-08	-1.76772	0.767069
35572238	chr7:35572238:C:T	7.85369e-09	-1.75162	-1.21688
35572746	chr7:35572746:A:G	7.35182e-08	-1.69196e-10	-0.731953
35572827	chr7:35572827:T:C	1.73726e-07	-1.69196e-10	0.127995
35573159	chr7:35573159:C:T	4.59511e-08	-1.69196e-10	-1.20191
35573204	chr7:35573204:G:C	5.21034e-08	-1.69196e-10	-1.07626
35573907	chr7:35573907:G:A	6.93725e-08	-1.69196e-10	-0.789996
35573930	chr7:35573930:T:C	7.73802e-09	-1.76594	-1.2174
35574323	chr7:35574323:C:T	9.66256e-09	-1.56378	-1.19745
35574339	chr7:35574339:A:G	4.60065e-08	-1.69196e-10	-1.2007
35574348	chr7:35574348:C:T	3.4998e-08	-0.865297	-0.608898
35574422	chr7:35574422:G:A	1.62616e-08	-1.56124	-0.679441
35574426	chr7:35574426:G:A	3.44579e-08	-1.38305	-0.106699
35574687	chr7:35574687:AAG:A	7.9711e-09	-1.73868	-1.21498
35574943	chr7:35574943:G:A	3.29298e-08	-1.53511	-2.6077e-10
35574950	chr7:35574950:G:C	5.10095e-08	-1.69196e-10	-1.09747
35575003	chr7:35575003:G:C	6.42403e-08	-1.69196e-10	-0.866855
35575024	chr7:35575024:C:T	4.59185e-08	-1.69196e-10	-1.20262
35575263	chr7:35575263:G:A	1.83727e-07	-1.69196e-10	0.183967
35575325	chr7:35575325:C:T	5.26115e-08	-1.69196e-10	-1.06655
35575398	chr7:35575398:G:A	4.71381e-08	-1.1764	-2.6077e-10
35575620	chr7:35575620:TA:T	1.22162e-08	-1.67054	-0.856181
35576001	chr7:35576001:A:T	2.93543e-08	-1.51596	-0.13409
35576092	chr7:35576092:C:T	7.76806e-09	-1.76797	-1.2115
35576141	chr7:35576141:G:A	4.56858e-08	-1.69196e-10	-1.2077
35576443	chr7:35576443:A:G	7.76971e-09	-1.76305	-1.2162
35576465	chr7:35576465:G:A	6.78607e-08	-1.69196e-10	-0.81203
35576474	chr7:35576474:A:T	5.18155e-08	-1.69196e-10	-1.0818
35576621	chr7:35576621:G:A	1.14472e-08	-1.55299	-1.03876
35576681	chr7:35576681:G:A	4.76926e-08	-1.69196e-10	-1.16471
35576801	chr7:35576801:G:A	5.3445e-08	-1.69196e-10	-1.05083
35577167	chr7:35577167:C:T	8.62035e-08	-1.69196e-10	-0.572775
35577216	chr7:35577216:G:A	4.1286e-08	-1.30896	-2.6077e-10
35577349	chr7:35577349:CATG:C	8.1585e-09	-1.72479	-1.20563
35577500	chr7:35577500:C:T	1.48976e-08	-1.75315	-0.575141
35577821	chr7:35577821:C:A	6.15414e-08	-1.69196e-10	-0.909776
35578093	chr7:35578093:C:A	3.36082e-08	-0.456748	-1.05797
35578176	chr7:35578176:C:T	2.81837e-08	-1.40748	-0.283256
35578292	chr7:35578292:T:G	4.88332e-08	-1.69196e-10	-1.14108
35578623	chr7:35578623:T:C	1.82477e-08	-1.41283	-0.712619
35578702	chr7:35578702:T:C	1.06491e-06	-1.69196e-10	1.94116
35578738	chr7:35578738:G:A	1.14464e-06	-1.69196e-10	2.01336
35578803	chr7:35578803:G:C	4.62111e-08	-1.19627	-2.6077e-10
35579254	chr7:35579254:A:G	1.96087e-08	-1.36919	-0.684318
35579564	chr7:35579564:T:A	2.46898e-07	-1.69196e-10	0.479489
35579927	chr7:35579927:A:G	1.83075e-08	-1.39489	-0.727286
35579933	chr7:35579933:A:G	1.86039e-08	-1.39806	-0.70805
35579936	chr7:35579936:C:G	1.86757e-08	-1.39383	-0.708437
35580708	chr7:35580708:G:A	1.90257e-08	-1.39105	-0.692646
35581050	chr7:35581050:T:A	1.57231e-08	-1.39777	-0.876588
35581423	chr7:35581423:TA:T	1.23027e-07	-1.69196e-10	-0.217079
35581502	chr7:35581502:T:C	1.77323e-08	-1.39774	-0.756352
35581512	chr7:35581512:A:G	1.78422e-08	-1.42805	-0.719869
35581558	chr7:35581558:C:T	1.37439e-08	-1.34851	-1.06038
35581901	chr7:35581901:C:T	7.7054e-08	-1.69196e-10	-0.68498
35581997	chr7:35581997:G:T	1.10074e-07	-1.69196e-10	-0.328334
35582178	chr7:35582178:C:T	5.71982e-08	-1.69196e-10	-0.982964
35582250	chr7:35582250:A:T	6.82379e-08	-1.69196e-10	-0.806486
35582451	chr7:35582451:A:C	8.6339e-08	-1.69196e-10	-0.571204
35582673	chr7:35582673:G:C	9.19879e-08	-1.69196e-10	-0.507829
35583124	chr7:35583124:A:G	2.8697e-07	-1.69196e-10	0.629891
35583137	chr7:35583137:C:G	8.98181e-08	-1.69196e-10	-0.531699
35583263	chr7:35583263:A:C	1.86819e-08	-1.42307	-0.678858
35583372	chr7:35583372:C:T	2.30516e-07	-1.69196e-10	0.410833
35583450	chr7:35583450:A:T	8.26213e-09	-1.76234	-1.15546
35585016	chr7:35585016:C:T	6.72507e-08	-1.69196e-10	-0.821059
35585259	chr7:35585259:C:T	9.65972e-09	-1.54675	-1.21478
35585627	chr7:35585627:C:A	1.10074e-07	-1.69196e-10	-0.328334
35585722	chr7:35585722:T:C	1.60019e-07	-1.69196e-10	0.0458071
35586654	chr7:35586654:T:C	9.56656e-09	-1.76889	-1.00233
35586949	chr7:35586949:C:T	1.58364e-08	-1.26811	-0.999063
35587190	chr7:35587190:G:A	1.08204e-07	-1.69196e-10	-0.345463
35587355	chr7:35587355:G:A	6.59094e-08	-1.69196e-10	-0.841205
35588594	chr7:35588594:T:C	4.89376e-08	-1.69196e-10	-1.13894
35588886	chr7:35588886:G:A	1.69115e-08	-1.18706	-1.01443
35588961	chr7:35588961:A:G	9.04044e-08	-1.69196e-10	-0.525193
35589019	chr7:35589019:C:A	1.28219e-08	-1.55228	-0.926046
35589491	chr7:35589491:A:G	1.58515e-07	-1.69196e-10	0.0363631
35590115	chr7:35590115:G:A	4.49218e-08	-1.26238	0.0378168
35590145	chr7:35590145:A:T	1.91979e-08	-1.04374	-1.03095
35591005	chr7:35591005:G:A	1.93632e-08	-1.37982	-0.686291
35591651	chr7:35591651:T:C	2.16543e-08	-1.37028	-0.584007
35592067	chr7:35592067:C:T	1.44704e-07	-1.69196e-10	-0.0547973
35592202	chr7:35592202:G:C	1.34403e-08	-1.27569	-1.15554
35592784	chr7:35592784:T:C	3.25344e-07	-1.69196e-10	0.755398
35592928	chr7:35592928:C:T	1.2262e-08	-1.31012	-1.21286
35593328	chr7:35593328:G:A	9.17682e-09	-1.75154	-1.06126
35593713	chr7:35593713:C:T	5.09336e-08	-1.69196e-10	-1.09896
35593788	chr7:35593788:A:G	2.44202e-08	-1.19919	-0.634887
35594121	chr7:35594121:C:T	1.52756e-07	-1.69196e-10	-0.000642117
35594671	chr7:35594671:AC:A	4.95942e-08	-1.69196e-10	-1.12561
35594681	chr7:35594681:G:A	8.66299e-09	-1.75697	-1.11345
35594725	chr7:35594725:G:C	8.75709e-08	-1.69196e-10	-0.557037
35594740	chr7:35594740:C:G	1.02923e-08	-1.74824	-0.949849
35594838	chr7:35594838:A:G	7.05549e-08	-1.14107	0.367972
35595000	chr7:35595000:A:T	2.56351e-08	-1.76687	-0.0186565
35595038	chr7:35595038:A:C	4.99828e-08	-1.14976	0.031951
35595489	chr7:35595489:T:G	7.81076e-08	-1.69196e-10	-0.671398
35595704	chr7:35595704:A:C	7.90738e-09	-1.74437	-1.21732
35596056	chr7:35596056:G:C	8.38042e-08	-1.69196e-10	-0.601003
35596099	chr7:35596099:T:C	3.96178e-08	-1.35021	-2.6077e-10
35596494	chr7:35596494:C:G	5.97291e-08	-1.69196e-10	-0.939667
35597200	chr7:35597200:G:A	5.6536e-08	-1.69196e-10	-0.994608
35597480	chr7:35597480:CAAACA:C	1.21546e-08	-1.37614	-1.15563
35597497	chr7:35597497:A:G	5.58971e-08	-1.69196e-10	-1.00597
35597502	chr7:35597502:T:C	2.32492e-08	-1.07695	-0.806267
35597595	chr7:35597595:C:T	2.08668e-07	-1.69196e-10	0.311256
35597630	chr7:35597630:T:C	1.83338e-07	-1.69196e-10	0.181846
35598263	chr7:35598263:T:C	1.54308e-08	-1.29547	-0.997645
35598429	chr7:35598429:G:T	2.63194e-08	-1.75918	-2.6077e-10
35598488	chr7:35598488:T:C	5.6655e-08	-1.69196e-10	-0.992506
35598953	chr7:35598953:C:G	1.30123e-07	-1.69196e-10	-0.161006
35599236	chr7:35599236:C:G	1.4848e-08	-1.15439	-1.17723
35599427	chr7:35599427:T:C	4.56056e-08	-1.69196e-10	-1.20946
35599628	chr7:35599628:C:T	3.08504e-08	-1.60034	-2.6077e-10
35599669	chr7:35599669:G:A	9.74754e-09	-1.70033	-1.05214
35599704	chr7:35599704:G:A	9.30732e-09	-1.7084	-1.09029
35600134	chr7:35600134:C:T	6.24849e-08	-1.69196e-10	-0.894561
35600263	chr7:35600263:G:C	1.80477e-08	-1.26741	-0.869056
35600420	chr7:35600420:A:G	4.93159e-08	-1.69196e-10	-1.13124
35600479	chr7:35600479:T:G	2.81469e-08	-1.27277	-0.41928
35600765	chr7:35600765:T:C	9.98272e-08	-1.69196e-10	-0.426046
35601305	chr7:35601305:C:T	9.40041e-09	-1.75123	-1.0375
35601331	chr7:35601331:T:C	4.53557e-08	-1.69196e-10	-1.21495
35601673	chr7:35601673:C:T	4.43467e-07	-1.69196e-10	1.06514
35601679	chr7:35601679:G:A	6.56521e-08	-1.69196e-10	-0.845116
35601776	chr7:35601776:A:G	5.57516e-08	-1.69196e-10	-1.00858
35601941	chr7:35601941:C:T	9.30397e-09	-1.75517	-1.04387
35602226	chr7:35602226:T:C	3.45017e-08	-1.17513	-0.313351
35602355	chr7:35602355:G:T	2.08465e-07	-1.69196e-10	0.310286
35602390	chr7:35602390:T:C	9.14095e-09	-1.76242	-1.0543
35602573	chr7:35602573:G:C	1.20567e-08	-1.48805	-1.05182
35603335	chr7:35603335:G:A	8.95979e-08	-1.69196e-10	-0.534154
35603668	chr7:35603668:C:T	9.40547e-08	-1.69196e-10	-0.48561
35604161	chr7:35604161:C:A	8.00062e-09	-1.76829	-1.18168
35605016	chr7:35605016:A:G	8.2676e-08	-1.69196e-10	-0.614557
35605026	chr7:35605026:G:A	1.04624e-07	-0.468196	0.0890862
35605516	chr7:35605516:A:T	7.82507e-08	-1.26871	0.599142
35606673	chr7:35606673:T:C	3.80025e-08	-1.37317	-0.0186682
35606936	chr7:35606936:G:A	6.8063e-08	-1.69196e-10	-0.809052
35607298	chr7:35607298:G:A	8.68537e-09	-1.75135	-1.1165
35607370	chr7:35607370:C:T	1.2898e-08	-1.76615	-0.706263
35607428	chr7:35607428:G:C	8.25691e-09	-1.74697	-1.17146
35607839	chr7:35607839:C:T	2.32802e-08	-1.16174	-0.720141
35608385	chr7:35608385:G:A	2.2825e-08	-1.1648	-0.736831
35608574	chr7:35608574:C:T	4.6509e-08	-1.69196e-10	-1.18984
35608759	chr7:35608759:A:C	6.61615e-08	-1.30924	0.471853
35608909	chr7:35608909:T:C	1.30093e-07	-1.69196e-10	-0.161237
35609260	chr7:35609260:A:G	1.99344e-07	-1.69196e-10	0.265545
35609969	chr7:35609969:T:A	4.66098e-08	-1.69196e-10	-1.18768
35610240	chr7:35610240:GAGA:G	6.83631e-08	-1.69196e-10	-0.804652
35610547	chr7:35610547:G:C	8.24987e-09	-1.73257	-1.18671
35610575	chr7:35610575:A:G	4.60366e-08	-1.69196e-10	-1.20005
35610953	chr7:35610953:C:T	1.21183e-08	-1.74843	-0.786333
35611095	chr7:35611095:T:C	3.98952e-07	-1.18384	2.14319
35612018	chr7:35612018:C:T	2.2657e-08	-1.13169	-0.777323
35612115	chr7:35612115:A:G	7.09261e-08	-1.69196e-10	-0.767848
35612286	chr7:35612286:C:G	7.42499e-08	-1.69196e-10	-0.72205
35612849	chr7:35612849:A:G	1.66861e-08	-1.76302	-0.451894
35613084	chr7:35613084:A:G	8.272e-09	-1.73927	-1.17734
35613528	chr7:35613528:T:C	6.7284e-08	-1.28209	0.461527
35613923	chr7:35613923:C:T	1.15043e-07	-1.69196e-10	-0.28418
35614427	chr7:35614427:G:T	5.41127e-08	-1.69196e-10	-1.03842
35614586	chr7:35614586:G:A	6.06153e-08	-1.13915	0.21421
35614866	chr7:35614866:T:C	2.60773e-08	-1.76873	0.000314526
35615352	chr7:35615352:C:T	2.42364e-08	-1.7603	-0.081333
35615408	chr7:35615408:A:G	4.64146e-08	-1.69196e-10	-1.19187
35615528	chr7:35615528:G:A	6.38362e-08	-1.69196e-10	-0.873166
35615670	chr7:35615670:G:A	3.12201e-08	-1.58842	-2.6077e-10
35615788	chr7:35615788:TC:T	1.26011e-08	-1.76288	-0.732824
35616202	chr7:35616202:G:A	1.85583e-07	-1.69196e-10	0.194019
35616822	chr7:35616822:T:C	1.68663e-08	-1.76882	-0.435353
35617060	chr7:35617060:C:T	1.20624e-08	-1.76767	-0.771728
35617384	chr7:35617384:C:T	3.68786e-07	-1.69196e-10	0.88073
35617460	chr7:35617460:T:C	1.27283e-08	-1.76876	-0.716898
35617746	chr7:35617746:C:T	1.68256e-07	0.096001	-2.6077e-10
35617792	chr7:35617792:A:G	1.25302e-08	-1.76861	-0.732732
35618115	chr7:35618115:A:T	4.27373e-08	-1.22441	-0.0500056
35618241	chr7:35618241:G:A	8.59845e-09	-1.71582	-1.16209
35618592	chr7:35618592:G:A	5.7394e-08	-1.11466	0.135116
35618766	chr7:35618766:T:C	9.92578e-09	-1.56376	-1.17059
35618846	chr7:35618846:A:G	1.39763e-08	-1.17753	-1.21459
35619130	chr7:35619130:AATCTTTTAAAT:A	4.5436e-08	-1.69196e-10	-1.21318
35619207	chr7:35619207:G:A	5.53185e-08	-1.69196e-10	-1.01638
35619592	chr7:35619592:G:A	2.93683e-08	-1.64957	-2.6077e-10
35619652	chr7:35619652:AAGAG:A	7.98498e-08	-1.69196e-10	-0.649338
35619684	chr7:35619684:A:G	1.80818e-08	-1.22451	-0.910072
35619782	chr7:35619782:A:G	4.03524e-08	-1.33184	-2.6077e-10
35619965	chr7:35619965:T:C	3.26074e-08	-1.76893	0.223977
35620044	chr7:35620044:A:G	2.3757e-07	-1.69196e-10	0.440978
35620378	chr7:35620378:T:G	4.60715e-08	-1.69196e-10	-1.19929
35621066	chr7:35621066:C:T	3.3352e-08	-0.803159	-0.71921
35621104	chr7:35621104:C:T	4.58962e-08	-1.69196e-10	-1.2031
35621160	chr7:35621160:T:C	4.60677e-08	-1.69196e-10	-1.19937
35621256	chr7:35621256:C:T	5.90396e-08	-1.11251	0.161234
35622007	chr7:35622007:T:C	6.1942e-08	-1.69196e-10	-0.903287
35622590	chr7:35622590:C:T	1.59152e-07	-1.69196e-10	0.0403757
35622657	chr7:35622657:GA:G	9.11965e-08	-1.69196e-10	-0.51647
35622799	chr7:35622799:T:A	8.20335e-07	-1.69196e-10	1.68023
35622804	chr7:35622804:C:T	5.97458e-08	-1.69196e-10	-0.939387
35623192	chr7:35623192:C:T	1.23998e-07	-1.69196e-10	-0.209221
35623233	chr7:35623233:A:T	4.60546e-08	-1.69196e-10	-1.19966
35623521	chr7:35623521:A:G	1.44929e-07	-1.69196e-10	-0.053244
35623550	chr7:35623550:AGGTGTTATCTT:A	1.74868e-08	-1.74894	-0.419097
35623561	chr7:35623561:T:C	4.63995e-08	-1.69196e-10	-1.1922
35623979	chr7:35623979:T:C	1.02293e-08	-1.57431	-1.12992
35624366	chr7:35624366:A:G	7.03059e-08	-1.69196e-10	-0.77663
35624497	chr7:35624497:T:G	4.5261e-08	-1.21704	-2.6077e-10
35625412	chr7:35625412:G:T	8.05269e-09	-1.72623	-1.21725
35625487	chr7:35625487:T:G	2.93264e-07	-1.69196e-10	0.651588
35625960	chr7:35625960:A:T	8.20864e-08	-0.969154	0.34744
35626052	chr7:35626052:A:G	1.37314e-07	-1.69196e-10	-0.107217
35626324	chr7:35626324:C:T	1.05642e-08	-1.76782	-0.904199
35626657	chr7:35626657:C:A	1.33382e-08	-1.72594	-0.712913
35626713	chr7:35626713:A:G	9.35002e-09	-1.74683	-1.04728
35626735	chr7:35626735:A:G	1.08942e-08	-1.76402	-0.877236
35627130	chr7:35627130:T:C	9.05486e-08	-1.69196e-10	-0.523599
35627919	chr7:35627919:T:C	4.66633e-08	-1.69196e-10	-1.18653
35627975	chr7:35627975:C:T	3.07235e-08	-1.60446	-2.6077e-10
35628416	chr7:35628416:G:T	5.09063e-07	-1.69196e-10	1.20309
35628655	chr7:35628655:C:A	1.80919e-07	-1.69196e-10	0.168562
35628678	chr7:35628678:G:A	4.92856e-07	-1.69196e-10	1.17073
35628743	chr7:35628743:G:A	5.72296e-08	-1.69196e-10	-0.982415
35628781	chr7:35628781:T:G	6.5359e-08	-1.02336	0.173769
35628853	chr7:35628853:C:G	7.30858e-08	-1.04215	0.304297
35628877	chr7:35628877:C:T	4.87695e-08	-1.69196e-10	-1.14238
35629618	chr7:35629618:C:T	4.70027e-08	-1.69196e-10	-1.17928
35629734	chr7:35629734:C:T	4.71144e-08	-1.69196e-10	-1.17691
35630000	chr7:35630000:T:A	5.04276e-08	-1.69196e-10	-1.10895
35630083	chr7:35630083:G:A	1.08356e-08	-1.76772	-0.878931
35630503	chr7:35630503:C:T	5.04467e-08	-1.69196e-10	-1.10857
35630732	chr7:35630732:A:G	4.58976e-08	-1.69196e-10	-1.20307
35630958	chr7:35630958:G:A	7.7287e-08	-0.952332	0.270372
35630968	chr7:35630968:CA:C	4.36739e-08	-1.25274	-2.6077e-10
35631043	chr7:35631043:A:AT	3.03054e-08	-0.401061	-1.2171
35632420	chr7:35632420:T:C	3.05191e-08	-1.61113	-2.6077e-10
35633208	chr7:35633208:A:C	7.96755e-08	-1.69196e-10	-0.651524
35633366	chr7:35633366:G:C	7.70059e-07	2.01073	-0.393746
35633894	chr7:35633894:G:A	9.63284e-08	-1.69196e-10	-0.461723
35634189	chr7:35634189:T:C	3.80577e-08	-0.290588	-1.09979
35634260	chr7:35634260:C:T	6.73253e-07	1.96702	-0.484387
35634635	chr7:35634635:T:C	5.71338e-07	-1.69196e-10	1.3185
35634641	chr7:35634641:C:T	8.84984e-09	-1.76858	-1.0805
35634859	chr7:35634859:C:T	7.28727e-08	-1.69196e-10	-0.740772
35635708	chr7:35635708:C:T	6.57308e-08	-1.69196e-10	-0.843919
35636045	chr7:35636045:T:C	7.78892e-09	-1.76006	-1.21672
35637065	chr7:35637065:G:A	4.2866e-07	-1.69196e-10	1.03118
35637557	chr7:35637557:A:G	4.69107e-08	-1.69196e-10	-1.18124
35637911	chr7:35637911:G:C	8.47375e-09	-1.75856	-1.13395
35637943	chr7:35637943:C:A	8.98777e-08	-1.69196e-10	-0.531036
35638604	chr7:35638604:C:T	1.01974e-07	-0.0422097	-0.362556
35638952	chr7:35638952:C:T	7.23024e-08	-0.978851	0.230223
35639325	chr7:35639325:C:T	6.96169e-08	-1.69196e-10	-0.786479
35639677	chr7:35639677:A:G	6.15131e-08	-1.69196e-10	-0.910235
35639719	chr7:35639719:T:C	8.98777e-08	-1.69196e-10	-0.531036
35639815	chr7:35639815:G:A	3.87306e-08	-1.05964	-0.313212
35641040	chr7:35641040:T:C	8.80178e-08	-1.69196e-10	-0.551948
35641331	chr7:35641331:G:T	1.15972e-08	-1.75878	-0.819949
35642228	chr7:35642228:C:T	4.73143e-08	-1.69196e-10	-1.17267
35642260	chr7:35642260:T:C	1.96646e-07	0.251918	-2.6077e-10
35642382	chr7:35642382:A:G	7.99127e-09	-1.76486	-1.18627
35642383	chr7:35642383:T:C	7.9758e-09	-1.76718	-1.18589
35642571	chr7:35642571:A:G	1.05942e-08	-1.76464	-0.90454
35642579	chr7:35642579:T:C	4.92295e-07	-1.69196e-10	1.16959
35643488	chr7:35643488:A:G	4.6826e-08	-1.69196e-10	-1.18305
35644330	chr7:35644330:T:C	5.26781e-08	-1.69196e-10	-1.06529
35644544	chr7:35644544:G:A	4.38038e-08	-1.24976	-2.6077e-10
35644610	chr7:35644610:A:C	4.93529e-07	-1.69196e-10	1.1721
35644859	chr7:35644859:ACACT:A	6.58821e-08	-1.69196e-10	-0.841619
35644901	chr7:35644901:T:C	1.07831e-08	-1.76707	-0.884441
35645337	chr7:35645337:C:A	1.07679e-08	-1.76412	-0.888797
35645636	chr7:35645636:T:C	1.05642e-08	-1.76347	-0.908549
35645739	chr7:35645739:A:G	8.67883e-09	-1.76739	-1.10121
35645888	chr7:35645888:T:C	4.0975e-08	-1.17355	-0.142968
35646731	chr7:35646731:T:C	6.79666e-08	-1.69196e-10	-0.810469
35646786	chr7:35646786:T:G	1.0039e-07	-0.134724	-0.2857
35646984	chr7:35646984:AC:A	1.31849e-07	-0.817971	0.670143
35647089	chr7:35647089:T:G	3.83503e-08	-1.07907	-0.303656
35647288	chr7:35647288:C:T	1.15125e-08	-1.76141	-0.824644
35647454	chr7:35647454:T:A	9.40205e-08	-1.69196e-10	-0.485973
35647527	chr7:35647527:G:A	7.97689e-09	-1.76704	-1.1859
35648132	chr7:35648132:C:G	9.18902e-08	-1.69196e-10	-0.508892
35648284	chr7:35648284:G:A	3.66545e-07	0.874634	-2.6077e-10
35648396	chr7:35648396:G:A	7.79056e-09	-1.75953	-1.21704
35648594	chr7:35648594:T:C	1.05975e-08	-1.75984	-0.909029
35648760	chr7:35648760:C:A	1.20338e-07	-0.064859	-0.174319
35648773	chr7:35648773:C:G	8.58657e-09	-1.76766	-1.11163
35649120	chr7:35649120:A:G	1.13127e-07	-0.0560595	-0.244913
35649272	chr7:35649272:G:A	1.33658e-07	-1.69196e-10	-0.134201
35649668	chr7:35649668:A:T	6.68268e-08	-1.69196e-10	-0.827382
35650064	chr7:35650064:A:T	9.01048e-09	-1.75572	-1.07538
35651021	chr7:35651021:C:T	2.72865e-08	-1.72309	-2.6077e-10
35651202	chr7:35651202:C:T	3.18678e-08	-0.351565	-1.21632
35651283	chr7:35651283:C:T	1.13983e-07	-0.293439	-2.6077e-10
35651314	chr7:35651314:G:A	4.80483e-07	-1.69196e-10	1.14531
35651666	chr7:35651666:A:G	3.05576e-08	-1.60987	-2.6077e-10
35651689	chr7:35651689:T:C	3.63919e-08	-1.20523	-0.229914
35652332	chr7:35652332:GAC:G	1.08016e-08	-1.76245	-0.887347
35652712	chr7:35652712:G:A	4.53486e-08	-1.69196e-10	-1.21511
35653084	chr7:35653084:A:G	1.04923e-07	-1.69196e-10	-0.376257
35653440	chr7:35653440:C:G	4.16007e-07	2.03949	-1.03828
35653522	chr7:35653522:GAA:G	1.09402e-06	2.42226	-0.454134
35653603	chr7:35653603:T:C	9.96074e-08	-1.69196e-10	-0.42825
35653652	chr7:35653652:T:C	3.88407e-07	2.00817	-1.0756
35653871	chr7:35653871:G:A	6.64192e-08	-1.69196e-10	-0.8335
35654220	chr7:35654220:C:A	4.56142e-08	-1.69196e-10	-1.20927
35655230	chr7:35655230:C:T	5.86577e-07	-1.69196e-10	1.34482
35655383	chr7:35655383:T:C	8.88583e-08	-1.69196e-10	-0.542443
35655449	chr7:35655449:T:C	6.88726e-08	-1.69196e-10	-0.797228
35655573	chr7:35655573:C:T	3.90707e-07	1.97836	-1.03989
35656334	chr7:35656334:AAAC:A	6.88726e-08	-1.69196e-10	-0.797228
35656763	chr7:35656763:A:G	4.55333e-08	-1.69196e-10	-1.21104
35656941	chr7:35656941:A:T	4.54623e-08	-1.69196e-10	-1.2126
35657048	chr7:35657048:G:A	1.37033e-07	-1.69196e-10	-0.109266
35657368	chr7:35657368:G:C	6.56884e-08	-1.69196e-10	-0.844564
35657498	chr7:35657498:T:C	8.77977e-09	-1.75162	-1.10542
35657737	chr7:35657737:G:A	8.73978e-09	-1.76437	-1.09723
35657792	chr7:35657792:G:A	1.96119e-08	-1.72806	-0.325284
35659740	chr7:35659740:A:T	8.61537e-09	-1.71463	-1.16131
35660588	chr7:35660588:C:T	4.88007e-07	-1.69196e-10	1.16084
35660594	chr7:35660594:G:A	5.00818e-07	-1.69196e-10	1.18676
35660604	chr7:35660604:T:C	4.56534e-08	-1.69196e-10	-1.20841
35660893	chr7:35660893:T:C	6.48369e-08	-1.69196e-10	-0.857611
35661417	chr7:35661417:A:C	6.50054e-08	-0.229309	-0.625707
35662116	chr7:35662116:C:A	2.60735e-08	-1.76857	-2.6077e-10
35662139	chr7:35662139:T:C	4.92725e-07	-1.69196e-10	1.17046
35662628	chr7:35662628:T:C	8.53832e-09	-1.76888	-1.11604
35662864	chr7:35662864:T:C	4.43786e-08	-1.23673	-2.6077e-10
35663720	chr7:35663720:T:C	8.64464e-09	-1.76783	-1.10472
35663885	chr7:35663885:C:T	8.66121e-08	-1.69196e-10	-0.568047
35663894	chr7:35663894:T:C	8.628e-09	-1.76795	-1.10652
35664710	chr7:35664710:G:A	5.07227e-07	-1.69196e-10	1.19947
35664777	chr7:35664777:C:T	5.62774e-08	-1.69196e-10	-0.999193
35664803	chr7:35664803:C:A	7.93054e-09	-1.76495	-1.19381
35665137	chr7:35665137:T:C	6.43369e-08	-1.69196e-10	-0.865352
35665291	chr7:35665291:G:A	1.08457e-08	-1.76406	-0.881659
35665339	chr7:35665339:T:C	5.0205e-08	0.103916	-1.21729
35665346	chr7:35665346:G:A	1.06332e-08	-1.76669	-0.898818
35665516	chr7:35665516:C:T	2.83489e-08	-1.6849	-2.6077e-10
35665718	chr7:35665718:T:C	1.41752e-07	-1.69196e-10	-0.0754047
35665978	chr7:35665978:G:A	4.69864e-08	-1.69196e-10	-1.17963
35666423	chr7:35666423:G:A	7.73288e-09	-1.76664	-1.21737
35666448	chr7:35666448:G:A	6.93023e-07	1.94602	-0.434442
35666679	chr7:35666679:C:A	7.76085e-09	-1.76386	-1.21653
35667736	chr7:35667736:G:A	1.05386e-06	2.38376	-0.453036
35667821	chr7:35667821:C:T	1.13719e-07	-0.0464211	-0.249337
35667918	chr7:35667918:G:A	1.08536e-08	-1.74614	-0.898846
35668935	chr7:35668935:T:C	1.14854e-07	-1.69196e-10	-0.285822
35669179	chr7:35669179:G:C	4.55622e-08	-1.69196e-10	-1.21041
35670164	chr7:35670164:C:T	2.06929e-07	0.30289	-2.6077e-10
35670352	chr7:35670352:TA:T	1.1018e-08	-1.75969	-0.870273
35670429	chr7:35670429:G:A	6.57996e-08	-1.69196e-10	-0.842873
35671107	chr7:35671107:T:C	2.71378e-07	1.62618	-1.05215
35671408	chr7:35671408:C:G	6.09881e-08	-1.69196e-10	-0.918808
35671833	chr7:35671833:T:C	8.59706e-09	-1.76624	-1.11182
35671877	chr7:35671877:T:C	6.37995e-08	-1.02554	0.151802
35672535	chr7:35672535:T:C	8.02818e-09	-1.76307	-1.18346
35672892	chr7:35672892:G:A	8.37056e-09	-1.71799	-1.18677
35673631	chr7:35673631:A:G	4.90992e-07	-1.69196e-10	1.16694
35673731	chr7:35673731:C:T	8.84182e-09	-1.67174	-1.17826
35674097	chr7:35674097:T:C	1.17027e-07	-0.267082	-2.6077e-10
35674234	chr7:35674234:T:C	1.02175e-08	-1.76378	-0.941601
35674434	chr7:35674434:G:T	5.02536e-08	0.102776	-1.21518
35674524	chr7:35674524:G:A	3.0334e-08	-1.61722	-2.6077e-10
35674934	chr7:35674934:G:A	1.00182e-07	-1.69196e-10	-0.422496
35674945	chr7:35674945:T:C	5.23814e-07	-1.69196e-10	1.23165
35675079	chr7:35675079:T:C	6.59322e-08	-1.69196e-10	-0.840859
35675242	chr7:35675242:G:T	1.22226e-07	0.0294289	-0.253045
35675403	chr7:35675403:A:G	1.00236e-07	-1.69196e-10	-0.421964
35675538	chr7:35675538:C:T	3.60001e-08	-0.338092	-1.10787
35676165	chr7:35676165:T:G	4.62615e-08	-1.69196e-10	-1.19518
35676259	chr7:35676259:C:T	7.96954e-09	-1.76561	-1.18824
35676291	chr7:35676291:T:C	3.82943e-08	-1.14915	-0.235041
35676486	chr7:35676486:C:T	7.51531e-08	-0.936298	0.226339
35677992	chr7:35677992:G:C	8.16795e-09	-1.75273	-1.17654
35678454	chr7:35678454:C:T	2.65828e-08	-1.74922	-2.6077e-10
35678534	chr7:35678534:C:T	4.6826e-08	-1.18305	-2.6077e-10
35679048	chr7:35679048:A:G	8.01168e-08	-1.69196e-10	-0.646
35679408	chr7:35679408:C:T	4.90773e-07	-1.69196e-10	1.1665
35679524	chr7:35679524:C:T	1.79082e-07	-1.05121	1.20957
35681097	chr7:35681097:T:C	8.61337e-09	-1.76506	-1.11111
35681201	chr7:35681201:T:G	4.54813e-08	-1.69196e-10	-1.21219
35681449	chr7:35681449:T:C	6.56808e-08	-1.69196e-10	-0.84468
35681466	chr7:35681466:C:T	9.80801e-07	1.85888	-2.6077e-10
35681972	chr7:35681972:G:A	4.62877e-08	-1.69196e-10	-1.19461
35682099	chr7:35682099:A:G	4.61517e-08	-1.69196e-10	-1.19755
35682161	chr7:35682161:C:G	4.56488e-08	-1.69196e-10	-1.20851
35682195	chr7:35682195:C:T	7.94126e-09	-1.76164	-1.19577
35682619	chr7:35682619:C:T	1.08776e-07	-1.69196e-10	-0.340191
35682629	chr7:35682629:C:T	7.32857e-08	-1.00014	0.265017
35683016	chr7:35683016:A:G	5.48112e-08	-1.02559	-2.6077e-10
35683246	chr7:35683246:G:C	1.84193e-08	-1.00754	-1.10855
35683504	chr7:35683504:G:A	6.31957e-08	-0.265683	-0.617568
35683627	chr7:35683627:G:C	6.54496e-08	-1.69196e-10	-0.848206
35683756	chr7:35683756:T:C	8.77939e-08	-1.69196e-10	-0.554495
35684169	chr7:35684169:G:A	6.48236e-08	-1.69196e-10	-0.857816
35684179	chr7:35684179:G:A	1.36926e-07	-1.69196e-10	-0.110047
35684259	chr7:35684259:G:A	9.08904e-07	1.78275	-2.6077e-10
35684869	chr7:35684869:C:T	8.73481e-08	-1.69196e-10	-0.559585
35685479	chr7:35685479:A:G	8.19679e-08	-1.69196e-10	-0.623159
35685569	chr7:35685569:G:A	3.90681e-07	1.97946	-1.04106
35685583	chr7:35685583:C:T	4.54043e-08	-1.69196e-10	-1.21388
35685783	chr7:35685783:G:C	6.54114e-08	-1.69196e-10	-0.84879
35685801	chr7:35685801:A:C	4.44589e-08	-1.23492	-2.6077e-10
35685825	chr7:35685825:G:A	5.74571e-08	-1.69196e-10	-0.978447
35686098	chr7:35686098:C:A	8.41664e-09	-1.76686	-1.13242
35686179	chr7:35686179:CT:C	6.84494e-08	-1.69196e-10	-0.803392
35686252	chr7:35686252:G:A	4.16236e-08	-1.30082	-2.6077e-10
35686258	chr7:35686258:A:G	9.16457e-09	-1.76564	-1.0485
35686588	chr7:35686588:G:A	5.05471e-08	-1.69196e-10	-1.10658
35687420	chr7:35687420:C:G	6.57071e-08	-1.69196e-10	-0.844279
35688068	chr7:35688068:T:C	4.58213e-08	-1.69196e-10	-1.20474
35688093	chr7:35688093:T:C	6.33853e-08	-0.880255	-2.6077e-10
35688488	chr7:35688488:G:A	6.34762e-08	-1.69196e-10	-0.878821
35688895	chr7:35688895:G:A	7.19082e-08	-0.974542	0.220447
35689554	chr7:35689554:A:G	4.55312e-08	-1.69196e-10	-1.21109
35689966	chr7:35689966:G:A	8.3235e-09	-1.76859	-1.14181
35689999	chr7:35689999:T:C	1.81853e-08	-1.22843	-0.900441
35690208	chr7:35690208:T:C	7.98781e-09	-1.76514	-1.18643
35690722	chr7:35690722:T:C	1.72857e-08	-1.03176	-1.14784
35690784	chr7:35690784:G:C	4.56068e-08	-1.69196e-10	-1.20943
35690870	chr7:35690870:A:G	4.9006e-07	-1.69196e-10	1.16504
35691035	chr7:35691035:C:T	2.82208e-07	1.68674	-1.07358
35691391	chr7:35691391:CA:C	9.60879e-09	-1.76633	-1.00048
35692063	chr7:35692063:T:C	4.52931e-08	-1.69196e-10	-1.21633
35692174	chr7:35692174:C:T	1.09449e-08	-1.7656	-0.871009
35692373	chr7:35692373:T:C	4.54352e-08	-1.69196e-10	-1.2132
35692422	chr7:35692422:C:T	9.77635e-09	-1.76458	-0.984936
35693046	chr7:35693046:C:T	9.8069e-09	-1.76436	-0.98204
35693047	chr7:35693047:G:A	2.09335e-07	1.37514	-1.06069
35693182	chr7:35693182:T:C	4.59554e-08	-1.69196e-10	-1.20181
35693269	chr7:35693269:G:A	9.67e-09	-1.76469	-0.99577
35693711	chr7:35693711:C:A	9.80399e-09	-1.76641	-0.98029
35693931	chr7:35693931:C:T	1.3729e-07	-1.69196e-10	-0.107388
35694351	chr7:35694351:G:C	6.58803e-08	-1.69196e-10	-0.841647
35694633	chr7:35694633:C:A	1.16728e-08	-1.73453	-0.837692
35694643	chr7:35694643:G:A	5.00017e-08	-1.69196e-10	-1.11743
35694895	chr7:35694895:G:A	9.30531e-08	-1.69196e-10	-0.496316
35695033	chr7:35695033:CG:C	1.21312e-08	-1.73583	-0.79788
35695250	chr7:35695250:T:C	6.44472e-08	-1.69196e-10	-0.863639
35695380	chr7:35695380:C:T	4.56214e-08	-1.69196e-10	-1.20911
35695468	chr7:35695468:A:G	3.43929e-07	1.75329	-0.942338
35695583	chr7:35695583:G:C	1.03166e-07	-0.220605	-0.172545
35695927	chr7:35695927:G:A	1.07152e-08	-1.72905	-0.92877
35695969	chr7:35695969:A:G	8.68269e-08	-0.351853	-0.213716
35696395	chr7:35696395:A:G	2.99654e-08	-1.62944	-2.6077e-10
35696911	chr7:35696911:G:A	8.90956e-09	-1.71912	-1.12325
35697401	chr7:35697401:G:C	2.79157e-08	-1.7003	-2.6077e-10
35697421	chr7:35697421:G:C	2.81413e-08	-1.69225	-2.6077e-10
35697475	chr7:35697475:G:C	3.53269e-08	-0.3802	-1.08464
35698039	chr7:35698039:G:A	9.45113e-08	-0.82116	0.340393
35698554	chr7:35698554:C:T	8.60238e-09	-1.7608	-1.11665
35698631	chr7:35698631:C:G	1.07682e-07	-1.69196e-10	-0.350307
35698636	chr7:35698636:G:C	8.53313e-08	-0.807173	0.224228
35698786	chr7:35698786:A:G	2.8511e-08	-1.67919	-2.6077e-10
35699513	chr7:35699513:G:A	8.2017e-07	-1.69196e-10	1.68003
35699524	chr7:35699524:G:A	8.44895e-09	-1.72919	-1.16625
35699573	chr7:35699573:G:A	9.06292e-09	-1.7287	-1.0966
35699667	chr7:35699667:G:A	4.82202e-08	-1.69196e-10	-1.15371
35699737	chr7:35699737:A:G	1.08422e-08	-1.56946	-1.07658
35699938	chr7:35699938:A:C	6.83251e-08	-1.69196e-10	-0.805209
35700235	chr7:35700235:A:G	6.52549e-08	-1.69196e-10	-0.851185
35700327	chr7:35700327:C:T	6.79043e-08	-1.69196e-10	-0.811386
35700565	chr7:35700565:A:G	9.85091e-08	-0.797434	0.358096
35700807	chr7:35700807:G:A	6.3937e-08	-1.69196e-10	-0.871587
35702184	chr7:35702184:C:T	4.82375e-07	2.11441	-0.965178
35702229	chr7:35702229:C:T	4.80797e-08	-1.69196e-10	-1.15663
35702372	chr7:35702372:G:C	7.91872e-07	-1.69196e-10	1.64491
35703153	chr7:35703153:T:G	6.23492e-08	-1.69196e-10	-0.896735
35703238	chr7:35703238:T:G	1.01406e-07	-0.763967	0.353611
35703462	chr7:35703462:G:A	4.66404e-08	-1.69196e-10	-1.18702
35703475	chr7:35703475:G:A	1.02098e-07	-0.153748	-0.249809
35703988	chr7:35703988:C:T	7.91872e-07	-1.69196e-10	1.64491
35704368	chr7:35704368:C:G	4.11867e-08	-1.31137	-2.6077e-10
35704568	chr7:35704568:T:C	1.43582e-06	2.45358	-0.21357
35704685	chr7:35704685:T:C	6.12586e-08	-1.69196e-10	-0.914381
35704861	chr7:35704861:T:C	1.34019e-06	2.34285	-0.17177
35705004	chr7:35705004:C:G	9.73667e-08	-1.69196e-10	-0.451002
35705136	chr7:35705136:G:A	1.01191e-07	-1.69196e-10	-0.412474
35705259	chr7:35705259:C:A	8.00069e-08	-1.69196e-10	-0.647373
35706544	chr7:35706544:C:T	2.86125e-08	-1.67564	-2.6077e-10
35706597	chr7:35706597:A:G	8.16876e-09	-1.72541	-1.20376
35706657	chr7:35706657:C:T	1.02246e-07	-1.69196e-10	-0.402109
35706841	chr7:35706841:G:T	1.01713e-07	-1.69196e-10	-0.407327
35706930	chr7:35706930:G:A	6.05263e-07	-1.69196e-10	1.37618
35707171	chr7:35707171:C:T	4.8806e-08	-1.69196e-10	-1.14163
35707190	chr7:35707190:T:G	6.57519e-08	-1.69196e-10	-0.843598
35707322	chr7:35707322:C:T	9.87326e-08	-1.69196e-10	-0.437071
35707333	chr7:35707333:A:G	1.02234e-07	-1.69196e-10	-0.402226
35707715	chr7:35707715:G:A	7.946e-09	-1.75946	-1.19736
35707750	chr7:35707750:G:T	1.01682e-07	-1.69196e-10	-0.407638
35707893	chr7:35707893:T:G	4.77804e-08	-1.69196e-10	-1.16287
35707952	chr7:35707952:T:C	1.87375e-08	-1.76829	-0.330669
35708633	chr7:35708633:G:A	5.79692e-07	-1.69196e-10	1.33301
35708649	chr7:35708649:C:T	1.15432e-08	-1.72952	-0.853874
35708757	chr7:35708757:T:C	4.79858e-08	-0.0529197	-1.10566
35709092	chr7:35709092:T:G	1.01014e-07	-1.69196e-10	-0.414226
35709203	chr7:35709203:T:C	4.93979e-07	2.10704	-0.934033
35709599	chr7:35709599:C:T	6.90912e-08	-1.69196e-10	-0.794059
35710056	chr7:35710056:A:G	5.80649e-07	-1.69196e-10	1.33466
35710387	chr7:35710387:T:C	4.70269e-08	-1.69196e-10	-1.17877
35710805	chr7:35710805:A:G	1.41094e-08	-1.69119	-0.691459
35710861	chr7:35710861:A:T	1.05623e-07	-1.69196e-10	-0.369607
35711287	chr7:35711287:T:C	9.68052e-08	-1.69196e-10	-0.456785
35711300	chr7:35711300:G:A	7.91872e-07	-1.69196e-10	1.64491
35711334	chr7:35711334:A:G	4.72914e-08	-1.69196e-10	-1.17316
35711635	chr7:35711635:A:C	1.01123e-07	-1.69196e-10	-0.413148
35711788	chr7:35711788:A:G	8.71218e-09	-1.65888	-1.20589
35711792	chr7:35711792:G:A	1.04657e-07	-0.188896	-0.1899
35711797	chr7:35711797:T:A	8.44775e-09	-1.68171	-1.21388
35711891	chr7:35711891:G:A	4.52551e-08	-1.69196e-10	-1.21717
35711940	chr7:35711940:A:G	8.74618e-09	-1.6471	-1.21377
35712637	chr7:35712637:A:G	4.47377e-08	-0.12435	-1.10432
35712772	chr7:35712772:A:T	2.32792e-07	0.420661	-2.6077e-10
35713388	chr7:35713388:C:T	1.13722e-07	-1.69196e-10	-0.295725
35713822	chr7:35713822:A:G	8.97077e-09	-1.63026	-1.20526
35714563	chr7:35714563:A:G	6.64741e-08	-1.69196e-10	-0.832673
35714722	chr7:35714722:G:T	6.31546e-08	-1.69196e-10	-0.8839
35714815	chr7:35714815:T:A	3.5476e-08	-1.46063	-2.6077e-10
35715031	chr7:35715031:C:G	1.01776e-07	-1.69196e-10	-0.406716
35715148	chr7:35715148:G:C	1.89834e-07	-0.00904317	0.225709
35715403	chr7:35715403:G:T	3.65824e-07	1.86801	-0.995341
35715405	chr7:35715405:A:T	3.51408e-07	1.83389	-1.00142
35715608	chr7:35715608:C:T	1.57415e-07	-1.69196e-10	0.0294007
35715874	chr7:35715874:G:A	1.01762e-07	-0.26071	-0.146136
35716226	chr7:35716226:G:A	2.96762e-06	3.30635	-0.340321
35716357	chr7:35716357:C:T	4.59288e-08	-1.69196e-10	-1.20239
35716359	chr7:35716359:A:G	2.04057e-07	-0.0859106	0.374826
35716992	chr7:35716992:A:T	1.57749e-07	-1.69196e-10	0.0315182
35717187	chr7:35717187:T:A	7.28493e-08	0.000168102	-0.741261
35717877	chr7:35717877:A:C	2.64807e-08	-1.75307	-2.6077e-10
35718040	chr7:35718040:A:T	9.56274e-08	-1.69196e-10	-0.469027
35718047	chr7:35718047:TA:T	1.10586e-08	-1.45212	-1.17416
35718058	chr7:35718058:AT:A	8.01828e-06	2.9402	1.01979
35718225	chr7:35718225:G:A	2.60959e-08	-1.76771	-2.6077e-10
35718370	chr7:35718370:T:C	2.45662e-07	-0.150227	0.624698
35718408	chr7:35718408:T:C	4.72347e-08	-1.69196e-10	-1.17436
35718707	chr7:35718707:C:T	4.80103e-08	-1.69196e-10	-1.15807
35719019	chr7:35719019:A:G	1.00552e-07	-1.69196e-10	-0.418816
35720151	chr7:35720151:C:T	2.9209e-08	-1.65501	-2.6077e-10
35720246	chr7:35720246:C:T	4.90368e-08	-0.313467	-0.823447
35720280	chr7:35720280:G:A	1.34766e-08	-1.69928	-0.729247
35720619	chr7:35720619:G:A	1.55625e-06	0.582007	1.73854
35720843	chr7:35720843:C:T	4.56158e-08	-1.69196e-10	-1.20923
35721467	chr7:35721467:G:A	2.88955e-08	-1.6658	-2.6077e-10
35721761	chr7:35721761:A:G	8.1984e-06	0.724019	3.25819
35721782	chr7:35721782:C:G	1.74467e-06	0.534689	1.90015
35722312	chr7:35722312:G:A	9.44564e-08	-1.69196e-10	-0.481347
35722423	chr7:35722423:A:G	9.00174e-08	-1.69196e-10	-0.529484
35722889	chr7:35722889:T:C	8.38574e-09	-1.75479	-1.14817
35723149	chr7:35723149:C:T	1.02942e-07	-1.69196e-10	-0.395323
35724420	chr7:35724420:C:T	1.47099e-07	-0.270634	0.232252
35725259	chr7:35725259:T:C	1.02607e-07	-1.69196e-10	-0.398578
35725355	chr7:35725355:C:G	4.78603e-08	-1.69196e-10	-1.1612
35725543	chr7:35725543:A:C	8.07287e-08	-1.69196e-10	-0.638392
35725874	chr7:35725874:T:C	1.25173e-07	-1.69196e-10	-0.19979
35726000	chr7:35726000:A:G	4.09189e-07	-1.69196e-10	0.984691
35726072	chr7:35726072:A:C	3.21314e-07	0.742932	-2.6077e-10
35726322	chr7:35726322:C:A	1.30755e-08	-1.25607	-1.20268
35726590	chr7:35726590:T:C	1.18222e-08	-1.65788	-0.901626
35726653	chr7:35726653:G:A	9.7952e-06	0.962235	3.19793
35726888	chr7:35726888:A:G	1.02448e-07	-1.69196e-10	-0.400134
35726907	chr7:35726907:T:C	2.67574e-06	0.77535	2.08714
35727481	chr7:35727481:T:C	4.96044e-08	-1.69196e-10	-1.12541
35727607	chr7:35727607:G:A	1.73058e-07	-1.69196e-10	0.12414
35727748	chr7:35727748:G:A	8.70884e-06	0.898714	3.14389
35727996	chr7:35727996:C:T	2.91798e-07	-1.69196e-10	0.646576
35728221	chr7:35728221:G:A	3.30331e-08	-1.53198	-2.6077e-10
35728271	chr7:35728271:C:T	4.8222e-08	-1.69196e-10	-1.15367
35729262	chr7:35729262:C:G	1.15237e-07	-1.69196e-10	-0.282496
35729523	chr7:35729523:G:A	2.99349e-08	-1.63046	-2.6077e-10
35729545	chr7:35729545:C:T	2.2445e-06	0.692802	1.99395
35730714	chr7:35730714:C:CA	9.80405e-08	-1.69196e-10	-0.444106
35731380	chr7:35731380:T:C	1.35355e-08	-1.39599	-1.02818
35731577	chr7:35731577:G:A	2.63334e-08	-1.75865	-2.6077e-10
35731698	chr7:35731698:A:G	6.4919e-08	-1.69196e-10	-0.856345
35731725	chr7:35731725:G:C	1.70125e-06	0.667767	1.74186
35731893	chr7:35731893:A:G	2.48702e-06	0.687328	2.10203
35732037	chr7:35732037:TA:T	1.01074e-07	-1.69196e-10	-0.413629
35732319	chr7:35732319:C:T	1.14543e-08	-1.66544	-0.925684
35732823	chr7:35732823:C:T	6.10438e-08	-1.69196e-10	-0.917894
35732848	chr7:35732848:G:A	1.04314e-07	-1.69196e-10	-0.382085
35733057	chr7:35733057:AG:A	4.5585e-08	-1.69196e-10	-1.20991
35733108	chr7:35733108:T:G	7.41222e-06	0.906769	2.97463
35733372	chr7:35733372:G:A	1.73105e-08	-1.21303	-0.965141
35733478	chr7:35733478:C:G	9.24792e-08	-1.69196e-10	-0.502503
35733694	chr7:35733694:C:G	4.59722e-08	-1.69196e-10	-1.20145
35733751	chr7:35733751:G:A	2.07403e-06	-1.69196e-10	2.60776
35734534	chr7:35734534:G:A	4.69745e-08	-1.69196e-10	-1.17988
35734832	chr7:35734832:T:C	2.14358e-08	-1.55574	-0.40868
35737412	chr7:35737412:C:T	2.96423e-06	2.96489	-2.6077e-10
35738341	chr7:35738341:A:T	2.74731e-06	0.741086	2.14781
35738428	chr7:35738428:G:A	5.21299e-08	-1.69196e-10	-1.07575
35738474	chr7:35738474:A:G	2.55059e-06	0.727169	2.08743
35738616	chr7:35738616:G:A	2.14579e-08	-1.503	-0.460394
35738960	chr7:35738960:A:G	3.07848e-06	3.0027	-2.6077e-10
35739269	chr7:35739269:C:T	1.72981e-06	0.616763	1.80952
35739644	chr7:35739644:C:G	2.1896e-08	-1.55451	-0.388672
35739848	chr7:35739848:A:G	9.48457e-08	-1.69196e-10	-0.477234
35739906	chr7:35739906:A:G	1.08029e-07	-1.69196e-10	-0.347089
35739953	chr7:35739953:T:C	9.71574e-08	-1.69196e-10	-0.453153
35740520	chr7:35740520:T:C	8.56735e-08	-1.69196e-10	-0.578942
35740604	chr7:35740604:C:T	1.79934e-07	-1.69196e-10	0.163103
35740633	chr7:35740633:T:C	7.13619e-08	-1.69196e-10	-0.761722
35740737	chr7:35740737:G:A	1.31902e-08	-1.23833	-1.21169
35741282	chr7:35741282:A:C	1.50246e-08	-1.27222	-1.04757
35741393	chr7:35741393:G:T	1.02823e-07	-1.69196e-10	-0.39648
35741774	chr7:35741774:C:A	4.88242e-08	-1.69196e-10	-1.14126
35741988	chr7:35741988:G:A	3.07343e-08	-1.60411	-2.6077e-10
35742000	chr7:35742000:C:G	4.89309e-08	-1.69196e-10	-1.13908
35742290	chr7:35742290:G:T	8.89586e-08	-1.69196e-10	-0.541315
35743849	chr7:35743849:T:C	1.99574e-06	-1.69196e-10	2.56928
35744094	chr7:35744094:T:C	5.0423e-06	0.973727	2.5224
35744118	chr7:35744118:A:C	6.93643e-08	-1.69196e-10	-0.790114
35745895	chr7:35745895:C:T	1.24279e-07	-0.312915	0.105959
35747172	chr7:35747172:C:G	1.02241e-07	-1.69196e-10	-0.402156
35747293	chr7:35747293:T:C	9.29536e-08	-1.69196e-10	-0.497385
35747585	chr7:35747585:C:T	7.12046e-08	-0.50141	-0.262519
35747655	chr7:35747655:GCGTAGCCCACCTAAATCCTGACAGACAATTACAGTCATCTTCTAAGAACTGCAGACTCTGT:G	1.61942e-07	0.0577496	-2.6077e-10
35747815	chr7:35747815:C:T	5.31195e-08	-1.69196e-10	-1.05694
35748992	chr7:35748992:T:G	5.96259e-06	0.861733	2.80204
35749251	chr7:35749251:G:C	1.59651e-08	-1.05845	-1.20063
35749440	chr7:35749440:A:G	2.9178e-08	-1.65607	-2.6077e-10
35749512	chr7:35749512:T:C	2.14192e-06	0.520446	2.11953
35749742	chr7:35749742:GC:G	4.54865e-08	-1.69196e-10	-1.21207
35750561	chr7:35750561:T:C	2.60754e-08	-1.76849	-2.6077e-10
35750927	chr7:35750927:G:A	5.44788e-08	-1.69196e-10	-1.03167
35751062	chr7:35751062:T:C	1.84555e-07	-1.69196e-10	0.188459
35752218	chr7:35752218:T:C	3.03797e-08	-1.61571	-2.6077e-10
35752467	chr7:35752467:C:T	2.96915e-08	-1.63862	-2.6077e-10
35752551	chr7:35752551:A:G	6.62358e-08	-1.69196e-10	-0.836265
35752694	chr7:35752694:T:C	4.87927e-08	-1.69196e-10	-1.1419
35752776	chr7:35752776:T:C	4.69649e-08	-1.69196e-10	-1.18008
35752783	chr7:35752783:T:C	5.02262e-08	-1.69196e-10	-1.11295
35753520	chr7:35753520:C:T	2.63421e-06	0.699335	2.14752
35753684	chr7:35753684:T:TA	2.58439e-06	0.711241	2.11652
35754077	chr7:35754077:C:T	7.72518e-08	-1.69196e-10	-0.682416
35754560	chr7:35754560:A:G	1.61914e-08	-1.25909	-0.98592
35754711	chr7:35754711:T:C	1.99722e-08	-1.57201	-0.463139
35756303	chr7:35756303:G:A	7.0081e-08	-1.69196e-10	-0.779835
35756505	chr7:35756505:G:A	1.60758e-08	-1.66936	-0.582813
35756676	chr7:35756676:GAA:G	9.55706e-08	-1.69196e-10	-0.469621
35756937	chr7:35756937:C:A	4.96471e-08	-1.69196e-10	-1.12455
35758172	chr7:35758172:CACTT:C	1.73546e-07	-1.69196e-10	0.126957
35758420	chr7:35758420:T:C	4.96169e-08	-1.69196e-10	-1.12516
35759543	chr7:35759543:T:C	3.20637e-08	-1.56176	-2.6077e-10
35759756	chr7:35759756:A:G	1.24993e-08	-1.68407	-0.819745
35759778	chr7:35759778:C:T	1.72451e-07	-1.69196e-10	0.120625
35761598	chr7:35761598:A:G	4.37298e-07	-1.69196e-10	1.05113
35761732	chr7:35761732:A:G	4.54613e-08	-1.69196e-10	-1.21263
35761771	chr7:35761771:A:G	4.60653e-08	-1.69196e-10	-1.19943
35762194	chr7:35762194:C:T	3.31782e-07	-1.69196e-10	0.774991
35762895	chr7:35762895:A:G	3.79499e-07	-1.69196e-10	0.909366
35763122	chr7:35763122:G:C	2.30419e-08	-1.60349	-0.288681
35763406	chr7:35763406:T:C	4.87741e-08	-1.69196e-10	-1.14229
35763678	chr7:35763678:AACAATATGTAG:A	1.02096e-07	-1.69196e-10	-0.403572
35763700	chr7:35763700:C:T	1.43764e-06	-1.69196e-10	2.24127
35764293	chr7:35764293:T:TAA	8.6452e-08	-1.69196e-10	-0.569897
35764915	chr7:35764915:G:A	8.01468e-08	-1.69196e-10	-0.645626
35765507	chr7:35765507:T:G	4.87377e-08	-1.69196e-10	-1.14303
35765520	chr7:35765520:G:A	2.41263e-08	-1.59212	-0.254058
35767519	chr7:35767519:C:T	3.97533e-07	0.935809	0.0199825
35768122	chr7:35768122:C:T	2.86025e-08	-1.46204	-0.213953
35768300	chr7:35768300:G:T	1.03904e-08	-1.4915	-1.19711
35768623	chr7:35768623:T:C	1.53273e-08	-1.33201	-0.967847
35768773	chr7:35768773:A:C	3.73941e-07	-1.69196e-10	0.894612
35769206	chr7:35769206:A:G	1.54999e-08	-1.31873	-0.969928
35770514	chr7:35770514:T:C	5.05692e-08	-1.69196e-10	-1.10614
35770883	chr7:35770883:C:G	2.78688e-08	-1.70198	-2.6077e-10
35770907	chr7:35770907:C:G	9.60218e-08	-1.69196e-10	-0.464911
35770965	chr7:35770965:G:A	2.36823e-08	-0.717883	-1.14688
35771120	chr7:35771120:T:A	5.34735e-08	-1.69196e-10	-1.0503
35771153	chr7:35771153:C:A	3.36019e-08	-1.5149	-2.6077e-10
35771753	chr7:35771753:T:C	1.6417e-08	-1.25413	-0.97704
35772396	chr7:35772396:T:C	4.99124e-08	-1.69196e-10	-1.11922
35772416	chr7:35772416:C:G	2.63919e-08	-1.75643	-2.6077e-10
35772930	chr7:35772930:G:A	1.10188e-08	-1.7084	-0.921489
35774463	chr7:35774463:T:C	4.67942e-08	-1.69196e-10	-1.18373
35774477	chr7:35774477:G:A	8.47493e-08	-1.69196e-10	-0.589788
35774612	chr7:35774612:C:T	1.9283e-07	-1.69196e-10	0.232321
35775224	chr7:35775224:A:G	3.65637e-08	-1.43043	-2.6077e-10
35775255	chr7:35775255:T:A	1.13924e-07	-1.69196e-10	-0.293955
35776841	chr7:35776841:C:CA	8.2164e-09	-1.73183	-1.19153
35777502	chr7:35777502:A:G	6.27093e-08	-1.69196e-10	-0.890976
35777732	chr7:35777732:C:T	3.83914e-08	-1.38165	-2.6077e-10
35778043	chr7:35778043:T:C	3.86658e-07	-1.69196e-10	0.928055
35778353	chr7:35778353:G:A	1.94207e-07	-1.69196e-10	0.239439
35778636	chr7:35778636:G:A	1.14468e-08	-1.48774	-1.10404
35778760	chr7:35778760:G:A	2.33182e-08	-1.67935	-0.200904
35779862	chr7:35779862:A:G	4.53216e-08	-1.69196e-10	-1.2157
35780400	chr7:35780400:A:G	3.59342e-07	-1.69196e-10	0.854789
35780522	chr7:35780522:G:T	1.89495e-07	-1.69196e-10	0.214875
35780788	chr7:35780788:C:T	8.46371e-09	-1.7274	-1.1663
35781850	chr7:35781850:A:G	1.28845e-07	-1.69196e-10	-0.170877
35781894	chr7:35781894:C:T	9.99494e-09	-1.721	-1.00641
35782109	chr7:35782109:T:C	1.71009e-08	-1.15758	-1.03278
35782856	chr7:35782856:C:A	1.63917e-08	-1.20039	-1.03232
35783130	chr7:35783130:T:C	4.04664e-07	-1.69196e-10	0.97357
35783689	chr7:35783689:A:G	1.23927e-07	-1.69196e-10	-0.209795
35784805	chr7:35784805:C:T	2.01864e-08	-1.29056	-0.733917
35784815	chr7:35784815:C:G	2.72121e-08	-1.72582	-2.6077e-10
35785008	chr7:35785008:A:G	8.2234e-08	-1.69196e-10	-0.619917
35786682	chr7:35786682:C:G	3.58052e-07	-1.69196e-10	0.851192
35787043	chr7:35787043:C:T	1.61162e-08	-1.16027	-1.08939
35787286	chr7:35787286:C:G	9.51931e-08	-1.69196e-10	-0.473579
35787690	chr7:35787690:T:C	4.73027e-08	-1.69196e-10	-1.17292
35788961	chr7:35788961:C:G	8.34758e-08	-1.69196e-10	-0.604929
35789012	chr7:35789012:GTGGTTT:G	2.34067e-07	-1.69196e-10	0.42612
35789047	chr7:35789047:T:C	3.19746e-07	-1.69196e-10	0.738042
35789332	chr7:35789332:G:A	5.53025e-08	-1.69196e-10	-1.01667
35789386	chr7:35789386:T:C	8.4204e-09	-1.73224	-1.16658
35789738	chr7:35789738:G:C	1.94298e-07	-1.69196e-10	0.239906
35790272	chr7:35790272:C:A	4.31488e-07	-1.69196e-10	1.03775
35791029	chr7:35791029:G:C	5.02635e-08	-1.69196e-10	-1.11221
35791030	chr7:35791030:C:A	9.18008e-08	-1.69196e-10	-0.509865
35791310	chr7:35791310:A:C	1.93052e-08	-1.04913	-1.01998
35791545	chr7:35791545:T:C	7.72078e-08	-1.69196e-10	-0.682985
35791838	chr7:35791838:A:G	1.24032e-08	-1.33097	-1.18056
35792107	chr7:35792107:C:T	4.28243e-07	-1.69196e-10	1.03021
35793233	chr7:35793233:A:G	1.45797e-08	-1.7495	-0.60036
35793322	chr7:35793322:TC:T	8.23565e-09	-1.7443	-1.17671
35793324	chr7:35793324:C:T	8.24522e-09	-1.74273	-1.17712
35793915	chr7:35793915:CTGG:C	8.99734e-08	-1.69196e-10	-0.529972
35793933	chr7:35793933:A:G	2.6223e-08	-1.76285	-2.6077e-10
35793970	chr7:35793970:C:T	2.26939e-06	-1.69196e-10	2.69778
35794415	chr7:35794415:G:A	2.1329e-08	-1.29706	-0.672361
35794759	chr7:35794759:T:C	9.34079e-08	-1.69196e-10	-0.49251
35794962	chr7:35794962:C:T	6.16537e-08	-0.530378	-0.377574
35795035	chr7:35795035:T:C	1.39607e-08	-1.23211	-1.16114
35796693	chr7:35796693:A:T	8.35273e-09	-1.73008	-1.17682
35797073	chr7:35797073:C:G	5.01908e-08	-1.69196e-10	-1.11365
35797366	chr7:35797366:T:C	2.88267e-08	-1.66818	-2.6077e-10
35797559	chr7:35797559:A:C	2.00945e-06	-1.69196e-10	2.57613
35797612	chr7:35797612:A:T	5.875e-08	-1.69196e-10	-0.956196
35797865	chr7:35797865:T:C	3.73929e-07	-1.69196e-10	0.894581
35798537	chr7:35798537:C:T	1.65792e-08	-1.24466	-0.97668
35798703	chr7:35798703:C:T	8.34735e-09	-1.72818	-1.17936
35798959	chr7:35798959:T:C	4.5244e-08	-1.69196e-10	-1.21742
35799198	chr7:35799198:G:A	5.89755e-08	-1.69196e-10	-0.952363
35799564	chr7:35799564:A:G	1.36083e-07	-1.69196e-10	-0.116224
35799758	chr7:35799758:C:A	6.03302e-08	-1.69196e-10	-0.929654
35800021	chr7:35800021:T:C	4.25131e-07	-1.69196e-10	1.02291
35800064	chr7:35800064:G:T	9.01305e-08	-1.69196e-10	-0.528228
35801687	chr7:35801687:G:C	1.80265e-08	-1.4299	-0.70775
35802276	chr7:35802276:A:G	7.8126e-09	-1.76563	-1.20811
35802694	chr7:35802694:A:G	7.34815e-08	-0.732453	-2.6077e-10
35803114	chr7:35803114:A:G	1.86369e-08	-1.04806	-1.05628
35803846	chr7:35803846:C:T	5.47024e-08	-1.69196e-10	-1.02758
35803880	chr7:35803880:T:C	9.93903e-08	-1.69196e-10	-0.430432
35804760	chr7:35804760:A:G	1.89565e-07	-1.69196e-10	0.215246
35804867	chr7:35804867:G:A	1.06653e-07	-1.69196e-10	-0.359908
35806350	chr7:35806350:T:G	4.78914e-08	-1.69196e-10	-1.16055
35806498	chr7:35806498:A:G	2.46871e-08	-0.889954	-0.933251
35806648	chr7:35806648:A:G	1.00233e-07	-1.69196e-10	-0.421991
35807237	chr7:35807237:T:C	5.17975e-08	-1.69196e-10	-1.08214
35807269	chr7:35807269:C:T	1.8439e-08	-1.71508	-0.39994
35807278	chr7:35807278:G:A	1.5578e-07	-1.69196e-10	0.0189575
35807309	chr7:35807309:G:A	8.66685e-08	-1.69196e-10	-0.567395
35807431	chr7:35807431:G:A	2.00057e-08	-0.841677	-1.19179
35807525	chr7:35807525:C:T	4.61003e-08	-1.69196e-10	-1.19867
35807643	chr7:35807643:G:A	1.4518e-08	-1.76649	-0.587607
35807861	chr7:35807861:G:T	1.89248e-08	-1.70146	-0.387552
35808095	chr7:35808095:G:A	4.61221e-08	-1.69196e-10	-1.19819
35808099	chr7:35808099:A:G	2.23707e-08	-1.10312	-0.818611
35808113	chr7:35808113:A:G	2.1993e-08	-1.09835	-0.840413
35808377	chr7:35808377:T:C	2.02428e-08	-0.844775	-1.17691
35808709	chr7:35808709:G:A	6.8917e-08	-1.69196e-10	-0.796584
35808720	chr7:35808720:C:G	9.1798e-08	-1.69196e-10	-0.509896
35808802	chr7:35808802:A:G	4.58444e-08	-1.69196e-10	-1.20423
35809706	chr7:35809706:A:G	5.2963e-08	-1.69196e-10	-1.05989
35810448	chr7:35810448:C:T	4.54949e-08	-1.69196e-10	-1.21189
35810612	chr7:35810612:C:T	2.46228e-08	-0.614467	-1.21134
35810735	chr7:35810735:T:C	5.08974e-07	-1.69196e-10	1.20291
35811096	chr7:35811096:G:A	1.15011e-08	-1.69883	-0.888218
35811275	chr7:35811275:C:T	1.56986e-07	-1.69196e-10	0.0266696
35811707	chr7:35811707:T:C	1.5317e-06	1.97021	0.334439
35811730	chr7:35811730:T:G	1.51477e-07	-1.69196e-10	-0.00905532
35814120	chr7:35814120:G:A	4.14535e-08	-1.30491	-2.6077e-10
35814340	chr7:35814340:A:T	4.92641e-08	-1.69196e-10	-1.13229
35814902	chr7:35814902:A:G	2.24752e-08	-1.08434	-0.83274
35816473	chr7:35816473:G:A	2.68276e-08	-1.74005	-2.6077e-10
35816729	chr7:35816729:G:T	2.08084e-08	-0.794065	-1.20007
35817186	chr7:35817186:A:G	6.89646e-08	-1.69196e-10	-0.795893
35817201	chr7:35817201:TTTTTGATCCA:T	4.85321e-08	-1.69196e-10	-1.14726
35817589	chr7:35817589:G:A	4.55957e-08	-1.69196e-10	-1.20967
35817615	chr7:35817615:A:G	8.45523e-09	-1.72979	-1.16491
35817928	chr7:35817928:A:T	4.88039e-08	-1.69196e-10	-1.14168
35818164	chr7:35818164:T:C	4.58302e-08	-1.69196e-10	-1.20454
35818577	chr7:35818577:G:A	7.70573e-08	-1.69196e-10	-0.684937
35818798	chr7:35818798:A:G	2.80392e-08	-1.69588	-2.6077e-10
35819054	chr7:35819054:G:A	1.38067e-08	-1.22005	-1.18428
35819109	chr7:35819109:C:T	8.16572e-08	-1.69196e-10	-0.626956
35819704	chr7:35819704:A:G	5.58728e-08	-1.69196e-10	-1.00641
35819867	chr7:35819867:C:T	1.47395e-07	-1.69196e-10	-0.0363695
35820082	chr7:35820082:C:T	1.38188e-08	-1.22821	-1.17525
35820619	chr7:35820619:T:C	1.75983e-08	-1.73331	-0.428371
35820756	chr7:35820756:T:G	7.77697e-08	-1.69196e-10	-0.675734
35820949	chr7:35820949:A:G	1.62541e-08	-1.02418	-1.21696
35821106	chr7:35821106:G:A	5.34714e-08	-1.69196e-10	-1.05034
35821154	chr7:35821154:C:G	1.65365e-08	-1.00674	-1.21718
35822061	chr7:35822061:C:T	4.68741e-08	-1.69196e-10	-1.18202
35822189	chr7:35822189:C:T	2.27361e-08	-0.706288	-1.19924
35822512	chr7:35822512:C:T	8.91416e-08	-1.69196e-10	-0.53926
35822519	chr7:35822519:G:A	7.68062e-08	-1.69196e-10	-0.6882
35822534	chr7:35822534:G:A	2.50931e-08	-0.652956	-1.15394
35822699	chr7:35822699:G:A	1.33912e-08	-1.21856	-1.21633
35822745	chr7:35822745:C:A	2.45622e-07	-1.69196e-10	0.474309
35823624	chr7:35823624:C:T	2.87861e-08	-1.66959	-2.6077e-10
35824068	chr7:35824068:T:C	7.55485e-08	-1.69196e-10	-0.704712
35825626	chr7:35825626:C:T	4.71782e-08	-1.69196e-10	-1.17555
35826416	chr7:35826416:A:T	5.63324e-08	-1.69196e-10	-0.998216
35826512	chr7:35826512:T:C	2.39268e-08	-0.969334	-0.885153
35826555	chr7:35826555:T:A	1.17395e-06	2.03864	-2.6077e-10
35826765	chr7:35826765:C:T	1.11807e-07	-1.69196e-10	-0.312712
35826766	chr7:35826766:T:G	8.15932e-09	-1.71392	-1.2164
35826828	chr7:35826828:T:C	2.42657e-08	-0.919521	-0.920901
35827024	chr7:35827024:C:T	9.76957e-08	-1.69196e-10	-0.447629
35827321	chr7:35827321:G:GT	2.26745e-08	-0.963244	-0.945003
35827525	chr7:35827525:C:T	4.68848e-08	-1.69196e-10	-1.18179
35827552	chr7:35827552:G:A	1.19818e-08	-1.71694	-0.829163
35827987	chr7:35827987:A:G	5.58075e-08	-1.69196e-10	-1.00758
35828676	chr7:35828676:C:T	2.84659e-08	-1.68078	-2.6077e-10
35829257	chr7:35829257:A:T	2.28143e-08	-0.699489	-1.20261
35829545	chr7:35829545:A:T	1.70843e-07	-1.69196e-10	0.111259
35829925	chr7:35829925:C:T	9.17465e-08	-1.69196e-10	-0.510457
35829936	chr7:35829936:C:T	4.77576e-08	-1.69196e-10	-1.16335
35830043	chr7:35830043:G:A	1.55136e-08	-1.72911	-0.55866
35832246	chr7:35832246:G:T	4.52485e-08	-1.69196e-10	-1.21732
35832424	chr7:35832424:T:G	4.75271e-08	-1.69196e-10	-1.16819
35832527	chr7:35832527:A:G	3.17384e-08	-1.57196	-2.6077e-10
35832941	chr7:35832941:G:A	1.16336e-08	-1.68884	-0.886748
35833089	chr7:35833089:T:C	6.45717e-08	-0.86171	-2.6077e-10
35833930	chr7:35833930:G:A	2.19484e-08	-0.752514	-1.18828
35834231	chr7:35834231:A:G	4.76095e-08	-1.69196e-10	-1.16645
35834886	chr7:35834886:A:C	4.85036e-08	-1.69196e-10	-1.14785
35835379	chr7:35835379:T:C	1.32853e-07	-1.69196e-10	-0.140245
35835611	chr7:35835611:T:TC	5.5866e-08	-1.69196e-10	-1.00653
35836699	chr7:35836699:G:C	9.11331e-08	-1.69196e-10	-0.517165
35837764	chr7:35837764:C:G	5.71484e-08	-1.69196e-10	-0.983834
35838828	chr7:35838828:C:T	2.41859e-08	-0.698032	-1.14568
35839460	chr7:35839460:G:A	7.19368e-08	-1.69196e-10	-0.753698
35839989	chr7:35839989:T:A	2.0451e-08	-1.0604	-0.951053
35840070	chr7:35840070:G:A	2.76559e-08	-1.70965	-2.6077e-10
35840370	chr7:35840370:C:T	4.65115e-08	-1.69196e-10	-1.18979
35840570	chr7:35840570:G:A	7.3258e-08	-1.69196e-10	-0.735498
35841086	chr7:35841086:C:T	2.0506e-08	-1.04875	-0.960016
35841093	chr7:35841093:C:T	3.74814e-08	-1.40564	-2.6077e-10
35841241	chr7:35841241:A:G	3.12291e-08	-1.58814	-2.6077e-10
35841424	chr7:35841424:T:C	6.12381e-07	-1.69196e-10	1.38787
35842577	chr7:35842577:T:G	1.51333e-07	-1.69196e-10	-0.0100017
35842837	chr7:35842837:C:T	1.49676e-08	-1.76898	-0.554617
35843434	chr7:35843434:T:C	2.25782e-08	-0.703761	-1.20874
35843583	chr7:35843583:C:T	1.09387e-08	-1.70284	-0.934339
35843687	chr7:35843687:A:G	2.45521e-07	-1.69196e-10	0.473895
35844233	chr7:35844233:G:A	7.77788e-08	-1.69196e-10	-0.675617
35844747	chr7:35844747:C:T	5.19195e-08	-1.69196e-10	-1.07979
35845149	chr7:35845149:C:A	7.02996e-07	-1.69196e-10	1.52587
35845172	chr7:35845172:G:A	1.12473e-08	-1.69748	-0.911877
35845387	chr7:35845387:G:A	2.38078e-08	-0.700693	-1.15878
35845544	chr7:35845544:G:A	7.15557e-08	-1.69196e-10	-0.759011
35845567	chr7:35845567:C:T	7.97414e-08	-1.69196e-10	-0.650697
35845775	chr7:35845775:A:G	5.3792e-08	-1.69196e-10	-1.04436
35845964	chr7:35845964:T:C	2.49995e-08	-0.60046	-1.21017
35845986	chr7:35845986:T:C	4.99124e-08	-1.69196e-10	-1.11922
35846359	chr7:35846359:T:C	7.76444e-08	-1.69196e-10	-0.677347
35846806	chr7:35846806:C:G	5.05935e-08	-1.69196e-10	-1.10566
35846993	chr7:35846993:A:G	1.40364e-08	-1.76901	-0.618825
35847081	chr7:35847081:GTC:G	3.42426e-08	-1.49602	-2.6077e-10
35847532	chr7:35847532:ATTAT:A	2.38453e-08	-0.651894	-1.20601
35847974	chr7:35847974:G:T	7.72795e-08	-1.69196e-10	-0.682057
35848146	chr7:35848146:C:T	4.74043e-08	-1.69196e-10	-1.17077
35848159	chr7:35848159:A:G	7.33588e-08	-1.69196e-10	-0.734124
35848337	chr7:35848337:G:A	5.11889e-08	-1.69196e-10	-1.09396
35848424	chr7:35848424:T:C	2.59239e-08	-0.634355	-1.13997
35849488	chr7:35849488:C:T	9.83522e-08	-1.69196e-10	-0.440931
35849531	chr7:35849531:A:G	2.39644e-08	-0.650916	-1.202
35849791	chr7:35849791:A:C	2.15335e-07	-1.69196e-10	0.342707
35850076	chr7:35850076:A:G	1.16355e-08	-1.69334	-0.882086
35850181	chr7:35850181:A:G	1.9623e-07	-1.69196e-10	0.249802
35850804	chr7:35850804:C:A	6.35051e-08	-1.69196e-10	-0.878365
35851107	chr7:35851107:G:A	5.1787e-08	-1.69196e-10	-1.08235
35851158	chr7:35851158:A:G	2.25442e-07	-1.69196e-10	0.388576
35851413	chr7:35851413:G:A	1.37193e-08	-1.19486	-1.21582
35851501	chr7:35851501:A:G	2.47504e-07	-1.69196e-10	0.48194
35852017	chr7:35852017:G:A	1.67266e-07	-1.69196e-10	0.0900978
35852283	chr7:35852283:G:A	2.16301e-08	-1.00734	-0.948062
35853129	chr7:35853129:A:G	4.63769e-08	-1.69196e-10	-1.19268
35853298	chr7:35853298:C:T	1.18358e-08	-1.70273	-0.855625
35854006	chr7:35854006:T:C	1.31416e-07	-0.151116	-2.6077e-10
35854793	chr7:35854793:A:G	1.05436e-07	-1.69196e-10	-0.37138
35855127	chr7:35855127:C:T	2.34061e-08	-0.986251	-0.89024
35855323	chr7:35855323:G:A	1.65797e-07	-1.69196e-10	0.0812809
35856686	chr7:35856686:G:A	2.41549e-08	-0.650804	-1.1942
35856907	chr7:35856907:A:G	1.13099e-08	-1.69776	-0.906043
35857144	chr7:35857144:T:G	3.79605e-08	-1.39294	-2.6077e-10
35857600	chr7:35857600:G:A	1.62611e-08	-1.76822	-0.47249
35858145	chr7:35858145:A:G	2.72584e-08	-1.72412	-2.6077e-10
35858345	chr7:35858345:A:G	2.48519e-08	-0.614418	-1.20213
35858509	chr7:35858509:C:T	4.60147e-08	-1.69196e-10	-1.20053
35858577	chr7:35858577:A:G	4.74102e-08	-1.69196e-10	-1.17065
35858738	chr7:35858738:A:G	9.07744e-09	-1.72066	-1.10303
35859081	chr7:35859081:C:T	4.829e-08	-1.69196e-10	-1.15226
35859217	chr7:35859217:T:C	9.8009e-08	-1.69196e-10	-0.444427
35860074	chr7:35860074:T:C	1.10712e-08	-1.71519	-0.909952
35860494	chr7:35860494:C:T	2.45927e-08	-0.618298	-1.20874
35860570	chr7:35860570:G:T	4.64812e-08	-1.69196e-10	-1.19044
35861880	chr7:35861880:G:A	2.28412e-08	-0.698725	-1.20219
35861914	chr7:35861914:C:T	2.24085e-08	-0.707635	-1.21241
35862838	chr7:35862838:T:C	4.75642e-08	-1.69196e-10	-1.16741
35862989	chr7:35862989:A:C	1.90772e-08	-1.67308	-0.407918
35863239	chr7:35863239:A:AT	1.34475e-08	-1.23324	-1.19745
35863688	chr7:35863688:G:A	2.01187e-08	-1.70875	-0.319085
35863808	chr7:35863808:A:T	7.68945e-08	-1.69196e-10	-0.687051
35864424	chr7:35864424:T:C	1.70655e-08	-1.76789	-0.424539
35864770	chr7:35864770:A:G	2.27584e-08	-0.997978	-0.906576
35864946	chr7:35864946:T:C	3.09952e-07	-1.69196e-10	0.70693
35865427	chr7:35865427:A:C	4.7213e-08	-1.69196e-10	-1.17482
35865453	chr7:35865453:T:C	5.50417e-08	-1.69196e-10	-1.02139
35865471	chr7:35865471:T:A	4.69359e-08	-1.69196e-10	-1.1807
35865626	chr7:35865626:T:C	9.96677e-09	-1.76899	-0.961236
35865995	chr7:35865995:G:A	4.81274e-08	-1.69196e-10	-1.15563
35866874	chr7:35866874:C:A	2.42523e-07	-1.69196e-10	0.461611
35866907	chr7:35866907:T:C	2.25906e-08	-1.00056	-0.911392
35867851	chr7:35867851:A:T	1.6077e-08	-1.76763	-0.484465
35868019	chr7:35868019:C:T	5.26657e-08	-1.69196e-10	-1.06552
35868551	chr7:35868551:C:G	8.71949e-09	-1.70231	-1.16161
35868745	chr7:35868745:G:C	2.02267e-08	-1.70256	-0.319927
35869123	chr7:35869123:A:G	2.48209e-08	-0.605735	-1.21206
35869265	chr7:35869265:G:A	1.35557e-08	-1.21767	-1.205
35869293	chr7:35869293:G:A	2.72674e-08	-1.72379	-2.6077e-10
35869324	chr7:35869324:A:G	4.87155e-08	-1.69196e-10	-1.14349
35870037	chr7:35870037:A:T	4.77763e-08	-1.69196e-10	-1.16296
35870091	chr7:35870091:A:G	1.68387e-08	-0.99018	-1.21563
35870713	chr7:35870713:C:T	5.02363e-08	-1.69196e-10	-1.11275
35870871	chr7:35870871:C:T	3.24947e-08	-1.54841	-2.6077e-10
35870939	chr7:35870939:A:G	1.35723e-08	-1.22823	-1.19323
35871086	chr7:35871086:T:G	2.05137e-08	-1.02164	-0.986751
35871105	chr7:35871105:T:C	6.52161e-08	-1.69196e-10	-0.851779
35871197	chr7:35871197:C:T	1.15378e-07	-1.69196e-10	-0.281275
35871199	chr7:35871199:T:C	4.74603e-08	-1.69196e-10	-1.16959
35871218	chr7:35871218:C:T	1.16509e-08	-1.68993	-0.884179
35871854	chr7:35871854:T:C	4.72455e-08	-1.69196e-10	-1.17413
35871909	chr7:35871909:A:G	4.92405e-08	-1.69196e-10	-1.13277
35871999	chr7:35871999:G:T	4.84596e-08	-1.69196e-10	-1.14876
35872079	chr7:35872079:G:A	4.77077e-08	-1.16439	-2.6077e-10
35872129	chr7:35872129:A:G	8.09512e-08	-1.69196e-10	-0.63564
35872500	chr7:35872500:A:G	1.12377e-08	-1.71365	-0.896569
35872991	chr7:35872991:A:T	8.47625e-09	-1.74423	-1.14799
35873083	chr7:35873083:T:C	6.23795e-08	-1.69196e-10	-0.89625
35873116	chr7:35873116:A:G	1.00284e-07	-1.69196e-10	-0.421476
35873391	chr7:35873391:G:A	1.02905e-07	-1.69196e-10	-0.395679
35873424	chr7:35873424:C:T	2.33243e-08	-0.675208	-1.20478
35873503	chr7:35873503:A:G	2.21033e-08	-0.719599	-1.21416
35873952	chr7:35873952:T:C	2.30374e-08	-0.689344	-1.20302
35873954	chr7:35873954:A:G	2.28388e-08	-0.697451	-1.20357
35874454	chr7:35874454:A:T	1.9006e-07	-1.69196e-10	0.217852
35874463	chr7:35874463:G:A	1.32898e-08	-1.76581	-0.676685
35874652	chr7:35874652:A:G	1.78744e-07	-1.69196e-10	0.15647
35875955	chr7:35875955:C:A	5.1906e-08	-1.69196e-10	-1.08005
35876265	chr7:35876265:CTTG:C	7.43252e-08	-1.69196e-10	-0.721036
35876483	chr7:35876483:A:G	5.25853e-08	-1.69196e-10	-1.06705
35876486	chr7:35876486:T:A	4.86441e-08	-1.69196e-10	-1.14496
35876949	chr7:35876949:A:G	2.62691e-08	-1.76109	-2.6077e-10
35877299	chr7:35877299:A:G	2.20289e-08	-1.03737	-0.899758
35878316	chr7:35878316:TA:T	5.09285e-08	-1.69196e-10	-1.09906
35878320	chr7:35878320:A:G	5.08724e-08	-1.69196e-10	-1.10017
35878797	chr7:35878797:A:G	2.1525e-08	-1.03608	-0.924191
35878986	chr7:35878986:C:T	4.64287e-08	-1.69196e-10	-1.19157
35879305	chr7:35879305:G:A	2.80058e-08	-1.69708	-2.6077e-10
35879789	chr7:35879789:T:G	7.63169e-08	-1.69196e-10	-0.694592
35880131	chr7:35880131:G:C	2.24724e-08	-0.738818	-1.17838
35880198	chr7:35880198:CTTTTCTTTTCTTTTT:C	9.25729e-08	-1.69196e-10	-0.501489
35880422	chr7:35880422:T:C	3.1689e-08	-1.57352	-2.6077e-10
35880660	chr7:35880660:T:A	2.1477e-08	-1.07141	-0.891094
35880701	chr7:35880701:G:A	4.7249e-08	-1.69196e-10	-1.17405
35880932	chr7:35880932:C:A	9.83522e-08	-1.69196e-10	-0.440931
35881768	chr7:35881768:G:A	2.16466e-08	-1.02688	-0.927754
35882160	chr7:35882160:A:T	2.17402e-08	-0.744263	-1.20606
35882448	chr7:35882448:A:G	2.12571e-07	-1.69196e-10	0.329792
35883139	chr7:35883139:A:G	8.77953e-09	-1.73014	-1.12693
35883235	chr7:35883235:T:C	1.14741e-08	-1.69867	-0.890721
35883393	chr7:35883393:A:G	6.11321e-08	-1.69196e-10	-0.916448
35883831	chr7:35883831:T:A	4.75544e-08	-1.69196e-10	-1.16761
35884050	chr7:35884050:T:G	5.9985e-08	-1.69196e-10	-0.935391
35884066	chr7:35884066:G:A	4.77515e-08	-1.69196e-10	-1.16348
35884132	chr7:35884132:T:C	2.49196e-07	-1.69196e-10	0.488755
35884191	chr7:35884191:A:G	4.75853e-08	-1.69196e-10	-1.16696
35884283	chr7:35884283:G:A	2.28145e-08	-0.98674	-0.915352
35886009	chr7:35886009:A:G	8.20999e-09	-1.71571	-1.20842
35886135	chr7:35886135:A:G	4.75808e-08	-1.69196e-10	-1.16706
35886169	chr7:35886169:C:A	4.65469e-08	-1.69196e-10	-1.18903
35886268	chr7:35886268:G:A	2.34017e-08	-0.680359	-1.19632
35886532	chr7:35886532:A:G	2.26533e-08	-1.03546	-0.87372
35886742	chr7:35886742:CTT:C	4.69656e-08	-1.69196e-10	-1.18007
35887413	chr7:35887413:G:A	1.53755e-07	-1.69196e-10	0.00587287
35887509	chr7:35887509:A:G	1.15176e-08	-1.7542	-0.831401
35887775	chr7:35887775:A:C	2.36569e-08	-0.659106	-1.20673
35887847	chr7:35887847:A:G	4.5244e-08	-1.69196e-10	-1.21742
35888091	chr7:35888091:G:T	7.62646e-08	-1.69196e-10	-0.695277
35888649	chr7:35888649:G:A	1.15903e-07	-1.69196e-10	-0.276735
35888665	chr7:35888665:C:G	2.22388e-08	-0.718278	-1.20937
35888941	chr7:35888941:A:G	2.2892e-08	-0.688012	-1.21069
35888960	chr7:35888960:G:C	2.6158e-08	-1.76533	-2.6077e-10
35889035	chr7:35889035:T:G	8.51459e-09	-1.67216	-1.21555
35889170	chr7:35889170:G:A	5.85283e-07	-1.69196e-10	1.34261
35889378	chr7:35889378:A:G	4.71608e-08	-1.69196e-10	-1.17592
35889548	chr7:35889548:T:A	1.38468e-08	-1.24612	-1.15532
35889690	chr7:35889690:C:T	1.0086e-07	-1.69196e-10	-0.415754
35890650	chr7:35890650:G:T	2.29109e-08	-0.688849	-1.20902
35890827	chr7:35890827:A:C	2.3099e-08	-0.681188	-1.20851
35890833	chr7:35890833:G:A	5.94039e-08	-1.69196e-10	-0.945127
35890888	chr7:35890888:G:C	4.54265e-08	-1.69196e-10	-1.21339
35891367	chr7:35891367:C:CAT	4.73774e-08	-1.69196e-10	-1.17134
35891884	chr7:35891884:T:C	2.88893e-08	-1.66602	-2.6077e-10
35892213	chr7:35892213:T:C	8.16162e-09	-1.72191	-1.20813
35892337	chr7:35892337:A:G	2.86123e-07	-1.69196e-10	0.626937
35892656	chr7:35892656:G:T	1.3276e-08	-1.23021	-1.21332
35892763	chr7:35892763:G:GA	2.43861e-08	-0.631282	-1.20419
35892879	chr7:35892879:G:C	6.94659e-08	-1.69196e-10	-0.788649
35892931	chr7:35892931:G:A	2.1552e-08	-1.69777	-0.261249
35893760	chr7:35893760:T:C	2.89659e-08	-1.66337	-2.6077e-10
35893868	chr7:35893868:G:A	2.61714e-08	-1.76482	-2.6077e-10
35894252	chr7:35894252:T:C	1.14312e-08	-1.4065	-1.18664
35894343	chr7:35894343:C:A	2.3272e-08	-0.700794	-1.18144
35895481	chr7:35895481:A:T	4.76903e-08	-1.69196e-10	-1.16476
35895888	chr7:35895888:G:A	2.18152e-08	-1.01768	-0.929205
35895998	chr7:35895998:A:G	1.16433e-08	-1.70632	-0.868436
35896037	chr7:35896037:G:C	6.30129e-08	-1.69196e-10	-0.886147
35896055	chr7:35896055:T:C	1.0691e-08	-1.6326	-1.02748
35896058	chr7:35896058:C:T	4.79323e-08	-1.69196e-10	-1.1597
35896217	chr7:35896217:G:C	4.64812e-08	-1.69196e-10	-1.19044
35897150	chr7:35897150:A:T	6.19006e-07	-1.69196e-10	1.39863
35897983	chr7:35897983:A:AT	2.74055e-08	-0.509786	-1.20896
35898481	chr7:35898481:A:AT	4.84056e-08	-1.69196e-10	-1.14987
35898798	chr7:35898798:A:G	9.49275e-08	-1.69196e-10	-0.476372
35898970	chr7:35898970:A:G	2.40792e-08	-0.64498	-1.20316
35898987	chr7:35898987:C:T	2.50598e-08	-1.70116	-0.107063
35899210	chr7:35899210:G:C	1.16968e-08	-1.67854	-0.891633
35899281	chr7:35899281:C:T	2.20163e-08	-1.0109	-0.926809
35899399	chr7:35899399:G:A	4.80622e-08	-1.69196e-10	-1.15699
35899420	chr7:35899420:A:G	5.48715e-08	-1.69196e-10	-1.02449
35899751	chr7:35899751:G:T	2.22676e-08	-0.994068	-0.932283
35900042	chr7:35900042:T:C	5.20509e-08	-1.69196e-10	-1.07726
35900105	chr7:35900105:G:C	2.57768e-08	-0.579092	-1.20092
35900696	chr7:35900696:A:G	2.45178e-08	-0.924657	-0.905428
35901266	chr7:35901266:A:G	2.08688e-07	-1.69196e-10	0.311355
35901670	chr7:35901670:G:A	8.3102e-09	-1.70063	-1.21137
35901856	chr7:35901856:T:G	9.25561e-07	1.74305	0.0578681
35902332	chr7:35902332:CTCAG:C	2.95186e-08	-1.64447	-2.6077e-10
35903153	chr7:35903153:C:T	6.17693e-08	-0.906079	-2.6077e-10
35903374	chr7:35903374:A:G	7.40226e-08	-1.69196e-10	-0.725115
35903443	chr7:35903443:T:C	3.01962e-08	-1.62177	-2.6077e-10
35903479	chr7:35903479:T:A	4.9191e-08	-1.69196e-10	-1.13377
35903516	chr7:35903516:G:A	2.60909e-08	-1.7679	-2.6077e-10
35903837	chr7:35903837:A:C	2.72e-08	-0.526599	-1.19967
35905422	chr7:35905422:T:G	4.71134e-08	-1.69196e-10	-1.17693
35905802	chr7:35905802:G:A	2.54491e-06	2.56306	0.249306
35906106	chr7:35906106:C:T	2.04254e-07	-1.69196e-10	0.289876
35906243	chr7:35906243:C:G	7.78488e-08	-1.69196e-10	-0.674718
35906494	chr7:35906494:T:C	2.35772e-07	-1.69196e-10	0.433381
35906643	chr7:35906643:T:C	9.33619e-09	-1.72902	-1.06657
35906905	chr7:35906905:T:G	7.3482e-08	-1.69196e-10	-0.732445
35906999	chr7:35906999:T:G	1.21161e-07	-1.69196e-10	-0.23237
35907169	chr7:35907169:A:G	2.20729e-08	-0.849453	-1.08568
35907552	chr7:35907552:T:C	3.18817e-07	-1.69196e-10	0.735131
35907874	chr7:35907874:T:G	1.83824e-08	-0.901262	-1.21683
35908200	chr7:35908200:T:C	2.05572e-08	-1.01005	-0.996223
35908275	chr7:35908275:A:G	1.44007e-08	-1.1676	-1.19461
35908887	chr7:35908887:T:C	5.49383e-08	-1.69196e-10	-1.02327
35908894	chr7:35908894:C:G	5.50363e-08	-1.69196e-10	-1.02149
35909066	chr7:35909066:G:A	1.65873e-08	-1.03717	-1.18368
35909411	chr7:35909411:C:T	2.58996e-08	-0.860599	-0.914659
35909611	chr7:35909611:A:G	4.58099e-08	-1.69196e-10	-1.20499
35909948	chr7:35909948:C:T	6.49187e-08	-1.69196e-10	-0.85635
35910260	chr7:35910260:G:A	4.6409e-08	-1.69196e-10	-1.19199
35911214	chr7:35911214:C:T	2.65712e-07	-1.69196e-10	0.552928
35911257	chr7:35911257:C:T	1.23445e-08	-1.64006	-0.87622
35911358	chr7:35911358:C:T	1.19543e-07	-1.69196e-10	-0.245806
35911445	chr7:35911445:GA:G	8.26338e-08	-1.69196e-10	-0.615067
35911449	chr7:35911449:A:G	7.86348e-09	-1.75143	-1.21583
35911751	chr7:35911751:T:C	3.29677e-08	-1.53396	-2.6077e-10
35912092	chr7:35912092:T:C	5.28455e-08	-1.69196e-10	-1.06211
35912108	chr7:35912108:G:A	6.626e-08	-1.69196e-10	-0.8359
35912188	chr7:35912188:C:T	6.46685e-08	-1.69196e-10	-0.860212
35912238	chr7:35912238:G:A	4.72119e-08	-1.17484	-2.6077e-10
35913478	chr7:35913478:C:T	4.6406e-08	-1.69196e-10	-1.19206
35913694	chr7:35913694:G:A	7.40231e-06	3.88006	-2.6077e-10
35913805	chr7:35913805:G:A	2.08035e-08	-0.786942	-1.20742
35914103	chr7:35914103:T:A	2.00334e-08	-0.815455	-1.21663
35914713	chr7:35914713:T:C	1.99619e-08	-0.828203	-1.20746
35915099	chr7:35915099:G:A	1.37181e-08	-1.76753	-0.643239
35915814	chr7:35915814:G:T	1.42064e-08	-1.19043	-1.18536
35916148	chr7:35916148:C:T	1.35987e-08	-1.76647	-0.653043
35916565	chr7:35916565:G:A	6.08393e-08	-1.69196e-10	-0.92125
35917072	chr7:35917072:G:A	3.9183e-08	-1.36124	-2.6077e-10
35917651	chr7:35917651:C:T	3.45503e-06	3.1181	-2.6077e-10
35917745	chr7:35917745:A:G	1.58588e-08	-1.04975	-1.21601
35917904	chr7:35917904:T:C	6.56655e-08	-1.69196e-10	-0.844913
35918146	chr7:35918146:G:A	6.4201e-08	-1.69196e-10	-0.867467
35918367	chr7:35918367:C:T	4.69042e-08	-1.69196e-10	-1.18138
35918390	chr7:35918390:G:C	9.92179e-08	-1.69196e-10	-0.432168
35918740	chr7:35918740:G:A	2.3735e-08	-0.670592	-1.19195
35918934	chr7:35918934:T:C	1.21091e-07	-1.69196e-10	-0.232941
35918963	chr7:35918963:C:T	2.0668e-08	-0.795141	-1.20576
35919267	chr7:35919267:C:T	7.70217e-08	-1.69196e-10	-0.685399
35919323	chr7:35919323:G:A	1.98015e-08	-0.838368	-1.20536
35919697	chr7:35919697:G:A	1.33384e-07	-1.69196e-10	-0.136257
35920727	chr7:35920727:G:A	5.01983e-08	-1.69196e-10	-1.1135
35921271	chr7:35921271:T:C	4.62465e-08	-1.69196e-10	-1.1955
35921527	chr7:35921527:C:T	1.94288e-08	-1.00077	-1.06196
35921556	chr7:35921556:T:C	9.16115e-08	-1.69196e-10	-0.511929
35921787	chr7:35921787:T:A	1.96547e-07	0.251415	-2.6077e-10
35922247	chr7:35922247:A:G	9.06362e-08	-1.69196e-10	-0.522632
35922801	chr7:35922801:A:T	1.82547e-08	-0.928627	-1.19643
35922935	chr7:35922935:G:A	2.05069e-08	-0.795194	-1.21353
35923011	chr7:35923011:T:A	4.7829e-08	-1.69196e-10	-1.16185
35923394	chr7:35923394:T:C	4.74769e-08	-1.69196e-10	-1.16924
35923558	chr7:35923558:T:C	3.50382e-08	-0.288582	-1.18446
35923745	chr7:35923745:G:A	1.13463e-08	-1.69777	-0.902827
35923790	chr7:35923790:C:A	2.63608e-07	-1.69196e-10	0.544976
35924525	chr7:35924525:G:A	5.0564e-08	-1.69196e-10	-1.10625
35924780	chr7:35924780:G:A	3.97521e-08	-1.34682	-2.6077e-10
35925070	chr7:35925070:C:T	1.2039e-07	-1.69196e-10	-0.238751
35925364	chr7:35925364:T:C	8.86107e-08	-1.69196e-10	-0.545234
35925862	chr7:35925862:AAC:A	4.89805e-08	-1.69196e-10	-1.13806
35926767	chr7:35926767:G:A	4.66334e-08	-1.69196e-10	-1.18717
35926771	chr7:35926771:C:T	9.20259e-09	-1.62266	-1.18734
35927354	chr7:35927354:C:T	2.28662e-07	-1.69196e-10	0.402761
35927977	chr7:35927977:T:C	1.36544e-08	-1.51169	-0.903736
35928140	chr7:35928140:C:T	2.80263e-08	-1.69634	-2.6077e-10
35928176	chr7:35928176:A:G	1.16138e-07	-1.69196e-10	-0.274705
35928290	chr7:35928290:A:G	4.7369e-08	-1.69196e-10	-1.17152
35929177	chr7:35929177:G:A	5.53082e-08	-1.69196e-10	-1.01657
35929276	chr7:35929276:T:A	5.52694e-08	-1.69196e-10	-1.01727
35929395	chr7:35929395:T:C	1.55649e-08	-1.52932	-0.755145
35930076	chr7:35930076:G:A	1.84265e-07	-1.69196e-10	0.186891
35930152	chr7:35930152:G:A	1.14159e-07	-1.69196e-10	-0.291892
35930481	chr7:35930481:AG:A	1.41545e-08	-1.60427	-0.775186
35930605	chr7:35930605:G:A	7.63658e-08	-0.693952	-2.6077e-10
35930762	chr7:35930762:A:G	1.37063e-08	-1.49933	-0.912307
35931855	chr7:35931855:C:G	5.30763e-08	-1.69196e-10	-1.05776
35932272	chr7:35932272:C:T	1.36195e-08	-1.5039	-0.914084
35932279	chr7:35932279:T:C	6.61719e-08	-1.69196e-10	-0.83723
35932833	chr7:35932833:T:C	1.23886e-08	-1.55132	-0.961389
35933390	chr7:35933390:C:A	5.53196e-08	-1.69196e-10	-1.01636
35933534	chr7:35933534:A:G	4.54802e-08	-1.69196e-10	-1.21221
35933767	chr7:35933767:G:A	3.35494e-07	0.786119	-2.6077e-10
35934211	chr7:35934211:T:C	1.35196e-08	-1.49914	-0.926204
35934466	chr7:35934466:T:C	6.72924e-08	-1.69196e-10	-0.820438
35934705	chr7:35934705:A:T	2.42888e-07	-1.69196e-10	0.463112
35935463	chr7:35935463:A:G	1.40494e-08	-1.62063	-0.766282
35935547	chr7:35935547:CAG:C	5.07276e-08	-1.69196e-10	-1.10302
35935878	chr7:35935878:T:C	1.92113e-07	-1.69196e-10	0.228597
35935880	chr7:35935880:C:T	1.97989e-07	-1.69196e-10	0.258727
35935949	chr7:35935949:A:T	5.59627e-08	-1.69196e-10	-1.0048
35935962	chr7:35935962:C:T	4.58761e-08	-1.69196e-10	-1.20354
35936715	chr7:35936715:T:C	5.70631e-08	-1.69196e-10	-0.985329
35936898	chr7:35936898:A:G	2.33426e-07	-1.69196e-10	0.423379
35937199	chr7:35937199:G:A	9.06858e-07	-1.69196e-10	1.7805
35937788	chr7:35937788:C:T	1.42913e-08	-1.76861	-0.601224
35937888	chr7:35937888:C:T	1.52965e-07	-1.69196e-10	0.000721124
35938059	chr7:35938059:T:G	7.28649e-08	-1.69196e-10	-0.740879
35938276	chr7:35938276:G:C	2.80738e-08	-1.69465	-2.6077e-10
35938372	chr7:35938372:A:G	1.09024e-06	-1.69196e-10	1.96466
35938870	chr7:35938870:T:C	7.81767e-08	-1.69196e-10	-0.670514
35938974	chr7:35938974:T:C	5.47353e-08	-1.69196e-10	-1.02698
35939071	chr7:35939071:C:T	4.8027e-08	-1.69196e-10	-1.15772
35939527	chr7:35939527:C:T	4.75243e-08	-1.69196e-10	-1.16824
35939957	chr7:35939957:G:T	4.79481e-08	-1.69196e-10	-1.15937
35940388	chr7:35940388:T:C	2.36464e-07	-1.69196e-10	0.436311
35940943	chr7:35940943:G:A	1.10929e-08	-1.76496	-0.858223
35940951	chr7:35940951:A:G	5.06647e-07	1.19833	-2.6077e-10
35941315	chr7:35941315:T:A	1.22883e-07	-1.69196e-10	-0.218251
35941779	chr7:35941779:C:T	1.36905e-07	-1.69196e-10	-0.110199
35941969	chr7:35941969:T:C	5.48669e-07	-1.69196e-10	1.27801
35942102	chr7:35942102:G:GT	2.91469e-08	-1.65714	-2.6077e-10
35942209	chr7:35942209:G:A	5.19367e-08	-1.69196e-10	-1.07946
35942408	chr7:35942408:A:G	5.23601e-08	-1.69196e-10	-1.07134
35942613	chr7:35942613:T:C	8.16202e-09	-1.76355	-1.16644
35942690	chr7:35942690:T:G	4.85821e-08	-1.69196e-10	-1.14623
35943025	chr7:35943025:C:T	5.30515e-08	-1.69196e-10	-1.05822
35943510	chr7:35943510:C:G	2.914e-08	-1.65737	-2.6077e-10
35943951	chr7:35943951:C:T	2.32749e-07	-1.69196e-10	0.420473
35943966	chr7:35943966:A:C	4.93118e-08	-1.13132	-2.6077e-10
35943978	chr7:35943978:A:G	2.92943e-08	-1.65209	-2.6077e-10
35943982	chr7:35943982:A:T	4.563e-08	-1.69196e-10	-1.20892
35944418	chr7:35944418:G:A	1.12038e-08	-1.42277	-1.19047
35944759	chr7:35944759:A:G	3.4207e-08	-1.49706	-2.6077e-10
35945651	chr7:35945651:A:G	4.63993e-07	-1.69196e-10	1.11038
35945855	chr7:35945855:T:C	6.73957e-08	-1.69196e-10	-0.818905
35945969	chr7:35945969:C:A	6.58436e-08	-1.69196e-10	-0.842204
35946909	chr7:35946909:A:G	8.94924e-09	-1.65272	-1.1852
35947010	chr7:35947010:A:G	6.092e-08	-1.69196e-10	-0.919924
35947124	chr7:35947124:C:A	8.8243e-09	-1.67582	-1.17616
35947316	chr7:35947316:T:C	4.54166e-08	-1.69196e-10	-1.21361
35947328	chr7:35947328:G:A	8.72181e-09	-1.6814	-1.18226
35947407	chr7:35947407:A:G	8.82e-09	-1.66551	-1.18696
35947660	chr7:35947660:T:C	6.93764e-08	-1.69196e-10	-0.78994
35947707	chr7:35947707:C:A	3.29698e-08	-1.654	0.120104
35947715	chr7:35947715:G:C	3.96495e-08	-1.64881	0.299404
35947751	chr7:35947751:A:G	6.0372e-08	-1.69196e-10	-0.928961
35947892	chr7:35947892:T:C	1.40397e-07	-1.69196e-10	-0.0850098
35948171	chr7:35948171:A:G	4.54054e-08	-1.69196e-10	-1.21385
35948287	chr7:35948287:G:A	4.57364e-08	-1.69196e-10	-1.20659
35948336	chr7:35948336:G:A	5.65163e-08	-1.69196e-10	-0.994957
35948711	chr7:35948711:C:T	3.16497e-08	-1.57476	-2.6077e-10
35949385	chr7:35949385:G:C	1.22442e-08	-1.72268	-0.801752
35949399	chr7:35949399:A:T	4.53296e-08	-1.69196e-10	-1.21553
35949506	chr7:35949506:G:A	4.77818e-08	-1.69196e-10	-1.16284
35949907	chr7:35949907:A:C	9.19292e-09	-1.76895	-1.0421
35950202	chr7:35950202:T:C	6.1029e-08	-1.69196e-10	-0.918137
35950270	chr7:35950270:G:A	1.12181e-07	-0.309374	-2.6077e-10
35950334	chr7:35950334:T:C	1.774e-08	-1.65952	-0.494143
35950458	chr7:35950458:T:C	4.83906e-08	-1.69196e-10	-1.15018
35950571	chr7:35950571:C:T	4.5244e-08	-1.69196e-10	-1.21742
35950584	chr7:35950584:C:T	9.03194e-08	-0.526134	-2.6077e-10
35950585	chr7:35950585:C:T	1.04439e-08	-1.75015	-0.933317
35950877	chr7:35950877:C:T	9.40189e-09	-1.58984	-1.19874
35951565	chr7:35951565:A:C	9.44793e-09	-1.75567	-1.02802
35952137	chr7:35952137:G:C	1.65196e-08	-1.67094	-0.553998
35952192	chr7:35952192:C:T	7.38806e-08	-1.69196e-10	-0.727036
35952257	chr7:35952257:G:A	4.57567e-08	-1.69196e-10	-1.20615
35952600	chr7:35952600:C:A	6.06826e-08	-1.69196e-10	-0.923829
35952854	chr7:35952854:A:G	4.53545e-08	-1.69196e-10	-1.21498
35952859	chr7:35952859:A:G	4.54165e-08	-1.69196e-10	-1.21361
35952860	chr7:35952860:T:G	4.56291e-08	-1.69196e-10	-1.20894
35952993	chr7:35952993:T:A	1.61112e-08	-1.68753	-0.562438
35953191	chr7:35953191:G:A	3.0407e-08	-1.61481	-2.6077e-10
35953949	chr7:35953949:A:G	5.44543e-08	-1.69196e-10	-1.03212
35954003	chr7:35954003:C:G	1.04965e-08	-1.47148	-1.20696
35954005	chr7:35954005:A:G	1.03503e-08	-1.48614	-1.20633
35954006	chr7:35954006:C:T	1.01671e-08	-1.49651	-1.21382
35954029	chr7:35954029:A:G	1.09812e-08	-1.41877	-1.21453
35954273	chr7:35954273:C:T	6.71307e-08	0.287461	-1.11031
35954591	chr7:35954591:A:G	6.94216e-08	0.323749	-1.11304
35955213	chr7:35955213:A:T	6.19892e-08	-1.69196e-10	-0.902525
35955325	chr7:35955325:G:A	5.12521e-08	-1.69196e-10	-1.09273
35955333	chr7:35955333:G:A	1.3136e-06	-1.69196e-10	2.15104
35956478	chr7:35956478:G:T	4.55595e-08	-1.69196e-10	-1.21047
35956522	chr7:35956522:A:C	1.31479e-08	-1.70836	-0.744864
35956547	chr7:35956547:C:T	1.59289e-07	-1.69196e-10	0.0412365
35957012	chr7:35957012:G:A	4.70229e-08	-1.69196e-10	-1.17885
35957136	chr7:35957136:T:C	1.38804e-08	-1.71469	-0.684324
35957228	chr7:35957228:T:C	1.4036e-08	-1.70469	-0.683173
35957432	chr7:35957432:C:T	4.66711e-08	-1.69196e-10	-1.18636
35957528	chr7:35957528:G:A	4.53687e-08	-1.69196e-10	-1.21466
35957616	chr7:35957616:G:A	3.05468e-08	-1.61023	-2.6077e-10
35957728	chr7:35957728:C:T	7.60837e-08	-1.69196e-10	-0.697652
35958012	chr7:35958012:CTTTTG:C	2.99061e-08	-1.73894	0.107518
35958035	chr7:35958035:A:G	3.11808e-07	-1.69196e-10	0.712902
35958470	chr7:35958470:G:T	4.68195e-08	-1.69196e-10	-1.18319
35958703	chr7:35958703:A:G	2.77954e-08	-1.70462	-2.6077e-10
35958942	chr7:35958942:T:C	1.00491e-08	-1.71971	-1.00229
35959255	chr7:35959255:T:A	1.2325e-06	-1.69196e-10	2.08732
35959858	chr7:35959858:C:T	4.57228e-08	-1.69196e-10	-1.20689
35959874	chr7:35959874:G:T	4.57291e-08	-1.69196e-10	-1.20675
35960113	chr7:35960113:C:T	4.64064e-08	-1.69196e-10	-1.19205
35960165	chr7:35960165:CATT:C	3.02721e-08	-1.61926	-2.6077e-10
35960304	chr7:35960304:G:A	3.10009e-08	-1.59547	-2.6077e-10
35960520	chr7:35960520:G:A	5.59109e-08	-1.69196e-10	-1.00573
35960797	chr7:35960797:A:G	4.95354e-08	-1.69196e-10	-1.1268
35960822	chr7:35960822:G:A	7.28642e-08	-1.69196e-10	-0.740889
35960823	chr7:35960823:A:G	6.93651e-08	-1.69196e-10	-0.790102
35961570	chr7:35961570:A:G	8.17428e-08	-1.69196e-10	-0.625909
35961894	chr7:35961894:T:A	4.67019e-08	-1.69196e-10	-1.1857
35962392	chr7:35962392:A:C	8.21553e-08	-1.69196e-10	-0.620874
35962974	chr7:35962974:G:A	5.82481e-08	-1.69196e-10	-0.964774
35963047	chr7:35963047:T:C	4.62048e-08	-1.69196e-10	-1.1964
35963628	chr7:35963628:G:A	4.58317e-08	-1.69196e-10	-1.20451
35963769	chr7:35963769:T:G	9.16651e-08	-1.69196e-10	-0.511344
35963952	chr7:35963952:A:G	4.54139e-08	-1.69196e-10	-1.21367
35963963	chr7:35963963:G:A	5.63546e-08	-1.69196e-10	-0.997823
35963967	chr7:35963967:C:T	2.9577e-08	-1.65394	0.0114535
35964002	chr7:35964002:A:C	1.22372e-08	-1.69086	-0.834144
35964150	chr7:35964150:G:A	4.63359e-08	-1.69196e-10	-1.19357
35964284	chr7:35964284:T:C	1.65009e-07	-1.69196e-10	0.0765147
35964445	chr7:35964445:G:A	6.69344e-08	-1.69196e-10	-0.825773
35964806	chr7:35964806:G:A	1.3155e-08	-1.69813	-0.754559
35965056	chr7:35965056:TTATGGAAACAAAACAAGCA:T	5.70635e-08	-1.69196e-10	-0.985321
35965078	chr7:35965078:C:T	5.64005e-08	-1.69196e-10	-0.997007
35965347	chr7:35965347:AAT:A	5.518e-08	-1.69196e-10	-1.01889
35965966	chr7:35965966:AG:A	4.53235e-08	-1.69196e-10	-1.21566
35966092	chr7:35966092:A:C	3.04365e-07	-1.69196e-10	0.688743
35966648	chr7:35966648:C:T	5.66306e-08	-1.69196e-10	-0.992936
35966726	chr7:35966726:G:A	2.93419e-08	-1.64275	-0.00772042
35966754	chr7:35966754:G:A	1.35644e-08	-1.62087	-0.801169
35967451	chr7:35967451:C:G	1.38166e-08	-1.63749	-0.766124
35967581	chr7:35967581:G:A	4.89251e-08	-1.69196e-10	-1.1392
35968128	chr7:35968128:A:G	1.34867e-08	-1.66176	-0.766021
35968228	chr7:35968228:G:A	4.53106e-08	-1.69196e-10	-1.21595
35968462	chr7:35968462:C:T	1.49782e-06	-1.69196e-10	2.28228
35968725	chr7:35968725:C:A	2.60689e-08	-1.76874	-2.6077e-10
35968790	chr7:35968790:C:T	4.52791e-08	-1.69196e-10	-1.21664
35969063	chr7:35969063:C:G	6.95408e-08	-1.69196e-10	-0.787573
35969580	chr7:35969580:A:G	4.60328e-08	-1.69196e-10	-1.20013
35969903	chr7:35969903:T:C	1.26718e-08	-1.61971	-0.870396
35970259	chr7:35970259:C:A	2.62063e-07	-1.69196e-10	0.539098
35970813	chr7:35970813:A:G	7.2319e-08	-1.69196e-10	-0.748399
35970963	chr7:35970963:T:C	8.10916e-08	-1.69196e-10	-0.633907
35971095	chr7:35971095:G:A	5.59204e-08	-1.69196e-10	-1.00556
35971109	chr7:35971109:G:T	7.05991e-08	-1.69196e-10	-0.772469
35971118	chr7:35971118:C:G	2.05672e-07	-1.69196e-10	0.296796
35971663	chr7:35971663:T:G	1.12652e-08	-1.69615	-0.911617
35971887	chr7:35971887:A:G	1.34114e-06	-1.69196e-10	2.17179
35972212	chr7:35972212:G:T	3.41606e-08	-1.49841	-2.6077e-10
35972792	chr7:35972792:C:T	4.60877e-08	-1.69196e-10	-1.19894
35972992	chr7:35972992:A:G	5.38384e-08	-1.69196e-10	-1.0435
35973049	chr7:35973049:T:C	5.02838e-08	-1.69196e-10	-1.1118
35973602	chr7:35973602:A:T	7.02385e-08	-1.69196e-10	-0.77759
35973706	chr7:35973706:C:G	4.88353e-08	-1.69196e-10	-1.14103
35973936	chr7:35973936:A:G	2.88982e-08	-1.66571	-2.6077e-10
35974082	chr7:35974082:A:G	1.03377e-07	-1.69196e-10	-0.3911
35974928	chr7:35974928:C:T	5.9582e-08	-1.69196e-10	-0.942132
35975281	chr7:35975281:A:G	1.14422e-07	-1.69196e-10	-0.289594
35975715	chr7:35975715:A:T	1.30163e-07	-1.69196e-10	-0.160696
35976008	chr7:35976008:A:G	2.64575e-08	-1.75395	-2.6077e-10
35976151	chr7:35976151:G:A	4.37009e-07	-1.69196e-10	1.05047
35976195	chr7:35976195:A:G	4.80955e-08	-1.69196e-10	-1.1563
35976256	chr7:35976256:T:A	2.87881e-08	-1.66952	-2.6077e-10
35976267	chr7:35976267:C:T	2.94937e-08	-1.64531	-2.6077e-10
35976344	chr7:35976344:T:C	2.95209e-08	-1.64439	-2.6077e-10
35976554	chr7:35976554:G:T	1.856e-08	-1.00259	-1.10588
35976628	chr7:35976628:A:C	7.55041e-08	-1.69196e-10	-0.705299
35976843	chr7:35976843:T:C	4.88483e-08	-1.69196e-10	-1.14077
35976856	chr7:35976856:T:C	5.56513e-08	-1.01038	-2.6077e-10
35976909	chr7:35976909:G:A	8.69932e-08	-1.69196e-10	-0.563657
35976970	chr7:35976970:C:T	7.21388e-07	-1.69196e-10	1.55169
35977033	chr7:35977033:C:T	4.14641e-08	-1.43399	0.129328
35977049	chr7:35977049:G:A	1.43565e-08	-1.36494	-1.00035
35977051	chr7:35977051:T:C	2.92361e-08	-1.65408	-2.6077e-10
35977485	chr7:35977485:C:T	2.81165e-08	-0.665915	-1.02721
35977581	chr7:35977581:T:G	2.92388e-08	-1.65399	-2.6077e-10
35978036	chr7:35978036:G:A	4.80469e-08	-1.69196e-10	-1.15731
35978608	chr7:35978608:A:G	2.85088e-08	-1.67927	-2.6077e-10
35978693	chr7:35978693:A:C	2.91525e-08	-1.65695	-2.6077e-10
35978908	chr7:35978908:T:C	5.2957e-08	-1.69196e-10	-1.06001
35979157	chr7:35979157:G:A	7.68794e-08	-1.69196e-10	-0.687248
35979357	chr7:35979357:T:G	7.91257e-09	-1.74374	-1.21729
35979602	chr7:35979602:G:A	4.78608e-08	-1.69196e-10	-1.16119
35979657	chr7:35979657:C:T	3.02667e-08	-0.594782	-1.02466
35979757	chr7:35979757:A:G	4.52737e-08	-1.69196e-10	-1.21676
35979763	chr7:35979763:C:A	4.70458e-08	-1.69196e-10	-1.17836
35979850	chr7:35979850:G:A	2.66882e-08	-0.720424	-1.02484
35979951	chr7:35979951:C:T	4.70458e-08	-1.69196e-10	-1.17836
35980254	chr7:35980254:G:C	4.70147e-08	-1.69196e-10	-1.17903
35980335	chr7:35980335:G:T	7.55344e-08	-1.69196e-10	-0.704898
35980611	chr7:35980611:G:A	2.19685e-08	-0.836357	-1.10352
35980686	chr7:35980686:G:A	2.97631e-08	-1.63622	-2.6077e-10
35980732	chr7:35980732:G:A	4.72647e-07	-1.69196e-10	1.12886
35981096	chr7:35981096:G:A	8.52988e-08	-1.69196e-10	-0.583326
35981145	chr7:35981145:A:AT	5.86655e-08	-1.69196e-10	-0.957635
35982063	chr7:35982063:T:C	3.56049e-08	-1.76136	0.304362
35982246	chr7:35982246:T:G	3.97444e-07	-1.69196e-10	0.955568
35982607	chr7:35982607:G:A	3.42601e-08	-1.49551	-2.6077e-10
35982724	chr7:35982724:G:A	8.62869e-08	-1.69196e-10	-0.571809
35982806	chr7:35982806:T:C	1.55347e-08	-1.23731	-1.0491
35983352	chr7:35983352:ACTT:A	2.12775e-07	-1.69196e-10	0.330751
35983635	chr7:35983635:G:A	7.48746e-07	-1.69196e-10	1.58891
35983756	chr7:35983756:G:A	4.52989e-08	-1.69196e-10	-1.2162
35984319	chr7:35984319:A:G	1.80565e-08	-0.918565	-1.21742
35984346	chr7:35984346:A:G	2.82549e-08	-1.68822	-2.6077e-10
35984454	chr7:35984454:G:A	1.09618e-07	-1.69196e-10	-0.332481
35984717	chr7:35984717:A:AAGCTAGGGTTGGCGTC	4.52619e-08	-1.69196e-10	-1.21702
35984823	chr7:35984823:C:T	4.52442e-08	-1.69196e-10	-1.21741
35984941	chr7:35984941:T:C	2.89082e-08	-1.66536	-2.6077e-10
35985553	chr7:35985553:T:C	4.52542e-08	-1.69196e-10	-1.21719
35985684	chr7:35985684:A:C	4.52566e-08	-1.69196e-10	-1.21714
35985749	chr7:35985749:C:T	2.77274e-08	-0.93783	-0.769235
35985808	chr7:35985808:C:T	2.74396e-08	-1.7175	-2.6077e-10
35986176	chr7:35986176:G:A	1.44737e-08	-1.70228	-0.654878
35986394	chr7:35986394:G:T	8.20149e-07	-1.69196e-10	1.68
35986525	chr7:35986525:T:C	3.2192e-08	-0.802778	-0.754991
35986719	chr7:35986719:C:T	4.52544e-08	-1.69196e-10	-1.21719
35987205	chr7:35987205:C:T	2.96742e-08	-0.918483	-0.720725
35987283	chr7:35987283:C:G	5.40518e-08	-1.69196e-10	-1.03954
35987305	chr7:35987305:A:G	4.52584e-08	-1.69196e-10	-1.2171
35987463	chr7:35987463:T:C	5.05824e-08	-1.69196e-10	-1.10588
35987664	chr7:35987664:A:G	4.52554e-08	-1.69196e-10	-1.21716
35987705	chr7:35987705:G:C	5.39047e-08	-1.69196e-10	-1.04227
35987915	chr7:35987915:A:T	5.33092e-08	-1.69196e-10	-1.05338
35988418	chr7:35988418:T:G	1.84024e-07	-1.69196e-10	0.185581
35988589	chr7:35988589:C:T	5.89118e-08	-1.69196e-10	-0.953445
35988795	chr7:35988795:T:A	9.00213e-08	-1.69196e-10	-0.52944
35989328	chr7:35989328:T:C	2.79747e-08	-1.69819	-2.6077e-10
35989442	chr7:35989442:G:A	5.90079e-08	-1.69196e-10	-0.951814
35989455	chr7:35989455:G:T	9.45215e-08	-1.69196e-10	-0.480659
35990109	chr7:35990109:C:T	2.88982e-07	-1.69196e-10	0.636878
35990224	chr7:35990224:T:C	1.23046e-08	-1.71952	-0.799996
35990270	chr7:35990270:G:A	4.54305e-08	-1.69196e-10	-1.2133
35990493	chr7:35990493:C:T	4.52468e-08	-1.69196e-10	-1.21735
35990957	chr7:35990957:A:C	2.85621e-08	-1.67741	-2.6077e-10
35991020	chr7:35991020:G:A	5.42459e-08	-1.69196e-10	-1.03596
35991082	chr7:35991082:T:G	1.32857e-08	-1.73208	-0.710721
35991266	chr7:35991266:A:G	1.8627e-07	-1.69196e-10	0.197712
35991317	chr7:35991317:G:A	4.5254e-08	-1.69196e-10	-1.21719
35992068	chr7:35992068:C:T	5.25402e-08	-1.69196e-10	-1.06791
35992362	chr7:35992362:C:T	1.39126e-08	-1.26624	-1.13045
35992901	chr7:35992901:T:C	8.51893e-08	-1.69196e-10	-0.58461
35993134	chr7:35993134:C:T	8.93774e-08	-1.69196e-10	-0.536618
35993188	chr7:35993188:A:G	4.52701e-08	-1.69196e-10	-1.21684
35993358	chr7:35993358:T:C	8.88632e-08	-1.69196e-10	-0.542388
35993481	chr7:35993481:A:G	1.27748e-08	-1.64987	-0.832142
35993635	chr7:35993635:G:T	1.2826e-07	-1.69196e-10	-0.175425
35993829	chr7:35993829:T:C	1.63602e-07	0.0679505	-2.6077e-10
35993903	chr7:35993903:G:A	4.53167e-08	-1.69196e-10	-1.21581
35993967	chr7:35993967:T:A	2.79539e-08	-1.69893	-2.6077e-10
35994125	chr7:35994125:A:C	2.87185e-08	-1.67194	-2.6077e-10
35994396	chr7:35994396:C:T	4.52689e-08	-1.69196e-10	-1.21687
35994964	chr7:35994964:C:T	4.52689e-08	-1.69196e-10	-1.21687
35994989	chr7:35994989:G:A	4.52665e-08	-1.69196e-10	-1.21692
35995052	chr7:35995052:T:C	2.81543e-08	-0.831756	-0.860029
35995081	chr7:35995081:G:A	4.52689e-08	-1.69196e-10	-1.21687
35995409	chr7:35995409:G:T	1.02286e-07	-1.69196e-10	-0.401709
35995482	chr7:35995482:A:G	1.25864e-08	-1.42331	-1.07356
35995557	chr7:35995557:T:C	1.52685e-08	-1.72162	-0.58208
35995805	chr7:35995805:A:C	4.52959e-08	-1.69196e-10	-1.21627
35995893	chr7:35995893:A:G	6.12868e-08	-1.69196e-10	-0.913921
35995961	chr7:35995961:T:C	6.13734e-08	-1.69196e-10	-0.91251
35996224	chr7:35996224:G:T	4.52676e-08	-1.69196e-10	-1.2169
35996465	chr7:35996465:C:T	4.67215e-08	-1.69196e-10	-1.18528
35996506	chr7:35996506:C:T	8.22856e-08	-1.69196e-10	-0.61929
35996507	chr7:35996507:TCTGCC:T	8.19763e-08	-1.69196e-10	-0.623056
35996694	chr7:35996694:A:C	4.53959e-08	-1.69196e-10	-1.21407
35997275	chr7:35997275:G:A	1.09427e-07	-1.69196e-10	-0.334225
35997631	chr7:35997631:C:T	7.75124e-08	-1.69196e-10	-0.679049
35997825	chr7:35997825:G:A	1.19811e-08	-1.69634	-0.849811
35997985	chr7:35997985:C:A	7.17749e-08	-1.69196e-10	-0.755951
35998719	chr7:35998719:C:T	2.83738e-08	-1.68402	-2.6077e-10
35998762	chr7:35998762:C:T	2.83111e-08	-1.68623	-2.6077e-10
35998802	chr7:35998802:G:A	7.52343e-08	-1.69196e-10	-0.70888
35999079	chr7:35999079:A:C	7.52184e-08	-1.69196e-10	-0.70909
35999579	chr7:35999579:A:T	1.27613e-08	-1.69848	-0.78459
35999737	chr7:35999737:T:G	1.43012e-06	-1.69196e-10	2.23603
36000616	chr7:36000616:T:C	2.9698e-08	-1.63841	-2.6077e-10
36001040	chr7:36001040:C:T	2.71575e-08	-1.72783	-2.6077e-10
36001164	chr7:36001164:G:A	4.52499e-08	-1.69196e-10	-1.21729
36001313	chr7:36001313:C:A	5.4016e-08	-1.69196e-10	-1.04021
36001511	chr7:36001511:A:G	6.07221e-08	-1.69196e-10	-0.923178
36001584	chr7:36001584:A:T	2.01235e-08	-0.890685	-1.13691
36001695	chr7:36001695:G:A	4.56988e-08	-1.69196e-10	-1.20741
36001956	chr7:36001956:G:T	7.60721e-08	-1.69196e-10	-0.697805
36002166	chr7:36002166:T:C	9.24382e-08	-0.502946	-2.6077e-10
36002168	chr7:36002168:T:C	8.49874e-08	-1.69196e-10	-0.586984
36002250	chr7:36002250:T:G	8.98266e-08	-1.69196e-10	-0.531605
36002366	chr7:36002366:T:C	1.75982e-07	-1.69196e-10	0.140897
36002573	chr7:36002573:C:T	6.87086e-08	-1.69196e-10	-0.799612
36002636	chr7:36002636:G:A	6.91561e-08	-1.69196e-10	-0.79312
36002753	chr7:36002753:T:C	6.06531e-08	-1.69196e-10	-0.924315
36003105	chr7:36003105:G:A	4.76424e-08	-1.69196e-10	-1.16576
36003563	chr7:36003563:C:T	5.30771e-08	-1.69196e-10	-1.05774
36003770	chr7:36003770:A:C	5.18501e-08	-1.69196e-10	-1.08113
36003779	chr7:36003779:A:T	4.61256e-08	-1.69196e-10	-1.19812
36004350	chr7:36004350:C:T	5.15557e-08	-1.69196e-10	-1.08682
36004437	chr7:36004437:C:G	1.06042e-08	-1.45109	-1.21715
36004469	chr7:36004469:A:G	2.14562e-08	-1.12809	-0.835382
36004523	chr7:36004523:A:T	7.59696e-08	-0.699152	-2.6077e-10
36004653	chr7:36004653:T:G	4.69973e-08	-1.69196e-10	-1.1794
36004973	chr7:36004973:T:C	4.6269e-08	-1.69196e-10	-1.19501
36005438	chr7:36005438:T:A	6.75701e-08	-0.238109	-0.57821
36005453	chr7:36005453:G:A	5.10943e-08	-1.69196e-10	-1.09581
36006599	chr7:36006599:G:T	5.60007e-08	-1.69196e-10	-1.00412
36006752	chr7:36006752:G:A	1.13042e-08	-1.46109	-1.14322
36006761	chr7:36006761:G:A	5.32259e-08	-1.69196e-10	-1.05494
36006770	chr7:36006770:T:A	5.43971e-08	-1.03318	-2.6077e-10
36006964	chr7:36006964:G:A	4.5244e-08	-1.69196e-10	-1.21742
36007054	chr7:36007054:A:T	5.11215e-08	-1.69196e-10	-1.09528
36007055	chr7:36007055:CAGAG:C	5.24349e-08	-1.69196e-10	-1.06991
36007266	chr7:36007266:C:T	5.38536e-08	-1.69196e-10	-1.04322
36007281	chr7:36007281:C:T	5.2051e-08	-1.69196e-10	-1.07726
36007287	chr7:36007287:C:T	5.17706e-08	-1.69196e-10	-1.08266
36007546	chr7:36007546:A:G	4.72607e-08	-1.69196e-10	-1.17381
36007603	chr7:36007603:C:T	8.31074e-08	-0.609353	-2.6077e-10
36007869	chr7:36007869:A:G	3.58028e-07	-1.69196e-10	0.851124
36008148	chr7:36008148:A:G	8.57481e-08	-1.69196e-10	-0.578072
36008184	chr7:36008184:T:C	4.61967e-08	-1.69196e-10	-1.19658
36008227	chr7:36008227:C:G	2.65509e-07	-1.69196e-10	0.552164
36008424	chr7:36008424:G:A	8.18363e-08	-1.69196e-10	-0.624765
36008570	chr7:36008570:T:G	1.0422e-08	-1.55885	-1.12672
36008762	chr7:36008762:C:T	5.14015e-08	-1.69196e-10	-1.08982
36008811	chr7:36008811:T:C	5.72001e-08	-1.69196e-10	-0.98293
36009147	chr7:36009147:G:C	5.47916e-08	-1.69196e-10	-1.02595
36009154	chr7:36009154:G:A	5.37274e-08	-1.69196e-10	-1.04556
36009795	chr7:36009795:A:T	4.52508e-08	-1.69196e-10	-1.21727
36010087	chr7:36010087:C:T	1.40525e-08	-1.20227	-1.18442
36010458	chr7:36010458:G:C	5.24514e-08	-1.69196e-10	-1.0696
36010498	chr7:36010498:G:A	4.63742e-08	-1.69196e-10	-1.19274
36010641	chr7:36010641:G:A	5.28238e-08	-1.69196e-10	-1.06252
36011186	chr7:36011186:G:A	2.61048e-08	-1.76737	-2.6077e-10
36011270	chr7:36011270:C:T	7.92708e-08	-1.69196e-10	-0.656616
36011278	chr7:36011278:G:A	5.39474e-08	-1.74385	0.702376
36011354	chr7:36011354:G:A	6.63109e-08	0.0126613	-0.847793
36011585	chr7:36011585:A:G	2.19676e-08	-1.15717	-0.782742
36011675	chr7:36011675:C:T	1.01863e-07	-0.405855	-2.6077e-10
36011694	chr7:36011694:C:A	1.87855e-07	-1.69196e-10	0.206182
36011755	chr7:36011755:T:C	5.39151e-08	-1.04207	-2.6077e-10
36011888	chr7:36011888:C:T	9.65996e-07	1.16946	0.674213
36011965	chr7:36011965:C:T	2.60813e-08	-1.76827	-2.6077e-10
36012363	chr7:36012363:C:T	2.02537e-07	0.281438	-2.6077e-10
36012466	chr7:36012466:C:T	1.28215e-08	-1.72857	-0.749793
36012475	chr7:36012475:C:T	4.81783e-08	-1.69196e-10	-1.15458
36012554	chr7:36012554:A:G	1.29907e-08	-1.54324	-0.922011
36013018	chr7:36013018:T:C	1.03021e-08	-1.61075	-1.08638
36013608	chr7:36013608:G:C	4.6158e-08	-1.69196e-10	-1.19741
36013758	chr7:36013758:C:T	1.10365e-07	-0.32569	-2.6077e-10
36013802	chr7:36013802:G:A	3.19404e-08	-0.348267	-1.21735
36014396	chr7:36014396:C:T	1.31142e-07	-0.0516707	-0.101534
36014829	chr7:36014829:G:A	2.61513e-08	-1.76559	-2.6077e-10
36015704	chr7:36015704:T:C	3.57904e-08	-0.236635	-1.21517
36016340	chr7:36016340:G:A	2.61257e-08	-1.76657	-2.6077e-10
36016387	chr7:36016387:G:A	2.81083e-08	-1.69342	-2.6077e-10
36016596	chr7:36016596:G:A	5.87748e-08	-1.69196e-10	-0.955773
36016674	chr7:36016674:A:G	3.79304e-08	-0.260332	-1.1334
36017157	chr7:36017157:G:C	4.8865e-08	-1.69196e-10	-1.14042
36017374	chr7:36017374:T:C	5.98925e-08	-0.936934	-2.6077e-10
36017569	chr7:36017569:G:A	2.60759e-08	-1.76847	-2.6077e-10
36017730	chr7:36017730:C:G	6.24533e-08	0.0218481	-0.916915
36017854	chr7:36017854:A:G	5.21597e-08	-1.69196e-10	-1.07518
36017996	chr7:36017996:A:G	6.90138e-08	-1.69196e-10	-0.795179
36018233	chr7:36018233:A:G	4.72572e-08	-1.69196e-10	-1.17388
36018266	chr7:36018266:A:G	1.23881e-07	-0.210164	-2.6077e-10
36018414	chr7:36018414:G:A	3.11135e-08	-1.59185	-2.6077e-10
36018423	chr7:36018423:T:G	4.54861e-08	-1.69196e-10	-1.21208
36018463	chr7:36018463:T:A	4.66282e-08	-1.69196e-10	-1.18728
36018663	chr7:36018663:T:C	1.04399e-07	-1.69196e-10	-0.381267
36018794	chr7:36018794:G:A	1.50086e-07	-1.69196e-10	-0.0182796
36018939	chr7:36018939:C:A	4.7591e-08	-1.69196e-10	-1.16684
36018947	chr7:36018947:A:G	4.64617e-08	-1.69196e-10	-1.19086
36019497	chr7:36019497:G:A	2.38884e-07	-1.69196e-10	0.446493
36019703	chr7:36019703:C:A	3.23416e-08	-1.55313	-2.6077e-10
36020019	chr7:36020019:G:A	1.55914e-07	-1.69196e-10	0.0198161
36020198	chr7:36020198:AG:A	8.18126e-08	-1.69196e-10	-0.625055
36020560	chr7:36020560:T:C	4.60558e-08	-1.69196e-10	-1.19963
36020578	chr7:36020578:G:A	1.23438e-07	-1.69196e-10	-0.213745
36020617	chr7:36020617:T:G	1.21067e-08	-1.72366	-0.812074
36020906	chr7:36020906:T:C	3.22019e-08	-1.55746	-2.6077e-10
36020983	chr7:36020983:A:G	1.74843e-08	-1.68895	-0.479228
36020991	chr7:36020991:T:C	1.58469e-08	-1.67777	-0.588748
36021011	chr7:36021011:G:A	1.48749e-08	-1.69919	-0.630619
36021108	chr7:36021108:T:C	1.64881e-08	-1.68116	-0.545685
36021179	chr7:36021179:A:G	4.72574e-08	-1.69196e-10	-1.17388
36021180	chr7:36021180:T:G	1.64929e-08	-1.66029	-0.56627
36021328	chr7:36021328:A:C	1.66919e-08	-1.66575	-0.548813
36021346	chr7:36021346:C:A	1.05031e-07	-1.36036	0.98513
36021381	chr7:36021381:T:C	1.25001e-07	-1.69196e-10	-0.201162
36021685	chr7:36021685:C:T	2.6367e-08	-1.75737	-2.6077e-10
36021687	chr7:36021687:G:A	1.53728e-08	-1.6797	-0.617181
36021786	chr7:36021786:G:C	1.09782e-07	-1.33827	1.00728
36021874	chr7:36021874:A:G	1.61599e-08	-1.67353	-0.573425
36021942	chr7:36021942:C:T	1.51285e-07	-1.69196e-10	-0.0103204
36022036	chr7:36022036:C:T	1.87211e-08	-1.64833	-0.45151
36022175	chr7:36022175:A:G	1.55009e-08	-1.65096	-0.637628
36022195	chr7:36022195:A:G	1.36062e-08	-1.67442	-0.744537
36022204	chr7:36022204:C:G	1.32965e-08	-1.66264	-0.779347
36022355	chr7:36022355:T:C	1.4396e-08	-1.70011	-0.662428
36022794	chr7:36022794:A:G	4.80326e-08	-1.69196e-10	-1.15761
36023552	chr7:36023552:A:T	4.73238e-08	-1.69196e-10	-1.17247
36023695	chr7:36023695:C:T	1.05337e-07	-1.69196e-10	-0.372322
36024188	chr7:36024188:G:A	2.51677e-07	-0.403485	0.902146
36024516	chr7:36024516:C:T	6.85228e-08	-0.0792752	-0.723044
36024898	chr7:36024898:G:T	5.22545e-08	-1.69196e-10	-1.07336
36024984	chr7:36024984:A:G	5.52066e-07	-1.69196e-10	1.28418
36025099	chr7:36025099:A:G	8.21868e-07	1.68209	-2.6077e-10
36025494	chr7:36025494:TC:T	2.72479e-08	-1.72451	-2.6077e-10
36025633	chr7:36025633:C:T	3.18213e-08	-1.56935	-2.6077e-10
36025865	chr7:36025865:T:C	6.61379e-08	-1.69196e-10	-0.837743
36026257	chr7:36026257:G:A	3.14952e-08	-1.57965	-2.6077e-10
36026277	chr7:36026277:C:T	4.77255e-08	-1.69196e-10	-1.16402
36026516	chr7:36026516:G:A	8.55916e-07	-1.69196e-10	1.72269
36027010	chr7:36027010:C:T	3.21052e-08	-1.56047	-2.6077e-10
36027330	chr7:36027330:G:T	3.18701e-08	-1.56782	-2.6077e-10
36027352	chr7:36027352:T:C	5.67641e-07	1.65724	-0.345236
36027414	chr7:36027414:T:C	7.77506e-08	-1.69196e-10	-0.67598
36027850	chr7:36027850:CT:C	3.12958e-08	-1.586	-2.6077e-10
36027856	chr7:36027856:C:T	1.20899e-08	-1.71465	-0.822463
36028245	chr7:36028245:G:A	1.94601e-07	-1.69196e-10	0.241464
36028317	chr7:36028317:C:T	1.5495e-07	-1.69196e-10	0.0136183
36028742	chr7:36028742:C:T	4.77017e-08	-1.69196e-10	-1.16452
36028754	chr7:36028754:C:T	4.67077e-08	-1.69196e-10	-1.18558
36028825	chr7:36028825:C:T	4.79028e-08	-1.69196e-10	-1.16031
36028877	chr7:36028877:G:C	4.53657e-08	-1.69196e-10	-1.21473
36028922	chr7:36028922:G:A	4.53133e-08	-1.69196e-10	-1.21589
36029047	chr7:36029047:C:T	7.78903e-08	-0.297854	-0.37633
36029157	chr7:36029157:C:A	4.80875e-08	-1.69196e-10	-1.15646
36029248	chr7:36029248:A:C	5.17443e-08	-1.69196e-10	-1.08317
36029468	chr7:36029468:T:C	7.41344e-08	-0.353875	-0.369732
36029647	chr7:36029647:C:T	1.03059e-07	-1.69196e-10	-0.394187
36029672	chr7:36029672:C:T	6.15405e-08	-0.492076	-0.417714
36030124	chr7:36030124:T:A	1.08254e-07	-1.69196e-10	-0.34501
36030236	chr7:36030236:T:G	7.19637e-08	-0.430168	-0.323157
36030270	chr7:36030270:G:A	4.8477e-08	-1.69196e-10	-1.1484
36030314	chr7:36030314:A:G	1.75814e-07	-1.69196e-10	0.139939
36030366	chr7:36030366:A:G	4.79363e-08	-1.69196e-10	-1.15961
36030490	chr7:36030490:A:C	4.81244e-08	-1.69196e-10	-1.1557
36030535	chr7:36030535:A:C	5.02267e-08	-1.69196e-10	-1.11294
36030622	chr7:36030622:T:C	5.11461e-08	-1.0948	-2.6077e-10
36030818	chr7:36030818:G:A	6.68364e-08	-0.515926	-0.311312
36031059	chr7:36031059:G:A	5.15119e-08	-1.69196e-10	-1.08767
36031286	chr7:36031286:T:C	6.17678e-08	-0.640404	-0.265699
36031515	chr7:36031515:G:A	3.64155e-08	-0.846826	-0.587666
36031602	chr7:36031602:C:CA	9.41593e-09	-1.70841	-1.07867
36031764	chr7:36031764:A:AT	4.54749e-08	-1.69196e-10	-1.21233
36031893	chr7:36031893:G:A	4.86365e-08	-1.69196e-10	-1.14511
36032165	chr7:36032165:C:T	5.37998e-08	-1.69196e-10	-1.04422
36032646	chr7:36032646:T:C	1.53904e-07	-1.69196e-10	0.00684353
36032854	chr7:36032854:G:A	2.22655e-08	-0.777573	-1.14888
36032916	chr7:36032916:C:T	5.42885e-08	-1.69196e-10	-1.03517
36033165	chr7:36033165:C:T	1.48341e-08	-1.41723	-0.915328
36033563	chr7:36033563:A:G	4.91515e-08	-1.69196e-10	-1.13458
36033590	chr7:36033590:TAGTGGGGAG:T	2.15579e-08	-0.794682	-1.16406
36033617	chr7:36033617:G:C	4.73102e-08	-1.69196e-10	-1.17276
36033711	chr7:36033711:C:A	6.91513e-06	4.7065	-0.894522
36033726	chr7:36033726:G:A	2.19946e-08	-0.770226	-1.16846
36034113	chr7:36034113:T:A	3.26166e-07	-1.69196e-10	0.757921
36034263	chr7:36034263:T:C	0.000862907	7.12225	1.51633
36034370	chr7:36034370:T:C	1.01809e-07	-1.69196e-10	-0.406384
36034754	chr7:36034754:A:G	3.39368e-07	-1.69196e-10	0.7976
36034830	chr7:36034830:G:A	4.97432e-08	-1.69196e-10	-1.12261
36034884	chr7:36034884:T:C	2.45769e-07	-1.69196e-10	0.474908
36035015	chr7:36035015:A:G	2.65683e-08	-0.937145	-0.812623
36035145	chr7:36035145:T:C	3.27552e-05	5.92903	-0.561696
36035518	chr7:36035518:A:C	4.64912e-08	-1.69196e-10	-1.19022
36035775	chr7:36035775:C:T	0.000369652	8.82165	-1.03082
36035856	chr7:36035856:C:T	4.81586e-07	-1.69196e-10	1.1476
36036796	chr7:36036796:G:A	8.48991e-09	-1.76881	-1.12179
36036842	chr7:36036842:G:A	0.000456801	9.08043	-1.07791
36037013	chr7:36037013:A:C	7.28022e-08	-1.69196e-10	-0.74174
36037332	chr7:36037332:C:T	7.65415e-08	-1.69196e-10	-0.691653
36037551	chr7:36037551:G:T	3.27312e-07	-1.69196e-10	0.761428
36037589	chr7:36037589:G:A	4.59525e-08	-1.69196e-10	-1.20188
36037600	chr7:36037600:C:T	1.13949e-07	-1.69196e-10	-0.293739
36037639	chr7:36037639:T:C	0.000470044	9.16135	-1.13026
36037747	chr7:36037747:C:T	1.1883e-07	-1.69196e-10	-0.251794
36037830	chr7:36037830:C:T	2.31164e-08	-0.690429	-1.19851
36038052	chr7:36038052:C:T	7.77264e-09	-1.768	-1.21088
36038105	chr7:36038105:G:T	6.58883e-08	-1.69196e-10	-0.841525
36038205	chr7:36038205:C:T	3.22607e-07	-0.861624	1.60857
36038243	chr7:36038243:T:C	8.00582e-08	-0.971355	0.324623
36038314	chr7:36038314:G:C	4.58014e-07	-0.545624	1.64304
36038418	chr7:36038418:G:A	2.5469e-08	-0.627123	-1.1649
36038539	chr7:36038539:T:C	7.68687e-08	-0.973126	0.285738
36038666	chr7:36038666:A:T	9.95865e-08	-1.69196e-10	-0.428459
36038742	chr7:36038742:G:C	8.64571e-08	-0.217475	-0.352363
36038934	chr7:36038934:A:G	2.28417e-08	-0.702586	-1.19831
36039083	chr7:36039083:C:T	0.00040607	8.95473	-1.06993
36039191	chr7:36039191:G:A	5.4052e-08	-1.69196e-10	-1.03954
36039450	chr7:36039450:C:T	1.51201e-07	-0.558895	0.548021
36039548	chr7:36039548:G:C	2.18726e-08	-0.745586	-1.19866
36039874	chr7:36039874:T:C	2.52074e-08	-0.631621	-1.17073
36039913	chr7:36039913:G:C	4.862e-08	-1.69196e-10	-1.14545
36040099	chr7:36040099:A:G	0.000403346	6.25196	1.62611
36040290	chr7:36040290:G:T	7.03381e-07	-1.69196e-10	1.52641
36040291	chr7:36040291:C:CA	8.89977e-07	-1.69196e-10	1.76171
36040413	chr7:36040413:G:C	6.99941e-07	-1.69196e-10	1.52151
36040511	chr7:36040511:T:G	1.00037e-07	-1.69196e-10	-0.423942
36040880	chr7:36040880:G:C	6.22018e-08	-1.69196e-10	-0.899102
36040899	chr7:36040899:C:T	6.20189e-08	-1.69196e-10	-0.902047
36041006	chr7:36041006:G:A	6.05403e-08	-1.69196e-10	-0.926176
36041122	chr7:36041122:C:T	2.15656e-07	1.552	-1.2078
36041324	chr7:36041324:C:G	4.1242e-08	-1.31003	-2.6077e-10
36041350	chr7:36041350:G:A	1.43338e-08	-1.29631	-1.07056
36041565	chr7:36041565:A:C	0.0659861	11.2237	1.75175
36041573	chr7:36041573:T:A	1.47299e-07	-1.69196e-10	-0.0370203
36041582	chr7:36041582:C:T	1.69547e-07	0.223822	-0.12018
36041732	chr7:36041732:G:A	3.85763e-07	-1.69196e-10	0.925737
36041826	chr7:36041826:A:T	0.0745298	12.2714	0.825867
36042316	chr7:36042316:G:A	2.28095e-08	-0.764166	-1.13814
36042329	chr7:36042329:G:A	6.28867e-08	-1.69196e-10	-0.888151
36042417	chr7:36042417:CT:C	4.53096e-08	-1.69196e-10	-1.21597
36042732	chr7:36042732:G:T	4.58391e-08	-1.69196e-10	-1.20435
36043300	chr7:36043300:G:A	1.62407e-05	5.67724	-1.01145
36043819	chr7:36043819:G:C	1.18958e-07	0.808241	-1.05896
36044004	chr7:36044004:G:A	4.60064e-08	-1.69196e-10	-1.20071
36044069	chr7:36044069:C:T	0.0306173	11.3083	0.899247
36044141	chr7:36044141:C:T	7.0463e-08	-1.69196e-10	-0.774399
36044261	chr7:36044261:GA:G	1.34617e-07	-1.69196e-10	-0.127054
36044919	chr7:36044919:T:C	0.288528	13.3617	1.08912
36045300	chr7:36045300:T:G	1.04161e-05	5.21709	-0.995467
36045313	chr7:36045313:G:A	0.00839644	11.6789	-0.765091
36045430	chr7:36045430:A:G	7.17206e-08	-1.31541	0.558706
36045451	chr7:36045451:A:T	2.08931e-05	5.92409	-1.0064
36045532	chr7:36045532:T:C	0.048893	13.4161	-0.740473
36045549	chr7:36045549:A:G	2.32223e-08	-0.739124	-1.14525
36046001	chr7:36046001:T:C	4.64482e-08	-1.69196e-10	-1.19115
36046006	chr7:36046006:G:C	5.4917e-08	-1.69196e-10	-1.02366
36046177	chr7:36046177:G:A	1.90009e-07	-1.69196e-10	0.217586
36046439	chr7:36046439:GT:G	3.28175e-07	-1.69196e-10	0.76406
36046521	chr7:36046521:C:T	4.60715e-08	-1.69196e-10	-1.19929
36046647	chr7:36046647:T:C	1.76756e-07	-0.367843	0.513129
36046658	chr7:36046658:A:G	0.135421	11.6415	2.05295
36046931	chr7:36046931:C:T	3.36655e-08	-1.51301	-2.6077e-10
36047342	chr7:36047342:A:G	4.58428e-08	-1.69196e-10	-1.20427
36047439	chr7:36047439:A:G	4.59881e-08	-1.69196e-10	-1.2011
36047606	chr7:36047606:T:C	1.25767e-08	-1.44349	-1.05415
36047798	chr7:36047798:A:G	0.13383	11.5298	2.15279
36047906	chr7:36047906:A:G	1.65167e-07	-0.58461	0.662083
36048332	chr7:36048332:C:T	5.649e-08	-1.69196e-10	-0.995422
36048978	chr7:36048978:T:C	4.62195e-08	-1.69196e-10	-1.19609
36049070	chr7:36049070:G:A	4.56014e-08	-1.69196e-10	-1.20955
36049260	chr7:36049260:T:A	5.0111e-07	-1.69196e-10	1.18734
36050029	chr7:36050029:AT:A	2.11183e-08	-0.899101	-1.08024
36050406	chr7:36050406:G:A	4.53306e-08	-1.69196e-10	-1.2155
36050707	chr7:36050707:C:A	0.103348	11.6689	1.75526
36050859	chr7:36050859:T:C	3.28781e-08	-0.761061	-0.775618
36051321	chr7:36051321:C:G	2.83535e-08	-1.68474	-2.6077e-10
36051746	chr7:36051746:C:T	1.35958e-08	-1.50615	-0.913576
36051825	chr7:36051825:C:A	5.1038e-08	-1.69196e-10	-1.09691
36052151	chr7:36052151:A:T	4.77748e-06	4.48107	-1.03889
36052278	chr7:36052278:G:A	2.07796e-08	-1.00062	-0.994896
36052435	chr7:36052435:CAT:C	7.19688e-08	-1.69196e-10	-0.753254
36053221	chr7:36053221:G:C	5.01944e-07	2.03519	-0.846185
36053539	chr7:36053539:G:C	2.18162e-08	-0.930253	-1.01658
36053582	chr7:36053582:T:A	5.63443e-08	-1.69196e-10	-0.998005
36054739	chr7:36054739:C:T	2.04501e-08	-0.97763	-1.03387
36054843	chr7:36054843:T:C	4.525e-08	-1.69196e-10	-1.21728
36055010	chr7:36055010:G:T	2.99326e-07	1.46934	-0.79729
36055251	chr7:36055251:G:T	2.11713e-08	-0.999953	-0.976886
36055574	chr7:36055574:G:A	2.15081e-07	-1.69196e-10	0.341529
36055614	chr7:36055614:A:G	1.3954e-07	-1.69196e-10	-0.0911331
36056340	chr7:36056340:A:G	0.0589994	11.1925	1.67106
36056748	chr7:36056748:GC:G	4.52523e-08	-1.69196e-10	-1.21723
36056852	chr7:36056852:A:G	4.53323e-08	-1.69196e-10	-1.21547
36057207	chr7:36057207:G:A	1.27881e-07	-1.69196e-10	-0.178386
36057499	chr7:36057499:C:T	1.74484e-08	-1.26532	-0.904918
36057567	chr7:36057567:A:G	7.6186e-07	2.24606	-0.639783
36057739	chr7:36057739:G:A	5.39522e-08	-1.69196e-10	-1.04139
36058072	chr7:36058072:C:T	8.09508e-07	2.30775	-0.640809
36058168	chr7:36058168:T:A	8.91826e-07	2.42175	-0.657963
36058260	chr7:36058260:T:C	4.56877e-05	3.86086	1.83923
36058659	chr7:36058659:A:ATC	1.08662e-07	-1.4553	1.11406
36059107	chr7:36059107:T:A	4.6374e-08	-1.69196e-10	-1.19275
36059179	chr7:36059179:C:T	2.33493e-08	-0.881955	-0.996965
36059234	chr7:36059234:G:A	3.74514e-06	4.18188	-0.983152
36059404	chr7:36059404:T:C	2.80301e-06	2.90896	-2.6077e-10
36060237	chr7:36060237:T:C	6.02059e-08	-1.69196e-10	-0.931716
36060559	chr7:36060559:C:T	1.83074e-05	5.34413	-0.55855
36060640	chr7:36060640:G:A	4.82144e-08	-1.69196e-10	-1.15383
36061234	chr7:36061234:T:C	0.0231953	11.723	0.207003
36061272	chr7:36061272:CAA:C	7.39081e-07	2.46558	-0.889663
36061576	chr7:36061576:G:C	2.45983e-06	3.54896	-0.770593
36061886	chr7:36061886:T:C	4.56794e-08	-1.69196e-10	-1.20784
36062042	chr7:36062042:C:T	1.02099e-07	-1.69196e-10	-0.403542
36062214	chr7:36062214:T:G	6.67316e-08	-0.828808	-2.6077e-10
36062243	chr7:36062243:G:C	3.90424e-08	-0.627082	-0.737757
36062669	chr7:36062669:G:A	3.19165e-08	-0.590506	-0.975855
36062696	chr7:36062696:C:T	9.71028e-08	-1.69196e-10	-0.453716
36062831	chr7:36062831:C:T	3.72187e-08	-0.446829	-0.965845
36063049	chr7:36063049:A:G	5.43508e-08	-1.69196e-10	-1.03403
36063262	chr7:36063262:T:C	5.44547e-08	-1.69196e-10	-1.03212
36063335	chr7:36063335:C:T	5.13919e-08	-1.69196e-10	-1.09
36063652	chr7:36063652:C:T	5.33916e-08	-1.69196e-10	-1.05183
36063726	chr7:36063726:T:A	4.99575e-08	-1.69196e-10	-1.11831
36063836	chr7:36063836:G:A	2.19392e-06	3.73261	-1.06865
36063909	chr7:36063909:T:C	4.97045e-08	-0.386102	-0.737289
36063950	chr7:36063950:T:C	5.17909e-08	-1.69196e-10	-1.08227
36063957	chr7:36063957:T:C	1.91988e-06	3.47064	-0.940112
36064103	chr7:36064103:A:G	5.39206e-08	-1.69196e-10	-1.04197
36064553	chr7:36064553:T:TC	1.37142e-06	3.27721	-1.0831
36065276	chr7:36065276:A:C	4.76151e-08	-1.69196e-10	-1.16634
36065425	chr7:36065425:C:T	0.00208975	10.2063	-0.683238
36065506	chr7:36065506:G:A	1.80054e-06	3.64749	-1.18114
36065550	chr7:36065550:G:A	9.58792e-08	-1.69196e-10	-0.466397
36065561	chr7:36065561:A:G	7.88083e-08	-1.69196e-10	-0.662468
36065654	chr7:36065654:T:A	4.97899e-08	-1.69196e-10	-1.12167
36065807	chr7:36065807:C:T	8.81558e-08	-1.69196e-10	-0.55038
36065998	chr7:36065998:G:A	1.07546e-07	0.485068	-0.836634
36066246	chr7:36066246:C:T	5.01144e-08	-0.378753	-0.736425
36066339	chr7:36066339:G:A	1.80834e-06	3.39452	-0.923846
36066368	chr7:36066368:C:T	4.83435e-08	-0.415058	-0.736095
36067517	chr7:36067517:A:G	1.20876e-06	3.15921	-1.09134
36067999	chr7:36067999:T:C	4.53804e-08	-1.69196e-10	-1.21441
36068028	chr7:36068028:A:G	4.9345e-08	-1.69196e-10	-1.13065
36068237	chr7:36068237:A:G	5.88014e-08	-0.95532	-2.6077e-10
36068550	chr7:36068550:AGAATT:A	1.24858e-05	4.40286	-2.6077e-10
36068630	chr7:36068630:A:T	1.08581e-07	-1.69196e-10	-0.341985
36068747	chr7:36068747:GATAGAAGATCACTTTTCATAC:G	0.00116496	9.60719	-0.668477
36068893	chr7:36068893:C:T	5.45307e-08	-1.69196e-10	-1.03072
36069401	chr7:36069401:A:G	5.36727e-08	-1.69196e-10	-1.04658
36069502	chr7:36069502:G:A	4.5268e-08	-1.69196e-10	-1.21689
36069538	chr7:36069538:C:T	2.92437e-08	-1.65382	-2.6077e-10
36069663	chr7:36069663:C:T	7.85324e-08	-0.665974	-2.6077e-10
36070024	chr7:36070024:AAAG:A	1.13552e-07	-1.69196e-10	-0.297229
36070053	chr7:36070053:G:C	6.89178e-08	-1.69196e-10	-0.796572
36070126	chr7:36070126:T:C	1.98775e-06	3.62274	-1.05746
36070137	chr7:36070137:C:T	0.00753495	10.0249	0.780662
36070238	chr7:36070238:G:A	0.0016731	9.8967	-0.596004
36070262	chr7:36070262:G:A	1.31965e-07	-1.69196e-10	-0.146948
36070318	chr7:36070318:T:A	4.4224e-08	-1.24022	-2.6077e-10
36070566	chr7:36070566:G:C	5.31973e-08	-1.69196e-10	-1.05548
36070607	chr7:36070607:T:C	4.83829e-08	-0.414245	-0.736095
36070773	chr7:36070773:G:A	4.9578e-08	0.0833258	-1.20927
36070876	chr7:36070876:C:T	7.39827e-08	-1.69196e-10	-0.725655
36070923	chr7:36070923:A:G	7.07918e-08	-1.69196e-10	-0.769743
36071372	chr7:36071372:C:T	5.50972e-08	-0.326986	-0.693401
36071569	chr7:36071569:A:G	5.23616e-08	-0.335218	-0.736095
36071599	chr7:36071599:A:G	4.865e-08	-1.69196e-10	-1.14483
36071996	chr7:36071996:C:T	5.19394e-08	-1.69196e-10	-1.07941
36072569	chr7:36072569:C:A	5.51442e-08	-1.69196e-10	-1.01953
36072629	chr7:36072629:A:G	8.85591e-08	-1.69196e-10	-0.545816
36072636	chr7:36072636:A:G	4.5246e-08	-1.69196e-10	-1.21737
36072687	chr7:36072687:A:G	5.14267e-08	-0.35517	-0.734159
36072765	chr7:36072765:C:T	4.53282e-08	-1.69196e-10	-1.21556
36072914	chr7:36072914:G:T	2.62561e-08	-1.76159	-2.6077e-10
36072948	chr7:36072948:C:G	1.29839e-06	3.26486	-1.12547
36073451	chr7:36073451:T:C	1.77932e-06	3.49464	-1.04014
36073550	chr7:36073550:A:G	2.32203e-06	3.65046	-0.929746
36073563	chr7:36073563:C:T	6.6849e-07	2.424	-0.948466
36073582	chr7:36073582:T:C	1.04958e-07	-1.69196e-10	-0.375929
36073591	chr7:36073591:A:G	7.73359e-07	2.74265	-1.1214
36073619	chr7:36073619:G:T	4.65341e-08	-1.69196e-10	-1.1893
36073701	chr7:36073701:A:G	1.16967e-06	3.06464	-1.02964
36073870	chr7:36073870:A:G	7.64403e-08	-1.69196e-10	-0.692976
36074268	chr7:36074268:G:A	4.55136e-08	-0.439257	-0.772217
36074304	chr7:36074304:A:G	4.80048e-08	-1.69196e-10	-1.15818
36074479	chr7:36074479:C:T	2.7032e-08	-1.73247	-2.6077e-10
36074549	chr7:36074549:G:A	1.91067e-06	3.59946	-1.07374
36074575	chr7:36074575:G:C	9.7687e-08	-1.69196e-10	-0.447718
36074706	chr7:36074706:G:A	5.19276e-08	-1.69196e-10	-1.07964
36074708	chr7:36074708:A:G	1.17714e-06	3.07719	-1.03584
36074862	chr7:36074862:A:G	1.05019e-06	2.92574	-0.998497
36075049	chr7:36075049:C:T	5.40983e-08	-1.69196e-10	-1.03868
36075106	chr7:36075106:G:A	0.0121974	10.4253	0.861992
36075126	chr7:36075126:C:T	1.17403e-06	2.99583	-0.957122
36075133	chr7:36075133:G:A	1.27322e-06	3.1374	-1.01758
36075169	chr7:36075169:C:G	1.19819e-06	3.08659	-1.02751
36075258	chr7:36075258:A:G	1.2134e-06	3.11214	-1.04045
36075330	chr7:36075330:A:G	7.04371e-08	0.408867	-1.18363
36075507	chr7:36075507:C:A	4.93218e-08	-1.69196e-10	-1.13112
36075636	chr7:36075636:C:T	5.84746e-07	1.34169	-2.6077e-10
36075693	chr7:36075693:G:A	1.10696e-06	3.00545	-1.02556
36076002	chr7:36076002:T:G	1.63676e-06	3.35718	-0.986195
36076267	chr7:36076267:A:C	4.00647e-07	1.9816	-1.01801
36076366	chr7:36076366:T:C	4.74093e-08	-1.69196e-10	-1.17067
36076455	chr7:36076455:C:A	2.29517e-08	-0.938389	-0.957704
36076463	chr7:36076463:A:G	2.57155e-08	-0.633256	-1.14914
36076548	chr7:36076548:GAAGTACC:G	4.52598e-08	-1.69196e-10	-1.21707
36076789	chr7:36076789:A:G	5.20464e-08	-0.206616	-0.870736
36076803	chr7:36076803:C:T	1.16645e-07	-1.69196e-10	-0.270353
36077092	chr7:36077092:T:C	4.56896e-08	-0.613236	-0.59438
36077154	chr7:36077154:G:C	2.01029e-07	0.273962	-2.6077e-10
36077174	chr7:36077174:T:C	3.7262e-08	-0.488487	-0.923025
36077315	chr7:36077315:G:A	3.49348e-08	-1.476	-2.6077e-10
36077359	chr7:36077359:C:T	4.70368e-08	-1.69196e-10	-1.17856
36077377	chr7:36077377:T:C	4.65388e-08	-1.69196e-10	-1.1892
36077381	chr7:36077381:C:T	4.66234e-08	-1.69196e-10	-1.18738
36077479	chr7:36077479:C:T	3.96571e-08	-0.417588	-0.931629
36077558	chr7:36077558:C:T	3.95567e-08	-0.464731	-0.887019
36077641	chr7:36077641:C:T	6.23354e-08	-1.69196e-10	-0.896956
36077643	chr7:36077643:G:A	4.14973e-08	-0.441816	-0.862043
36077719	chr7:36077719:G:A	2.80143e-08	-0.508936	-1.18783
36077732	chr7:36077732:T:A	2.76552e-08	-0.521973	-1.1877
36077827	chr7:36077827:G:C	3.81622e-08	-0.226959	-1.16068
36077977	chr7:36077977:T:C	8.04704e-08	0.113718	-0.755315
36078156	chr7:36078156:T:C	4.25595e-08	-0.085769	-1.19281
36078178	chr7:36078178:G:A	4.70368e-08	-1.69196e-10	-1.17856
36078303	chr7:36078303:C:G	1.4625e-07	-1.69196e-10	-0.0441715
36078333	chr7:36078333:G:A	3.46332e-08	-0.275553	-1.20912
36078616	chr7:36078616:C:T	4.89354e-08	-1.69196e-10	-1.13899
36079036	chr7:36079036:G:A	5.01923e-08	-1.69196e-10	-1.11362
36079082	chr7:36079082:A:G	2.61287e-08	-1.76645	-2.6077e-10
36079913	chr7:36079913:T:C	1.53318e-07	-1.69196e-10	0.00302533
36080204	chr7:36080204:A:C	2.70744e-08	-0.544082	-1.18682
36080341	chr7:36080341:A:G	6.53215e-07	-1.69196e-10	1.45242
36080422	chr7:36080422:G:A	6.28602e-08	-1.69196e-10	-0.888573
36080863	chr7:36080863:A:G	2.01369e-08	-1.3045	-0.722437
36081232	chr7:36081232:C:T	1.97993e-08	-1.02188	-1.02196
36081264	chr7:36081264:C:T	6.61517e-08	-1.69196e-10	-0.837535
36081619	chr7:36081619:C:T	1.76771e-08	-1.07027	-1.08694
36081931	chr7:36081931:T:C	1.35835e-08	-1.36824	-1.05239
36081936	chr7:36081936:C:A	1.10817e-08	-1.71463	-0.909566
36082081	chr7:36082081:T:A	4.99873e-08	-1.69196e-10	-1.11772
36082420	chr7:36082420:G:A	1.61216e-07	0.955677	-0.902417
36082615	chr7:36082615:T:G	3.244e-08	-1.58985	0.0397541
36082787	chr7:36082787:G:A	2.97444e-07	0.66574	-2.6077e-10
36083385	chr7:36083385:G:A	2.4149e-08	-0.65712	-1.18812
36083422	chr7:36083422:T:C	5.82935e-08	-1.69196e-10	-0.963996
36083650	chr7:36083650:C:A	1.56074e-07	0.919347	-0.898504
36083801	chr7:36083801:C:T	4.55398e-08	-1.69196e-10	-1.2109
36083856	chr7:36083856:C:T	7.52156e-08	-1.69196e-10	-0.709128
36084055	chr7:36084055:C:T	2.72188e-08	-1.72558	-2.6077e-10
36084146	chr7:36084146:C:T	8.0544e-09	-1.7402	-1.20306
36084621	chr7:36084621:G:GT	9.46341e-09	-1.56732	-1.21473
36084682	chr7:36084682:G:A	8.5557e-09	-1.76736	-1.11553
36084906	chr7:36084906:G:A	1.56744e-07	-1.69196e-10	0.025126
36084917	chr7:36084917:C:T	2.63026e-08	-1.768	0.00817696
36085012	chr7:36085012:T:C	2.37279e-08	-1.61336	-0.249477
36085234	chr7:36085234:G:A	8.01573e-09	-1.75867	-1.18941
36085371	chr7:36085371:T:C	1.73371e-08	-1.75762	-0.419021
36086154	chr7:36086154:A:T	4.65924e-08	-1.69196e-10	-1.18805
36086280	chr7:36086280:T:C	6.44509e-08	-1.69196e-10	-0.863582
36086422	chr7:36086422:T:C	5.64141e-08	-1.69196e-10	-0.996767
36086487	chr7:36086487:T:C	4.81362e-08	-1.69196e-10	-1.15545
36086982	chr7:36086982:C:T	5.0028e-08	-1.69196e-10	-1.1169
36087020	chr7:36087020:G:C	1.20907e-08	-1.57454	-0.962508
36087026	chr7:36087026:C:T	3.31046e-08	-1.52981	-2.6077e-10
36087205	chr7:36087205:G:A	2.78813e-08	-1.70153	-2.6077e-10
36087410	chr7:36087410:C:T	4.00732e-08	-0.887854	-0.450924
36087467	chr7:36087467:C:T	4.61248e-08	-1.69196e-10	-1.19814
36087600	chr7:36087600:G:A	9.29575e-09	-1.74246	-1.05747
36087883	chr7:36087883:C:T	1.13384e-08	-1.63228	-0.969017
36087999	chr7:36087999:G:A	1.79916e-07	0.163002	-2.6077e-10
36088448	chr7:36088448:T:C	5.03995e-08	-1.69196e-10	-1.1095
36088675	chr7:36088675:A:G	5.54867e-08	-1.69196e-10	-1.01334
36088761	chr7:36088761:C:A	4.75788e-08	-1.69196e-10	-1.1671
36089160	chr7:36089160:G:T	1.3807e-08	-1.73283	-0.671481
36089185	chr7:36089185:G:T	5.64728e-08	-1.69196e-10	-0.995727
36089235	chr7:36089235:C:T	1.00127e-08	-1.56765	-1.15799
36089236	chr7:36089236:G:A	1.18066e-08	-1.59391	-0.966909
36089386	chr7:36089386:T:C	5.5489e-08	-1.69196e-10	-1.0133
36089477	chr7:36089477:G:A	4.53101e-08	-1.69196e-10	-1.21596
36089484	chr7:36089484:G:A	4.79074e-08	-1.69196e-10	-1.16022
36089677	chr7:36089677:G:C	2.18807e-07	-1.69196e-10	0.358704
36090181	chr7:36090181:G:T	8.93824e-09	-1.72409	-1.11506
36090313	chr7:36090313:T:C	5.23072e-08	-1.69196e-10	-1.07235
36090317	chr7:36090317:A:G	5.46454e-08	-1.69196e-10	-1.02862
36090445	chr7:36090445:G:A	9.91226e-09	-1.59591	-1.1398
36090871	chr7:36090871:AT:A	4.60581e-08	-1.69196e-10	-1.19958
36090901	chr7:36090901:A:G	5.25698e-08	-1.69196e-10	-1.06734
36090979	chr7:36090979:C:T	2.31064e-08	-1.19624	-0.693138
36091528	chr7:36091528:C:T	1.42022e-08	-1.73394	-0.642142
36091953	chr7:36091953:T:C	1.36257e-08	-1.74651	-0.671012
36092549	chr7:36092549:A:G	1.05239e-08	-1.46031	-1.21553
36092954	chr7:36092954:T:C	5.0857e-08	-1.69196e-10	-1.10047
36093097	chr7:36093097:G:A	4.93307e-08	-1.69196e-10	-1.13094
36093104	chr7:36093104:C:T	1.07378e-08	-1.43846	-1.21726
36093120	chr7:36093120:A:C	1.34169e-08	-1.28109	-1.15188
36093127	chr7:36093127:A:T	8.65282e-09	-1.73462	-1.13698
36093279	chr7:36093279:C:T	1.04674e-08	-1.67505	-1.00617
36093408	chr7:36093408:A:G	1.47971e-08	-1.72925	-0.605809
36093470	chr7:36093470:G:A	5.60813e-08	-1.69196e-10	-1.00268
36093597	chr7:36093597:G:C	4.98537e-08	-1.69196e-10	-1.12039
36093915	chr7:36093915:C:T	5.58582e-08	-1.69196e-10	-1.00667
36093918	chr7:36093918:T:C	1.05434e-08	-1.67012	-1.00387
36094390	chr7:36094390:G:A	1.16161e-08	-1.64015	-0.936937
36094488	chr7:36094488:AC:A	1.1978e-08	-1.57531	-0.971104
36094686	chr7:36094686:T:G	1.40539e-07	-1.69196e-10	-0.0840004
36094706	chr7:36094706:G:A	1.20943e-08	-1.5682	-0.968555
36094782	chr7:36094782:TCCC:T	5.05479e-08	-1.69196e-10	-1.10656
36094785	chr7:36094785:C:T	1.7612e-08	-1.5882	-0.572703
36094806	chr7:36094806:G:T	1.30846e-08	-1.7194	-0.738648
36095037	chr7:36095037:A:G	8.15018e-09	-1.73995	-1.1915
36095121	chr7:36095121:G:A	8.16696e-09	-1.71284	-1.21655
36095169	chr7:36095169:G:C	9.36701e-09	-1.6917	-1.10059
36095197	chr7:36095197:G:A	4.89155e-08	-1.69196e-10	-1.13939
36095233	chr7:36095233:T:G	8.28056e-09	-1.76272	-1.15285
36095374	chr7:36095374:C:T	2.44101e-07	-1.69196e-10	0.468095
36095449	chr7:36095449:G:A	5.35152e-08	-1.69196e-10	-1.04952
36095502	chr7:36095502:T:A	1.26687e-08	-1.2919	-1.19845
36095618	chr7:36095618:T:C	6.45414e-08	-1.69196e-10	-0.862179
36095679	chr7:36095679:C:T	4.7972e-08	-1.69196e-10	-1.15887
36096005	chr7:36096005:C:T	4.60799e-08	-1.69196e-10	-1.19911
36096176	chr7:36096176:G:A	4.77842e-08	-1.69196e-10	-1.16279
36096438	chr7:36096438:G:A	1.37331e-08	-1.69771	-0.711968
36096764	chr7:36096764:T:C	6.87806e-08	-1.69196e-10	-0.798564
36096840	chr7:36096840:A:G	8.93231e-09	-1.74349	-1.09633
36097375	chr7:36097375:C:T	8.84231e-09	-1.75317	-1.09677
36097615	chr7:36097615:T:A	1.18152e-07	-1.69196e-10	-0.257517
36097918	chr7:36097918:G:A	8.18663e-09	-1.73937	-1.18761
36097923	chr7:36097923:G:A	5.06269e-08	-1.69196e-10	-1.105
36098021	chr7:36098021:A:G	1.7457e-08	-1.0089	-1.16085
36098521	chr7:36098521:G:T	6.13221e-08	-1.69196e-10	-0.913346
36098799	chr7:36098799:C:A	5.24479e-08	-1.69196e-10	-1.06967
36099083	chr7:36099083:CT:C	8.03691e-09	-1.74459	-1.20086
36099436	chr7:36099436:C:T	7.13483e-08	-0.761912	-2.6077e-10
36099441	chr7:36099441:A:C	1.08186e-08	-1.73324	-0.914974
36099483	chr7:36099483:G:A	8.19376e-09	-1.7319	-1.19421
36100286	chr7:36100286:C:T	8.97142e-09	-1.75322	-1.08222
36100604	chr7:36100604:T:C	2.91576e-08	-1.65677	-2.6077e-10
36100616	chr7:36100616:C:T	1.05023e-08	-1.75619	-0.921698
36100746	chr7:36100746:C:G	5.97861e-08	-1.69196e-10	-0.938713
36100760	chr7:36100760:C:T	1.04795e-07	-1.69196e-10	-0.377481
36100989	chr7:36100989:C:T	6.50918e-08	-1.69196e-10	-0.853687
36101065	chr7:36101065:A:G	2.6354e-08	-1.75787	-2.6077e-10
36101175	chr7:36101175:A:G	7.85751e-09	-1.75138	-1.21664
36101520	chr7:36101520:T:C	1.0874e-08	-1.43649	-1.20663
36101634	chr7:36101634:T:G	9.02845e-09	-1.74266	-1.08644
36101916	chr7:36101916:G:A	7.97962e-09	-1.73636	-1.21624
36101929	chr7:36101929:A:G	7.89372e-09	-1.74685	-1.21656
36101942	chr7:36101942:G:A	7.93324e-09	-1.74114	-1.21729
36102088	chr7:36102088:T:C	3.00675e-08	-1.62604	-2.6077e-10
36102146	chr7:36102146:A:G	7.913e-09	-1.74518	-1.21579
36102161	chr7:36102161:T:A	1.64295e-08	-1.02818	-1.20223
36102174	chr7:36102174:T:C	1.15389e-07	-1.69196e-10	-0.281178
36102362	chr7:36102362:G:C	5.18308e-08	-1.69196e-10	-1.0815
36102678	chr7:36102678:G:A	1.29218e-08	-1.65324	-0.817329
36102776	chr7:36102776:A:T	7.9667e-09	-1.73693	-1.21729
36102804	chr7:36102804:G:A	3.23492e-08	-1.5529	-2.6077e-10
36102892	chr7:36102892:A:G	7.92869e-09	-1.7429	-1.2161
36103057	chr7:36103057:C:T	1.68705e-07	0.0986649	-2.6077e-10
36103133	chr7:36103133:G:A	3.14283e-07	-1.69196e-10	0.720807
36103408	chr7:36103408:C:A	8.40301e-09	-1.7452	-1.15569
36103746	chr7:36103746:A:G	1.04942e-07	-1.69196e-10	-0.376079
36103768	chr7:36103768:C:T	6.40132e-08	-1.69196e-10	-0.870397
36103794	chr7:36103794:C:T	6.85808e-08	-1.69196e-10	-0.801473
36103853	chr7:36103853:T:C	4.74914e-08	-1.69196e-10	-1.16894
36103904	chr7:36103904:TTAAAAGCAAC:T	4.67967e-08	-1.69196e-10	-1.18367
36103926	chr7:36103926:C:T	6.18121e-08	-1.69196e-10	-0.905387
36104163	chr7:36104163:G:A	9.6699e-09	-1.57753	-1.18294
36104290	chr7:36104290:T:C	5.85405e-08	-1.69196e-10	-0.959767
36104542	chr7:36104542:A:G	8.15058e-09	-1.71562	-1.21578
36104583	chr7:36104583:G:C	8.23945e-09	-1.70422	-1.21633
36104655	chr7:36104655:G:A	8.16815e-09	-1.71417	-1.21507
36104661	chr7:36104661:G:T	5.22087e-08	-1.69196e-10	-1.07424
36104680	chr7:36104680:T:C	4.54492e-08	-1.69196e-10	-1.21289
36104793	chr7:36104793:C:G	5.92532e-08	-1.69196e-10	-0.947667
36104833	chr7:36104833:C:A	6.13389e-08	-1.69196e-10	-0.913073
36105126	chr7:36105126:A:AT	6.16627e-08	-1.69196e-10	-0.907807
36105455	chr7:36105455:T:C	3.65205e-08	-1.43161	-2.6077e-10
36105488	chr7:36105488:G:GT	1.19622e-08	-1.33854	-1.2092
36105513	chr7:36105513:G:A	2.69829e-08	-1.51801	-0.216268
36105527	chr7:36105527:C:T	6.34091e-08	-1.69196e-10	-0.879879
36105675	chr7:36105675:A:G	6.23603e-08	-1.69196e-10	-0.896557
36105726	chr7:36105726:C:T	2.6637e-08	-1.74718	-2.6077e-10
36106045	chr7:36106045:A:C	4.94017e-08	-1.69196e-10	-1.1295
36106187	chr7:36106187:G:A	1.2663e-08	-1.27634	-1.21446
36106369	chr7:36106369:G:A	5.80456e-08	-1.69196e-10	-0.968257
36106447	chr7:36106447:T:C	1.35999e-08	-1.43063	-0.98879
36106661	chr7:36106661:T:C	1.13911e-08	-1.44912	-1.14753
36107040	chr7:36107040:A:T	7.80701e-09	-1.76756	-1.20691
36107331	chr7:36107331:T:G	8.40742e-09	-1.75533	-1.14504
36107368	chr7:36107368:T:G	8.48339e-09	-1.73085	-1.16053
36107914	chr7:36107914:A:G	1.73623e-08	-1.6497	-0.525487
36107991	chr7:36107991:T:A	6.08673e-08	-1.69196e-10	-0.92079
36108084	chr7:36108084:G:T	8.23035e-09	-1.76284	-1.15882
36108177	chr7:36108177:A:G	1.23679e-08	-1.35861	-1.15577
36108205	chr7:36108205:C:T	1.16524e-08	-1.35656	-1.21742
36108430	chr7:36108430:G:A	1.51434e-07	-1.69196e-10	-0.00933898
36108604	chr7:36108604:T:C	1.4969e-07	-1.69196e-10	-0.0209206
36109351	chr7:36109351:T:C	1.36533e-08	-1.58531	-0.830199
36109369	chr7:36109369:G:A	1.53081e-08	-1.65975	-0.641359
36109667	chr7:36109667:G:A	1.44128e-08	-1.2925	-1.06887
36109789	chr7:36109789:TC:T	1.25715e-08	-1.3204	-1.17765
36110042	chr7:36110042:T:C	1.11547e-08	-1.48503	-1.1326
36110043	chr7:36110043:G:A	1.92864e-08	-0.856158	-1.21393
36110104	chr7:36110104:A:G	1.29744e-08	-1.29433	-1.17217
36110363	chr7:36110363:G:A	1.15125e-08	-1.42182	-1.16423
36110448	chr7:36110448:C:T	3.68543e-08	-1.42251	-2.6077e-10
36110715	chr7:36110715:T:C	4.7658e-08	-1.69196e-10	-1.16544
36111003	chr7:36111003:A:C	4.91718e-08	-1.69196e-10	-1.13417
36111048	chr7:36111048:A:T	1.3187e-08	-1.36382	-1.08643
36111058	chr7:36111058:T:C	1.28842e-08	-1.39192	-1.08156
36111094	chr7:36111094:AGAAGGATT:A	4.53172e-08	-1.69196e-10	-1.2158
36111158	chr7:36111158:G:A	7.99442e-09	-1.7664	-1.18434
36111283	chr7:36111283:G:A	4.52995e-08	-1.69196e-10	-1.21619
36112367	chr7:36112367:A:G	5.45607e-08	-1.69196e-10	-1.03017
36112399	chr7:36112399:T:C	9.31532e-09	-1.60373	-1.19409
36112743	chr7:36112743:A:C	5.69653e-08	-1.69196e-10	-0.987044
36112963	chr7:36112963:T:C	1.006e-08	-1.54789	-1.17303
36113173	chr7:36113173:G:A	9.4449e-09	-1.58994	-1.19407
36113263	chr7:36113263:C:T	2.65749e-08	-1.74952	-2.6077e-10
36113602	chr7:36113602:T:C	1.40612e-07	-1.69196e-10	-0.0834802
36113614	chr7:36113614:T:G	3.58883e-08	-1.44908	-2.6077e-10
36113923	chr7:36113923:C:T	4.52457e-08	-1.69196e-10	-1.21738
36113937	chr7:36113937:C:T	1.1408e-08	-1.41472	-1.18045
36114081	chr7:36114081:A:G	7.00638e-08	-0.780079	-2.6077e-10
36114468	chr7:36114468:C:G	9.33618e-09	-1.61176	-1.18383
36114522	chr7:36114522:C:T	9.69981e-09	-1.54044	-1.21694
36114620	chr7:36114620:C:T	4.56806e-08	-1.69196e-10	-1.20781
36114671	chr7:36114671:T:C	1.39679e-07	-1.69196e-10	-0.0901389
36114689	chr7:36114689:T:C	9.43817e-09	-1.59676	-1.18797
36114769	chr7:36114769:A:T	8.02904e-09	-1.76543	-1.18099
36114808	chr7:36114808:G:A	5.35629e-08	-1.69196e-10	-1.04863
36115115	chr7:36115115:AACTC:A	1.46323e-08	-1.13599	-1.21026
36115155	chr7:36115155:G:C	9.72492e-09	-1.64617	-1.10863
36115168	chr7:36115168:G:A	9.06951e-09	-1.63526	-1.18931
36115220	chr7:36115220:G:A	1.55058e-07	-1.69196e-10	0.0143153
36115461	chr7:36115461:C:A	1.14677e-08	-1.37459	-1.21536
36115462	chr7:36115462:T:C	4.6048e-08	-1.69196e-10	-1.1998
36115634	chr7:36115634:G:A	1.11496e-08	-1.45514	-1.16294
36115694	chr7:36115694:A:G	5.50864e-08	-1.69196e-10	-1.02058
36116081	chr7:36116081:T:C	9.4373e-09	-1.59986	-1.18496
36116184	chr7:36116184:A:G	1.72986e-08	-1.31177	-0.867087
36116254	chr7:36116254:T:C	1.08996e-07	-1.69196e-10	-0.338172
36116419	chr7:36116419:C:T	4.52887e-08	-1.69196e-10	-1.21643
36116453	chr7:36116453:T:A	4.52855e-08	-1.69196e-10	-1.2165
36116537	chr7:36116537:C:T	1.02747e-08	-1.50004	-1.19976
36116633	chr7:36116633:G:A	4.97667e-08	-1.69196e-10	-1.12214
36117080	chr7:36117080:C:T	9.93378e-09	-1.54437	-1.18918
36117347	chr7:36117347:T:C	1.09079e-08	-1.45083	-1.18917
36117764	chr7:36117764:C:A	1.45736e-08	-1.13347	-1.2168
36117809	chr7:36117809:C:G	1.3255e-08	-1.50913	-0.935982
36117877	chr7:36117877:A:G	1.27975e-07	-1.69196e-10	-0.177649
36117880	chr7:36117880:G:A	1.35809e-08	-1.48866	-0.932163
36118378	chr7:36118378:T:C	1.20904e-08	-1.33533	-1.20174
36118832	chr7:36118832:T:C	1.55912e-08	-1.13171	-1.15108
36118953	chr7:36118953:A:G	8.0239e-09	-1.74828	-1.19878
36119072	chr7:36119072:G:A	1.01347e-08	-1.50698	-1.20654
36119239	chr7:36119239:A:C	4.54827e-08	-1.69196e-10	-1.21215
36119386	chr7:36119386:T:C	4.79778e-08	-1.69196e-10	-1.15875
36119979	chr7:36119979:A:G	4.55447e-08	-1.69196e-10	-1.21079
36120035	chr7:36120035:T:G	1.6673e-08	-1.53458	-0.681117
36120310	chr7:36120310:G:A	4.56806e-08	-1.69196e-10	-1.20781
36120350	chr7:36120350:T:C	2.60705e-08	-1.76868	-2.6077e-10
36120849	chr7:36120849:G:C	4.5983e-08	-1.69196e-10	-1.20121
36120950	chr7:36120950:A:G	2.6506e-08	-1.75211	-2.6077e-10
36121095	chr7:36121095:G:A	3.80868e-08	-1.38962	-2.6077e-10
36121205	chr7:36121205:C:T	4.53558e-08	-1.69196e-10	-1.21495
36121767	chr7:36121767:A:G	4.80304e-08	-1.69196e-10	-1.15765
36122008	chr7:36122008:T:C	4.761e-08	-1.69196e-10	-1.16644
36122395	chr7:36122395:G:C	1.40761e-08	-1.55522	-0.829793
36122483	chr7:36122483:A:G	1.51384e-08	-1.53473	-0.777521
36122584	chr7:36122584:C:A	2.61685e-08	-1.47094	-0.293986
36122612	chr7:36122612:C:T	5.57939e-08	-1.69196e-10	-1.00782
36122808	chr7:36122808:A:C	2.33178e-08	-1.28207	-0.598197
36123032	chr7:36123032:A:G	4.5248e-08	-1.69196e-10	-1.21733
36123692	chr7:36123692:C:T	5.24935e-08	-1.69196e-10	-1.0688
36123979	chr7:36123979:G:T	4.79955e-08	-1.69196e-10	-1.15838
36124437	chr7:36124437:C:T	1.13288e-07	-1.69196e-10	-0.299551
36124708	chr7:36124708:C:T	5.2731e-08	-1.69196e-10	-1.06428
36124770	chr7:36124770:A:C	7.83373e-08	-0.668463	-2.6077e-10
36124868	chr7:36124868:A:G	6.84807e-08	-0.802934	-2.6077e-10
36124917	chr7:36124917:G:A	4.57276e-08	-1.69196e-10	-1.20678
36125536	chr7:36125536:T:C	4.75907e-08	-1.69196e-10	-1.16685
36125566	chr7:36125566:G:A	2.94997e-08	-0.677013	-0.968094
36126710	chr7:36126710:G:C	4.56821e-08	-1.69196e-10	-1.20778
36127498	chr7:36127498:C:T	1.71447e-08	-1.54359	-0.644208
36127541	chr7:36127541:T:C	4.57325e-08	-1.69196e-10	-1.20668
36127575	chr7:36127575:C:T	1.97905e-08	-1.4806	-0.56368
36127763	chr7:36127763:C:T	3.49586e-08	-1.47532	-2.6077e-10
36127994	chr7:36127994:T:C	4.77925e-08	-1.69196e-10	-1.16262
36128257	chr7:36128257:C:T	1.20661e-07	-1.69196e-10	-0.2365
36128364	chr7:36128364:C:T	1.47736e-08	-1.12459	-1.21206
36128415	chr7:36128415:G:T	1.67477e-08	-1.52866	-0.682559
36128599	chr7:36128599:G:A	2.33146e-08	-1.43047	-0.449941
36128752	chr7:36128752:A:C	1.01403e-08	-1.50774	-1.20523
36129130	chr7:36129130:G:A	4.54507e-08	-1.69196e-10	-1.21286
36129474	chr7:36129474:A:G	2.04003e-08	-1.50289	-0.511051
36129487	chr7:36129487:G:A	7.31682e-08	-0.83279	0.0960651
36129558	chr7:36129558:C:T	8.10385e-09	-1.75944	-1.17771
36129593	chr7:36129593:T:C	1.85886e-08	-1.73631	-0.370623
36129637	chr7:36129637:AG:A	5.98697e-08	-1.69196e-10	-0.937316
36129639	chr7:36129639:CA:C	5.92025e-08	-1.69196e-10	-0.948523
36129655	chr7:36129655:A:G	5.24346e-08	0.0248379	-1.09476
36130406	chr7:36130406:C:T	1.18237e-08	-1.35187	-1.20751
36130589	chr7:36130589:A:G	1.36305e-08	-1.4389	-0.978278
36130625	chr7:36130625:G:A	4.6856e-08	-1.69196e-10	-1.18241
36130680	chr7:36130680:T:C	1.56033e-07	0.020581	-2.6077e-10
36130782	chr7:36130782:T:G	3.98748e-08	-0.155595	-1.18815
36130789	chr7:36130789:A:T	1.2763e-08	-1.31119	-1.17174
36130868	chr7:36130868:G:A	1.15531e-08	-1.58684	-0.995697
36130947	chr7:36130947:C:T	1.15781e-08	-1.36993	-1.21044
36131196	chr7:36131196:C:A	2.6578e-08	-1.7494	-2.6077e-10
36131273	chr7:36131273:G:A	8.72872e-09	-1.64863	-1.21423
36131444	chr7:36131444:G:A	1.20632e-08	-1.33629	-1.20304
36131657	chr7:36131657:G:A	4.54719e-08	-1.69196e-10	-1.21239
36131910	chr7:36131910:C:A	5.40068e-08	0.172432	-1.21281
36132010	chr7:36132010:A:C	1.32992e-08	-1.63882	-0.802962
36132075	chr7:36132075:C:T	9.53212e-09	-1.56521	-1.20961
36132232	chr7:36132232:A:T	1.82695e-08	-1.17641	-0.94784
36132239	chr7:36132239:A:G	1.77061e-08	-1.18395	-0.971629
36132283	chr7:36132283:C:T	1.84992e-08	-1.19365	-0.918111
36132343	chr7:36132343:C:T	1.49704e-08	-1.76252	-0.560889
36132370	chr7:36132370:G:A	5.83898e-08	-1.00731	0.0449643
36132876	chr7:36132876:G:A	1.49168e-08	-1.75836	-0.568642
36132956	chr7:36132956:T:C	4.65093e-08	-1.69196e-10	-1.18983
36133131	chr7:36133131:T:C	1.51141e-08	-1.75827	-0.555585
36133137	chr7:36133137:C:T	5.9686e-08	-1.69196e-10	-0.940389
36133177	chr7:36133177:G:A	1.06434e-08	-1.51152	-1.15303
36133283	chr7:36133283:T:C	1.07594e-08	-1.49582	-1.15789
36133311	chr7:36133311:A:C	4.62065e-08	-1.69196e-10	-1.19636
36133671	chr7:36133671:C:T	1.2477e-08	-1.6427	-0.862896
36133745	chr7:36133745:C:T	5.52865e-08	0.17677	-1.19373
36134387	chr7:36134387:CAT:C	1.16222e-08	-1.36544	-1.21113
36134461	chr7:36134461:T:C	6.50223e-08	0.35744	-1.2122
36134494	chr7:36134494:C:G	1.50812e-08	-1.6457	-0.67034
36134596	chr7:36134596:C:T	4.54735e-08	-1.69196e-10	-1.21236
36134871	chr7:36134871:C:T	9.82893e-09	-1.57524	-1.16892
36135221	chr7:36135221:T:C	9.36192e-08	-1.69196e-10	-0.49025
36135263	chr7:36135263:T:C	1.10061e-08	-1.42706	-1.20398
36135917	chr7:36135917:G:A	4.68345e-08	-1.69196e-10	-1.18287
36135996	chr7:36135996:C:T	6.8259e-08	-1.69196e-10	-0.806177
36136005	chr7:36136005:A:T	5.54471e-08	-1.69196e-10	-1.01406
36136731	chr7:36136731:C:A	1.02478e-08	-1.49334	-1.20909
36136782	chr7:36136782:T:C	8.49957e-08	-1.69196e-10	-0.586886
36136953	chr7:36136953:T:G	2.89504e-08	-1.6639	-2.6077e-10
36137669	chr7:36137669:C:T	1.58248e-08	-1.28677	-0.981138
36137775	chr7:36137775:G:A	1.32759e-08	-1.65191	-0.791625
36137869	chr7:36137869:G:A	3.47305e-08	-1.5211	0.0392364
36138225	chr7:36138225:A:G	4.73689e-08	-1.69196e-10	-1.17152
36138393	chr7:36138393:C:G	5.80787e-07	-1.69196e-10	1.3349
36138444	chr7:36138444:G:A	9.56427e-09	-1.55665	-1.2148
36138485	chr7:36138485:G:A	4.52832e-08	-1.69196e-10	-1.21655
36138764	chr7:36138764:G:A	1.48327e-07	0.349816	-0.379881
36138871	chr7:36138871:A:C	3.68599e-08	-0.27914	-1.14322
36139006	chr7:36139006:A:G	4.41926e-08	-0.0416545	-1.19927
36139071	chr7:36139071:G:A	6.34342e-08	-1.69196e-10	-0.879483
36139130	chr7:36139130:G:A	1.00892e-08	-1.63959	-1.07843
36139451	chr7:36139451:A:G	1.31419e-08	-1.24364	-1.21003
36139971	chr7:36139971:C:A	4.78819e-08	-1.69196e-10	-1.16075
36140049	chr7:36140049:T:TC	8.89586e-09	-1.76273	-1.08117
36140413	chr7:36140413:A:G	8.51186e-09	-1.76812	-1.1199
36140736	chr7:36140736:T:C	3.50415e-07	-1.69196e-10	0.829631
36140968	chr7:36140968:T:C	1.17255e-08	-1.65604	-0.911675
36140988	chr7:36140988:G:T	9.96284e-08	-1.69196e-10	-0.428039
36140990	chr7:36140990:C:A	1.64027e-08	-1.61079	-0.621245
36141676	chr7:36141676:G:A	1.35622e-08	-1.67151	-0.750687
36141763	chr7:36141763:A:G	9.59628e-09	-1.57853	-1.18958
36141891	chr7:36141891:A:G	9.4797e-09	-1.76845	-1.01188
36142078	chr7:36142078:T:C	3.62307e-07	-1.69196e-10	0.863006
36142330	chr7:36142330:C:T	8.84505e-09	-1.769	-1.08063
36142538	chr7:36142538:G:A	1.25765e-08	-1.69381	-0.803841
36142878	chr7:36142878:C:T	1.64553e-08	-1.59659	-0.632255
36143247	chr7:36143247:G:A	9.5115e-09	-1.76657	-1.01042
36143465	chr7:36143465:C:T	5.95333e-08	-1.69196e-10	-0.94295
36143690	chr7:36143690:C:T	9.45902e-09	-1.76591	-1.0166
36144073	chr7:36144073:C:T	8.89198e-09	-1.76743	-1.07691
36144549	chr7:36144549:C:G	9.50824e-09	-1.76653	-1.0108
36144592	chr7:36144592:C:T	9.29459e-09	-1.76685	-1.03321
36144648	chr7:36144648:C:T	1.14106e-08	-1.70448	-0.890458
36144870	chr7:36144870:A:G	9.46141e-09	-1.76713	-1.01514
36144896	chr7:36144896:C:A	1.04089e-08	-1.46942	-1.21741
36144975	chr7:36144975:G:A	9.75645e-09	-1.7317	-1.01985
36145053	chr7:36145053:G:A	4.00867e-08	-0.143512	-1.19493
36145099	chr7:36145099:T:C	9.3727e-09	-1.76684	-1.02484
36145119	chr7:36145119:C:T	1.21691e-08	-1.75794	-0.772638
36145144	chr7:36145144:G:A	9.41587e-09	-1.76688	-1.02021
36145222	chr7:36145222:C:G	1.2274e-08	-1.75996	-0.762045
36145241	chr7:36145241:A:T	9.45131e-09	-1.76713	-1.01621
36145314	chr7:36145314:AT:A	8.7381e-09	-1.68334	-1.17846
36145681	chr7:36145681:C:T	9.41151e-09	-1.76675	-1.0208
36145800	chr7:36145800:T:C	8.89736e-09	-1.63167	-1.21206
36145822	chr7:36145822:G:A	1.08818e-08	-1.65687	-0.985523
36145824	chr7:36145824:A:C	1.15154e-08	-1.65946	-0.926344
36146116	chr7:36146116:C:CAAAATAT	9.53367e-09	-1.7673	-1.00735
36146133	chr7:36146133:C:A	1.22316e-08	-1.34435	-1.18111
36146217	chr7:36146217:A:G	3.49385e-08	-0.292036	-1.18386
36146244	chr7:36146244:T:C	4.78393e-08	-1.69196e-10	-1.16164
36146285	chr7:36146285:A:C	5.52745e-08	-1.69196e-10	-1.01718
36146460	chr7:36146460:G:A	9.42987e-09	-1.76656	-1.01904
36146501	chr7:36146501:C:T	9.34083e-09	-1.76486	-1.03023
36146525	chr7:36146525:C:T	1.29346e-08	-1.6736	-0.795982
36146762	chr7:36146762:G:C	9.62296e-09	-1.76705	-0.998283
36147061	chr7:36147061:C:T	9.5342e-09	-1.76675	-1.00785
36147397	chr7:36147397:A:T	1.08192e-08	-1.63011	-1.01805
36147557	chr7:36147557:C:T	1.02278e-08	-1.48743	-1.21694
36147760	chr7:36147760:C:T	9.51908e-09	-1.76703	-1.00916
36147948	chr7:36147948:C:T	4.61181e-08	-1.69196e-10	-1.19828
36148350	chr7:36148350:T:C	4.5295e-08	-1.69196e-10	-1.21629
36148368	chr7:36148368:C:T	1.33782e-08	-1.6059	-0.82996
36148993	chr7:36148993:ACT:A	8.71303e-09	-1.66664	-1.19803
36149007	chr7:36149007:G:A	9.08877e-09	-1.76718	-1.05526
36149008	chr7:36149008:A:G	9.07051e-09	-1.76573	-1.05873
36149036	chr7:36149036:G:A	4.60253e-08	-1.69196e-10	-1.20029
36149110	chr7:36149110:C:T	1.22217e-08	-1.76053	-0.765741
36149435	chr7:36149435:T:C	4.60401e-08	-1.69196e-10	-1.19997
36149654	chr7:36149654:A:AAG	4.61511e-08	-1.69196e-10	-1.19757
36149959	chr7:36149959:A:G	8.78105e-09	-1.65189	-1.205
36150062	chr7:36150062:T:C	1.35394e-08	-1.63909	-0.784787
36150189	chr7:36150189:T:C	8.43047e-09	-1.76114	-1.13649
36150330	chr7:36150330:C:T	1.26907e-08	-1.34652	-1.1421
36150378	chr7:36150378:A:G	2.76559e-08	-1.26787	-0.441778
36150404	chr7:36150404:C:T	3.60693e-08	-1.05957	-0.384477
36150650	chr7:36150650:C:T	1.16094e-08	-1.74452	-0.83315
36150817	chr7:36150817:C:T	7.88682e-09	-1.76317	-1.20112
36151291	chr7:36151291:T:C	2.87729e-08	-1.67005	-2.6077e-10
36151431	chr7:36151431:G:A	5.68643e-08	-1.4179	0.429086
36151794	chr7:36151794:T:C	2.33049e-07	-1.69196e-10	0.421762
36152078	chr7:36152078:A:C	4.91876e-08	-1.69196e-10	-1.13384
36152090	chr7:36152090:G:A	7.92346e-09	-1.74906	-1.2106
36152435	chr7:36152435:G:A	4.97688e-08	-1.69196e-10	-1.1221
36152441	chr7:36152441:A:C	1.19081e-06	-1.69196e-10	2.0529
36152498	chr7:36152498:C:G	1.84313e-08	-1.39087	-0.724568
36152792	chr7:36152792:C:T	2.09258e-08	-1.49033	-0.498178
36152824	chr7:36152824:T:C	2.54408e-08	-1.5202	-0.272929
36152857	chr7:36152857:C:T	2.93735e-08	-1.64939	-2.6077e-10
36152950	chr7:36152950:A:G	5.14284e-08	-1.69196e-10	-1.08929
36153085	chr7:36153085:C:G	7.90215e-09	-1.75355	-1.2088
36153160	chr7:36153160:G:T	4.52897e-08	-1.69196e-10	-1.21641
36153296	chr7:36153296:T:C	1.24165e-07	-1.69196e-10	-0.207878
36153298	chr7:36153298:G:A	4.53237e-08	-1.69196e-10	-1.21566
36153533	chr7:36153533:T:G	2.57385e-08	-1.66397	-0.117527
36153573	chr7:36153573:A:C	1.11116e-07	-1.69196e-10	-0.318916
36153864	chr7:36153864:A:G	4.53774e-08	-1.69196e-10	-1.21447
36153956	chr7:36153956:C:T	6.28953e-08	-0.888015	-2.6077e-10
36154109	chr7:36154109:T:C	5.42205e-08	-1.69196e-10	-1.03643
36154687	chr7:36154687:G:A	5.00284e-08	-1.69196e-10	-1.1169
36155382	chr7:36155382:T:C	5.4367e-07	-1.69196e-10	1.26886
36155441	chr7:36155441:T:C	2.34241e-08	-1.4988	-0.376926
36155556	chr7:36155556:A:G	3.05812e-08	-1.6091	-2.6077e-10
36155987	chr7:36155987:G:C	4.63361e-08	-1.69196e-10	-1.19356
36156275	chr7:36156275:C:T	4.5387e-08	-1.69196e-10	-1.21426
36156312	chr7:36156312:T:C	4.63206e-08	-1.69196e-10	-1.1939
36156382	chr7:36156382:C:G	1.64704e-08	-1.763	-0.464927
36156416	chr7:36156416:A:G	7.01552e-08	-1.69196e-10	-0.778776
36156770	chr7:36156770:A:T	2.27541e-08	-0.887585	-1.01716
36156921	chr7:36156921:C:T	4.8645e-08	-1.69196e-10	-1.14494
36157051	chr7:36157051:T:C	1.5061e-08	-1.74689	-0.570494
36157102	chr7:36157102:G:A	1.43869e-08	-1.72466	-0.638512
36157312	chr7:36157312:A:G	1.64643e-08	-1.74437	-0.483926
36157347	chr7:36157347:C:A	1.65482e-08	-1.74296	-0.48025
36157362	chr7:36157362:G:T	1.61065e-08	-1.74756	-0.502702
36157511	chr7:36157511:C:T	4.75949e-08	-1.69196e-10	-1.16676
36157761	chr7:36157761:C:T	4.87511e-08	-1.69196e-10	-1.14276
36157830	chr7:36157830:T:C	4.68562e-08	-1.69196e-10	-1.1824
36158001	chr7:36158001:G:A	9.5605e-09	-1.65237	-1.11948
36158323	chr7:36158323:GGCGCACTTGCTAAATTGTGA:G	1.66437e-08	-1.72617	-0.491287
36158397	chr7:36158397:C:G	4.68577e-08	-1.69196e-10	-1.18237
36158795	chr7:36158795:C:T	4.6516e-08	-1.01234	-0.177346
36158902	chr7:36158902:A:G	4.69554e-08	-1.69196e-10	-1.18029
36159284	chr7:36159284:C:A	4.66285e-08	-1.69196e-10	-1.18727
36159367	chr7:36159367:G:A	1.66562e-08	-1.27261	-0.944092
36159518	chr7:36159518:T:C	4.78787e-08	-1.66534	0.504529
36159561	chr7:36159561:G:A	4.27253e-08	-1.01709	-0.257606
36160117	chr7:36160117:T:G	5.27435e-08	-1.69196e-10	-1.06405
36160134	chr7:36160134:C:T	4.46265e-08	-1.68336	0.452201
36160312	chr7:36160312:A:G	1.2698e-08	-1.70415	-0.783895
36160957	chr7:36160957:G:A	8.89876e-08	-0.540989	-2.6077e-10
36161240	chr7:36161240:C:T	1.42484e-08	-1.55283	-0.820007
36161455	chr7:36161455:A:ATGGG	1.99211e-08	-0.8219	-1.21581
36161493	chr7:36161493:A:G	7.25608e-08	-0.983685	0.238625
36161566	chr7:36161566:C:T	2.53189e-08	-1.55836	-0.23958
36161653	chr7:36161653:C:T	4.63596e-08	-1.69196e-10	-1.19306
36162104	chr7:36162104:G:A	4.53104e-08	-1.66487	0.448923
36162321	chr7:36162321:T:A	7.88163e-09	-1.76166	-1.20329
36162503	chr7:36162503:G:T	1.49912e-08	-1.45741	-0.86461
36162600	chr7:36162600:T:C	4.52831e-08	-1.69196e-10	-1.21655
36162807	chr7:36162807:A:G	1.45541e-08	-1.4507	-0.900917
36162897	chr7:36162897:A:G	4.37728e-08	-1.66266	0.412188
36163535	chr7:36163535:T:A	1.204e-08	-1.71173	-0.829523
36163652	chr7:36163652:G:A	4.57821e-08	-1.69196e-10	-1.20559
36163682	chr7:36163682:A:G	4.9623e-08	-1.69196e-10	-1.12503
36163696	chr7:36163696:A:G	1.12278e-08	-1.69767	-0.913424
36163729	chr7:36163729:T:C	2.62129e-08	-1.76323	-2.6077e-10
36164061	chr7:36164061:G:A	3.09266e-08	-1.59787	-2.6077e-10
36164150	chr7:36164150:A:G	1.07278e-08	-1.5956	-1.06105
36164398	chr7:36164398:ACT:A	6.31424e-08	-1.69196e-10	-0.884094
36164403	chr7:36164403:C:CTT	6.33091e-08	-1.69196e-10	-0.881457
36164404	chr7:36164404:A:G	6.31424e-08	-1.69196e-10	-0.884094
36164553	chr7:36164553:T:C	1.3145e-08	-1.70802	-0.745419
36164559	chr7:36164559:T:A	1.10513e-07	0.189419	-0.513772
36165053	chr7:36165053:TTTTAA:T	1.40646e-08	-1.4415	-0.944325
36165778	chr7:36165778:G:A	8.77045e-09	-1.73543	-1.12266
36166064	chr7:36166064:C:T	5.35748e-08	-1.69196e-10	-1.04841
36166129	chr7:36166129:A:G	4.93304e-08	-1.69196e-10	-1.13095
36167206	chr7:36167206:C:T	3.28484e-08	-1.36528	-0.172306
36167381	chr7:36167381:C:A	4.37832e-08	-1.66948	0.419242
36167637	chr7:36167637:CA:C	2.07071e-08	-1.58808	-0.410927
36167814	chr7:36167814:C:T	7.40827e-08	-1.69196e-10	-0.724304
36167840	chr7:36167840:C:T	3.14785e-08	-1.38743	-0.19275
36167864	chr7:36167864:G:A	1.27526e-08	-1.26803	-1.21572
36168072	chr7:36168072:C:T	5.48113e-08	-1.64085	0.615255
36168526	chr7:36168526:G:A	4.90394e-08	-1.69196e-10	-1.13686
36168975	chr7:36168975:C:A	2.99422e-08	-1.69279	0.0625706
36169134	chr7:36169134:G:A	9.65671e-08	-1.69196e-10	-0.459248
36169356	chr7:36169356:T:C	1.18358e-08	-1.51537	-1.04299
36169995	chr7:36169995:G:A	1.33064e-08	-1.65041	-0.790837
36170306	chr7:36170306:G:A	4.62529e-08	-1.69196e-10	-1.19536
36170380	chr7:36170380:G:A	5.55144e-08	-1.71017	0.697332
36170430	chr7:36170430:T:A	9.60923e-08	-1.69196e-10	-0.464177
36170433	chr7:36170433:A:G	3.40676e-08	-1.53538	0.0342401
36170680	chr7:36170680:G:A	4.02384e-08	-1.56098	0.226317
36170685	chr7:36170685:T:A	1.31056e-08	-1.66355	-0.792895
36170876	chr7:36170876:G:A	1.24423e-08	-1.35189	-1.15649
36171057	chr7:36171057:A:G	1.44972e-08	-1.59993	-0.755606
36171136	chr7:36171136:C:T	1.37869e-08	-1.47	-0.93577
36171277	chr7:36171277:G:C	9.73595e-08	-1.69196e-10	-0.451076
36171395	chr7:36171395:G:A	1.4661e-08	-1.63742	-0.706874
36171434	chr7:36171434:C:T	1.04466e-08	-1.7687	-0.914507
36171444	chr7:36171444:G:A	5.00035e-08	-1.69196e-10	-1.11739
36171501	chr7:36171501:A:G	1.07575e-08	-1.76895	-0.884941
36171538	chr7:36171538:C:T	9.31653e-09	-1.6675	-1.13019
36171801	chr7:36171801:C:T	4.73204e-08	-1.69196e-10	-1.17254
36172016	chr7:36172016:A:G	1.3599e-08	-1.76009	-0.659405
36172042	chr7:36172042:G:T	4.80764e-08	-1.69196e-10	-1.15669
36172559	chr7:36172559:C:G	4.57335e-08	-1.69196e-10	-1.20665
36172710	chr7:36172710:C:T	6.83823e-08	-1.69196e-10	-0.804372
36172966	chr7:36172966:T:C	1.203e-08	-1.33419	-1.20789
36173428	chr7:36173428:G:A	2.37894e-08	-0.727036	-1.13321
36173929	chr7:36173929:C:G	8.57459e-08	0.463583	-1.04168
36174089	chr7:36174089:G:T	1.24341e-07	-1.69196e-10	-0.206455
36174195	chr7:36174195:T:C	4.56305e-08	-1.69196e-10	-1.20891
36174232	chr7:36174232:T:C	4.54996e-08	-1.69196e-10	-1.21178
36174331	chr7:36174331:G:A	4.55876e-08	-1.69196e-10	-1.20985
36174653	chr7:36174653:C:T	4.54167e-08	-1.69196e-10	-1.21361
36174675	chr7:36174675:G:A	9.86828e-08	-1.69196e-10	-0.437576
36174753	chr7:36174753:A:G	7.54329e-08	-1.69196e-10	-0.706242
36175069	chr7:36175069:C:A	2.58006e-07	-1.69196e-10	0.523497
36175215	chr7:36175215:G:A	5.0368e-08	-1.69196e-10	-1.11013
36175245	chr7:36175245:C:T	2.67855e-08	-1.74163	-2.6077e-10
36175446	chr7:36175446:G:C	5.03114e-08	-1.69196e-10	-1.11125
36175516	chr7:36175516:A:G	1.84527e-07	-1.69196e-10	0.18831
36175598	chr7:36175598:C:T	1.2048e-07	-1.69196e-10	-0.238002
36175630	chr7:36175630:C:T	4.09508e-08	-1.31711	-2.6077e-10
36175636	chr7:36175636:G:A	5.66082e-08	-1.69196e-10	-0.993332
36175664	chr7:36175664:A:C	1.50512e-08	-1.10101	-1.21702
36175767	chr7:36175767:G:A	1.52862e-07	-1.69196e-10	4.66529e-05
36175910	chr7:36175910:G:T	1.60853e-07	-1.69196e-10	0.0510027
36175934	chr7:36175934:C:T	5.74855e-08	-1.69196e-10	-0.977953
36175987	chr7:36175987:G:T	1.20355e-07	-1.69196e-10	-0.239037
36175993	chr7:36175993:G:C	1.20424e-07	-1.69196e-10	-0.238469
36175994	chr7:36175994:G:A	1.20493e-07	-1.69196e-10	-0.237891
36176506	chr7:36176506:G:A	1.38655e-07	-1.69196e-10	-0.0974965
36177059	chr7:36177059:A:G	1.42914e-07	0.728494	-0.795736
36177232	chr7:36177232:C:T	1.5011e-07	-1.69196e-10	-0.0181178
36177249	chr7:36177249:T:C	1.17503e-08	-1.36146	-1.20414
36177663	chr7:36177663:A:G	4.55869e-08	-1.69196e-10	-1.20987
36178077	chr7:36178077:A:T	1.52767e-08	-1.11398	-1.18918
36178148	chr7:36178148:TTG:T	5.49117e-08	-1.69196e-10	-1.02376
36178216	chr7:36178216:ACAACTGCCATCCCCGCGGTTACTGTTCACTGTCACTTTCTTCTCCAGC:A	1.54464e-07	-1.69196e-10	0.0104751
36178391	chr7:36178391:A:G	1.44839e-07	-1.69196e-10	-0.0538656
36178470	chr7:36178470:T:C	1.20284e-07	-1.69196e-10	-0.239632
36178735	chr7:36178735:C:T	4.81326e-08	-1.69196e-10	-1.15553
36178833	chr7:36178833:G:A	1.54464e-07	-1.69196e-10	0.0104751
36179583	chr7:36179583:A:G	3.14762e-06	-1.69196e-10	3.02491
36179760	chr7:36179760:T:C	2.77882e-08	-1.70487	-2.6077e-10
36179830	chr7:36179830:A:G	1.3358e-08	-1.23259	-1.20478
36180197	chr7:36180197:C:T	2.13243e-08	-0.824868	-1.14477
36180237	chr7:36180237:C:T	1.31426e-08	-1.76324	-0.690389
36180306	chr7:36180306:G:A	9.63233e-08	-1.69196e-10	-0.461776
36180336	chr7:36180336:G:A	3.90691e-08	-0.523389	-0.840766
36180351	chr7:36180351:C:T	1.0234e-08	-1.73386	-0.969905
36181056	chr7:36181056:G:T	3.1346e-08	-1.5844	-2.6077e-10
36181163	chr7:36181163:C:T	6.86386e-08	-1.69196e-10	-0.800631
36181184	chr7:36181184:C:T	3.57423e-08	-0.499771	-0.95338
36181482	chr7:36181482:C:T	2.45971e-08	-0.671222	-1.15564
36181801	chr7:36181801:G:T	3.15174e-08	-1.57895	-2.6077e-10
36181873	chr7:36181873:G:A	6.95561e-08	-1.36412	0.576767
36181988	chr7:36181988:A:G	1.42579e-08	-1.73936	-0.632816
36182049	chr7:36182049:A:T	2.41357e-08	-1.13382	-0.711978
36182083	chr7:36182083:C:A	1.42489e-07	-1.69196e-10	-0.0702208
36182296	chr7:36182296:A:G	1.42945e-08	-1.72049	-0.649126
36182482	chr7:36182482:T:A	1.56771e-08	-1.7665	-0.510783
36182780	chr7:36182780:T:C	3.05221e-08	-0.630168	-0.980867
36182830	chr7:36182830:A:G	6.94197e-08	-1.69196e-10	-0.789316
36182923	chr7:36182923:G:A	1.34765e-08	-1.44306	-0.985475
36183193	chr7:36183193:T:C	1.10145e-07	-1.69196e-10	-0.327692
36183230	chr7:36183230:G:A	5.20276e-08	-1.69196e-10	-1.07771
36183413	chr7:36183413:G:A	2.95303e-08	-0.679794	-0.964275
36183470	chr7:36183470:A:G	1.4791e-08	-1.12125	-1.21422
36183484	chr7:36183484:G:A	1.70345e-08	-1.6988	-0.495452
36183491	chr7:36183491:T:C	1.46043e-08	-1.57537	-0.7728
36183705	chr7:36183705:T:G	7.9418e-08	-1.69196e-10	-0.654761
36183940	chr7:36183940:G:A	7.81035e-08	-1.69196e-10	-0.671452
36184099	chr7:36184099:A:G	1.80067e-08	-0.978419	-1.16032
36184633	chr7:36184633:C:T	2.82482e-08	-0.663485	-1.02497
36184917	chr7:36184917:G:A	6.64209e-08	-1.69196e-10	-0.833475
36185657	chr7:36185657:GGAA:G	1.74876e-08	-0.963474	-1.20452
36185663	chr7:36185663:TG:T	1.73831e-08	-0.969469	-1.20452
36185796	chr7:36185796:G:A	6.82798e-08	-1.69196e-10	-0.805872
36185861	chr7:36185861:T:C	8.32999e-09	-1.69291	-1.21671
36186039	chr7:36186039:T:C	2.62558e-08	-0.789703	-0.971895
36186130	chr7:36186130:G:A	1.72799e-07	-1.69196e-10	0.122642
36186208	chr7:36186208:T:C	9.18426e-09	-1.64774	-1.16426
36186361	chr7:36186361:C:T	2.22762e-08	-0.757389	-1.16858
36186490	chr7:36186490:T:A	1.09585e-07	-1.69196e-10	-0.332784
36186746	chr7:36186746:G:A	4.93447e-08	-1.69196e-10	-1.13066
36186963	chr7:36186963:A:G	2.512e-08	-0.756642	-1.04918
36187058	chr7:36187058:CAT:C	1.85745e-08	-1.00144	-1.10626
36187159	chr7:36187159:C:T	2.62811e-08	-1.76063	-2.6077e-10
36187480	chr7:36187480:A:G	9.01993e-09	-1.67031	-1.15974
36187524	chr7:36187524:C:T	4.61118e-08	-1.68169	0.483272
36188089	chr7:36188089:C:T	4.62651e-08	-1.69196e-10	-1.1951
36188199	chr7:36188199:A:G	4.55324e-08	-1.69196e-10	-1.21106
36188209	chr7:36188209:CTCTT:C	1.0967e-08	-1.58261	-1.05199
36188339	chr7:36188339:A:G	1.58507e-07	-1.69196e-10	0.0363102
36188535	chr7:36188535:C:G	2.1038e-07	-1.69196e-10	0.319428
36188583	chr7:36188583:A:G	8.75506e-08	-1.71414	1.15687
36188858	chr7:36188858:C:G	3.35203e-08	-1.70733	0.189996
36189104	chr7:36189104:A:T	9.0989e-09	-1.67526	-1.14607
36189154	chr7:36189154:G:A	3.23379e-08	-1.55325	-2.6077e-10
36189199	chr7:36189199:CTA:C	3.50426e-08	-1.72303	0.250108
36189230	chr7:36189230:A:G	1.00953e-08	-1.60097	-1.11645
36189257	chr7:36189257:A:G	8.51979e-08	-1.69196e-10	-0.584509
36189294	chr7:36189294:C:T	1.61304e-08	-1.52198	-0.726796
36189351	chr7:36189351:G:C	9.57899e-08	-1.00094	0.533608
36189430	chr7:36189430:T:C	5.57257e-08	-1.69196e-10	-1.00904
36189542	chr7:36189542:A:G	2.71541e-08	-1.73448	0.00651571
36189558	chr7:36189558:C:G	9.18935e-08	-1.69196e-10	-0.508856
36189798	chr7:36189798:A:G	8.96337e-09	-1.68723	-1.14911
36189896	chr7:36189896:A:G	2.60635e-08	-1.76895	-2.6077e-10
36190327	chr7:36190327:GCAC:G	9.32722e-09	-1.66139	-1.13516
36190332	chr7:36190332:A:T	9.39321e-09	-1.66165	-1.12785
36190422	chr7:36190422:G:A	6.39669e-08	-1.69196e-10	-0.87112
36190515	chr7:36190515:C:T	1.78065e-07	-1.69196e-10	0.152665
36190659	chr7:36190659:C:G	2.50581e-08	-0.77808	-1.03021
36191381	chr7:36191381:A:T	9.78874e-09	-1.53287	-1.21539
36191741	chr7:36191741:A:G	3.41185e-08	-1.49965	-2.6077e-10
36191906	chr7:36191906:T:A	2.68556e-08	-1.73901	-2.6077e-10
36191954	chr7:36191954:G:A	2.64187e-08	-1.75541	-2.6077e-10
36192477	chr7:36192477:T:C	9.9936e-09	-1.56519	-1.16235
36193115	chr7:36193115:C:T	4.92657e-08	-1.69196e-10	-1.13226
36193156	chr7:36193156:G:A	1.63895e-08	-1.66347	-0.569372
36193298	chr7:36193298:GT:G	9.52838e-09	-1.59486	-1.18036
36193416	chr7:36193416:A:G	9.48092e-09	-1.59712	-1.18309
36193987	chr7:36193987:T:C	9.80746e-09	-1.58193	-1.16441
36194134	chr7:36194134:G:C	9.29505e-09	-1.5826	-1.21741
36194312	chr7:36194312:A:G	1.77026e-07	-1.69196e-10	0.146813
36194396	chr7:36194396:A:T	9.25329e-09	-1.58733	-1.21717
36194892	chr7:36194892:A:G	9.05655e-09	-1.66869	-1.15731
36194958	chr7:36194958:G:A	6.33651e-08	-1.69196e-10	-0.880572
36194991	chr7:36194991:G:A	2.61123e-08	-1.76708	-2.6077e-10
36195273	chr7:36195273:G:A	1.02302e-08	-1.51477	-1.18937
36195284	chr7:36195284:C:A	9.292e-09	-1.60568	-1.19465
36195299	chr7:36195299:G:T	1.02921e-07	-1.69196e-10	-0.395525
36195420	chr7:36195420:C:T	5.96178e-08	-1.69196e-10	-0.941531
36195490	chr7:36195490:T:C	1.21493e-08	-1.56566	-0.96656
36195582	chr7:36195582:G:A	6.73625e-08	-1.69196e-10	-0.819397
36196276	chr7:36196276:CTG:C	8.53283e-09	-1.67668	-1.20888
36196496	chr7:36196496:C:T	9.40348e-09	-1.57991	-1.2085
36196647	chr7:36196647:C:T	6.22113e-08	-1.69196e-10	-0.89895
36196656	chr7:36196656:T:C	1.26875e-08	-1.5676	-0.921262
36196676	chr7:36196676:A:G	1.07059e-07	-1.69196e-10	-0.356105
36196712	chr7:36196712:T:G	2.13021e-08	-1.22012	-0.750557
36196718	chr7:36196718:A:G	9.01109e-09	-1.63199	-1.19904
36196780	chr7:36196780:C:T	2.14084e-08	-1.17546	-0.790248
36197044	chr7:36197044:A:C	3.36565e-08	-1.51328	-2.6077e-10
36197057	chr7:36197057:G:A	2.83293e-08	-1.02003	-0.665564
36197097	chr7:36197097:G:A	5.321e-08	-1.69196e-10	-1.05524
36197503	chr7:36197503:T:C	1.36825e-07	-1.69196e-10	-0.110786
36197506	chr7:36197506:A:G	1.36845e-08	-1.76344	-0.649782
36197899	chr7:36197899:A:T	3.85164e-08	-1.3784	-2.6077e-10
36197918	chr7:36197918:A:T	1.82212e-08	-1.49493	-0.631975
36197947	chr7:36197947:G:A	7.34142e-08	-1.69196e-10	-0.733369
36198536	chr7:36198536:AT:A	8.86727e-09	-1.63115	-1.21597
36198606	chr7:36198606:G:A	5.5801e-08	-1.69196e-10	-1.00769
36198661	chr7:36198661:G:A	1.12678e-08	-1.63715	-0.970383
36198870	chr7:36198870:C:T	2.03068e-07	-1.69196e-10	0.284053
36198900	chr7:36198900:T:C	5.34675e-08	-1.69196e-10	-1.05041
36198920	chr7:36198920:G:A	1.50432e-08	-1.539	-0.779557
36198990	chr7:36198990:T:C	9.11075e-09	-1.60696	-1.21307
36199091	chr7:36199091:C:T	1.41901e-08	-1.5661	-0.810846
36199244	chr7:36199244:C:T	7.12806e-08	-1.69196e-10	-0.762862
36199316	chr7:36199316:T:C	9.66616e-09	-1.59994	-1.16091
36199352	chr7:36199352:C:T	5.28206e-08	-1.69196e-10	-1.06258
36199363	chr7:36199363:C:T	9.9576e-09	-1.57626	-1.15489
36199586	chr7:36199586:A:G	5.3932e-08	-1.69196e-10	-1.04176
36199806	chr7:36199806:C:T	6.23856e-08	-1.69196e-10	-0.896152
36199903	chr7:36199903:C:T	1.06328e-07	-1.69196e-10	-0.362961
36200054	chr7:36200054:A:G	6.21176e-08	-1.69196e-10	-0.900457
36200397	chr7:36200397:T:G	2.7654e-08	-1.70972	-2.6077e-10
36200446	chr7:36200446:G:A	1.58328e-08	-1.09643	-1.17097
36200578	chr7:36200578:T:C	5.19024e-07	-1.69196e-10	1.22246
36200661	chr7:36200661:G:A	5.01589e-08	-1.69196e-10	-1.11429
36201140	chr7:36201140:A:G	9.89784e-08	-1.69196e-10	-0.434584
36201449	chr7:36201449:C:G	5.11326e-08	-1.69196e-10	-1.09506
36201726	chr7:36201726:G:A	2.0296e-08	-1.5419	-0.477159
36202153	chr7:36202153:C:T	8.82524e-09	-1.6883	-1.16357
36202449	chr7:36202449:C:T	3.50935e-08	-1.39967	-0.0717959
36203026	chr7:36203026:G:A	1.1582e-07	-1.69196e-10	-0.277445
36203070	chr7:36203070:G:A	4.7253e-08	-1.69196e-10	-1.17397
36203164	chr7:36203164:T:G	4.79103e-08	-1.16016	-2.6077e-10
36203709	chr7:36203709:G:A	1.0941e-07	-1.69196e-10	-0.334382
36203826	chr7:36203826:A:G	1.69627e-08	-1.04873	-1.14974
36204095	chr7:36204095:C:T	1.47686e-08	-1.57602	-0.760966
36204213	chr7:36204213:T:A	1.79765e-08	-1.22995	-0.910469
36204274	chr7:36204274:G:A	1.13043e-07	-1.69196e-10	-0.301721
36204323	chr7:36204323:A:T	1.3878e-08	-1.54639	-0.852785
36204934	chr7:36204934:T:A	6.46597e-08	-1.69196e-10	-0.860347
36204974	chr7:36204974:A:G	2.06897e-08	-1.09696	-0.902891
36204986	chr7:36204986:A:C	1.70274e-07	-1.69196e-10	0.107921
36205307	chr7:36205307:G:C	9.27867e-09	-1.58614	-1.21563
36205503	chr7:36205503:A:T	4.5244e-08	-1.69196e-10	-1.21742
36205593	chr7:36205593:G:A	1.92995e-08	-1.18602	-0.883391
36205749	chr7:36205749:G:A	9.73714e-09	-1.62194	-1.1316
36206109	chr7:36206109:T:C	4.15348e-08	-1.76355	0.460594
36206406	chr7:36206406:A:C	6.29025e-08	-1.69196e-10	-0.887901
36206603	chr7:36206603:T:C	3.01416e-08	-1.45369	-0.169895
36207207	chr7:36207207:A:G	4.43945e-08	-1.23637	-2.6077e-10
36207215	chr7:36207215:A:G	4.63288e-08	-1.69196e-10	-1.19372
36207636	chr7:36207636:C:T	6.27037e-08	-1.69196e-10	-0.891065
36207900	chr7:36207900:T:G	5.90304e-08	-1.69196e-10	-0.951433
36207901	chr7:36207901:T:G	1.20156e-07	-1.69196e-10	-0.240697
36208320	chr7:36208320:TC:T	5.48763e-08	-1.69196e-10	-1.0244
36208769	chr7:36208769:C:G	3.11537e-08	-1.59055	-2.6077e-10
36208832	chr7:36208832:G:A	1.23281e-08	-1.61198	-0.905626
36209118	chr7:36209118:A:G	9.45774e-09	-1.69199	-1.09066
36209251	chr7:36209251:C:G	2.42052e-07	-1.69196e-10	0.459668
36209635	chr7:36209635:GGGCTGCACATGTTT:G	1.38269e-07	-1.69196e-10	-0.100289
36210012	chr7:36210012:C:T	3.25072e-08	-1.0385	-0.509525
36210177	chr7:36210177:G:A	4.65175e-08	-1.69196e-10	-1.18966
36210402	chr7:36210402:A:G	4.55888e-08	-1.69196e-10	-1.20982
36210550	chr7:36210550:C:G	2.74293e-08	-1.64235	-0.0755266
36210679	chr7:36210679:TC:T	2.11953e-07	-1.69196e-10	0.326877
36210829	chr7:36210829:C:T	6.88463e-08	-1.69196e-10	-0.797609
36210923	chr7:36210923:T:C	5.37285e-08	-1.69196e-10	-1.04554
36210977	chr7:36210977:A:G	6.67253e-08	-1.69196e-10	-0.828902
36211390	chr7:36211390:G:A	5.41418e-08	-1.69196e-10	-1.03788
36211613	chr7:36211613:G:A	2.04538e-08	-1.27446	-0.736864
36211699	chr7:36211699:C:T	5.27528e-08	-1.69196e-10	-1.06387
36211912	chr7:36211912:C:T	1.75667e-08	-0.947789	-1.21569
36212029	chr7:36212029:G:T	5.38275e-08	-1.69196e-10	-1.0437
36212172	chr7:36212172:C:T	2.23269e-08	-0.934429	-0.989267
36212507	chr7:36212507:C:T	5.01628e-08	-1.762	0.647785
36212684	chr7:36212684:C:T	2.54937e-08	-1.50424	-0.28681
36212950	chr7:36212950:C:G	2.9258e-07	-1.69196e-10	0.649251
36213008	chr7:36213008:C:T	5.99869e-08	-1.69196e-10	-0.935361
36213220	chr7:36213220:T:C	4.50822e-08	-1.41168	0.190684
36213224	chr7:36213224:G:A	2.66906e-08	-1.74518	-2.6077e-10
36213307	chr7:36213307:G:T	5.18004e-08	-1.69196e-10	-1.08209
36213316	chr7:36213316:G:A	1.93342e-08	-1.07181	-0.995802
36213403	chr7:36213403:T:C	1.80209e-08	-1.64622	-0.491729
36213545	chr7:36213545:T:C	3.40383e-08	-1.66766	0.165657
36214189	chr7:36214189:C:T	5.18386e-08	-1.69196e-10	-1.08135
36214539	chr7:36214539:T:C	5.24417e-08	-1.69196e-10	-1.06978
36214685	chr7:36214685:T:C	5.11349e-08	-1.69196e-10	-1.09502
36214801	chr7:36214801:C:T	8.80907e-08	-1.7625	1.21138
36214966	chr7:36214966:C:A	1.0927e-08	-1.42089	-1.21736
36215017	chr7:36215017:C:T	6.02501e-08	-1.69196e-10	-0.930981
36215021	chr7:36215021:C:T	4.73457e-08	-1.69196e-10	-1.17201
36215194	chr7:36215194:G:A	5.16728e-08	-1.69196e-10	-1.08455
36215261	chr7:36215261:C:T	3.64571e-08	-1.43335	-2.6077e-10
36215325	chr7:36215325:C:T	4.56127e-08	-1.69196e-10	-1.2093
36215715	chr7:36215715:A:G	5.18641e-08	-1.69196e-10	-1.08086
36215988	chr7:36215988:G:A	3.01347e-08	-1.62381	-2.6077e-10
36216071	chr7:36216071:T:C	1.55906e-08	-1.74885	-0.533966
36216797	chr7:36216797:C:T	5.30088e-08	-1.69196e-10	-1.05903
36216897	chr7:36216897:T:C	2.60707e-08	-1.76868	-2.6077e-10
36216920	chr7:36216920:A:G	5.19221e-08	-1.69196e-10	-1.07974
36217032	chr7:36217032:A:G	5.18787e-08	-1.69196e-10	-1.08058
36217159	chr7:36217159:A:G	5.21707e-08	-1.69196e-10	-1.07496
36217232	chr7:36217232:T:A	5.18787e-08	-1.69196e-10	-1.08058
36217281	chr7:36217281:A:T	5.02308e-08	-1.69196e-10	-1.11286
36217454	chr7:36217454:G:T	5.02312e-08	-1.69196e-10	-1.11285
36217455	chr7:36217455:C:T	5.02649e-08	-1.69196e-10	-1.11218
36217460	chr7:36217460:T:A	5.02649e-08	-1.69196e-10	-1.11218
36217818	chr7:36217818:A:G	5.19227e-08	-1.69196e-10	-1.07973
36217866	chr7:36217866:A:G	5.18787e-08	-1.69196e-10	-1.08058
36217867	chr7:36217867:G:C	5.18787e-08	-1.69196e-10	-1.08058
36217910	chr7:36217910:A:G	4.52573e-08	-1.69196e-10	-1.21712
36218184	chr7:36218184:G:A	9.29876e-09	-1.58375	-1.21585
36218470	chr7:36218470:C:T	9.42835e-09	-1.57017	-1.2156
36218567	chr7:36218567:C:T	2.8823e-08	-1.66831	-2.6077e-10
36218633	chr7:36218633:T:C	5.21979e-08	-1.69196e-10	-1.07444
36218634	chr7:36218634:A:G	4.55226e-08	-1.69196e-10	-1.21128
36219039	chr7:36219039:G:A	3.33057e-07	-1.69196e-10	0.778829
36219225	chr7:36219225:A:T	2.67298e-07	-1.69196e-10	0.558879
36219226	chr7:36219226:T:C	3.934e-08	-1.35724	-2.6077e-10
36219263	chr7:36219263:A:T	4.55148e-08	-1.69196e-10	-1.21145
36219314	chr7:36219314:G:A	9.13438e-09	-1.61783	-1.19961
36219389	chr7:36219389:C:A	1.84653e-08	-1.66773	-0.445868
36219432	chr7:36219432:G:C	6.79913e-08	-1.69196e-10	-0.810107
36219457	chr7:36219457:T:TGAGCCCAG	4.55068e-08	-1.69196e-10	-1.21162
36219532	chr7:36219532:G:A	4.60588e-08	-1.69196e-10	-1.19957
36219992	chr7:36219992:C:T	4.54146e-08	-1.69196e-10	-1.21365
36220082	chr7:36220082:G:A	5.31374e-08	-1.69196e-10	-1.05661
36220571	chr7:36220571:C:T	9.55313e-09	-1.55661	-1.21601
36220599	chr7:36220599:A:G	4.54842e-08	-1.69196e-10	-1.21212
36220735	chr7:36220735:G:A	4.52466e-08	-1.69196e-10	-1.21736
36220934	chr7:36220934:G:A	4.55056e-08	-1.69196e-10	-1.21165
36220956	chr7:36220956:C:T	4.55401e-08	-1.69196e-10	-1.21089
36221027	chr7:36221027:C:A	6.62616e-08	-0.835875	-2.6077e-10
36221070	chr7:36221070:A:G	4.55286e-08	-1.69196e-10	-1.21114
36221105	chr7:36221105:A:C	6.66756e-08	-1.69196e-10	-0.829647
36221114	chr7:36221114:C:T	4.55663e-08	-1.69196e-10	-1.21032
36221249	chr7:36221249:G:A	2.0582e-08	-0.792201	-1.21287
36221434	chr7:36221434:C:A	4.5368e-08	-1.69196e-10	-1.21468
36221746	chr7:36221746:A:G	9.64758e-08	-1.76127	1.30108
36221794	chr7:36221794:A:G	5.27049e-08	-1.69196e-10	-1.06478
36222017	chr7:36222017:T:C	4.60014e-08	-1.69196e-10	-1.20081
36222075	chr7:36222075:TA:T	3.21222e-08	-1.55994	-2.6077e-10
36222162	chr7:36222162:T:C	8.76509e-09	-1.66149	-1.19722
36222199	chr7:36222199:T:C	1.39948e-07	-1.69196e-10	-0.088215
36222331	chr7:36222331:G:T	4.99125e-08	-1.69196e-10	-1.11922
36222404	chr7:36222404:G:T	9.05088e-09	-1.61203	-1.21459
36222575	chr7:36222575:C:T	5.93031e-08	-1.69196e-10	-0.946824
36222757	chr7:36222757:G:A	5.93197e-08	-1.69196e-10	-0.946544
36223066	chr7:36223066:G:A	2.85368e-07	-1.69196e-10	0.624295
36223122	chr7:36223122:A:G	5.76757e-08	-1.69196e-10	-0.974651
36223298	chr7:36223298:A:G	1.88926e-07	-1.69196e-10	0.211871
36223310	chr7:36223310:G:A	1.59892e-07	-1.75837	1.80338
36223459	chr7:36223459:G:A	1.65072e-08	-1.76901	-0.456685
36223627	chr7:36223627:T:C	2.84284e-07	-1.69196e-10	0.620488
36224049	chr7:36224049:T:G	7.01207e-08	-1.69196e-10	-0.779268
36224740	chr7:36224740:T:A	4.535e-08	-1.69196e-10	-1.21508
36225087	chr7:36225087:G:C	5.5931e-08	-1.69196e-10	-1.00537
36225295	chr7:36225295:TATG:T	2.68994e-07	-1.69196e-10	0.565203
36225424	chr7:36225424:C:T	1.40811e-08	-1.18404	-1.20061
36225428	chr7:36225428:G:A	4.52998e-08	-1.69196e-10	-1.21618
36225537	chr7:36225537:T:A	4.62035e-08	-1.69196e-10	-1.19643
36225560	chr7:36225560:G:A	5.08095e-08	-1.69196e-10	-1.1014
36225778	chr7:36225778:A:G	2.9183e-07	-1.69196e-10	0.646684
36225882	chr7:36225882:T:C	6.18243e-08	-1.69196e-10	-0.90519
36225888	chr7:36225888:G:T	5.70339e-08	-1.69196e-10	-0.985839
36225933	chr7:36225933:T:C	2.82521e-07	-1.69196e-10	0.614268
36225950	chr7:36225950:A:G	2.78628e-07	-1.69196e-10	0.600393
36226303	chr7:36226303:G:A	2.51025e-08	-1.157	-0.649525
36226417	chr7:36226417:G:C	8.2906e-09	-1.69922	-1.21514
36226503	chr7:36226503:A:C	4.99795e-08	-1.69196e-10	-1.11787
36226535	chr7:36226535:A:G	6.35734e-08	-1.69196e-10	-0.87729
36226702	chr7:36226702:G:A	4.59277e-08	-1.69196e-10	-1.20242
36226810	chr7:36226810:A:G	7.02104e-08	-1.69196e-10	-0.77799
36227126	chr7:36227126:A:G	5.60051e-08	-1.69196e-10	-1.00404
36227294	chr7:36227294:T:G	4.53133e-08	-1.69196e-10	-1.21588
36227476	chr7:36227476:C:T	6.02872e-08	-1.69196e-10	-0.930366
36227645	chr7:36227645:G:A	9.5159e-09	-1.72525	-1.05128
36228056	chr7:36228056:GC:G	6.07378e-08	-1.69196e-10	-0.922921
36228137	chr7:36228137:T:C	6.11803e-08	-1.69196e-10	-0.915661
36228330	chr7:36228330:C:A	4.69415e-08	-1.69196e-10	-1.18058
36228803	chr7:36228803:G:A	5.1983e-08	-1.69196e-10	-1.07857
36228987	chr7:36228987:C:T	5.06858e-08	-1.69196e-10	-1.10384
36229206	chr7:36229206:C:T	2.92175e-08	-1.39131	-0.263412
36229469	chr7:36229469:T:C	5.21406e-08	-1.69196e-10	-1.07554
36229675	chr7:36229675:C:T	1.3259e-08	-1.2387	-1.2061
36229719	chr7:36229719:ACTCT:A	1.22699e-07	-1.69196e-10	-0.219751
36229738	chr7:36229738:C:T	1.23699e-07	-1.69196e-10	-0.211636
36229904	chr7:36229904:G:A	1.26344e-07	-1.69196e-10	-0.190475
36229954	chr7:36229954:GA:G	8.0313e-09	-1.729	-1.21714
36230017	chr7:36230017:A:G	5.54435e-08	-1.69196e-10	-1.01412
36230044	chr7:36230044:A:C	2.48493e-07	-1.69196e-10	0.485927
36231015	chr7:36231015:A:G	1.15971e-07	-1.69196e-10	-0.276142
36231436	chr7:36231436:T:C	2.4374e-07	-1.69196e-10	0.466618
36231492	chr7:36231492:A:G	2.44887e-07	-1.69196e-10	0.47131
36232195	chr7:36232195:T:G	6.68336e-08	-1.69196e-10	-0.82728
36232212	chr7:36232212:G:A	1.79986e-08	-1.68698	-0.45221
36232269	chr7:36232269:A:G	7.22122e-08	-1.69196e-10	-0.749878
36232484	chr7:36232484:G:A	4.55159e-08	-1.69196e-10	-1.21142
36232500	chr7:36232500:C:A	1.87706e-08	-1.61686	-0.480329
36233075	chr7:36233075:C:T	4.59673e-08	-1.69196e-10	-1.20155
36233133	chr7:36233133:C:G	5.04317e-08	-1.69196e-10	-1.10887
36233294	chr7:36233294:C:T	5.56002e-08	-1.69196e-10	-1.0113
36233663	chr7:36233663:G:A	8.0167e-09	-1.74559	-1.20237
36234545	chr7:36234545:G:A	7.72154e-08	-1.69196e-10	-0.682888
36234774	chr7:36234774:G:A	1.46405e-08	-1.75089	-0.594804
36235363	chr7:36235363:G:C	6.14804e-08	-1.69196e-10	-0.910768
36235473	chr7:36235473:G:A	5.15018e-08	-1.69196e-10	-1.08787
36235599	chr7:36235599:G:T	5.1478e-08	-1.69196e-10	-1.08833
36236009	chr7:36236009:C:T	1.78317e-08	-1.70329	-0.445216
36236028	chr7:36236028:A:G	3.71153e-08	-1.53215	0.116699
36237054	chr7:36237054:T:C	3.98617e-08	-1.64495	0.300877
36237062	chr7:36237062:C:G	3.78864e-08	-1.66072	0.265824
36237110	chr7:36237110:C:T	7.85702e-09	-1.75086	-1.21722
36237149	chr7:36237149:G:T	4.89068e-08	-1.69196e-10	-1.13957
36237344	chr7:36237344:C:T	6.372e-08	-1.69196e-10	-0.874987
36237361	chr7:36237361:T:A	8.10949e-09	-1.769	-1.16745
36237613	chr7:36237613:A:G	4.78584e-08	-1.69196e-10	-1.16124
36237765	chr7:36237765:A:C	9.29072e-09	-1.62851	-1.17196
36238631	chr7:36238631:C:T	1.55519e-08	-1.73401	-0.55129
36238769	chr7:36238769:CT:C	7.80898e-09	-1.7569	-1.21731
36239051	chr7:36239051:C:T	2.8007e-08	-1.69703	-2.6077e-10
36239201	chr7:36239201:C:T	6.07806e-08	-1.69196e-10	-0.922216
36239615	chr7:36239615:C:T	9.89789e-09	-1.76901	-0.968151
36239717	chr7:36239717:G:A	4.64111e-08	-1.69196e-10	-1.19195
36239919	chr7:36239919:T:C	7.78796e-07	-1.69196e-10	1.62826
36240475	chr7:36240475:G:A	8.57483e-09	-1.68727	-1.19338
36240583	chr7:36240583:C:T	2.6068e-08	-1.76878	-2.6077e-10
36240852	chr7:36240852:A:G	3.06433e-07	-1.69196e-10	0.695514
36241066	chr7:36241066:G:A	4.52464e-08	-1.69196e-10	-1.21736
36241142	chr7:36241142:G:A	8.40189e-09	-1.70446	-1.19657
36242288	chr7:36242288:T:C	4.48621e-08	-1.67444	0.448552
36242400	chr7:36242400:G:T	1.23746e-07	-1.43359	1.22233
36242546	chr7:36242546:T:G	7.28948e-08	-1.48091	0.740441
36242720	chr7:36242720:C:T	4.5355e-08	-1.69196e-10	-1.21497
36242742	chr7:36242742:G:A	7.74331e-09	-1.76664	-1.21601
36243158	chr7:36243158:G:A	2.81889e-08	-1.69056	-2.6077e-10
36243267	chr7:36243267:C:A	8.12403e-09	-1.75991	-1.17475
36243269	chr7:36243269:A:G	4.91573e-08	-1.69196e-10	-1.13446
36243417	chr7:36243417:A:G	2.50407e-08	-1.6736	-0.135389
36243681	chr7:36243681:G:A	2.27933e-07	-1.69196e-10	0.399568
36243744	chr7:36243744:G:A	8.68591e-09	-1.76757	-1.10022
36243998	chr7:36243998:GTAAC:G	3.69781e-08	-1.48664	0.0674759
36244178	chr7:36244178:T:G	1.16184e-08	-1.71816	-0.858732
36244387	chr7:36244387:G:T	7.31742e-08	-1.69196e-10	-0.736643
36244402	chr7:36244402:T:C	5.02745e-08	-1.5046	0.392614
36244891	chr7:36244891:G:C	1.1774e-08	-1.58018	-0.983412
36245696	chr7:36245696:T:C	7.51052e-08	-1.45867	0.74807
36245922	chr7:36245922:T:G	5.32542e-08	-1.7532	0.698796
36246289	chr7:36246289:T:A	7.74484e-08	-1.45673	0.776854
36246449	chr7:36246449:G:A	4.5252e-08	-1.69196e-10	-1.21724
36246904	chr7:36246904:T:C	8.14129e-09	-1.76298	-1.16956
36246939	chr7:36246939:G:A	4.82323e-08	-1.69196e-10	-1.15346
36247050	chr7:36247050:G:C	4.52956e-08	-1.69196e-10	-1.21628
36247423	chr7:36247423:C:T	4.95361e-08	-1.65028	0.5235
36247957	chr7:36247957:G:A	4.61346e-08	-1.69196e-10	-1.19792
36248110	chr7:36248110:T:C	1.42933e-08	-1.66915	-0.700544
36248152	chr7:36248152:G:A	5.71851e-08	-1.69196e-10	-0.983192
36248951	chr7:36248951:T:C	4.77029e-08	-1.69196e-10	-1.16449
36248966	chr7:36248966:A:G	3.60137e-08	-1.44559	-2.6077e-10
36249177	chr7:36249177:C:A	1.21224e-07	-1.74076	1.50891
36249662	chr7:36249662:T:A	8.78765e-09	-1.7674	-1.08874
36249764	chr7:36249764:C:T	5.70725e-08	-1.69196e-10	-0.985163
36250097	chr7:36250097:T:G	1.20739e-07	-1.69196e-10	-0.235854
36250373	chr7:36250373:T:A	1.29987e-08	-1.3574	-1.10723
36250392	chr7:36250392:G:A	1.32947e-08	-1.35498	-1.08714
36250773	chr7:36250773:A:G	4.63193e-08	-1.69196e-10	-1.19393
36250851	chr7:36250851:A:C	1.22228e-08	-1.55414	-0.972048
36250890	chr7:36250890:C:T	4.65021e-08	-1.69196e-10	-1.18999
36251192	chr7:36251192:A:G	2.61121e-08	-1.76709	-2.6077e-10
36252175	chr7:36252175:G:A	1.00162e-08	-1.69282	-1.03246
36252263	chr7:36252263:G:A	3.04522e-08	-1.61333	-2.6077e-10
36252515	chr7:36252515:A:G	9.22384e-09	-1.7647	-1.043
36252574	chr7:36252574:G:A	4.58983e-08	-1.20306	-2.6077e-10
36252627	chr7:36252627:GCA:G	1.38792e-08	-1.36965	-1.02945
36252659	chr7:36252659:C:A	7.73061e-09	-1.76688	-1.21742
36253257	chr7:36253257:A:G	4.66846e-08	-1.69196e-10	-1.18607
36253316	chr7:36253316:A:G	1.35765e-08	-1.40816	-1.01299
36253368	chr7:36253368:G:A	4.54263e-08	-1.69196e-10	-1.2134
36253394	chr7:36253394:C:T	1.95208e-08	-1.69567	-0.362336
36253503	chr7:36253503:G:A	4.65564e-08	-1.69196e-10	-1.18882
36253867	chr7:36253867:G:T	2.30756e-07	-1.76901	2.18089
36254503	chr7:36254503:A:G	1.07613e-08	-1.44823	-1.20531
36254555	chr7:36254555:CTT:C	8.0376e-09	-1.76831	-1.17705
36254600	chr7:36254600:G:A	7.07438e-08	-1.69196e-10	-0.770421
36254817	chr7:36254817:A:G	1.15019e-08	-1.52381	-1.06316
36254848	chr7:36254848:A:G	5.48594e-08	-1.69196e-10	-1.02471
36255050	chr7:36255050:C:T	5.69771e-08	-1.69196e-10	-0.986837
36255084	chr7:36255084:G:T	2.5299e-08	-0.587878	-1.21084
36255440	chr7:36255440:A:G	1.24545e-08	-1.37854	-1.12886
36256191	chr7:36256191:T:A	1.85832e-08	-1.7007	-0.406531
36256196	chr7:36256196:T:C	1.8779e-06	-1.69196e-10	2.50842
36256550	chr7:36256550:A:G	1.12513e-08	-1.57165	-1.03735
36256558	chr7:36256558:C:T	1.3353e-08	-1.61329	-0.824451
36256581	chr7:36256581:T:G	5.72397e-08	-1.69196e-10	-0.982239
36256873	chr7:36256873:G:A	1.00083e-08	-1.584	-1.14208
36256915	chr7:36256915:T:C	1.32258e-07	-1.76805	1.62332
36257451	chr7:36257451:A:G	8.74148e-09	-1.7679	-1.09351
36257744	chr7:36257744:T:G	1.36711e-08	-1.50204	-0.912163
36257772	chr7:36257772:C:T	1.74671e-08	-1.71313	-0.456032
36258977	chr7:36258977:G:A	5.26403e-07	-1.69196e-10	1.23658
36258988	chr7:36258988:A:C	9.9814e-08	-1.3203	0.894126
36259011	chr7:36259011:A:G	4.8822e-08	-1.69196e-10	-1.1413
36259026	chr7:36259026:G:A	2.62585e-08	-1.76149	-2.6077e-10
36259191	chr7:36259191:T:C	2.02783e-07	-1.75717	2.03983
36259194	chr7:36259194:A:G	4.55083e-08	-1.69196e-10	-1.21159
36259425	chr7:36259425:C:T	1.2559e-08	-1.76533	-0.733713
36260022	chr7:36260022:T:C	1.39765e-08	-1.52298	-0.86913
36260718	chr7:36260718:T:C	1.09194e-07	-1.69196e-10	-0.336363
36261116	chr7:36261116:G:A	1.24554e-08	-1.58372	-0.923614
36261212	chr7:36261212:A:G	4.67223e-08	-1.69196e-10	-1.18526
36261242	chr7:36261242:C:T	2.7482e-07	-1.69196e-10	0.586632
36261291	chr7:36261291:G:A	1.08727e-08	-1.43231	-1.21093
36261482	chr7:36261482:C:T	1.29122e-08	-1.55416	-0.917148
36261959	chr7:36261959:A:G	8.04496e-09	-1.76894	-1.1755
36262058	chr7:36262058:G:A	9.02877e-09	-1.61192	-1.21715
36262152	chr7:36262152:T:C	1.01737e-08	-1.63647	-1.0732
36262173	chr7:36262173:G:T	9.22122e-09	-1.59058	-1.2174
36262932	chr7:36262932:G:A	8.68521e-09	-1.76839	-1.09948
36262970	chr7:36262970:C:T	4.60526e-08	-1.69196e-10	-1.1997
36263172	chr7:36263172:A:G	1.3015e-08	-1.55205	-0.91134
36263567	chr7:36263567:G:A	5.61334e-08	-1.69196e-10	-1.00175
36263694	chr7:36263694:CA:C	7.78195e-09	-1.76176	-1.21592
36263696	chr7:36263696:TCA:T	7.77656e-09	-1.76295	-1.21542
36264073	chr7:36264073:C:T	7.76489e-09	-1.76558	-1.2143
36264277	chr7:36264277:G:C	7.25621e-08	-1.69196e-10	-0.745044
36264624	chr7:36264624:C:A	1.84871e-08	-1.25043	-0.86198
36264723	chr7:36264723:T:G	1.47328e-08	-1.53963	-0.799777
36264773	chr7:36264773:C:G	4.34091e-07	-1.69196e-10	1.04377
36264900	chr7:36264900:G:A	3.62707e-08	-1.15006	-0.28842
36265177	chr7:36265177:C:T	5.32344e-08	-1.22602	0.171234
36265240	chr7:36265240:T:C	4.70687e-08	-1.69196e-10	-1.17788
36265278	chr7:36265278:G:A	8.15379e-09	-1.769	-1.162
36265554	chr7:36265554:C:T	4.67845e-08	-1.69196e-10	-1.18393
36266070	chr7:36266070:G:A	7.34545e-08	-1.69196e-10	-0.732819
36266316	chr7:36266316:G:A	1.21413e-08	-1.76585	-0.76703
36266628	chr7:36266628:G:A	1.36564e-08	-1.62873	-0.786551
36266641	chr7:36266641:G:A	5.13786e-08	-1.69196e-10	-1.09027
36266917	chr7:36266917:C:T	4.52886e-08	-1.69196e-10	-1.21643
36267082	chr7:36267082:A:G	1.81592e-07	-1.69196e-10	0.172278
36267325	chr7:36267325:C:T	4.74794e-08	-1.69196e-10	-1.16919
36268167	chr7:36268167:T:C	4.70739e-08	-1.69196e-10	-1.17777
36268220	chr7:36268220:C:T	4.70919e-08	-1.69196e-10	-1.17738
36268255	chr7:36268255:G:A	4.7141e-07	-1.69196e-10	1.12624
36268362	chr7:36268362:T:G	7.83426e-09	-1.76758	-1.2034
36268447	chr7:36268447:C:T	5.44829e-08	-1.69196e-10	-1.0316
36268815	chr7:36268815:G:A	1.33034e-08	-1.59413	-0.847336
36268980	chr7:36268980:A:G	1.14571e-08	-1.59931	-0.991569
36269068	chr7:36269068:G:A	4.72925e-08	-1.69196e-10	-1.17314
36269403	chr7:36269403:C:T	6.49671e-08	-1.69196e-10	-0.855605
36270425	chr7:36270425:A:G	1.27596e-08	-1.60391	-0.87929
36270456	chr7:36270456:T:C	1.27322e-08	-1.30584	-1.17951
36270533	chr7:36270533:A:G	1.16728e-06	-1.69196e-10	2.03295
36270547	chr7:36270547:A:G	4.65001e-08	-1.69196e-10	-1.19003
36270651	chr7:36270651:A:G	9.42436e-09	-1.56939	-1.21679
36270739	chr7:36270739:A:G	2.79534e-08	-1.69895	-2.6077e-10
36270809	chr7:36270809:G:T	3.43795e-08	-1.49202	-2.6077e-10
36270875	chr7:36270875:G:A	7.13849e-08	-1.69196e-10	-0.761399
36271003	chr7:36271003:T:TGAGTTGGAGTCTTGCTC	1.47397e-07	-1.69196e-10	-0.0363555
36271136	chr7:36271136:G:A	7.80664e-09	-1.75878	-1.21573
36271233	chr7:36271233:G:A	3.57524e-07	-1.69196e-10	0.849717
36271493	chr7:36271493:G:A	2.75686e-08	-1.71281	-2.6077e-10
36271520	chr7:36271520:G:A	9.92728e-09	-1.76775	-0.966453
36272473	chr7:36272473:G:C	7.88072e-09	-1.76657	-1.1985
36272767	chr7:36272767:G:T	8.12755e-08	-1.69196e-10	-0.631642
36272876	chr7:36272876:G:A	9.01997e-09	-1.73231	-1.09774
36273350	chr7:36273350:C:T	5.73235e-08	-1.69196e-10	-0.980775
36273586	chr7:36273586:G:GA	2.76101e-08	-1.7113	-2.6077e-10
36273749	chr7:36273749:G:A	2.6063e-08	-1.76897	-2.6077e-10
36273931	chr7:36273931:G:A	5.66108e-07	-1.69196e-10	1.3093
36274833	chr7:36274833:G:A	1.29509e-08	-1.63082	-0.837503
36274950	chr7:36274950:G:A	7.69602e-08	-1.69196e-10	-0.686197
36275029	chr7:36275029:G:A	1.14238e-06	-1.69196e-10	2.01138
36275199	chr7:36275199:C:G	4.62506e-08	-1.69196e-10	-1.19541
36275202	chr7:36275202:C:T	1.28858e-08	-1.60888	-0.864475
36275610	chr7:36275610:T:C	1.11733e-08	-1.59543	-1.02053
36275660	chr7:36275660:C:T	5.12979e-08	-1.69196e-10	-1.09184
36275837	chr7:36275837:A:G	2.86559e-08	-0.524635	-1.14949
36275925	chr7:36275925:TC:T	7.89957e-09	-1.76892	-1.19376
36276024	chr7:36276024:C:T	1.77302e-08	-1.23936	-0.914861
36276062	chr7:36276062:T:A	7.89969e-09	-1.7687	-1.19396
36276228	chr7:36276228:A:G	4.61675e-08	-1.69196e-10	-1.19721
36276316	chr7:36276316:A:C	1.02687e-07	-1.69196e-10	-0.397798
36276587	chr7:36276587:G:C	5.55383e-08	-1.69196e-10	-1.01241
36276870	chr7:36276870:G:A	1.59862e-07	0.0448243	-2.6077e-10
36277282	chr7:36277282:T:C	1.08429e-08	-1.61411	-1.03186
36277308	chr7:36277308:A:C	1.35634e-07	-1.69196e-10	-0.119526
36277718	chr7:36277718:A:C	5.11467e-08	-1.69196e-10	-1.09479
36277755	chr7:36277755:T:C	5.59522e-08	-1.69196e-10	-1.00499
36277860	chr7:36277860:TA:T	1.15851e-08	-1.57985	-0.999913
36278087	chr7:36278087:A:G	1.80974e-07	-1.76641	1.93528
36278172	chr7:36278172:C:T	1.24577e-08	-1.55667	-0.950472
36278363	chr7:36278363:A:G	7.89044e-09	-1.74945	-1.21439
36278391	chr7:36278391:A:G	3.25799e-08	-1.54579	-2.6077e-10
36278612	chr7:36278612:C:T	3.31115e-08	-1.52961	-2.6077e-10
36278755	chr7:36278755:G:A	4.55052e-08	-1.69196e-10	-1.21166
36279033	chr7:36279033:G:A	5.23171e-08	-1.69196e-10	-1.07216
36279037	chr7:36279037:A:T	6.25429e-07	-1.69196e-10	1.40895
36279182	chr7:36279182:T:A	7.99733e-09	-1.73958	-1.2108
36279336	chr7:36279336:G:A	3.17073e-08	-1.57294	-2.6077e-10
36279395	chr7:36279395:C:G	4.52533e-08	-1.69196e-10	-1.21721
36280027	chr7:36280027:T:A	4.39635e-08	-1.24613	-2.6077e-10
36280067	chr7:36280067:G:A	2.29948e-08	-1.08541	-0.808804
36280180	chr7:36280180:C:T	1.27167e-08	-1.76902	-0.71755
36280230	chr7:36280230:C:T	1.83027e-08	-1.35564	-0.766795
36280605	chr7:36280605:A:G	1.4244e-08	-1.53576	-0.837396
36280728	chr7:36280728:C:CT	3.33355e-08	-1.2253	-0.297567
36281212	chr7:36281212:G:A	1.81041e-08	-1.73386	-0.399486
36281554	chr7:36281554:C:T	9.88867e-07	-1.69196e-10	1.86707
36281886	chr7:36281886:G:A	2.69944e-08	-1.73386	-2.6077e-10
36281900	chr7:36281900:C:T	8.03444e-09	-1.73753	-1.20821
36282693	chr7:36282693:A:G	5.60401e-08	-1.69196e-10	-1.00342
36282694	chr7:36282694:C:T	4.59177e-08	-1.69196e-10	-1.20264
36283006	chr7:36283006:C:T	2.73417e-08	-1.41154	-0.309535
36283022	chr7:36283022:GC:G	8.00797e-09	-1.74615	-1.2029
36283298	chr7:36283298:G:A	3.13897e-08	-1.58301	-2.6077e-10
36283343	chr7:36283343:G:A	1.55091e-07	-1.69196e-10	0.0145258
36283700	chr7:36283700:A:G	1.00819e-08	-1.52308	-1.19566
36284431	chr7:36284431:C:A	1.64607e-07	-1.69196e-10	0.0740744
36284536	chr7:36284536:G:T	5.03344e-08	-1.69196e-10	-1.1108
36284826	chr7:36284826:C:T	9.2677e-09	-1.65568	-1.14727
36284827	chr7:36284827:G:A	9.84956e-09	-1.57572	-1.16633
36285163	chr7:36285163:A:G	5.65919e-08	-1.69196e-10	-0.993621
36285329	chr7:36285329:G:A	7.1799e-08	-0.760726	0.00511062
36285380	chr7:36285380:G:A	3.93564e-08	-1.35683	-2.6077e-10
36285450	chr7:36285450:A:G	4.04358e-08	-1.73903	0.409256
36285952	chr7:36285952:T:C	1.17796e-08	-1.68918	-0.873938
36286282	chr7:36286282:G:A	8.14105e-09	-1.73512	-1.19745
36286326	chr7:36286326:G:A	5.56531e-08	-1.69196e-10	-1.01035
36286420	chr7:36286420:C:T	1.04828e-08	-1.71959	-0.960158
36286444	chr7:36286444:C:A	1.29499e-08	-1.76014	-0.708259
36286710	chr7:36286710:G:A	4.76916e-08	-1.69196e-10	-1.16473
36286806	chr7:36286806:T:C	8.6415e-09	-1.66861	-1.2043
36286952	chr7:36286952:G:A	4.52545e-08	-1.69196e-10	-1.21718
36286962	chr7:36286962:C:A	4.52548e-08	-1.69196e-10	-1.21718
36286965	chr7:36286965:A:G	8.66255e-09	-1.65623	-1.21425
36287346	chr7:36287346:A:T	1.62396e-08	-1.61895	-0.623083
36287906	chr7:36287906:G:A	8.59767e-09	-1.67568	-1.20232
36287959	chr7:36287959:T:C	3.08463e-07	-1.69196e-10	0.702114
36288346	chr7:36288346:T:G	5.74856e-08	-1.69196e-10	-0.977951
36288918	chr7:36288918:T:C	1.75398e-07	-1.69196e-10	0.137573
36289086	chr7:36289086:C:T	2.63133e-08	-1.75941	-2.6077e-10
36289365	chr7:36289365:A:G	2.94017e-08	-1.64843	-2.6077e-10
36289422	chr7:36289422:G:C	8.98058e-09	-1.70477	-1.12965
36289619	chr7:36289619:C:T	1.41246e-07	-1.69196e-10	-0.0789838
36289696	chr7:36289696:G:A	2.3466e-07	-1.69196e-10	0.428654
36289818	chr7:36289818:A:G	8.44923e-09	-1.72536	-1.17005
36290425	chr7:36290425:AG:A	9.24392e-09	-1.72459	-1.08093
36290498	chr7:36290498:G:A	8.32986e-09	-1.73051	-1.17913
36290768	chr7:36290768:G:A	8.46074e-09	-1.67819	-1.21586
36290823	chr7:36290823:A:G	1.522e-08	-1.70882	-0.598055
36291336	chr7:36291336:C:T	3.24149e-08	-1.55087	-2.6077e-10
36291502	chr7:36291502:C:T	8.49231e-09	-1.67724	-1.21309
36292366	chr7:36292366:TTTC:T	1.0314e-08	-1.48754	-1.20844
36292473	chr7:36292473:CTCTCTCTCTT:C	2.97508e-08	-1.63663	-2.6077e-10
36292669	chr7:36292669:A:G	4.73707e-07	-1.69196e-10	1.1311
36293251	chr7:36293251:A:G	8.75587e-08	-1.69196e-10	-0.557177
36293512	chr7:36293512:A:G	4.83702e-08	-1.1506	-2.6077e-10
36293560	chr7:36293560:C:T	6.76306e-08	-1.69196e-10	-0.815425
36293745	chr7:36293745:C:T	8.66591e-09	-1.75911	-1.11098
36294078	chr7:36294078:A:G	1.699e-08	-1.24208	-0.954779
36295094	chr7:36295094:C:T	8.71227e-09	-1.74475	-1.12001
36295182	chr7:36295182:G:A	1.00174e-08	-1.75415	-0.971015
36295250	chr7:36295250:C:G	2.64458e-08	-1.75439	-2.6077e-10
36295358	chr7:36295358:A:G	6.17836e-08	-1.69196e-10	-0.905848
36295768	chr7:36295768:C:T	4.52559e-08	-1.69196e-10	-1.21715
36295864	chr7:36295864:C:G	2.25911e-07	-1.69196e-10	0.390653
36295895	chr7:36295895:G:A	5.9955e-08	-1.69196e-10	-0.935891
36296116	chr7:36296116:C:A	3.01332e-08	-1.62386	-2.6077e-10
36296150	chr7:36296150:A:G	3.37122e-08	-0.930279	-0.581349
36296268	chr7:36296268:G:A	6.10537e-08	-1.69196e-10	-0.917733
36296915	chr7:36296915:C:T	4.81139e-08	-1.69196e-10	-1.15592
36297359	chr7:36297359:C:G	2.26783e-08	-0.719164	-1.18891
36298147	chr7:36298147:A:G	2.6626e-08	-1.7476	-2.6077e-10
36298161	chr7:36298161:C:A	1.16552e-07	-1.69196e-10	-0.271149
36298172	chr7:36298172:G:A	4.53246e-08	-1.69196e-10	-1.21564
36298222	chr7:36298222:C:T	1.28514e-08	-1.76641	-0.709626
36298320	chr7:36298320:A:G	2.67047e-08	-1.74464	-2.6077e-10
36298366	chr7:36298366:C:T	5.12213e-08	-1.69196e-10	-1.09333
36298428	chr7:36298428:C:T	3.45241e-08	-1.48783	-2.6077e-10
36298432	chr7:36298432:G:A	3.87991e-07	-1.69196e-10	0.931495
36298769	chr7:36298769:G:A	2.25658e-08	-0.873221	-1.03983
36298804	chr7:36298804:T:C	2.4945e-08	-0.889711	-0.923101
36298805	chr7:36298805:C:T	2.49739e-08	-0.988573	-0.82308
36299140	chr7:36299140:T:C	1.09837e-07	-1.00787	0.677388
36299277	chr7:36299277:C:T	1.82175e-07	-1.69196e-10	0.17548
36299358	chr7:36299358:C:T	8.40522e-09	-1.75323	-1.14741
36299786	chr7:36299786:C:T	2.76134e-08	-1.71118	-2.6077e-10
36300021	chr7:36300021:G:A	2.59957e-08	-0.705115	-1.06644
36300196	chr7:36300196:T:C	4.54982e-08	-1.69196e-10	-1.21181
36300224	chr7:36300224:CAGTT:C	5.15179e-08	-1.69196e-10	-1.08756
36300376	chr7:36300376:G:A	1.41446e-08	-1.20975	-1.1704
36300419	chr7:36300419:C:T	4.89061e-08	-1.69196e-10	-1.13958
36300525	chr7:36300525:A:G	9.23921e-09	-1.73286	-1.07317
36300699	chr7:36300699:T:C	9.18105e-09	-1.72732	-1.08503
36300744	chr7:36300744:A:G	9.16883e-09	-1.72469	-1.08899
36300849	chr7:36300849:G:T	9.73878e-08	-1.69196e-10	-0.450785
36301005	chr7:36301005:G:A	2.98044e-07	-1.69196e-10	0.667756
36301144	chr7:36301144:G:A	3.65707e-08	-1.43024	-2.6077e-10
36301247	chr7:36301247:G:A	4.53022e-08	-1.69196e-10	-1.21613
36301480	chr7:36301480:A:G	1.66491e-07	0.0854545	-2.6077e-10
36301544	chr7:36301544:T:C	1.4427e-07	-1.69196e-10	-0.0577997
36301708	chr7:36301708:C:T	1.20821e-08	-1.75553	-0.78223
36301753	chr7:36301753:G:A	1.48543e-08	-1.27165	-1.05954
36301784	chr7:36301784:G:T	1.58846e-08	-1.05495	-1.20919
36301791	chr7:36301791:T:A	2.381e-08	-0.827948	-1.03143
36301794	chr7:36301794:G:C	2.47909e-07	-1.69196e-10	0.483576
36301953	chr7:36301953:C:T	1.32858e-06	-1.69196e-10	2.16238
36302019	chr7:36302019:G:A	5.10506e-08	-1.69196e-10	-1.09667
36302150	chr7:36302150:C:A	1.31295e-08	-1.27557	-1.17905
36302278	chr7:36302278:C:A	2.03164e-07	-1.69196e-10	0.284526
36302328	chr7:36302328:A:G	3.73486e-08	-0.62125	-0.78794
36302332	chr7:36302332:G:T	1.00354e-08	-1.51393	-1.20944
36302406	chr7:36302406:A:G	2.64267e-08	-1.75511	-2.6077e-10
36302556	chr7:36302556:C:G	2.64323e-08	-1.7549	-2.6077e-10
36302642	chr7:36302642:A:G	1.32886e-08	-1.6733	-0.769283
36302915	chr7:36302915:A:G	4.52709e-08	-1.69196e-10	-1.21682
36302960	chr7:36302960:G:A	9.78746e-09	-1.76675	-0.981637
36302978	chr7:36302978:A:G	1.52258e-08	-1.58369	-0.722804
36303553	chr7:36303553:T:C	9.62851e-07	0.71271	1.1277
36303694	chr7:36303694:T:G	1.95748e-07	-1.69196e-10	0.24734
36303737	chr7:36303737:A:C	4.99597e-08	-1.69196e-10	-1.11827
36304013	chr7:36304013:A:T	2.23671e-07	-1.69196e-10	0.380691
36304068	chr7:36304068:C:T	4.61597e-08	-1.69196e-10	-1.19738
36305102	chr7:36305102:G:A	5.215e-08	-1.69196e-10	-1.07536
36305195	chr7:36305195:G:A	3.67677e-08	-1.42487	-2.6077e-10
36305585	chr7:36305585:G:A	1.94321e-08	-1.1915	-0.871056
36305713	chr7:36305713:A:G	8.1681e-09	-1.73363	-1.19562
36305734	chr7:36305734:A:G	1.38475e-08	-1.25272	-1.14866
36305750	chr7:36305750:C:T	4.52817e-08	-1.69196e-10	-1.21658
36305919	chr7:36305919:TGA:T	3.75772e-08	-0.275529	-1.12756
36306041	chr7:36306041:G:T	1.25488e-08	-1.68658	-0.813286
36306205	chr7:36306205:T:G	2.36237e-07	-1.69196e-10	0.435348
36306523	chr7:36306523:T:C	3.31211e-08	-1.52932	-2.6077e-10
36306534	chr7:36306534:C:A	5.07694e-08	-1.10219	-2.6077e-10
36306888	chr7:36306888:A:G	2.19201e-08	-1.013	-0.929082
36307517	chr7:36307517:G:A	2.65812e-08	-1.74928	-2.6077e-10
36307650	chr7:36307650:A:G	7.04644e-08	-1.69196e-10	-0.774378
36307715	chr7:36307715:G:A	8.69406e-08	-1.69196e-10	-0.564261
36307819	chr7:36307819:G:C	1.04902e-08	-1.75405	-0.924999
36308091	chr7:36308091:G:A	6.0556e-08	-1.69196e-10	-0.925917
36308560	chr7:36308560:C:T	6.90512e-08	-1.69196e-10	-0.794638
36308582	chr7:36308582:C:T	6.6353e-08	-0.0843042	-0.750193
36308662	chr7:36308662:G:A	4.83748e-08	-1.69196e-10	-1.15051
36308666	chr7:36308666:G:A	5.12615e-08	-1.69196e-10	-1.09255
36308797	chr7:36308797:C:G	5.01376e-08	-1.69196e-10	-1.11472
36308972	chr7:36308972:C:T	2.74643e-08	-1.7166	-2.6077e-10
36308994	chr7:36308994:TA:T	4.99449e-08	-1.69196e-10	-1.11856
36309112	chr7:36309112:A:C	5.0403e-08	-1.69196e-10	-1.10944
36309262	chr7:36309262:C:T	4.92417e-08	-1.69196e-10	-1.13274
36309348	chr7:36309348:C:T	4.6799e-08	-1.69196e-10	-1.18362
36309593	chr7:36309593:G:A	1.38377e-08	-1.47881	-0.923277
36309830	chr7:36309830:T:C	6.34958e-08	-1.69196e-10	-0.878512
36309851	chr7:36309851:C:G	1.35568e-07	-1.69196e-10	-0.120016
36309879	chr7:36309879:C:T	6.35618e-08	-1.69196e-10	-0.877474
36309933	chr7:36309933:C:T	1.92048e-08	-1.13607	-0.938254
36309934	chr7:36309934:G:A	2.85611e-08	-1.67744	-2.6077e-10
36309967	chr7:36309967:C:T	1.01522e-08	-1.60875	-1.10304
36309977	chr7:36309977:C:T	9.29807e-09	-1.68685	-1.11283
36310123	chr7:36310123:A:C	5.91862e-08	-1.69196e-10	-0.948798
36310212	chr7:36310212:T:C	1.15269e-08	-1.75786	-0.82694
36310443	chr7:36310443:G:A	1.75379e-07	-1.69196e-10	0.137462
36310521	chr7:36310521:T:C	7.09412e-07	-1.46337	2.99832
36310575	chr7:36310575:G:A	1.02525e-07	-1.69196e-10	-0.399375
36310583	chr7:36310583:G:C	3.12183e-07	-1.6738	2.38791
36310740	chr7:36310740:G:A	1.59275e-08	-1.58935	-0.672095
36310756	chr7:36310756:T:C	3.10622e-07	-1.46795	2.17705
36310928	chr7:36310928:C:T	1.36976e-08	-1.59285	-0.819414
36311517	chr7:36311517:G:A	1.58307e-07	-1.69196e-10	0.0350481
36311528	chr7:36311528:G:A	3.26558e-08	-0.67098	-0.872484
36311588	chr7:36311588:G:A	1.35368e-08	-1.67284	-0.751236
36311672	chr7:36311672:C:T	2.73849e-07	-1.66834	2.25143
36311961	chr7:36311961:A:G	1.61834e-08	-1.55946	-0.686039
36312326	chr7:36312326:A:G	1.00129e-08	-1.51519	-1.21042
36312367	chr7:36312367:TCTC:T	2.98766e-08	-0.998066	-0.634343
36312647	chr7:36312647:A:G	4.73802e-08	-1.69196e-10	-1.17128
36312789	chr7:36312789:G:A	4.56285e-08	-1.69196e-10	-1.20895
36312879	chr7:36312879:T:C	6.28937e-08	-0.131965	-0.756076
36312974	chr7:36312974:G:A	5.83278e-08	-1.69196e-10	-0.963407
36313043	chr7:36313043:T:G	4.75659e-08	-1.45932	0.291951
36313215	chr7:36313215:C:T	4.98538e-08	-1.69196e-10	-1.12039
36313276	chr7:36313276:A:G	1.83806e-07	-1.69196e-10	0.184395
36313608	chr7:36313608:C:T	2.60635e-08	-1.76895	-2.6077e-10
36313670	chr7:36313670:G:A	3.17438e-08	-1.57179	-2.6077e-10
36314166	chr7:36314166:T:C	1.8139e-07	-1.69196e-10	0.171164
36314248	chr7:36314248:A:G	1.09264e-08	-1.71397	-0.92433
36314292	chr7:36314292:A:G	6.17775e-08	-1.69196e-10	-0.905947
36314354	chr7:36314354:T:C	4.98572e-08	-1.69196e-10	-1.12032
36314378	chr7:36314378:A:G	1.04684e-07	-1.69196e-10	-0.378536
36315317	chr7:36315317:A:G	2.73976e-08	-1.71903	-2.6077e-10
36315625	chr7:36315625:C:T	2.61254e-08	-1.76658	-2.6077e-10
36316019	chr7:36316019:T:C	9.05669e-09	-1.75364	-1.07234
36316053	chr7:36316053:G:A	8.95617e-08	-1.69196e-10	-0.534558
36316715	chr7:36316715:T:C	7.90729e-09	-1.76719	-1.19451
36316764	chr7:36316764:G:A	1.57166e-08	-1.68944	-0.585326
36316878	chr7:36316878:C:T	2.60896e-08	-1.76795	-2.6077e-10
36317052	chr7:36317052:C:T	1.90248e-08	-1.6454	-0.438348
36317756	chr7:36317756:G:T	1.97997e-08	-1.65276	-0.391059
36317836	chr7:36317836:C:G	6.862e-08	-1.69196e-10	-0.800902
36317838	chr7:36317838:G:T	4.54331e-08	-1.69196e-10	-1.21325
36318568	chr7:36318568:G:A	2.9897e-08	-1.76649	0.134765
36318614	chr7:36318614:A:G	2.90548e-08	-1.6603	-2.6077e-10
36319028	chr7:36319028:C:T	4.54195e-08	-1.69196e-10	-1.21354
36319373	chr7:36319373:G:A	2.68799e-08	-1.64315	-0.0949621
36319475	chr7:36319475:G:A	1.50887e-08	-1.11475	-1.20079
36319577	chr7:36319577:C:T	1.53059e-08	-1.59686	-0.704392
36319778	chr7:36319778:C:A	1.01584e-08	-1.63851	-1.07267
36319891	chr7:36319891:A:G	4.62841e-08	-1.69196e-10	-1.19469
36319903	chr7:36319903:A:G	2.74088e-07	-1.69196e-10	0.583963
36319987	chr7:36319987:T:C	1.32036e-07	-1.69196e-10	-0.146414
36320083	chr7:36320083:G:A	7.88447e-09	-1.7477	-1.2169
36320130	chr7:36320130:C:T	1.78313e-07	-1.69196e-10	0.154056
36320315	chr7:36320315:T:C	4.58022e-08	-1.69196e-10	-1.20515
36320461	chr7:36320461:A:C	2.28446e-07	-1.69196e-10	0.401815
36321133	chr7:36321133:C:G	7.85041e-09	-1.76469	-1.20423
36321678	chr7:36321678:C:T	1.97761e-08	-1.66468	-0.380337
36321758	chr7:36321758:T:C	4.57105e-08	-1.69196e-10	-1.20716
36321914	chr7:36321914:C:T	2.38642e-08	-1.65489	-0.202217
36322301	chr7:36322301:C:T	7.84958e-09	-1.75173	-1.2173
36322315	chr7:36322315:G:A	1.49884e-08	-1.13009	-1.19212
36322404	chr7:36322404:T:G	2.61344e-08	-1.70576	-0.0604782
36322410	chr7:36322410:G:A	2.65723e-08	-1.74962	-2.6077e-10
36322443	chr7:36322443:T:G	2.65255e-08	-1.75138	-2.6077e-10
36322661	chr7:36322661:G:A	6.30737e-08	-1.69196e-10	-0.885182
36322689	chr7:36322689:A:G	2.89441e-08	-1.66412	-2.6077e-10
36323463	chr7:36323463:G:A	7.31021e-08	-1.69196e-10	-0.737629
36323916	chr7:36323916:C:G	5.4889e-08	-1.69196e-10	-1.02417
36323968	chr7:36323968:A:G	1.25576e-08	-1.2826	-1.21656
36324466	chr7:36324466:A:T	4.92709e-08	-1.69196e-10	-1.13215
36324923	chr7:36324923:T:G	2.61144e-08	-1.767	-2.6077e-10
36326221	chr7:36326221:T:G	1.38675e-08	-1.76157	-0.638371
36326288	chr7:36326288:T:C	5.02284e-08	-1.69196e-10	-1.1129
36326450	chr7:36326450:T:C	7.9026e-09	-1.76487	-1.19742
36326569	chr7:36326569:A:G	4.59007e-08	-1.69196e-10	-1.20301
36326593	chr7:36326593:T:C	7.90977e-09	-1.76285	-1.19853
36326892	chr7:36326892:T:C	5.16496e-08	-1.69196e-10	-1.085
36327575	chr7:36327575:C:T	2.60977e-08	-1.76764	-2.6077e-10
36328420	chr7:36328420:AC:A	1.33119e-07	-1.69196e-10	-0.138242
36328466	chr7:36328466:G:A	1.45579e-08	-1.15697	-1.19438
36328676	chr7:36328676:G:A	1.28485e-08	-1.26563	-1.21063
36328821	chr7:36328821:G:A	1.0233e-07	-1.69196e-10	-0.401285
36328862	chr7:36328862:G:A	2.67808e-08	-1.7418	-2.6077e-10
36328886	chr7:36328886:A:C	1.30104e-08	-1.26448	-1.19926
36328963	chr7:36328963:A:G	8.40864e-09	-1.69732	-1.2029
36329020	chr7:36329020:C:T	4.93728e-08	-1.69196e-10	-1.13009
36329059	chr7:36329059:T:A	1.41359e-08	-1.1722	-1.20856
36329120	chr7:36329120:TTTACTA:T	2.61299e-08	-1.76641	-2.6077e-10
36329260	chr7:36329260:C:G	2.65346e-08	-1.75104	-2.6077e-10
36330211	chr7:36330211:G:A	9.73461e-08	-1.69196e-10	-0.451213
36330374	chr7:36330374:C:T	2.79468e-08	-1.69918	-2.6077e-10
36330461	chr7:36330461:TTAAAAGAG:T	4.42372e-08	-1.75512	0.5152
36330607	chr7:36330607:C:T	1.46922e-08	-1.54305	-0.799116
36330623	chr7:36330623:C:CA	2.50007e-08	-1.75471	-0.0558706
36330632	chr7:36330632:G:A	4.81375e-08	-1.69196e-10	-1.15542
36330661	chr7:36330661:T:A	1.13126e-08	-1.70277	-0.900796
36330890	chr7:36330890:C:G	4.83839e-08	-1.69196e-10	-1.15032
36330946	chr7:36330946:G:T	1.29877e-08	-1.56926	-0.896218
36331460	chr7:36331460:G:A	2.95947e-08	-1.73473	0.0928385
36331520	chr7:36331520:G:A	2.63401e-08	-1.75839	-2.6077e-10
36331924	chr7:36331924:C:T	8.9408e-09	-1.7489	-1.08996
36332014	chr7:36332014:C:A	1.23549e-08	-1.33153	-1.18391
36332525	chr7:36332525:G:A	3.64122e-08	-1.43458	-2.6077e-10
36332757	chr7:36332757:G:A	9.7564e-09	-1.75888	-0.992681
36332963	chr7:36332963:CCT:C	6.53668e-08	-1.69196e-10	-0.849472
36333097	chr7:36333097:G:A	9.74547e-09	-1.75688	-0.995803
36333109	chr7:36333109:C:T	5.10103e-08	-1.69196e-10	-1.09746
36333477	chr7:36333477:T:C	8.12441e-08	-1.69196e-10	-0.632028
36333530	chr7:36333530:T:TA	2.72749e-08	-1.72352	-2.6077e-10
36333583	chr7:36333583:G:A	1.02398e-08	-1.63365	-1.06955
36334417	chr7:36334417:C:A	1.01706e-08	-1.747	-0.962983
36334777	chr7:36334777:C:T	3.60915e-08	-1.44343	-2.6077e-10
36335190	chr7:36335190:G:A	8.05728e-09	-1.73139	-1.21152
36335293	chr7:36335293:C:T	4.9263e-08	-1.69196e-10	-1.13231
36335445	chr7:36335445:C:A	3.01104e-08	-1.62462	-2.6077e-10
36335778	chr7:36335778:AACT:A	3.01426e-08	-1.59097	-0.0325791
36336108	chr7:36336108:T:C	4.58928e-08	-1.69196e-10	-1.20318
36336414	chr7:36336414:T:C	2.61242e-08	-1.76663	-2.6077e-10
36336608	chr7:36336608:G:A	4.94234e-08	-1.69196e-10	-1.12906
36336790	chr7:36336790:T:A	1.0067e-08	-1.7049	-1.01533
36337231	chr7:36337231:G:A	5.13096e-08	-1.69196e-10	-1.09161
36337468	chr7:36337468:A:G	5.99576e-08	-1.69196e-10	-0.935849
36338223	chr7:36338223:C:T	4.54316e-08	-1.69196e-10	-1.21328
36338224	chr7:36338224:T:A	4.54479e-08	-1.69196e-10	-1.21292
36338965	chr7:36338965:T:G	1.64652e-08	-1.75666	-0.471578
36339203	chr7:36339203:A:G	8.00176e-09	-1.73488	-1.21495
36340344	chr7:36340344:T:A	1.79049e-08	-1.76902	-0.375393
36340744	chr7:36340744:G:A	5.26309e-08	-1.69196e-10	-1.06618
36341539	chr7:36341539:A:T	5.26658e-08	-1.69196e-10	-1.06552
36341909	chr7:36341909:G:A	4.70163e-08	-1.69196e-10	-1.17899
36342159	chr7:36342159:G:C	2.60983e-08	-1.76762	-2.6077e-10
36342384	chr7:36342384:TGGTCAGGCTGGTCTTAACACTCTTTC:T	2.98239e-08	-1.63418	-2.6077e-10
36342506	chr7:36342506:G:A	5.26374e-08	-1.69196e-10	-1.06606
36342574	chr7:36342574:T:C	4.47082e-08	-1.52867	0.299346
36342718	chr7:36342718:A:G	2.19824e-08	-1.56856	-0.37068
36342989	chr7:36342989:T:C	5.24921e-08	-1.69196e-10	-1.06882
36343017	chr7:36343017:G:T	1.46957e-07	-1.69196e-10	-0.0393451
36343106	chr7:36343106:A:G	2.83041e-08	-1.68648	-2.6077e-10
36343720	chr7:36343720:A:G	1.52595e-08	-1.76487	-0.539418
36344855	chr7:36344855:T:C	2.79588e-07	-1.69196e-10	0.603832
36345466	chr7:36345466:G:GT	4.08138e-08	-1.75463	0.43416
36345591	chr7:36345591:T:C	8.43602e-08	-1.69196e-10	-0.59439
36345873	chr7:36345873:T:A	1.21665e-08	-1.61271	-0.918097
36346042	chr7:36346042:T:C	5.07384e-08	-1.69196e-10	-1.1028
36346055	chr7:36346055:T:C	8.08985e-09	-1.7361	-1.20278
36346510	chr7:36346510:C:A	4.52453e-08	-1.69196e-10	-1.21739
36346604	chr7:36346604:G:C	4.67873e-08	-1.69196e-10	-1.18387
36346635	chr7:36346635:A:G	4.9433e-08	-1.69196e-10	-1.12887
36347006	chr7:36347006:A:G	4.54342e-08	-1.69196e-10	-1.21322
36347539	chr7:36347539:A:G	8.18949e-09	-1.7252	-1.20143
36348335	chr7:36348335:G:A	5.15204e-08	-1.75134	0.663832
36348374	chr7:36348374:C:T	1.02494e-07	-0.399684	-2.6077e-10
36348887	chr7:36348887:G:T	2.69496e-08	-1.73552	-2.6077e-10
36349060	chr7:36349060:G:A	5.31986e-08	-1.69196e-10	-1.05545
36350071	chr7:36350071:A:G	8.3654e-08	-1.69196e-10	-0.602796
36350072	chr7:36350072:A:C	8.36203e-08	-1.69196e-10	-0.603199
36350612	chr7:36350612:G:A	4.52554e-08	-1.69196e-10	-1.21716
36350723	chr7:36350723:G:A	2.60618e-08	-1.76902	-2.6077e-10
36350982	chr7:36350982:C:T	6.48523e-08	-1.69196e-10	-0.857374
36351227	chr7:36351227:C:CT	7.13446e-08	-1.69597	0.934005
36351232	chr7:36351232:C:G	7.03556e-08	-1.6767	0.90078
36351473	chr7:36351473:T:A	9.88854e-09	-1.75046	-0.987651
36351638	chr7:36351638:C:T	7.86926e-09	-1.74982	-1.2167
36352274	chr7:36352274:G:A	5.53516e-08	-1.69196e-10	-1.01578
36352514	chr7:36352514:T:A	2.86402e-08	-1.67467	-2.6077e-10
36352515	chr7:36352515:CTT:C	9.09789e-09	-1.66373	-1.15771
36352759	chr7:36352759:G:A	2.6752e-08	-1.68193	-0.0609482
36352985	chr7:36352985:A:C	1.51403e-08	-1.73652	-0.575607
36353095	chr7:36353095:C:A	4.05268e-08	-1.32752	-2.6077e-10
36353230	chr7:36353230:G:A	1.10463e-07	-0.324806	-2.6077e-10
36353258	chr7:36353258:G:A	4.55674e-08	-1.69196e-10	-1.21029
36353298	chr7:36353298:C:A	4.5258e-08	-1.69196e-10	-1.21711
36353431	chr7:36353431:G:T	1.14818e-08	-1.37192	-1.2168
36353550	chr7:36353550:A:G	4.72664e-08	-1.69196e-10	-1.17369
36353701	chr7:36353701:G:A	4.65438e-08	-1.69196e-10	-1.18909
36353965	chr7:36353965:G:C	4.52454e-08	-1.69196e-10	-1.21739
36354089	chr7:36354089:A:G	2.78812e-08	-1.70153	-2.6077e-10
36354109	chr7:36354109:G:A	1.146e-08	-1.42467	-1.16596
36355217	chr7:36355217:G:A	2.61208e-08	-1.76676	-2.6077e-10
36355334	chr7:36355334:G:A	2.10468e-07	-1.69196e-10	0.319846
36355592	chr7:36355592:C:T	4.6493e-08	-1.69196e-10	-1.19019
36355685	chr7:36355685:A:C	1.68043e-08	-1.69453	-0.513322
36355835	chr7:36355835:C:A	4.64921e-08	-1.69196e-10	-1.1902
36356200	chr7:36356200:T:C	1.51292e-08	-1.41646	-0.896397
36356285	chr7:36356285:C:T	1.30089e-08	-1.47202	-0.991839
36356374	chr7:36356374:G:T	2.27856e-08	-1.76553	-0.137834
36356501	chr7:36356501:A:G	2.61215e-08	-1.76673	-2.6077e-10
36356749	chr7:36356749:G:A	1.74913e-08	-1.7287	-0.43908
36356816	chr7:36356816:T:A	7.27147e-08	-1.69196e-10	-0.742942
36356871	chr7:36356871:A:G	1.38787e-08	-1.48208	-0.917048
36357055	chr7:36357055:T:C	3.35437e-08	-1.51664	-2.6077e-10
36357947	chr7:36357947:C:T	5.01376e-08	-1.69196e-10	-1.11471
36358032	chr7:36358032:A:G	5.96363e-08	-1.69196e-10	-0.941221
36358099	chr7:36358099:G:T	4.68428e-08	-1.69196e-10	-1.18269
36358419	chr7:36358419:G:A	9.90528e-09	-1.56062	-1.1758
36358721	chr7:36358721:G:C	1.47633e-08	-1.36558	-0.971766
36358964	chr7:36358964:A:G	2.60701e-08	-1.7687	-2.6077e-10
36359509	chr7:36359509:A:G	1.03769e-08	-1.54818	-1.14173
36360047	chr7:36360047:G:A	1.32544e-08	-1.45353	-0.991626
36360559	chr7:36360559:T:G	2.61434e-08	-1.76589	-2.6077e-10
36361022	chr7:36361022:G:A	1.22572e-08	-1.48076	-1.04261
36361217	chr7:36361217:T:C	2.29326e-08	-1.17403	-0.722895
36361436	chr7:36361436:T:G	1.00423e-08	-1.57008	-1.15261
36361736	chr7:36361736:T:C	1.5894e-07	-1.69196e-10	0.039039
36362060	chr7:36362060:G:C	6.46091e-08	-1.69196e-10	-0.861131
36362219	chr7:36362219:C:G	4.64743e-08	-1.69196e-10	-1.19059
36362267	chr7:36362267:C:T	3.26238e-08	-1.54445	-2.6077e-10
36362942	chr7:36362942:G:C	4.57173e-08	-1.69196e-10	-1.20701
36363071	chr7:36363071:G:A	1.00897e-08	-1.55132	-1.16665
36363438	chr7:36363438:C:T	4.59158e-08	-1.69196e-10	-1.20268
36363451	chr7:36363451:A:C	4.59155e-08	-1.69196e-10	-1.20268
36364175	chr7:36364175:G:A	1.07887e-08	-1.61996	-1.03103
36364460	chr7:36364460:A:G	2.77453e-08	-1.6192	-0.0872178
36365566	chr7:36365566:A:G	2.2627e-08	-1.1359	-0.774436
36365628	chr7:36365628:G:A	8.76746e-09	-1.76535	-1.09309
36365648	chr7:36365648:G:A	1.39106e-08	-1.39306	-1.00377
36365870	chr7:36365870:C:T	2.3006e-07	-1.69196e-10	0.408855
36365933	chr7:36365933:C:T	9.15639e-09	-1.76313	-1.0519
36365959	chr7:36365959:T:A	1.62454e-08	-1.3761	-0.865573
36366285	chr7:36366285:T:C	8.30811e-08	-1.64349	1.03382
36366343	chr7:36366343:A:T	3.12997e-08	-1.58588	-2.6077e-10
36366420	chr7:36366420:C:T	7.45724e-08	-1.69196e-10	-0.717716
36367653	chr7:36367653:C:T	7.14415e-08	-0.760607	-2.6077e-10
36368064	chr7:36368064:A:G	2.65908e-08	-1.74892	-2.6077e-10
36368080	chr7:36368080:G:C	2.89329e-08	-1.66451	-2.6077e-10
36369286	chr7:36369286:G:C	1.28978e-08	-1.57334	-0.899096
36369382	chr7:36369382:T:G	4.60283e-08	-1.69196e-10	-1.20023
36370356	chr7:36370356:T:C	8.71734e-09	-1.7689	-1.09527
36370763	chr7:36370763:G:A	2.66103e-08	-1.76216	0.013977
36370887	chr7:36370887:C:T	6.39694e-08	-1.69196e-10	-0.871081
36371129	chr7:36371129:A:T	1.92646e-08	-1.14244	-0.928776
36371164	chr7:36371164:G:A	1.44789e-08	-1.45367	-0.903124
36371276	chr7:36371276:G:A	5.92293e-08	-0.948071	-2.6077e-10
36371872	chr7:36371872:T:C	1.33298e-08	-1.5327	-0.90678
36373253	chr7:36373253:T:C	9.05994e-09	-1.63684	-1.18878
36373439	chr7:36373439:G:A	2.62999e-08	-1.75992	-2.6077e-10
36373758	chr7:36373758:A:T	2.21844e-08	-1.09045	-0.839645
36374169	chr7:36374169:A:C	1.55062e-08	-1.49368	-0.794562
36374507	chr7:36374507:C:A	1.05068e-07	-1.61004	1.23516
36374549	chr7:36374549:A:T	8.61315e-09	-1.76836	-1.10784
36374581	chr7:36374581:C:T	5.6109e-08	-1.69196e-10	-1.00219
36375070	chr7:36375070:G:A	6.38782e-08	-1.69196e-10	-0.872507
36375552	chr7:36375552:T:G	5.08292e-08	-1.69196e-10	-1.10102
36375691	chr7:36375691:C:G	4.68713e-08	-1.69196e-10	-1.18208
36376033	chr7:36376033:A:C	9.50454e-09	-1.61017	-1.16754
36376403	chr7:36376403:C:G	4.62351e-08	-1.69196e-10	-1.19575
36377013	chr7:36377013:C:T	4.58875e-08	-1.69196e-10	-1.20329
36378446	chr7:36378446:C:T	1.55598e-08	-1.76497	-0.519825
36378525	chr7:36378525:A:G	1.50168e-08	-1.53258	-0.787741
36378684	chr7:36378684:G:A	2.63902e-08	-1.75649	-2.6077e-10
36378864	chr7:36378864:C:G	1.16799e-07	-1.69196e-10	-0.269036
36378908	chr7:36378908:G:T	2.93218e-08	-1.65115	-2.6077e-10
36379041	chr7:36379041:C:T	5.59995e-08	-1.69196e-10	-1.00414
36379057	chr7:36379057:G:A	1.75568e-08	-1.23453	-0.92951
36379204	chr7:36379204:C:T	3.20196e-08	-1.57289	0.00975303
36379282	chr7:36379282:A:T	2.63466e-08	-1.75815	-2.6077e-10
36379378	chr7:36379378:A:G	8.67984e-09	-1.76899	-1.09949
36379628	chr7:36379628:G:A	1.52505e-08	-1.49303	-0.811841
36379851	chr7:36379851:G:C	2.68034e-08	-1.42229	-0.318665
36379853	chr7:36379853:G:C	3.77083e-08	-1.39961	-2.6077e-10
36380022	chr7:36380022:G:A	1.8861e-07	0.210194	-2.6077e-10
36380182	chr7:36380182:A:G	9.28834e-09	-1.62636	-1.17436
36381039	chr7:36381039:G:T	3.17764e-08	-1.57076	-2.6077e-10
36381419	chr7:36381419:C:A	4.92331e-08	-1.69196e-10	-1.13292
36381660	chr7:36381660:G:A	2.64591e-08	-1.75389	-2.6077e-10
36381885	chr7:36381885:G:A	1.11787e-07	-1.62614	1.31325
36382018	chr7:36382018:C:T	2.655e-08	-1.75046	-2.6077e-10
36382118	chr7:36382118:A:C	1.56027e-08	-1.4629	-0.819141
36382168	chr7:36382168:A:G	2.64964e-08	-1.75248	-2.6077e-10
36382544	chr7:36382544:G:A	3.15723e-08	-1.57721	-2.6077e-10
36382555	chr7:36382555:T:C	4.54322e-08	-1.69196e-10	-1.21327
36382842	chr7:36382842:A:G	4.63605e-08	-1.69196e-10	-1.19304
36383040	chr7:36383040:CAA:C	2.29973e-07	-1.69196e-10	0.408474
36383345	chr7:36383345:T:C	2.64588e-08	-1.7539	-2.6077e-10
36384671	chr7:36384671:C:T	8.71472e-09	-1.64721	-1.21727
36384740	chr7:36384740:C:T	3.03243e-08	-1.61754	-2.6077e-10
36385008	chr7:36385008:G:A	9.73552e-09	-1.71783	-1.03588
36385060	chr7:36385060:C:T	1.42563e-08	-1.75175	-0.620539
36385342	chr7:36385342:T:C	7.85325e-08	-1.62751	0.961533
36385512	chr7:36385512:T:C	2.6083e-08	-1.7682	-2.6077e-10
36385748	chr7:36385748:T:C	5.28017e-08	-1.69196e-10	-1.06294
36385760	chr7:36385760:T:C	4.54551e-08	-1.69196e-10	-1.21276
36386557	chr7:36386557:G:A	4.53167e-08	-1.69196e-10	-1.21581
36387005	chr7:36387005:A:G	5.13901e-08	-1.69196e-10	-1.09004
36387411	chr7:36387411:CAT:C	5.05025e-08	-1.69196e-10	-1.10746
36387617	chr7:36387617:A:C	3.12241e-08	-1.5883	-2.6077e-10
36389384	chr7:36389384:G:A	4.55181e-08	-1.69196e-10	-1.21138
36390460	chr7:36390460:A:G	1.54671e-08	-1.71908	-0.571691
36390840	chr7:36390840:CA:C	9.24328e-09	-1.61024	-1.19535
36391052	chr7:36391052:G:A	2.99411e-08	-1.6012	-0.0290489
36391068	chr7:36391068:A:G	9.07365e-08	-1.69196e-10	-0.521526
36391084	chr7:36391084:T:G	2.60902e-08	-1.76793	-2.6077e-10
36391349	chr7:36391349:A:G	2.609e-08	-1.76793	-2.6077e-10
36391519	chr7:36391519:C:T	2.61338e-08	-1.76626	-2.6077e-10
36391748	chr7:36391748:T:G	6.14044e-08	-1.69196e-10	-0.912004
36391869	chr7:36391869:T:G	1.27792e-08	-1.27232	-1.20934
36391961	chr7:36391961:C:T	9.20164e-09	-1.60502	-1.20509
36392342	chr7:36392342:T:C	2.93107e-08	-1.6133	-0.0382318
36392729	chr7:36392729:T:A	4.57776e-08	-1.69196e-10	-1.20569
36393382	chr7:36393382:C:T	2.6488e-08	-1.75279	-2.6077e-10
36393927	chr7:36393927:G:T	4.56656e-08	-1.69196e-10	-1.20814
36394112	chr7:36394112:C:T	1.59363e-08	-1.51838	-0.742507
36394309	chr7:36394309:C:T	8.69469e-08	-1.69196e-10	-0.564189
36394384	chr7:36394384:T:C	2.03606e-08	-1.7689	-0.246984
36394607	chr7:36394607:A:G	4.98004e-08	-1.69196e-10	-1.12146
36395165	chr7:36395165:A:G	4.60055e-08	-1.69196e-10	-1.20072
36395347	chr7:36395347:T:C	1.34432e-08	-1.54585	-0.885164
36395722	chr7:36395722:G:GA	4.42921e-07	-1.69196e-10	1.0639
36395724	chr7:36395724:A:AC	4.39473e-07	-1.69196e-10	1.05609
36396113	chr7:36396113:T:C	5.00152e-08	-1.69196e-10	-1.11716
36396347	chr7:36396347:A:G	4.72047e-08	-1.69196e-10	-1.17499
36396612	chr7:36396612:C:T	1.775e-08	-1.29962	-0.853481
36396831	chr7:36396831:C:T	2.60796e-08	-1.76833	-2.6077e-10
36397161	chr7:36397161:AAAG:A	3.10981e-08	-1.61115	0.0188118
36397297	chr7:36397297:G:A	1.44907e-08	-1.50035	-0.855628
36397345	chr7:36397345:G:T	1.24953e-08	-1.28697	-1.21717
36397742	chr7:36397742:G:A	5.06592e-08	-1.69196e-10	-1.10436
36397964	chr7:36397964:A:G	3.04195e-08	-1.6144	-2.6077e-10
36398062	chr7:36398062:G:A	1.24701e-08	-1.5653	-0.940852
36398414	chr7:36398414:C:T	1.16455e-08	-1.76902	-0.805549
36398501	chr7:36398501:C:T	4.54917e-08	-1.69196e-10	-1.21196
36398865	chr7:36398865:A:G	1.22623e-08	-1.30704	-1.21591
36399340	chr7:36399340:G:A	1.32055e-07	-1.69196e-10	-0.146267
36399772	chr7:36399772:A:G	4.60547e-08	-1.69196e-10	-1.19966
36400236	chr7:36400236:G:C	1.35867e-08	-1.52384	-0.896559
36400342	chr7:36400342:C:T	4.52838e-08	-1.69196e-10	-1.21654
36400412	chr7:36400412:T:G	9.07163e-09	-1.62435	-1.19999
36400441	chr7:36400441:C:T	3.30699e-08	-1.58382	0.0529549
36400466	chr7:36400466:T:C	1.16965e-07	-1.69196e-10	-0.267614
36400576	chr7:36400576:C:G	2.0454e-07	-1.69196e-10	0.291279
36400623	chr7:36400623:A:AAGT	2.10269e-08	-0.998389	-0.985295
36400668	chr7:36400668:G:A	1.59823e-07	0.044579	-2.6077e-10
36400749	chr7:36400749:A:G	4.53596e-08	-1.69196e-10	-1.21486
36400861	chr7:36400861:T:A	3.32465e-08	-1.52554	-2.6077e-10
36400913	chr7:36400913:A:G	3.26883e-08	-1.61135	0.0688843
36402354	chr7:36402354:C:T	1.98194e-08	-1.76784	-0.274982
36402490	chr7:36402490:T:C	9.29834e-09	-1.76619	-1.03346
36402501	chr7:36402501:C:T	2.88179e-07	-1.69196e-10	0.634097
36402603	chr7:36402603:C:T	2.68435e-08	-1.73946	-2.6077e-10
36403149	chr7:36403149:G:T	1.00761e-08	-1.6551	-1.06423
36403267	chr7:36403267:T:C	1.88794e-08	-1.14465	-0.946764
36403861	chr7:36403861:G:A	1.31999e-08	-1.24997	-1.19931
36403895	chr7:36403895:A:G	1.28167e-08	-1.27747	-1.20126
36404008	chr7:36404008:T:A	3.08876e-07	-1.58095	2.28441
36404126	chr7:36404126:G:A	1.19457e-08	-1.34109	-1.20803
36404221	chr7:36404221:C:T	6.42424e-08	-1.69196e-10	-0.866823
36404658	chr7:36404658:T:C	1.13473e-08	-1.72064	-0.879869
36404924	chr7:36404924:ATTGT:A	2.60695e-08	-1.76872	-2.6077e-10
36405313	chr7:36405313:A:G	2.66369e-08	-1.71073	-0.0364593
36405431	chr7:36405431:G:A	1.37137e-08	-1.2212	-1.18989
36405519	chr7:36405519:T:C	9.38997e-08	-0.487259	-2.6077e-10
36405568	chr7:36405568:C:T	3.49774e-08	-1.47478	-2.6077e-10
36405726	chr7:36405726:A:G	1.38433e-08	-1.18741	-1.21427
36406010	chr7:36406010:A:G	2.13393e-08	-1.72695	-0.241983
36406247	chr7:36406247:G:A	2.70937e-08	-0.753693	-0.976494
36406512	chr7:36406512:A:G	1.78928e-08	-1.52709	-0.618002
36406903	chr7:36406903:A:G	1.4946e-08	-1.29618	-1.02886
36407678	chr7:36407678:A:G	8.14571e-08	-1.66079	1.03138
36407991	chr7:36407991:T:C	6.62145e-08	-1.03706	0.200474
36408630	chr7:36408630:A:C	1.07904e-08	-1.66735	-0.983476
36409168	chr7:36409168:G:A	6.51388e-08	-1.08849	0.235525
36409542	chr7:36409542:A:C	5.54552e-08	-1.69196e-10	-1.01391
36410028	chr7:36410028:T:C	3.29447e-08	-0.597706	-0.93695
36410280	chr7:36410280:T:A	1.70839e-08	-1.62752	-0.563834
36410662	chr7:36410662:C:T	4.77435e-08	-1.69196e-10	-1.16364
36410998	chr7:36410998:G:A	3.33309e-08	-1.523	-2.6077e-10
36411022	chr7:36411022:C:T	3.59074e-08	-1.44854	-2.6077e-10
36411568	chr7:36411568:T:A	1.17231e-08	-1.71103	-0.856896
36411751	chr7:36411751:T:C	6.30665e-08	-1.09442	0.209125
36412244	chr7:36412244:A:G	1.99192e-07	-1.69196e-10	0.264782
36412332	chr7:36412332:T:A	5.28106e-08	-1.69196e-10	-1.06277
36412548	chr7:36412548:G:A	2.53561e-08	-1.73193	-0.0645349
36412577	chr7:36412577:C:T	5.63905e-08	-1.69196e-10	-0.997186
36412686	chr7:36412686:C:T	6.89451e-08	-1.69196e-10	-0.796175
36412852	chr7:36412852:C:T	9.46637e-09	-1.68657	-1.09517
36413713	chr7:36413713:C:T	7.78307e-08	-1.69196e-10	-0.67495
36414278	chr7:36414278:G:C	1.02355e-08	-1.54357	-1.16005
36414384	chr7:36414384:G:A	2.64171e-08	-1.75547	-2.6077e-10
36414651	chr7:36414651:C:T	2.60747e-08	-1.76852	-2.6077e-10
36414652	chr7:36414652:G:A	2.06812e-08	-1.37296	-0.627302
36415004	chr7:36415004:G:C	2.78593e-08	-1.70232	-2.6077e-10
36415083	chr7:36415083:T:C	4.36946e-07	-1.69196e-10	1.05032
36415180	chr7:36415180:A:G	1.87887e-08	-0.916065	-1.18017
36415192	chr7:36415192:G:A	2.39269e-07	-1.69196e-10	0.448103
36415257	chr7:36415257:T:C	2.60637e-08	-1.76894	-2.6077e-10
36415868	chr7:36415868:T:C	1.67251e-08	-1.25066	-0.961914
36415947	chr7:36415947:T:C	3.76785e-08	-1.4004	-2.6077e-10
36416051	chr7:36416051:C:T	2.61584e-08	-1.76532	-2.6077e-10
36416135	chr7:36416135:C:T	1.46198e-08	-1.66512	-0.681986
36416145	chr7:36416145:C:T	2.94558e-08	-1.64659	-2.6077e-10
36416358	chr7:36416358:G:C	1.01397e-08	-1.76112	-0.951905
36416387	chr7:36416387:G:T	8.80488e-09	-1.73656	-1.11762
36416493	chr7:36416493:A:G	4.93506e-08	-1.69196e-10	-1.13054
36417053	chr7:36417053:A:C	5.32002e-08	-1.69196e-10	-1.05542
36417261	chr7:36417261:A:G	7.83768e-09	-1.76233	-1.20821
36417412	chr7:36417412:A:G	2.6195e-08	-1.76392	-2.6077e-10
36418364	chr7:36418364:C:T	8.46878e-08	-1.69196e-10	-0.590514
36418609	chr7:36418609:A:G	3.0869e-08	-1.59973	-2.6077e-10
36418676	chr7:36418676:T:C	9.94412e-09	-1.52036	-1.21215
36418945	chr7:36418945:C:G	1.78885e-08	-1.32771	-0.817621
36419059	chr7:36419059:T:C	2.83797e-08	-1.68381	-2.6077e-10
36419219	chr7:36419219:G:A	1.17426e-08	-1.43674	-1.12952
36419296	chr7:36419296:G:A	1.13098e-07	-1.69196e-10	-0.301231
36419467	chr7:36419467:G:A	1.20906e-08	-1.32368	-1.21338
36420134	chr7:36420134:G:A	7.35877e-08	-1.69196e-10	-0.731008
36420858	chr7:36420858:T:A	8.62434e-09	-1.75809	-1.11681
36420945	chr7:36420945:T:C	2.6153e-08	-1.76552	-2.6077e-10
36421149	chr7:36421149:C:T	2.25191e-08	-1.31868	-0.596442
36421371	chr7:36421371:A:T	2.31018e-08	-0.693189	-1.19639
36421404	chr7:36421404:G:C	1.18435e-08	-1.425	-1.13271
36421731	chr7:36421731:C:G	1.04716e-08	-1.47539	-1.20543
36421833	chr7:36421833:T:C	8.02138e-09	-1.74191	-1.20547
36421886	chr7:36421886:G:A	4.83477e-08	-1.69196e-10	-1.15107
36422521	chr7:36422521:A:G	4.63705e-08	-1.69196e-10	-1.19282
36422532	chr7:36422532:G:A	2.97313e-08	-1.63728	-2.6077e-10
36422596	chr7:36422596:G:A	1.24427e-08	-1.39734	-1.11101
36422905	chr7:36422905:G:A	2.27836e-08	-0.716114	-1.18733
36423033	chr7:36423033:A:G	1.42583e-08	-1.25752	-1.11463
36423726	chr7:36423726:A:G	5.80831e-08	0.189476	-1.15709
36424373	chr7:36424373:T:C	7.28591e-08	-0.740959	-2.6077e-10
36424851	chr7:36424851:A:G	2.60633e-08	-1.76896	-2.6077e-10
36424927	chr7:36424927:G:C	5.05518e-08	0.0914959	-1.19798
36425541	chr7:36425541:G:A	1.25068e-08	-1.35533	-1.14789
36426105	chr7:36426105:A:G	2.60869e-08	-1.76805	-2.6077e-10
36426434	chr7:36426434:T:C	5.62823e-08	0.163373	-1.16248
36426489	chr7:36426489:A:AG	2.60707e-08	-1.76867	-2.6077e-10
36427046	chr7:36427046:C:A	8.64594e-09	-1.75899	-1.1134
36427060	chr7:36427060:T:G	1.33853e-08	-1.31844	-1.11689
36427405	chr7:36427405:C:T	5.51705e-08	-1.01906	-2.6077e-10
36427427	chr7:36427427:T:C	1.24943e-08	-1.57148	-0.93273
36427509	chr7:36427509:G:A	1.50035e-08	-1.50385	-0.817351
36427650	chr7:36427650:G:A	8.9719e-09	-1.74494	-1.09044
36427773	chr7:36427773:C:G	4.8581e-08	-1.69196e-10	-1.14625
36427832	chr7:36427832:A:G	2.16455e-08	-0.794882	-1.15981
36427999	chr7:36427999:A:G	1.30394e-08	-1.24415	-1.21737
36429290	chr7:36429290:G:A	1.61107e-08	-1.30256	-0.947449
36429332	chr7:36429332:T:C	3.01147e-08	-1.62447	-2.6077e-10
36429845	chr7:36429845:A:T	8.03623e-09	-1.73707	-1.20846
36429895	chr7:36429895:A:G	9.16064e-09	-1.7369	-1.07767
36430229	chr7:36430229:G:A	2.37064e-08	-1.71701	-0.146735
36431306	chr7:36431306:T:C	8.66984e-09	-1.76668	-1.10296
36432114	chr7:36432114:C:G	1.37701e-08	-1.301	-1.10598
36432277	chr7:36432277:C:G	5.26927e-08	-1.69196e-10	-1.06501
36432645	chr7:36432645:T:C	5.0172e-08	-1.69196e-10	-1.11403
36432844	chr7:36432844:A:G	1.88376e-08	-1.27642	-0.817209
36432854	chr7:36432854:A:G	9.74315e-09	-1.54414	-1.20878
36432976	chr7:36432976:T:C	2.61435e-08	-1.76589	-2.6077e-10
36433442	chr7:36433442:A:T	1.44184e-08	-1.14361	-1.21737
36433710	chr7:36433710:A:G	2.37306e-07	-1.69196e-10	0.439864
36433713	chr7:36433713:T:C	5.08156e-08	-1.69196e-10	-1.10128
36433984	chr7:36433984:C:T	1.38526e-08	-1.31898	-1.08204
36434271	chr7:36434271:T:C	5.62842e-08	-0.042665	-0.956407
36434440	chr7:36434440:T:C	1.06423e-07	-1.69196e-10	-0.362064
36434457	chr7:36434457:G:A	1.55171e-08	-1.51034	-0.7772
36434774	chr7:36434774:G:A	1.35119e-08	-1.34891	-1.077
36434804	chr7:36434804:T:G	2.6087e-08	-1.76805	-2.6077e-10
36435026	chr7:36435026:T:C	1.35164e-08	-1.32678	-1.0988
36435118	chr7:36435118:T:C	2.01987e-08	-0.811276	-1.21259
36435271	chr7:36435271:G:A	2.61585e-08	-1.76531	-2.6077e-10
36435335	chr7:36435335:T:C	5.45012e-08	-1.69196e-10	-1.03126
36435490	chr7:36435490:G:A	6.46625e-08	-1.69196e-10	-0.860304
36436013	chr7:36436013:G:A	2.15009e-08	-1.20526	-0.756132
36436432	chr7:36436432:G:C	4.8317e-08	-1.69196e-10	-1.1517
36436544	chr7:36436544:T:G	4.56886e-08	-1.69196e-10	-1.20764
36437030	chr7:36437030:T:A	5.92692e-08	-1.69196e-10	-0.947396
36437709	chr7:36437709:A:G	1.27424e-08	-1.34643	-1.13812
36438203	chr7:36438203:T:G	8.00451e-09	-1.76587	-1.18361
36438383	chr7:36438383:T:A	2.76723e-08	-1.70906	-2.6077e-10
36438711	chr7:36438711:T:C	4.84681e-08	-1.69196e-10	-1.14858
36439068	chr7:36439068:G:A	7.96481e-09	-1.74834	-1.20611
36439609	chr7:36439609:G:A	2.00877e-08	-1.23148	-0.797899
36439811	chr7:36439811:G:T	7.28463e-08	0.407908	-1.14904
36439933	chr7:36439933:C:T	8.42747e-08	-1.69196e-10	-0.595404
36440029	chr7:36440029:C:A	8.3778e-09	-1.73446	-1.16944
36440105	chr7:36440105:A:G	1.75041e-07	0.135536	-2.6077e-10
36440439	chr7:36440439:C:T	8.9102e-09	-1.73541	-1.10688
36440758	chr7:36440758:A:G	1.71461e-08	-1.33591	-0.851806
36441201	chr7:36441201:T:C	1.49668e-08	-1.58277	-0.74088
36441202	chr7:36441202:G:A	1.44301e-08	-1.67807	-0.682094
36442324	chr7:36442324:G:A	2.98885e-07	-1.69196e-10	0.670573
36443194	chr7:36443194:A:G	1.94488e-08	-1.24677	-0.814934
36443274	chr7:36443274:T:A	2.6068e-08	-1.76878	-2.6077e-10
36443487	chr7:36443487:TAA:T	2.07775e-08	-1.2142	-0.781422
36443604	chr7:36443604:T:C	1.41037e-08	-1.24148	-1.14157
36443743	chr7:36443743:T:G	5.88829e-08	-0.953935	-2.6077e-10
36444027	chr7:36444027:C:T	3.12738e-07	-1.69196e-10	0.715881
36444282	chr7:36444282:T:A	7.76262e-08	-0.677581	-2.6077e-10
36444321	chr7:36444321:T:G	5.25442e-08	-1.69196e-10	-1.06783
36444939	chr7:36444939:T:G	1.99638e-07	-1.69196e-10	0.267019
36445733	chr7:36445733:G:A	3.46137e-07	-1.69196e-10	0.817347
36445876	chr7:36445876:T:C	5.38963e-08	0.11298	-1.1554
36446251	chr7:36446251:T:C	9.39947e-09	-1.57156	-1.21727
36446379	chr7:36446379:G:T	4.88853e-08	-1.69196e-10	-1.14001
36446501	chr7:36446501:G:T	5.20892e-08	-1.69196e-10	-1.07653
36446750	chr7:36446750:C:A	5.74415e-08	-1.69196e-10	-0.97872
36446832	chr7:36446832:T:C	2.95935e-07	-1.69196e-10	0.660653
36446993	chr7:36446993:G:A	1.38735e-08	-1.29183	-1.10767
36448692	chr7:36448692:T:C	9.53317e-09	-1.59127	-1.18344
36448804	chr7:36448804:T:C	1.80435e-08	-1.30754	-0.829164
36448918	chr7:36448918:C:T	1.08612e-08	-1.52137	-1.12292
36449239	chr7:36449239:C:T	8.15622e-08	-1.69196e-10	-0.62812
36449868	chr7:36449868:A:G	8.64813e-09	-1.76566	-1.10648
36450989	chr7:36450989:G:T	1.30653e-07	0.321557	-0.4785
36451138	chr7:36451138:G:T	5.47158e-08	-1.69196e-10	-1.02733
36452202	chr7:36452202:G:A	1.66694e-08	-1.26626	-0.949653
36452381	chr7:36452381:T:A	5.29959e-08	-1.69196e-10	-1.05927
36452436	chr7:36452436:G:A	1.31953e-08	-1.34809	-1.10154
36452604	chr7:36452604:G:A	4.98208e-08	-1.69196e-10	-1.12105
36452956	chr7:36452956:G:T	4.8987e-08	-1.69196e-10	-1.13793
36453000	chr7:36453000:C:T	7.99982e-09	-1.74061	-1.20946
36453686	chr7:36453686:G:A	5.9935e-08	-1.69196e-10	-0.936226
36453789	chr7:36453789:G:A	2.60711e-08	-1.76866	-2.6077e-10
36453941	chr7:36453941:A:G	2.6128e-08	-1.76648	-2.6077e-10
36454813	chr7:36454813:G:A	1.91118e-08	-1.28527	-0.79391
36454815	chr7:36454815:G:A	1.08156e-08	-1.48854	-1.15996
36454822	chr7:36454822:A:G	7.85727e-08	-0.665462	-2.6077e-10
36454956	chr7:36454956:T:G	1.6234e-08	-1.27305	-0.969329
36455695	chr7:36455695:A:G	1.39734e-08	-1.44106	-0.95127
36455883	chr7:36455883:T:C	1.46932e-08	-1.6552	-0.686908
36456077	chr7:36456077:C:G	4.98941e-08	-1.69196e-10	-1.11958
36456159	chr7:36456159:A:G	1.03523e-08	-1.48377	-1.2085
36456213	chr7:36456213:C:T	7.42824e-08	-1.69196e-10	-0.721612
36456377	chr7:36456377:TA:T	1.02877e-07	-0.0557633	-0.340186
36456395	chr7:36456395:C:T	5.16232e-08	-1.70497	0.619459
36456812	chr7:36456812:TTGTC:T	1.38786e-08	-1.2947	-1.10444
36457732	chr7:36457732:C:T	8.75421e-09	-1.729	-1.13095
36457831	chr7:36457831:C:T	2.60708e-08	-1.76867	-2.6077e-10
36457832	chr7:36457832:G:A	8.40652e-09	-1.71443	-1.18605
36458494	chr7:36458494:G:C	3.40734e-08	-1.50097	-2.6077e-10
36458756	chr7:36458756:G:A	2.62935e-08	-1.4545	-0.305663
36459030	chr7:36459030:G:T	8.64374e-09	-1.73065	-1.142
36459201	chr7:36459201:G:A	2.60617e-08	-1.76902	-2.6077e-10
36459212	chr7:36459212:T:C	6.33243e-08	-1.69196e-10	-0.881217
36459594	chr7:36459594:C:T	4.92381e-08	-1.69196e-10	-1.13282
36459818	chr7:36459818:G:A	2.2241e-08	-1.31378	-0.613769
36460046	chr7:36460046:G:A	8.34789e-09	-1.72363	-1.18385
36460833	chr7:36460833:G:A	2.32869e-08	-1.69785	-0.183739
36460842	chr7:36460842:T:G	1.69232e-08	-1.20628	-0.994518
36460880	chr7:36460880:AG:A	1.62332e-08	-1.18945	-1.05297
36460934	chr7:36460934:C:T	1.60927e-07	-1.69196e-10	0.0514657
36462241	chr7:36462241:G:A	9.96096e-09	-1.51656	-1.21426
36462331	chr7:36462331:C:G	2.96151e-07	-1.69196e-10	0.661383
36462349	chr7:36462349:A:C	1.8457e-07	-1.69196e-10	0.188542
36462376	chr7:36462376:A:AT	1.03021e-08	-1.55302	-1.14412
36463014	chr7:36463014:G:T	4.11305e-08	-1.47635	0.163614
36463021	chr7:36463021:G:A	4.52449e-08	-1.69196e-10	-1.2174
36464003	chr7:36464003:G:A	1.18579e-08	-1.36517	-1.19132
36464077	chr7:36464077:C:T	4.88866e-08	-1.69196e-10	-1.13998
36464291	chr7:36464291:A:G	2.67549e-08	-1.1432	-0.599565
36464461	chr7:36464461:T:C	9.92003e-09	-1.52789	-1.20704
36464572	chr7:36464572:T:C	2.64493e-08	-1.75425	-2.6077e-10
36464697	chr7:36464697:A:T	1.14137e-08	-1.74194	-0.852732
36464875	chr7:36464875:C:T	7.85969e-08	-1.69196e-10	-0.665154
36466018	chr7:36466018:C:T	1.32719e-07	-1.69196e-10	-0.14125
36466659	chr7:36466659:G:A	9.63979e-09	-1.55765	-1.20593
36466702	chr7:36466702:C:T	7.4807e-08	-1.69196e-10	-0.714575
36466755	chr7:36466755:G:A	8.67957e-09	-1.6647	-1.20381
36466885	chr7:36466885:G:A	1.41089e-07	-1.69196e-10	-0.0800931
36467017	chr7:36467017:G:A	2.60901e-08	-1.76793	-2.6077e-10
36467354	chr7:36467354:C:T	5.32838e-08	-1.69196e-10	-1.05385
36467616	chr7:36467616:C:T	1.01495e-08	-1.54077	-1.17129
36467656	chr7:36467656:C:T	4.93562e-08	-1.69196e-10	-1.13042
36467689	chr7:36467689:G:A	1.65345e-08	-1.66879	-0.555243
36468061	chr7:36468061:C:A	4.97433e-08	-1.69196e-10	-1.12261
36468076	chr7:36468076:C:T	2.38146e-08	-1.1968	-0.662389
36468087	chr7:36468087:C:T	4.84327e-08	-0.0205143	-1.1288
36468177	chr7:36468177:G:A	1.36411e-07	-1.69196e-10	-0.113813
36468784	chr7:36468784:C:A	8.49785e-08	-1.69196e-10	-0.587088
36468790	chr7:36468790:T:C	4.98586e-08	-1.69196e-10	-1.12029
36468942	chr7:36468942:A:G	3.13768e-08	-1.58342	-2.6077e-10
36469162	chr7:36469162:C:T	2.81762e-08	-1.63972	-0.0512825
36469231	chr7:36469231:G:A	4.56619e-08	-1.69196e-10	-1.20822
36469259	chr7:36469259:G:T	1.74048e-08	-1.62405	-0.548687
36469473	chr7:36469473:G:C	1.00493e-08	-1.50842	-1.21356
36469528	chr7:36469528:G:A	8.29255e-09	-1.76899	-1.14514
36469884	chr7:36469884:G:A	4.57186e-08	-1.69196e-10	-1.20698
36469947	chr7:36469947:G:A	5.39489e-08	-1.69196e-10	-1.04145
36470434	chr7:36470434:G:A	1.34649e-08	-1.51099	-0.918408
36471473	chr7:36471473:A:G	4.1832e-08	-0.137517	-1.15831
36471928	chr7:36471928:G:A	6.40564e-08	-1.69196e-10	-0.869723
36472165	chr7:36472165:C:T	6.07889e-08	-1.69196e-10	-0.922079
36472608	chr7:36472608:T:A	5.55602e-08	-1.69196e-10	-1.01202
36473784	chr7:36473784:ACCCT:A	5.07189e-08	-1.10319	-2.6077e-10
36473789	chr7:36473789:T:G	4.65484e-08	-1.18899	-2.6077e-10
36474008	chr7:36474008:C:A	1.11329e-08	-1.76406	-0.855525
36474065	chr7:36474065:C:G	2.09335e-08	-0.796379	-1.19176
36474364	chr7:36474364:C:T	5.7834e-08	-1.69196e-10	-0.971909
36474400	chr7:36474400:A:T	3.8164e-08	-0.177965	-1.20963
36474403	chr7:36474403:C:T	3.73208e-08	-0.197763	-1.21217
36474489	chr7:36474489:G:T	1.05323e-08	-1.45854	-1.2165
36474497	chr7:36474497:G:A	3.57741e-08	-0.241355	-1.21091
36474645	chr7:36474645:A:G	3.57816e-08	-0.237705	-1.21435
36474815	chr7:36474815:G:A	3.30709e-08	-0.316683	-1.21415
36475265	chr7:36475265:T:C	1.26223e-08	-1.33743	-1.15659
36475301	chr7:36475301:G:T	9.18291e-09	-1.60021	-1.21194
36475471	chr7:36475471:C:T	6.95064e-08	-1.69196e-10	-0.788067
36475473	chr7:36475473:G:A	7.76262e-09	-1.76276	-1.21741
36475540	chr7:36475540:T:C	5.95661e-08	-1.69196e-10	-0.942399
36475735	chr7:36475735:C:T	6.8829e-08	-1.69196e-10	-0.797861
36475815	chr7:36475815:A:T	6.58422e-08	-1.69196e-10	-0.842225
36476604	chr7:36476604:C:T	1.50698e-07	-0.0142082	-2.6077e-10
36477226	chr7:36477226:T:C	6.9241e-08	-1.69196e-10	-0.791893
36477297	chr7:36477297:T:A	3.11705e-08	-0.373286	-1.21673
36478055	chr7:36478055:C:CT	2.62124e-08	-1.76325	-2.6077e-10
36478402	chr7:36478402:C:T	1.18941e-08	-1.51976	-1.03369
36478433	chr7:36478433:G:C	5.73993e-08	0.124005	-1.10346
36478434	chr7:36478434:G:A	2.83855e-08	-1.68361	-2.6077e-10
36478552	chr7:36478552:C:T	6.85874e-08	-1.69196e-10	-0.801378
36478567	chr7:36478567:T:C	4.93182e-08	-1.69196e-10	-1.13119
36478625	chr7:36478625:C:T	8.92662e-09	-1.70879	-1.13166
36479465	chr7:36479465:G:A	7.79594e-08	-1.69196e-10	-0.673297
36479466	chr7:36479466:A:T	7.7713e-08	-1.69196e-10	-0.676464
36479657	chr7:36479657:C:T	1.55024e-08	-1.07646	-1.21203
36479806	chr7:36479806:C:G	1.97724e-08	-0.898748	-1.14645
36480042	chr7:36480042:C:T	1.27367e-08	-1.46135	-1.02365
36480362	chr7:36480362:G:A	1.28248e-07	-1.69196e-10	-0.175523
36480375	chr7:36480375:G:A	8.39084e-08	-1.69196e-10	-0.59976
36480421	chr7:36480421:T:C	1.38118e-08	-1.35302	-1.05095
36480486	chr7:36480486:G:A	1.59647e-08	-1.04602	-1.21308
36480505	chr7:36480505:T:A	1.50941e-08	-1.09949	-1.2157
36481198	chr7:36481198:C:T	1.9102e-08	-0.863383	-1.21631
36481206	chr7:36481206:G:T	1.95297e-08	-0.841334	-1.21622
36481488	chr7:36481488:A:G	6.99659e-08	0.302332	-1.08381
36481495	chr7:36481495:C:T	1.01229e-07	-1.69196e-10	-0.412097
36482597	chr7:36482597:A:G	4.53727e-08	-1.69196e-10	-1.21458
36482711	chr7:36482711:G:A	1.75559e-08	-0.946795	-1.2173
36482847	chr7:36482847:C:A	9.39024e-08	0.726761	-1.21399
36483047	chr7:36483047:T:C	1.87822e-08	-0.882394	-1.21418
36483091	chr7:36483091:A:G	1.31479e-08	-1.40078	-1.05244
36483106	chr7:36483106:G:A	8.55243e-08	-1.69196e-10	-0.580685
36483141	chr7:36483141:T:C	1.89162e-08	-0.874203	-1.21526
36483295	chr7:36483295:A:G	1.73452e-08	-0.960724	-1.21545
36483334	chr7:36483334:G:C	4.49189e-08	-1.22463	-2.6077e-10
36483344	chr7:36483344:G:A	2.54919e-08	-0.575831	-1.21529
36483466	chr7:36483466:G:A	1.89321e-08	-0.873848	-1.21478
36483885	chr7:36483885:G:A	9.67015e-08	-1.69196e-10	-0.457857
36484223	chr7:36484223:A:G	1.18693e-08	-1.34648	-1.20905
36484269	chr7:36484269:GTGTGTGCA:G	4.52476e-08	-1.69196e-10	-1.21734
36484361	chr7:36484361:T:C	2.29764e-08	-0.677601	-1.21742
36484479	chr7:36484479:C:T	4.98189e-08	-1.69196e-10	-1.12109
36484532	chr7:36484532:T:C	1.54625e-08	-1.45537	-0.835697
36484543	chr7:36484543:AGT:A	6.55852e-07	1.45645	-2.6077e-10
36484673	chr7:36484673:C:G	9.09175e-09	-1.64349	-1.17863
36484874	chr7:36484874:A:C	1.05461e-08	-1.71466	-0.959072
36485340	chr7:36485340:A:G	3.25358e-08	-1.54714	-2.6077e-10
36485375	chr7:36485375:C:T	4.99324e-08	-1.69196e-10	-1.11882
36485457	chr7:36485457:T:G	1.05735e-07	0.190012	-0.558559
36485713	chr7:36485713:G:A	3.3227e-08	-0.434299	-1.09183
36485851	chr7:36485851:C:T	7.77106e-09	-1.76595	-1.21313
36485976	chr7:36485976:G:A	2.62294e-08	-0.601215	-1.16139
36486069	chr7:36486069:A:G	2.57177e-08	-0.749562	-1.03274
36486117	chr7:36486117:T:C	3.0579e-08	-0.548453	-1.06072
36486339	chr7:36486339:G:T	4.34418e-08	-0.147232	-1.11083
36486433	chr7:36486433:A:G	4.00426e-08	-0.140878	-1.19866
36486455	chr7:36486455:G:A	3.88821e-08	-0.241224	-1.12773
36487097	chr7:36487097:G:A	3.3421e-08	-1.5203	-2.6077e-10
36487159	chr7:36487159:T:C	3.85201e-08	-0.161149	-1.21716
36487206	chr7:36487206:A:C	4.20012e-08	-0.0743842	-1.2174
36487318	chr7:36487318:C:T	4.8654e-08	-1.69196e-10	-1.14475
36487355	chr7:36487355:A:G	4.16859e-08	-0.0839138	-1.21541
36487598	chr7:36487598:T:C	4.3898e-08	-0.0316318	-1.21599
36487659	chr7:36487659:A:G	3.98195e-08	-0.131068	-1.21406
36487734	chr7:36487734:T:G	3.99626e-08	-0.128434	-1.21311
36487786	chr7:36487786:T:A	2.60889e-08	-1.76798	-2.6077e-10
36487976	chr7:36487976:A:G	4.23943e-08	-0.0673412	-1.21513
36488196	chr7:36488196:T:C	2.55498e-08	-0.714344	-1.07451
36488308	chr7:36488308:T:C	4.31038e-08	-0.0502224	-1.21565
36488406	chr7:36488406:A:G	4.23497e-08	-0.0661117	-1.21741
36488650	chr7:36488650:G:A	3.52283e-08	-1.46764	-2.6077e-10
36488927	chr7:36488927:A:G	4.26889e-08	-0.0590116	-1.21653
36489213	chr7:36489213:A:G	4.47389e-08	-0.0117634	-1.21688
36489476	chr7:36489476:C:T	1.15695e-08	-1.43571	-1.1454
36489481	chr7:36489481:G:A	1.6038e-08	-1.3765	-0.878022
36489638	chr7:36489638:A:G	4.08092e-08	-0.103173	-1.21741
36489703	chr7:36489703:C:T	6.62022e-08	-1.69196e-10	-0.836772
36489785	chr7:36489785:G:A	4.10288e-08	-0.0985673	-1.21664
36489961	chr7:36489961:C:T	4.30928e-08	-0.058242	-1.20789
36490147	chr7:36490147:A:G	4.47777e-08	-0.0183406	-1.20944
36490346	chr7:36490346:G:A	4.41957e-08	-0.0287855	-1.21207
36490393	chr7:36490393:T:C	3.24955e-08	-1.54838	-2.6077e-10
36490478	chr7:36490478:T:C	8.94996e-09	-1.69267	-1.14517
36490523	chr7:36490523:A:G	4.08757e-08	-0.141018	-1.17793
36490667	chr7:36490667:G:A	1.4392e-08	-1.21599	-1.14683
36490761	chr7:36490761:T:A	6.05844e-08	-0.925448	-2.6077e-10
36490789	chr7:36490789:A:G	3.78559e-08	-0.202091	-1.19361
36490824	chr7:36490824:C:T	9.76717e-08	-1.69196e-10	-0.447874
36491017	chr7:36491017:C:T	3.09963e-08	-0.384067	-1.21155
36491312	chr7:36491312:A:G	1.03848e-08	-1.52798	-1.16117
36491451	chr7:36491451:A:T	4.53307e-08	-1.69196e-10	-1.2155
36492191	chr7:36492191:C:T	4.64742e-08	-1.69196e-10	-1.19059
36492626	chr7:36492626:T:C	5.74352e-08	-1.69196e-10	-0.978828
36492737	chr7:36492737:G:A	1.95365e-08	-1.52703	-0.530173
36492971	chr7:36492971:G:A	5.12473e-08	-1.69196e-10	-1.09282
36493233	chr7:36493233:G:T	1.02641e-07	-1.69196e-10	-0.398245
36493379	chr7:36493379:A:G	5.84091e-08	-1.69196e-10	-0.962014
36493488	chr7:36493488:T:A	1.03404e-08	-1.70704	-0.986382
36493617	chr7:36493617:A:G	5.09031e-08	-1.69196e-10	-1.09956
36493728	chr7:36493728:T:C	4.53967e-08	-1.69196e-10	-1.21405
36493812	chr7:36493812:T:C	4.58283e-08	-1.69196e-10	-1.20458
36493821	chr7:36493821:CA:C	2.62833e-08	-1.76055	-2.6077e-10
36494015	chr7:36494015:T:C	6.88071e-08	-1.69196e-10	-0.79818
36494514	chr7:36494514:A:C	1.43703e-07	-1.69196e-10	-0.0617376
36494709	chr7:36494709:C:T	5.03315e-08	-1.69196e-10	-1.11085
36494962	chr7:36494962:C:T	4.99553e-08	-1.69196e-10	-1.11836
36494994	chr7:36494994:C:T	2.75772e-08	-1.7125	-2.6077e-10
36495127	chr7:36495127:G:A	3.07985e-08	-1.60202	-2.6077e-10
36495402	chr7:36495402:A:G	4.83544e-08	-1.69196e-10	-1.15093
36495506	chr7:36495506:A:C	1.07404e-08	-1.6012	-1.05427
36495645	chr7:36495645:A:G	9.54602e-09	-1.5578	-1.21557
36495883	chr7:36495883:T:C	5.06564e-08	-1.69196e-10	-1.10442
36496388	chr7:36496388:A:G	5.01126e-08	-1.69196e-10	-1.11521
36497248	chr7:36497248:AACTTTT:A	4.79101e-08	-1.69196e-10	-1.16016
36497288	chr7:36497288:G:A	4.73782e-08	-1.69196e-10	-1.17132
36497299	chr7:36497299:T:C	6.29253e-08	-1.69196e-10	-0.887538
36497474	chr7:36497474:G:A	2.13832e-08	-0.817262	-1.14962
36497511	chr7:36497511:C:T	6.75634e-08	-1.69196e-10	-0.81642
36497937	chr7:36497937:G:A	1.25853e-08	-1.60492	-0.892036
36497945	chr7:36497945:G:A	1.26022e-08	-1.64551	-0.850106
36498102	chr7:36498102:A:G	7.62701e-08	-1.69196e-10	-0.695206
36498695	chr7:36498695:G:C	2.65988e-08	-0.696793	-1.05183
36498834	chr7:36498834:A:C	7.77491e-08	-1.69196e-10	-0.675999
36498973	chr7:36498973:A:G	1.2777e-08	-1.70674	-0.775097
36499124	chr7:36499124:G:C	5.59814e-08	-1.69196e-10	-1.00447
36499133	chr7:36499133:A:C	7.76172e-08	-1.69196e-10	-0.677697
36499324	chr7:36499324:T:C	1.08958e-07	-1.69196e-10	-0.338525
36499522	chr7:36499522:A:G	5.91995e-08	-1.69196e-10	-0.948573
36500550	chr7:36500550:T:A	6.94457e-08	-1.69196e-10	-0.788941
36500998	chr7:36500998:G:A	1.63347e-07	0.0575052	0.0088864
36501005	chr7:36501005:CCT:C	4.83545e-08	-1.69196e-10	-1.15093
36501543	chr7:36501543:G:A	1.37348e-07	-0.00913946	-0.0978309
36501726	chr7:36501726:A:G	3.25699e-08	-1.5461	-2.6077e-10
36502304	chr7:36502304:C:T	1.4591e-08	-1.57381	-0.775273
36502576	chr7:36502576:C:T	2.64893e-08	-1.75275	-2.6077e-10
36502577	chr7:36502577:C:T	1.52467e-07	-1.34472	1.34218
36502620	chr7:36502620:T:C	7.68366e-08	0.0306839	-0.718489
36502752	chr7:36502752:T:A	8.33245e-08	-1.69196e-10	-0.606743
36502882	chr7:36502882:C:T	8.25516e-08	-1.69196e-10	-0.616063
36503090	chr7:36503090:C:T	5.2003e-08	-1.69196e-10	-1.07818
36503481	chr7:36503481:G:A	1.90325e-08	-1.71007	-0.373267
36503842	chr7:36503842:T:C	5.7173e-08	-0.983404	-2.6077e-10
36504474	chr7:36504474:G:A	2.29505e-08	-0.687644	-1.2085
36504798	chr7:36504798:T:G	6.93387e-08	-0.790482	-2.6077e-10
36505171	chr7:36505171:C:G	1.22617e-08	-1.44236	-1.08064
36505477	chr7:36505477:C:T	5.29797e-08	-1.69196e-10	-1.05958
36505713	chr7:36505713:C:CAA	1.40497e-08	-1.21969	-1.16719
36505888	chr7:36505888:A:C	5.3288e-08	-1.69196e-10	-1.05378
36506293	chr7:36506293:G:C	6.50611e-08	-1.69196e-10	-0.854159
36506366	chr7:36506366:A:G	4.79877e-08	-1.69196e-10	-1.15854
36506676	chr7:36506676:G:C	9.54068e-09	-1.6923	-1.08162
36506752	chr7:36506752:T:G	1.21965e-08	-1.47427	-1.05407
36506777	chr7:36506777:C:T	5.34114e-08	-1.69196e-10	-1.05146
36506796	chr7:36506796:G:A	1.27619e-08	-1.44847	-1.03456
36506880	chr7:36506880:A:C	1.31545e-08	-1.49468	-0.958039
36507009	chr7:36507009:T:C	1.12404e-08	-1.43799	-1.17199
36507091	chr7:36507091:G:A	3.95572e-08	-1.35174	-2.6077e-10
36507342	chr7:36507342:T:C	1.13691e-07	-1.69196e-10	-0.296005
36507350	chr7:36507350:G:A	7.63818e-08	0.471969	-1.16571
36507353	chr7:36507353:G:A	5.18736e-08	-1.69196e-10	-1.08068
36507368	chr7:36507368:A:G	1.14137e-07	0.782599	-1.07469
36507507	chr7:36507507:G:A	6.99481e-07	-1.69196e-10	1.52085
36507523	chr7:36507523:A:G	9.35626e-08	0.675527	-1.16638
36507531	chr7:36507531:T:C	9.99684e-08	0.739219	-1.16385
36507544	chr7:36507544:G:A	9.55176e-08	0.695001	-1.16518
36507545	chr7:36507545:C:T	4.67355e-08	-1.69196e-10	-1.18498
36507547	chr7:36507547:G:A	1.13575e-07	-1.69196e-10	-0.29702
36507557	chr7:36507557:G:A	8.52984e-08	0.580068	-1.1634
36507576	chr7:36507576:G:A	4.54251e-08	-1.69196e-10	-1.21342
36507637	chr7:36507637:G:A	1.08603e-07	0.848976	-1.19076
36507766	chr7:36507766:A:G	4.62407e-08	-1.69196e-10	-1.19563
36507776	chr7:36507776:T:G	2.56867e-08	-1.46464	-0.318872
36508059	chr7:36508059:A:G	1.33323e-08	-1.35105	-1.08824
36508081	chr7:36508081:C:T	4.61817e-08	-0.41885	-0.778052
36508189	chr7:36508189:A:G	5.41604e-08	-1.69196e-10	-1.03754
36508281	chr7:36508281:G:T	1.25178e-07	0.746737	-0.946487
36508371	chr7:36508371:A:G	7.55618e-08	0.439988	-1.14452
36508777	chr7:36508777:T:A	1.9496e-08	-1.64404	-0.415241
36508849	chr7:36508849:C:T	1.43809e-08	-1.23523	-1.12836
36509305	chr7:36509305:A:G	1.18176e-07	-1.69196e-10	-0.257312
36509477	chr7:36509477:G:A	2.20883e-08	-0.919296	-1.01514
36509584	chr7:36509584:G:A	4.76779e-08	-1.69196e-10	-1.16502
36510204	chr7:36510204:G:T	6.1571e-07	-1.69196e-10	1.39329
36510543	chr7:36510543:G:A	6.17284e-08	-1.69196e-10	-0.906742
36510715	chr7:36510715:G:A	4.83764e-08	-1.69196e-10	-1.15047
36511478	chr7:36511478:T:C	7.90945e-08	-1.69196e-10	-0.658843
36511546	chr7:36511546:A:ATT	1.27895e-08	-1.57271	-0.908154
36511982	chr7:36511982:T:G	2.10322e-08	-1.70068	-0.282751
36512105	chr7:36512105:G:A	8.95812e-09	-1.76805	-1.06887
36512572	chr7:36512572:C:G	5.63185e-08	-1.69196e-10	-0.998464
36512799	chr7:36512799:G:A	4.5273e-08	-1.69196e-10	-1.21678
36513006	chr7:36513006:T:C	5.96165e-08	-1.69196e-10	-0.941554
36513166	chr7:36513166:G:A	9.44787e-08	-1.69196e-10	-0.481112
36513178	chr7:36513178:A:G	5.26132e-08	-1.69196e-10	-1.06652
36513404	chr7:36513404:G:A	1.54885e-07	-1.69196e-10	0.0131985
36513788	chr7:36513788:G:A	3.13483e-08	-1.58433	-2.6077e-10
36513895	chr7:36513895:AGT:A	1.21192e-07	-1.69196e-10	-0.232109
36514175	chr7:36514175:C:T	9.51419e-08	-1.69196e-10	-0.474116
36514192	chr7:36514192:C:T	1.423e-08	-1.32854	-1.04559
36514224	chr7:36514224:A:G	5.74409e-08	-1.69196e-10	-0.97873
36514524	chr7:36514524:G:A	1.07795e-07	-1.69196e-10	-0.349259
36514706	chr7:36514706:G:A	1.0443e-07	-1.69196e-10	-0.380966
36514818	chr7:36514818:C:T	3.91304e-08	-1.36259	-2.6077e-10
36515085	chr7:36515085:C:T	4.55833e-08	-1.69196e-10	-1.20994
36516872	chr7:36516872:T:C	1.27429e-08	-1.55527	-0.929243
36516987	chr7:36516987:C:T	1.31265e-08	-1.24215	-1.21271
36517077	chr7:36517077:C:T	1.12532e-07	-1.69196e-10	-0.306248
36517091	chr7:36517091:T:A	9.55787e-09	-1.73745	-1.03467
36517092	chr7:36517092:T:A	2.99264e-07	-1.69196e-10	0.67184
36518009	chr7:36518009:G:C	7.66918e-08	-1.69196e-10	-0.689692
36518132	chr7:36518132:C:G	6.15134e-08	-1.69196e-10	-0.91023
36518290	chr7:36518290:A:G	1.12547e-08	-1.39773	-1.21097
36518498	chr7:36518498:T:G	9.80594e-09	-1.53084	-1.21566
36518527	chr7:36518527:C:T	1.08926e-08	-1.43182	-1.20958
36518637	chr7:36518637:G:C	1.29325e-08	-1.25256	-1.21718
36519077	chr7:36519077:T:C	6.70522e-08	-1.69196e-10	-0.824014
36519187	chr7:36519187:C:A	8.17896e-08	-1.69196e-10	-0.625336
36519239	chr7:36519239:G:A	5.71102e-08	-1.69196e-10	-0.984503
36519253	chr7:36519253:C:T	7.37838e-08	-1.69196e-10	-0.728347
36519282	chr7:36519282:T:C	5.9519e-08	-1.69196e-10	-0.943191
36519360	chr7:36519360:C:G	5.00274e-08	-1.69196e-10	-1.11692
36519816	chr7:36519816:T:C	4.59051e-08	-1.69196e-10	-1.20291
36520123	chr7:36520123:G:A	1.01092e-07	-0.413453	-2.6077e-10
36520477	chr7:36520477:G:A	9.28973e-09	-1.6047	-1.19588
36521006	chr7:36521006:C:G	4.80626e-08	-1.69196e-10	-1.15698
36521052	chr7:36521052:TGA:T	5.03551e-08	-1.69196e-10	-1.11039
36521227	chr7:36521227:G:A	4.52449e-08	-1.69196e-10	-1.2174
36522154	chr7:36522154:C:T	4.75899e-08	-1.69196e-10	-1.16687
36522337	chr7:36522337:T:C	6.76146e-08	-1.69196e-10	-0.815662
36522442	chr7:36522442:A:G	5.54105e-08	-1.69196e-10	-1.01472
36522590	chr7:36522590:G:A	9.25508e-08	-1.69196e-10	-0.501729
36522601	chr7:36522601:A:C	5.49337e-08	-1.69196e-10	-1.02336
36522638	chr7:36522638:G:A	1.85667e-08	-0.891204	-1.21691
36523148	chr7:36523148:T:A	5.15938e-08	-1.69196e-10	-1.08608
36523156	chr7:36523156:G:A	3.59685e-07	-1.69196e-10	0.855743
36523230	chr7:36523230:A:C	4.69728e-08	-1.69196e-10	-1.17992
36523262	chr7:36523262:T:C	4.65782e-08	-1.69196e-10	-1.18835
36523323	chr7:36523323:T:C	4.43738e-08	-1.23684	-2.6077e-10
36523377	chr7:36523377:A:G	4.55562e-08	-1.69196e-10	-1.21054
36523558	chr7:36523558:T:G	4.54818e-08	-1.69196e-10	-1.21217
36523592	chr7:36523592:C:G	6.75526e-08	-1.69196e-10	-0.816579
36523786	chr7:36523786:T:G	8.57873e-08	-1.69196e-10	-0.577615
36523951	chr7:36523951:T:G	2.82529e-08	-1.68829	-2.6077e-10
36524074	chr7:36524074:A:C	1.81432e-08	-1.22945	-0.901739
36524287	chr7:36524287:C:T	4.62845e-08	-1.69196e-10	-1.19468
36524323	chr7:36524323:T:C	9.68822e-08	-1.69196e-10	-0.45599
36524366	chr7:36524366:G:T	7.04603e-08	-1.69196e-10	-0.774437
36524374	chr7:36524374:C:T	5.13713e-08	-1.69196e-10	-1.09041
36524530	chr7:36524530:G:T	8.37395e-08	-1.69196e-10	-0.601776
36524593	chr7:36524593:C:T	6.78537e-08	-1.69196e-10	-0.812132
36524605	chr7:36524605:G:A	3.24267e-08	-1.14307	-0.407437
36524644	chr7:36524644:T:C	6.11464e-08	-1.69196e-10	-0.916215
36524758	chr7:36524758:T:C	5.06306e-08	-1.69196e-10	-1.10493
36525098	chr7:36525098:C:T	1.71713e-08	-1.59148	-0.594771
36525569	chr7:36525569:TCA:T	4.76535e-08	-1.69196e-10	-1.16553
36525866	chr7:36525866:C:T	1.47403e-08	-1.29782	-1.04108
36525964	chr7:36525964:C:T	4.30176e-08	-1.69185	0.423972
36525987	chr7:36525987:C:T	1.4461e-08	-1.26873	-1.0893
36526028	chr7:36526028:G:A	6.2973e-08	-1.69196e-10	-0.886779
36526168	chr7:36526168:C:T	4.52795e-08	-1.69196e-10	-1.21663
36526193	chr7:36526193:A:G	4.45763e-08	-1.23228	-2.6077e-10
36526309	chr7:36526309:T:C	9.85808e-08	-1.69196e-10	-0.43861
36526370	chr7:36526370:G:A	1.49693e-08	-1.25541	-1.06808
36526414	chr7:36526414:G:A	9.9665e-09	-1.65785	-1.07241
36526909	chr7:36526909:G:A	1.14359e-08	-1.61826	-0.974471
36527600	chr7:36527600:C:T	1.38791e-08	-1.30859	-1.09051
36527661	chr7:36527661:G:A	5.7098e-08	-1.69196e-10	-0.984717
36527680	chr7:36527680:C:T	1.26082e-08	-1.36059	-1.13455
36527806	chr7:36527806:T:C	1.19291e-08	-1.41431	-1.13619
36528176	chr7:36528176:A:G	8.11918e-09	-1.73472	-1.20054
36528905	chr7:36528905:G:A	2.54308e-08	-1.75974	-0.0337854
36529153	chr7:36529153:G:T	2.62568e-08	-1.67087	-0.0906908
36529258	chr7:36529258:T:TA	2.78502e-08	-1.70264	-2.6077e-10
36529396	chr7:36529396:C:G	4.87697e-08	-1.69196e-10	-1.14238
36529413	chr7:36529413:C:T	2.1709e-08	-1.76893	-0.18283
36529540	chr7:36529540:A:G	4.74267e-08	-1.69196e-10	-1.1703
36529579	chr7:36529579:T:TG	2.44361e-08	-1.66751	-0.16591
36529593	chr7:36529593:G:A	2.29996e-08	-1.68417	-0.209844
36530163	chr7:36530163:G:A	2.63601e-08	-1.75763	-2.6077e-10
36530578	chr7:36530578:C:T	5.09511e-08	-1.63924	0.540625
36530666	chr7:36530666:T:C	1.16556e-07	-1.69196e-10	-0.271111
36530925	chr7:36530925:C:T	4.90556e-08	-1.69196e-10	-1.13653
36530974	chr7:36530974:TG:T	3.67011e-08	-1.0007	-0.425977
36531065	chr7:36531065:C:T	3.88499e-08	-1.56267	0.192891
36531092	chr7:36531092:T:C	4.53742e-08	-1.69196e-10	-1.21454
36531409	chr7:36531409:C:T	2.21388e-08	-1.47915	-0.453006
36531719	chr7:36531719:G:T	5.02947e-08	-1.69196e-10	-1.11159
36531815	chr7:36531815:A:G	4.82299e-08	-1.69818	0.544677
36531880	chr7:36531880:A:G	1.14753e-07	-1.69196e-10	-0.286702
36532091	chr7:36532091:C:T	4.85356e-08	-1.69196e-10	-1.14719
36532393	chr7:36532393:C:A	6.59674e-08	-1.69196e-10	-0.840325
36532431	chr7:36532431:A:G	1.63347e-07	-1.69196e-10	0.0663892
36532912	chr7:36532912:A:G	5.70808e-08	-1.69196e-10	-0.985018
36533027	chr7:36533027:G:C	8.07945e-08	-1.69196e-10	-0.637577
36533160	chr7:36533160:T:C	2.80885e-08	-0.496047	-1.19808
36533390	chr7:36533390:C:T	1.18873e-07	-1.69196e-10	-0.251429
36533445	chr7:36533445:G:A	3.96647e-08	-1.62261	0.273588
36533697	chr7:36533697:GTGTT:G	5.96257e-08	-0.751709	-0.18969
36534105	chr7:36534105:T:G	4.72685e-08	-1.69196e-10	-1.17364
36534125	chr7:36534125:C:T	4.88517e-08	-1.69196e-10	-1.1407
36534209	chr7:36534209:C:T	5.76405e-08	-1.69196e-10	-0.975261
36534650	chr7:36534650:ATCTTTGTT:A	3.84566e-08	-1.37996	-2.6077e-10
36534699	chr7:36534699:G:T	3.12311e-08	-1.73347	0.1454
36534898	chr7:36534898:G:A	2.90526e-08	-1.66038	-2.6077e-10
36535152	chr7:36535152:G:A	5.91591e-08	-1.5005	0.551243
36535352	chr7:36535352:A:G	7.13093e-08	-1.69196e-10	-0.762459
36535372	chr7:36535372:C:T	3.25241e-08	-1.30575	-0.241758
36535733	chr7:36535733:T:C	3.06309e-08	-1.10989	-0.497591
36535762	chr7:36535762:A:G	5.41048e-08	-1.69196e-10	-1.03856
36535871	chr7:36535871:T:C	1.57336e-07	-0.7101	0.738996
36535980	chr7:36535980:T:G	6.22078e-08	-1.75627	0.857264
36536073	chr7:36536073:G:A	5.37564e-08	-1.69196e-10	-1.04502
36536136	chr7:36536136:T:A	5.68366e-08	-1.69196e-10	-0.989306
36536462	chr7:36536462:T:C	2.63233e-08	-1.19867	-0.560365
36536544	chr7:36536544:A:G	5.04292e-08	-1.69196e-10	-1.10892
36536668	chr7:36536668:G:C	2.99776e-07	-1.69196e-10	0.673551
36536822	chr7:36536822:G:A	2.86884e-08	-1.67299	-2.6077e-10
36537022	chr7:36537022:T:A	3.66527e-07	-1.69196e-10	0.874587
36537095	chr7:36537095:T:C	3.37459e-08	-0.458167	-1.05246
36537101	chr7:36537101:A:G	3.15485e-08	-0.538705	-1.03926
36537115	chr7:36537115:C:T	4.8899e-08	-1.69196e-10	-1.13973
36537441	chr7:36537441:G:A	8.65587e-09	-1.65725	-1.21399
36537803	chr7:36537803:G:A	6.87243e-08	-1.69196e-10	-0.799384
36537976	chr7:36537976:G:A	4.84327e-08	-0.874606	-0.274705
36538096	chr7:36538096:C:T	2.8978e-08	-1.66295	-2.6077e-10
36538232	chr7:36538232:T:C	4.82901e-08	-1.69196e-10	-1.15226
36538255	chr7:36538255:C:T	1.65791e-08	-1.45521	-0.76613
36538737	chr7:36538737:C:A	4.64639e-08	-1.19081	-2.6077e-10
36538759	chr7:36538759:T:C	4.97442e-08	-1.69196e-10	-1.12259
36539299	chr7:36539299:G:T	9.21529e-09	-1.62073	-1.18789
36539844	chr7:36539844:G:A	4.59559e-08	-1.69196e-10	-1.2018
36539908	chr7:36539908:G:C	1.44791e-08	-1.66819	-0.688589
36540131	chr7:36540131:ATCTGATTCGGC:A	6.58422e-08	-1.69196e-10	-0.842226
36541108	chr7:36541108:T:C	1.04329e-08	-1.46728	-1.21724
36541529	chr7:36541529:C:CA	4.52466e-08	-1.69196e-10	-1.21736
36541881	chr7:36541881:G:A	2.60666e-08	-1.76883	-2.6077e-10
36542329	chr7:36542329:T:C	2.62238e-08	-1.13264	-0.63018
36542629	chr7:36542629:A:G	7.76493e-08	-0.677284	-2.6077e-10
36542769	chr7:36542769:T:G	1.21462e-08	-1.40811	-1.12436
36543006	chr7:36543006:AG:A	4.71269e-08	-1.69196e-10	-1.17664
36543198	chr7:36543198:T:C	2.96419e-08	-0.640294	-1
36543706	chr7:36543706:C:A	4.76353e-08	-1.69196e-10	-1.16591
36543815	chr7:36543815:T:C	4.85917e-08	-1.69196e-10	-1.14603
36544084	chr7:36544084:C:A	3.1952e-08	-1.04523	-0.520025
36544090	chr7:36544090:A:G	4.55931e-08	-1.69196e-10	-1.20973
36544280	chr7:36544280:A:G	8.40773e-09	-1.76409	-1.13625
36544300	chr7:36544300:G:A	2.25815e-07	-1.69196e-10	0.390228
36544343	chr7:36544343:C:T	5.05528e-08	-1.69196e-10	-1.10647
36544988	chr7:36544988:C:A	6.21225e-08	-1.69196e-10	-0.900378
36545269	chr7:36545269:C:T	4.61194e-08	-0.926489	-0.271763
36545512	chr7:36545512:T:G	1.98014e-07	-1.69196e-10	0.258852
```
