## Supplementary material for "Characterization of shared and ancestry-specific signals driving complex traits using multi-ancestry fine-mapping": susiex_nc3.cs80.snp

```
BP	SNP	PIP(CS1)	LogBF(CS1,Pop1)	LogBF(CS1,Pop2)
35545640	chr7:35545640:G:A	6.65748e-08	-1.69196e-10	-0.949408
35545742	chr7:35545742:A:G	5.3003e-08	-1.46272	0.285333
35545981	chr7:35545981:G:A	7.39001e-08	-1.48407	0.63905
35546059	chr7:35546059:G:A	6.90567e-08	-1.54664	0.633831
35546061	chr7:35546061:CA:C	4.38493e-07	-1.69196e-10	0.93561
35546066	chr7:35546066:T:TCTGGCC	4.36776e-07	-1.69196e-10	0.931685
35546219	chr7:35546219:A:G	3.7322e-07	1.43354	-0.659105
35546408	chr7:35546408:G:A	6.57459e-08	-1.55364	0.591707
35546418	chr7:35546418:G:A	2.95844e-08	-1.72316	-0.0373325
35546440	chr7:35546440:G:A	2.26289e-08	-1.74424	-0.284264
35546524	chr7:35546524:G:A	2.88386e-08	-1.70397	-0.0820454
35546596	chr7:35546596:T:C	2.31024e-08	-1.74517	-0.262628
35546826	chr7:35546826:CT:C	2.86836e-08	-1.71045	-0.0809547
35546896	chr7:35546896:C:T	2.28083e-07	-1.69196e-10	0.281974
35547061	chr7:35547061:G:T	5.17808e-08	-1.69196e-10	-1.20072
35547324	chr7:35547324:G:A	3.79222e-08	-1.5122	-2.6077e-10
35547367	chr7:35547367:C:CAGCA	5.22747e-08	-1.69196e-10	-1.19122
35547410	chr7:35547410:C:G	1.11822e-08	-1.52581	-1.2076
35547634	chr7:35547634:G:A	5.10102e-08	-1.69196e-10	-1.21571
35547734	chr7:35547734:C:A	6.21762e-08	-1.69196e-10	-1.01776
35548191	chr7:35548191:A:G	5.19436e-08	-1.69196e-10	-1.19758
35548647	chr7:35548647:A:G	5.2487e-08	-1.69196e-10	-1.18717
35549003	chr7:35549003:A:G	2.61772e-06	-1.69196e-10	2.72232
35549020	chr7:35549020:G:A	2.99056e-07	1.17365	-0.620752
35549603	chr7:35549603:T:C	1.27485e-08	-1.41846	-1.18386
35549856	chr7:35549856:G:C	1.15829e-08	-1.49191	-1.2063
35550217	chr7:35550217:A:T	5.17362e-08	-1.69196e-10	-1.20158
35550440	chr7:35550440:T:C	6.33208e-08	-1.69196e-10	-0.999522
35550618	chr7:35550618:T:C	5.29033e-08	-1.69196e-10	-1.17927
35550698	chr7:35550698:G:A	1.23975e-08	-1.4642	-1.16604
35550717	chr7:35550717:G:C	1.19293e-08	-1.46321	-1.20553
35550757	chr7:35550757:G:A	5.43285e-08	-1.69196e-10	-1.15269
35550962	chr7:35550962:A:G	1.61135e-08	-1.27301	-1.09506
35551054	chr7:35551054:G:A	1.56613e-08	-1.22449	-1.17206
35551170	chr7:35551170:T:C	1.5055e-08	-1.27904	-1.15699
35551253	chr7:35551253:G:A	5.09215e-08	-1.69196e-10	-1.21745
35551448	chr7:35551448:G:A	1.33529e-07	-1.69196e-10	-0.253415
35551526	chr7:35551526:T:C	9.06503e-09	-1.74	-1.20331
35552387	chr7:35552387:T:C	7.31151e-08	-1.69196e-10	-0.855699
35552419	chr7:35552419:A:T	9.05796e-09	-1.73318	-1.21091
35552426	chr7:35552426:AC:A	8.01319e-08	-1.69196e-10	-0.764061
35552475	chr7:35552475:T:C	9.26887e-09	-1.7217	-1.19937
35552479	chr7:35552479:C:T	4.2645e-08	-0.987006	-0.407818
35552480	chr7:35552480:G:A	9.28237e-09	-1.72434	-1.19528
35552524	chr7:35552524:A:G	8.35598e-08	-1.69196e-10	-0.722173
35552922	chr7:35552922:G:A	1.10579e-08	-1.58753	-1.15705
35553134	chr7:35553134:T:G	4.874e-08	-0.92609	-0.335144
35553145	chr7:35553145:C:A	9.21916e-09	-1.75785	-1.1686
35553288	chr7:35553288:C:T	5.43267e-08	-0.996371	-0.156347
35553483	chr7:35553483:A:G	9.08259e-09	-1.7515	-1.18988
35553502	chr7:35553502:C:G	8.69922e-09	-1.76786	-1.21664
35553555	chr7:35553555:A:G	2.95715e-08	-1.76092	-2.6077e-10
35553746	chr7:35553746:A:G	9.16351e-09	-1.75101	-1.1815
35553757	chr7:35553757:T:C	1.0806e-08	-1.70661	-1.06102
35553958	chr7:35553958:C:T	8.70293e-09	-1.76704	-1.21703
35553969	chr7:35553969:A:T	8.698e-09	-1.76761	-1.21703
35554061	chr7:35554061:T:C	6.73732e-08	-1.69196e-10	-0.937488
35554229	chr7:35554229:G:T	8.70994e-09	-1.76674	-1.21653
35554270	chr7:35554270:A:C	4.24301e-08	-0.882197	-0.51768
35554614	chr7:35554614:C:T	2.94554e-08	-1.76486	-2.6077e-10
35554636	chr7:35554636:A:G	8.69881e-09	-1.76752	-1.21703
35554670	chr7:35554670:G:A	8.37911e-08	-1.69196e-10	-0.719408
35554708	chr7:35554708:C:T	8.70538e-09	-1.76768	-1.21611
35554782	chr7:35554782:C:T	9.68969e-09	-1.7128	-1.16387
35554841	chr7:35554841:G:T	1.45943e-08	-1.30262	-1.16448
35554973	chr7:35554973:G:T	9.6175e-09	-1.70145	-1.1827
35554978	chr7:35554978:C:T	4.17375e-08	-0.892579	-0.523755
35554980	chr7:35554980:A:G	9.78024e-09	-1.68934	-1.17803
35555010	chr7:35555010:T:A	2.99375e-08	-1.74862	-2.6077e-10
35555053	chr7:35555053:G:A	2.98027e-08	-1.75314	-2.6077e-10
35555309	chr7:35555309:G:A	9.81613e-09	-1.71266	-1.15105
35555383	chr7:35555383:T:G	7.04985e-08	-1.69196e-10	-0.892143
35555526	chr7:35555526:G:C	9.09341e-08	-1.69196e-10	-0.6376
35556128	chr7:35556128:T:C	4.72928e-08	-0.842183	-0.449194
35556205	chr7:35556205:A:G	9.68915e-09	-1.71422	-1.16251
35556272	chr7:35556272:A:G	6.56257e-08	-1.69196e-10	-0.963768
35556318	chr7:35556318:T:G	9.58852e-09	-1.73512	-1.15205
35556468	chr7:35556468:T:C	9.67395e-09	-1.7341	-1.1442
35556516	chr7:35556516:AAAG:A	9.17673e-09	-1.75439	-1.17667
35556546	chr7:35556546:T:C	5.16918e-08	-1.69196e-10	-1.20243
35556574	chr7:35556574:C:A	8.80696e-09	-1.76104	-1.21115
35556624	chr7:35556624:A:T	2.95331e-08	-1.76222	-2.6077e-10
35556631	chr7:35556631:G:A	9.63018e-09	-1.7169	-1.16593
35556650	chr7:35556650:C:T	9.60158e-09	-1.71564	-1.17017
35556694	chr7:35556694:T:C	9.57817e-09	-1.73091	-1.15734
35556720	chr7:35556720:C:T	9.66437e-09	-1.71754	-1.16175
35556982	chr7:35556982:A:G	9.82538e-09	-1.70205	-1.16071
35557067	chr7:35557067:A:G	9.19069e-09	-1.75193	-1.17762
35557186	chr7:35557186:C:T	9.64641e-09	-1.71942	-1.16173
35557351	chr7:35557351:C:T	1.00399e-08	-1.65472	-1.18644
35557698	chr7:35557698:C:T	8.12712e-08	-1.69196e-10	-0.749943
35557723	chr7:35557723:T:C	9.5459e-08	-1.69196e-10	-0.589038
35557803	chr7:35557803:G:A	9.67319e-09	-1.71438	-1.164
35558002	chr7:35558002:G:A	5.22672e-08	-0.846512	-0.344854
35558057	chr7:35558057:A:G	9.26612e-09	-1.73331	-1.18806
35558195	chr7:35558195:T:A	1.0018e-08	-1.68663	-1.15673
35558376	chr7:35558376:C:T	1.10501e-07	-1.69196e-10	-0.442713
35558485	chr7:35558485:A:G	1.14964e-08	-1.70612	-0.999574
35558698	chr7:35558698:C:T	9.13443e-09	-1.75719	-1.17849
35558826	chr7:35558826:T:C	9.63189e-09	-1.72385	-1.15881
35558996	chr7:35558996:C:T	2.95932e-08	-1.76019	-2.6077e-10
35559385	chr7:35559385:C:T	7.35859e-07	1.4533	-2.6077e-10
35559491	chr7:35559491:T:G	9.03264e-09	-1.75545	-1.19144
35559624	chr7:35559624:A:T	5.62364e-08	-1.69196e-10	-1.11817
35559772	chr7:35559772:G:A	9.20937e-09	-1.75235	-1.17516
35559810	chr7:35559810:T:C	8.728e-09	-1.76714	-1.21406
35559945	chr7:35559945:A:T	7.74752e-08	-0.797777	-2.6077e-10
35559983	chr7:35559983:G:A	9.27886e-09	-1.76785	-1.15214
35560501	chr7:35560501:G:A	5.09948e-08	-1.69196e-10	-1.21601
35560529	chr7:35560529:G:A	8.70883e-09	-1.76639	-1.21701
35560874	chr7:35560874:GAC:G	5.10101e-08	-1.69196e-10	-1.21571
35561104	chr7:35561104:C:CAG	9.14658e-09	-1.75001	-1.18434
35561109	chr7:35561109:A:AT	9.81379e-08	-1.69196e-10	-0.561362
35561117	chr7:35561117:A:G	8.89931e-09	-1.74432	-1.21744
35561244	chr7:35561244:C:A	9.07254e-09	-1.75214	-1.19034
35561366	chr7:35561366:T:C	8.9078e-09	-1.74413	-1.21667
35561410	chr7:35561410:C:T	6.37924e-08	-1.69196e-10	-0.992101
35561413	chr7:35561413:A:T	6.39059e-08	-1.69196e-10	-0.990324
35561521	chr7:35561521:G:A	7.04257e-08	-1.69196e-10	-0.893177
35562028	chr7:35562028:A:G	9.20208e-09	-1.7307	-1.19761
35562101	chr7:35562101:T:C	9.14e-09	-1.75397	-1.1811
35562108	chr7:35562108:T:C	1.85579e-07	-1.69196e-10	0.0757476
35562288	chr7:35562288:C:T	5.64253e-08	-0.820762	-0.294054
35562318	chr7:35562318:A:G	1.55819e-07	-1.69196e-10	-0.0990418
35562531	chr7:35562531:C:T	9.65068e-09	-1.66922	-1.21148
35562597	chr7:35562597:A:G	2.94976e-08	-1.76343	-2.6077e-10
35562631	chr7:35562631:T:C	5.39168e-08	-0.833209	-0.327084
35562706	chr7:35562706:C:A	9.07041e-09	-1.75428	-1.18844
35562810	chr7:35562810:T:C	9.06349e-09	-1.73868	-1.2048
35562830	chr7:35562830:T:C	6.47389e-08	-0.822233	-0.15514
35562843	chr7:35562843:C:G	8.8643e-09	-1.7483	-1.2174
35562882	chr7:35562882:T:C	9.26846e-08	-1.69196e-10	-0.618532
35562926	chr7:35562926:T:C	8.86949e-09	-1.74844	-1.21668
35563060	chr7:35563060:A:G	9.116e-09	-1.7506	-1.1871
35563226	chr7:35563226:A:C	6.82853e-08	-1.69196e-10	-0.92404
35563423	chr7:35563423:G:A	2.94845e-08	-1.76387	-2.6077e-10
35563443	chr7:35563443:T:C	9.05134e-09	-1.75348	-1.19135
35563535	chr7:35563535:G:A	5.1168e-08	-1.69196e-10	-1.21262
35563617	chr7:35563617:C:T	8.71283e-08	-1.69196e-10	-0.680353
35563721	chr7:35563721:A:G	1.9239e-08	-1.02012	-1.17068
35564100	chr7:35564100:T:C	9.17398e-09	-1.7522	-1.17916
35564216	chr7:35564216:A:C	9.66376e-09	-1.66668	-1.21267
35564393	chr7:35564393:A:G	9.15921e-09	-1.7509	-1.18207
35564977	chr7:35564977:T:C	9.15354e-09	-1.7488	-1.18479
35565034	chr7:35565034:A:T	9.03045e-09	-1.75407	-1.19306
35565309	chr7:35565309:C:A	9.16624e-09	-1.75073	-1.18148
35565343	chr7:35565343:G:A	2.93726e-08	-1.76767	-2.6077e-10
35565377	chr7:35565377:G:A	9.06031e-09	-1.75415	-1.18968
35565397	chr7:35565397:C:T	9.13556e-09	-1.751	-1.18456
35565415	chr7:35565415:A:G	9.20161e-09	-1.74731	-1.18105
35566058	chr7:35566058:A:T	6.99185e-08	-1.69196e-10	-0.900404
35566102	chr7:35566102:A:C	1.18296e-08	-1.76439	-0.912739
35566129	chr7:35566129:T:C	9.15815e-09	-1.75146	-1.18163
35566144	chr7:35566144:C:T	9.08345e-09	-1.75326	-1.18802
35566222	chr7:35566222:G:C	7.22626e-08	-0.431858	-0.43557
35566359	chr7:35566359:A:C	1.37602e-08	-1.70289	-0.823066
35566413	chr7:35566413:A:C	9.11065e-09	-1.75107	-1.18722
35566621	chr7:35566621:A:G	2.43022e-07	-1.69196e-10	0.345415
35566650	chr7:35566650:T:A	2.63585e-08	-1.17449	-0.701457
35566894	chr7:35566894:A:G	9.2003e-09	-1.72112	-1.20738
35567008	chr7:35567008:G:C	5.41503e-08	-1.69196e-10	-1.15597
35567112	chr7:35567112:T:C	1.14696e-08	-1.76824	-0.939795
35567404	chr7:35567404:A:G	1.06871e-08	-1.59143	-1.18727
35567426	chr7:35567426:T:C	1.12895e-08	-1.7665	-0.957362
35567536	chr7:35567536:C:T	9.31662e-09	-1.72508	-1.19086
35567769	chr7:35567769:C:T	1.09723e-08	-1.76893	-0.98343
35567820	chr7:35567820:A:G	6.67577e-08	-1.69196e-10	-0.946665
35567933	chr7:35567933:T:C	2.9343e-08	-1.76868	-2.6077e-10
35568105	chr7:35568105:C:T	1.71102e-07	-1.69196e-10	-0.00547272
35568112	chr7:35568112:C:T	4.97744e-08	-1.24023	-2.6077e-10
35568199	chr7:35568199:G:A	8.00047e-08	-1.69196e-10	-0.765649
35568797	chr7:35568797:G:C	2.93379e-08	-1.76886	-2.6077e-10
35568805	chr7:35568805:T:C	9.98003e-09	-1.70061	-1.14654
35568882	chr7:35568882:C:G	9.53301e-09	-1.70315	-1.18982
35569037	chr7:35569037:C:T	2.93359e-08	-1.76892	-2.6077e-10
35569083	chr7:35569083:G:A	1.11175e-08	-1.76876	-0.970453
35569091	chr7:35569091:G:A	6.4627e-08	-1.69196e-10	-0.979103
35569120	chr7:35569120:C:T	7.28808e-08	-1.69196e-10	-0.85891
35569538	chr7:35569538:G:A	1.05911e-08	-1.63998	-1.14774
35569712	chr7:35569712:G:A	2.09893e-08	-0.954139	-1.14958
35569730	chr7:35569730:A:G	9.09016e-09	-1.76498	-1.17557
35569940	chr7:35569940:TCTC:T	8.96878e-09	-1.7375	-1.21648
35570019	chr7:35570019:T:C	9.06921e-09	-1.72937	-1.21348
35570153	chr7:35570153:A:G	1.04031e-08	-1.7113	-1.09433
35570399	chr7:35570399:C:A	2.96002e-08	-1.75995	-2.6077e-10
35570552	chr7:35570552:T:C	8.79132e-09	-1.76046	-1.21351
35570688	chr7:35570688:C:G	5.49148e-08	-1.69196e-10	-1.14195
35570712	chr7:35570712:C:T	5.55033e-08	-1.69196e-10	-1.13129
35570758	chr7:35570758:C:T	6.42837e-08	-1.69196e-10	-0.984429
35570944	chr7:35570944:T:C	3.35529e-08	-1.63461	-2.6077e-10
35570972	chr7:35570972:G:A	1.39993e-07	-1.69196e-10	-0.206144
35570973	chr7:35570973:G:A	8.8213e-09	-1.75617	-1.21439
35571290	chr7:35571290:CAA:C	1.30815e-08	-1.7679	-0.808631
35571497	chr7:35571497:A:C	8.74498e-09	-1.76651	-1.21275
35571560	chr7:35571560:A:G	8.81871e-09	-1.76432	-1.20654
35571603	chr7:35571603:T:C	3.80704e-08	-1.5083	-2.6077e-10
35571754	chr7:35571754:T:C	5.28201e-08	-1.69196e-10	-1.18084
35571902	chr7:35571902:T:C	3.63844e-08	-1.7546	0.201009
35572096	chr7:35572096:G:C	9.29189e-09	-1.75834	-1.16026
35572137	chr7:35572137:C:T	9.25257e-09	-1.75758	-1.16526
35572150	chr7:35572150:A:G	4.13884e-08	-1.76575	0.341014
35572220	chr7:35572220:G:A	6.27032e-08	-1.76825	0.75893
35572238	chr7:35572238:C:T	8.71925e-09	-1.76477	-1.21743
35572746	chr7:35572746:A:G	8.10802e-08	-1.69196e-10	-0.752297
35572827	chr7:35572827:T:C	1.8684e-07	-1.69196e-10	0.0825184
35573159	chr7:35573159:C:T	5.17e-08	-1.69196e-10	-1.20228
35573204	chr7:35573204:G:C	5.83525e-08	-1.69196e-10	-1.08123
35573907	chr7:35573907:G:A	7.95189e-08	-1.69196e-10	-0.771741
35573930	chr7:35573930:T:C	8.72053e-09	-1.76461	-1.21745
35574323	chr7:35574323:C:T	1.01287e-08	-1.6296	-1.20276
35574339	chr7:35574339:A:G	5.17623e-08	-1.69196e-10	-1.20107
35574348	chr7:35574348:C:T	3.67771e-08	-0.910254	-0.632604
35574422	chr7:35574422:G:A	1.70147e-08	-1.57077	-0.742888
35574426	chr7:35574426:G:A	2.99553e-08	-1.4851	-0.262925
35574687	chr7:35574687:AAG:A	9.00177e-09	-1.73517	-1.21515
35574943	chr7:35574943:G:A	3.70059e-08	-1.53666	-2.6077e-10
35574950	chr7:35574950:G:C	5.63524e-08	-1.69196e-10	-1.11611
35575003	chr7:35575003:G:C	7.17561e-08	-1.69196e-10	-0.874461
35575024	chr7:35575024:C:T	5.16372e-08	-1.69196e-10	-1.20349
35575263	chr7:35575263:G:A	1.97473e-07	-1.69196e-10	0.137866
35575325	chr7:35575325:C:T	5.90039e-08	-1.69196e-10	-1.07013
35575398	chr7:35575398:G:A	5.38766e-08	-1.16104	-2.6077e-10
35575620	chr7:35575620:TA:T	1.27053e-08	-1.70944	-0.896279
35576001	chr7:35576001:A:T	2.61018e-08	-1.59739	-0.288335
35576092	chr7:35576092:C:T	8.7099e-09	-1.7675	-1.21577
35576141	chr7:35576141:G:A	5.12214e-08	-1.69196e-10	-1.21158
35576443	chr7:35576443:A:G	8.8583e-09	-1.74896	-1.21742
35576465	chr7:35576465:G:A	7.35982e-08	-1.69196e-10	-0.849114
35576474	chr7:35576474:A:T	5.98318e-08	-1.69196e-10	-1.0562
35576621	chr7:35576621:G:A	1.15071e-08	-1.62992	-1.07485
35576681	chr7:35576681:G:A	5.31889e-08	-1.69196e-10	-1.17388
35576801	chr7:35576801:G:A	5.83614e-08	-1.69196e-10	-1.08108
35577167	chr7:35577167:C:T	9.32852e-08	-1.69196e-10	-0.612074
35577216	chr7:35577216:G:A	4.66362e-08	-1.30536	-2.6077e-10
35577349	chr7:35577349:CATG:C	9.20961e-09	-1.72405	-1.20344
35577500	chr7:35577500:C:T	1.54883e-08	-1.761	-0.646649
35577821	chr7:35577821:C:A	6.54788e-08	-1.69196e-10	-0.966009
35578093	chr7:35578093:C:A	3.59401e-08	-0.545647	-1.02023
35578176	chr7:35578176:C:T	2.56598e-08	-1.47753	-0.425281
35578292	chr7:35578292:T:G	5.54433e-08	-1.69196e-10	-1.13237
35578623	chr7:35578623:T:C	1.74028e-08	-1.48215	-0.808956
35578702	chr7:35578702:T:C	1.06538e-06	-1.69196e-10	1.82335
35578738	chr7:35578738:G:A	1.14392e-06	-1.69196e-10	1.89448
35578803	chr7:35578803:G:C	5.19541e-08	-1.19737	-2.6077e-10
35579254	chr7:35579254:A:G	1.85668e-08	-1.44291	-0.783448
35579564	chr7:35579564:T:A	2.51713e-07	-1.69196e-10	0.380557
35579927	chr7:35579927:A:G	1.74538e-08	-1.46605	-0.822131
35579933	chr7:35579933:A:G	1.77079e-08	-1.4689	-0.804824
35579936	chr7:35579936:C:G	1.7769e-08	-1.46509	-0.805193
35580708	chr7:35580708:G:A	1.80675e-08	-1.46259	-0.791027
35581050	chr7:35581050:T:A	1.52912e-08	-1.46856	-0.951892
35581423	chr7:35581423:TA:T	1.37554e-07	-1.69196e-10	-0.223715
35581502	chr7:35581502:T:C	1.69595e-08	-1.46863	-0.848271
35581512	chr7:35581512:A:G	1.70529e-08	-1.49584	-0.815578
35581558	chr7:35581558:C:T	1.27631e-08	-1.49625	-1.10493
35581901	chr7:35581901:C:T	8.89807e-08	-1.69196e-10	-0.659316
35581997	chr7:35581997:G:T	1.20142e-07	-1.69196e-10	-0.359061
35582178	chr7:35582178:C:T	6.13672e-08	-1.69196e-10	-1.03086
35582250	chr7:35582250:A:T	7.18948e-08	-1.69196e-10	-0.872531
35582451	chr7:35582451:A:C	9.88892e-08	-1.69196e-10	-0.553735
35582673	chr7:35582673:G:C	9.22309e-08	-1.69196e-10	-0.62344
35583124	chr7:35583124:A:G	2.54797e-07	-1.69196e-10	0.392731
35583137	chr7:35583137:C:G	1.02938e-07	-1.69196e-10	-0.513603
35583263	chr7:35583263:A:C	1.77723e-08	-1.49139	-0.778702
35583372	chr7:35583372:C:T	2.08038e-07	-1.69196e-10	0.189988
35583450	chr7:35583450:A:T	9.1941e-09	-1.7547	-1.17447
35585016	chr7:35585016:C:T	7.30236e-08	-1.69196e-10	-0.856952
35585259	chr7:35585259:C:T	1.0245e-08	-1.60372	-1.21723
35585627	chr7:35585627:C:A	1.20142e-07	-1.69196e-10	-0.359061
35585722	chr7:35585722:T:C	1.5418e-07	-1.69196e-10	-0.109616
35586654	chr7:35586654:T:C	1.04896e-08	-1.76885	-1.0285
35586949	chr7:35586949:C:T	1.43561e-08	-1.43109	-1.05247
35587190	chr7:35587190:G:A	1.16443e-07	-1.69196e-10	-0.390331
35587355	chr7:35587355:G:A	6.7843e-08	-1.69196e-10	-0.930538
35588594	chr7:35588594:T:C	5.5568e-08	-1.69196e-10	-1.13013
35588886	chr7:35588886:G:A	1.5059e-08	-1.36417	-1.07159
35588961	chr7:35588961:A:G	9.77105e-08	-1.69196e-10	-0.565726
35589019	chr7:35589019:C:A	1.29085e-08	-1.60396	-0.985885
35589491	chr7:35589491:A:G	1.4733e-07	-1.69196e-10	-0.15506
35590115	chr7:35590115:G:A	3.50709e-08	-1.42681	-0.163554
35590145	chr7:35590145:A:T	2.15563e-08	-1.04777	-1.0293
35591005	chr7:35591005:G:A	1.83484e-08	-1.45276	-0.785426
35591651	chr7:35591651:T:C	2.04364e-08	-1.4448	-0.685622
35592067	chr7:35592067:C:T	1.35658e-07	-1.69196e-10	-0.237601
35592202	chr7:35592202:G:C	1.49188e-08	-1.28078	-1.16434
35592784	chr7:35592784:T:C	3.79702e-07	-1.69196e-10	0.791653
35592928	chr7:35592928:C:T	1.37098e-08	-1.31633	-1.2133
35593328	chr7:35593328:G:A	1.01053e-08	-1.7509	-1.08377
35593713	chr7:35593713:C:T	5.70348e-08	-1.69196e-10	-1.10407
35593788	chr7:35593788:A:G	2.26419e-08	-1.28874	-0.739189
35594121	chr7:35594121:C:T	1.42592e-07	-1.69196e-10	-0.187744
35594671	chr7:35594671:AC:A	5.5608e-08	-1.69196e-10	-1.12941
35594681	chr7:35594681:G:A	9.3683e-09	-1.76365	-1.14676
35594725	chr7:35594725:G:C	9.91452e-08	-1.69196e-10	-0.551149
35594740	chr7:35594740:C:G	1.16655e-08	-1.73615	-0.95495
35594838	chr7:35594838:A:G	5.1696e-08	-1.32642	0.124069
35595000	chr7:35595000:A:T	3.02604e-08	-1.76828	0.0303842
35595038	chr7:35595038:A:C	3.77284e-08	-1.33374	-0.183585
35595489	chr7:35595489:T:G	8.1518e-08	-1.69196e-10	-0.746911
35595704	chr7:35595704:A:C	9.02003e-09	-1.73087	-1.21742
35596056	chr7:35596056:G:C	9.19891e-08	-1.69196e-10	-0.626064
35596099	chr7:35596099:T:C	4.50147e-08	-1.34074	-2.6077e-10
35596494	chr7:35596494:C:G	6.3823e-08	-1.69196e-10	-0.991621
35597200	chr7:35597200:G:A	6.43403e-08	-1.69196e-10	-0.983548
35597480	chr7:35597480:CAAACA:C	1.24534e-08	-1.44708	-1.17866
35597497	chr7:35597497:A:G	6.01534e-08	-1.69196e-10	-1.05084
35597502	chr7:35597502:T:C	1.95653e-08	-1.27139	-0.902588
35597595	chr7:35597595:C:T	1.89771e-07	-1.69196e-10	0.0980848
35597630	chr7:35597630:T:C	1.68472e-07	-1.69196e-10	-0.0209674
35598263	chr7:35598263:T:C	1.51718e-08	-1.3764	-1.05189
35598429	chr7:35598429:G:T	2.97637e-08	-1.75445	-2.6077e-10
35598488	chr7:35598488:T:C	6.08755e-08	-1.69196e-10	-1.0389
35598953	chr7:35598953:C:G	1.41719e-07	-1.69196e-10	-0.193891
35599236	chr7:35599236:C:G	1.48124e-08	-1.25375	-1.19852
35599427	chr7:35599427:T:C	5.18924e-08	-1.69196e-10	-1.19856
35599628	chr7:35599628:C:T	3.67688e-08	-1.54309	-2.6077e-10
35599669	chr7:35599669:G:A	1.09223e-08	-1.67895	-1.07798
35599704	chr7:35599704:G:A	1.06714e-08	-1.68876	-1.09141
35600134	chr7:35600134:C:T	7.11059e-08	-1.69196e-10	-0.883565
35600263	chr7:35600263:G:C	1.58039e-08	-1.43102	-0.956455
35600420	chr7:35600420:A:G	5.46308e-08	-1.69196e-10	-1.14714
35600479	chr7:35600479:T:G	2.50433e-08	-1.37237	-0.554757
35600765	chr7:35600765:T:C	9.88994e-08	-1.69196e-10	-0.553632
35601305	chr7:35601305:C:T	1.0425e-08	-1.7396	-1.06392
35601331	chr7:35601331:T:C	5.12283e-08	-1.69196e-10	-1.21144
35601673	chr7:35601673:C:T	3.76465e-07	-1.69196e-10	0.783091
35601679	chr7:35601679:G:A	7.27309e-08	-1.69196e-10	-0.860968
35601776	chr7:35601776:A:G	6.26467e-08	-1.69196e-10	-1.01022
35601941	chr7:35601941:C:T	1.03083e-08	-1.74472	-1.07006
35602226	chr7:35602226:T:C	3.05889e-08	-1.26705	-0.460046
35602355	chr7:35602355:G:T	2.16404e-07	-1.69196e-10	0.229413
35602390	chr7:35602390:T:C	1.01943e-08	-1.75499	-1.07091
35602573	chr7:35602573:G:C	1.35387e-08	-1.4923	-1.04989
35603335	chr7:35603335:G:A	1.03006e-07	-1.69196e-10	-0.512946
35603668	chr7:35603668:C:T	1.03045e-07	-1.69196e-10	-0.512568
35604161	chr7:35604161:C:A	8.94616e-09	-1.76886	-1.18765
35605016	chr7:35605016:A:G	9.10877e-08	-1.69196e-10	-0.635912
35605026	chr7:35605026:G:A	9.87712e-08	-0.488654	-0.0662744
35605516	chr7:35605516:A:T	6.13733e-08	-1.3527	0.321944
35606673	chr7:35606673:T:C	3.17861e-08	-1.44738	-0.241328
35606936	chr7:35606936:G:A	7.25315e-08	-1.69196e-10	-0.863714
35607298	chr7:35607298:G:A	9.87399e-09	-1.74006	-1.11777
35607370	chr7:35607370:C:T	1.35187e-08	-1.76053	-0.783136
35607428	chr7:35607428:G:C	9.18349e-09	-1.75213	-1.1782
35607839	chr7:35607839:C:T	2.10574e-08	-1.27267	-0.827811
35608385	chr7:35608385:G:A	2.06935e-08	-1.27539	-0.842524
35608574	chr7:35608574:C:T	5.26222e-08	-1.69196e-10	-1.1846
35608759	chr7:35608759:A:C	5.31636e-08	-1.38947	0.215105
35608909	chr7:35608909:T:C	1.34792e-07	-1.69196e-10	-0.243999
35609260	chr7:35609260:A:G	2.15353e-07	-1.69196e-10	0.224542
35609969	chr7:35609969:T:A	5.26831e-08	-1.69196e-10	-1.18344
35610240	chr7:35610240:GAGA:G	7.55936e-08	-1.69196e-10	-0.822364
35610547	chr7:35610547:G:C	9.17229e-09	-1.73933	-1.19222
35610575	chr7:35610575:A:G	5.21967e-08	-1.69196e-10	-1.19272
35610953	chr7:35610953:C:T	1.32697e-08	-1.73643	-0.825826
35611095	chr7:35611095:T:C	2.2967e-07	-1.3622	1.6511
35612018	chr7:35612018:C:T	2.05692e-08	-1.24552	-0.878424
35612115	chr7:35612115:A:G	8.13751e-08	-1.69196e-10	-0.748665
35612286	chr7:35612286:C:G	8.20473e-08	-1.69196e-10	-0.740439
35612849	chr7:35612849:A:G	1.79864e-08	-1.75564	-0.50248
35613084	chr7:35613084:A:G	9.19672e-09	-1.74536	-1.18353
35613528	chr7:35613528:T:C	5.57418e-08	-1.36308	0.236072
35613923	chr7:35613923:C:T	1.25434e-07	-1.69196e-10	-0.315955
35614427	chr7:35614427:G:T	6.07935e-08	-1.69196e-10	-1.04025
35614586	chr7:35614586:G:A	5.04818e-08	-1.25242	0.0262958
35614866	chr7:35614866:T:C	2.75596e-08	-1.76601	-0.065375
35615352	chr7:35615352:C:T	2.58177e-08	-1.75188	-0.144794
35615408	chr7:35615408:A:G	5.25035e-08	-1.69196e-10	-1.18685
35615528	chr7:35615528:G:A	6.67261e-08	-1.69196e-10	-0.947138
35615670	chr7:35615670:G:A	3.42148e-08	-1.61508	-2.6077e-10
35615788	chr7:35615788:TC:T	1.36961e-08	-1.75565	-0.774973
35616202	chr7:35616202:G:A	2.12305e-07	-1.69196e-10	0.210287
35616822	chr7:35616822:T:C	1.80447e-08	-1.76837	-0.486514
35617060	chr7:35617060:C:T	1.30956e-08	-1.7635	-0.811952
35617384	chr7:35617384:C:T	3.17172e-07	-1.69196e-10	0.611708
35617460	chr7:35617460:T:C	1.37631e-08	-1.76613	-0.759615
35617746	chr7:35617746:C:T	1.5568e-07	-0.0999345	-2.6077e-10
35617792	chr7:35617792:A:G	1.35632e-08	-1.76566	-0.774712
35618115	chr7:35618115:A:T	3.2867e-08	-1.39656	-0.258708
35618241	chr7:35618241:G:A	9.52845e-09	-1.7241	-1.16935
35618592	chr7:35618592:G:A	4.06967e-08	-1.30372	-0.137865
35618766	chr7:35618766:T:C	1.1185e-08	-1.56656	-1.16661
35618846	chr7:35618846:A:G	1.56946e-08	-1.17947	-1.21495
35619130	chr7:35619130:AATCTTTTAAAT:A	5.12658e-08	-1.69196e-10	-1.21071
35619207	chr7:35619207:G:A	6.1496e-08	-1.69196e-10	-1.02876
35619592	chr7:35619592:G:A	3.30178e-08	-1.65069	-2.6077e-10
35619652	chr7:35619652:AAGAG:A	8.66064e-08	-1.69196e-10	-0.686361
35619684	chr7:35619684:A:G	1.65621e-08	-1.38618	-0.954444
35619782	chr7:35619782:A:G	4.54816e-08	-1.33043	-2.6077e-10
35619965	chr7:35619965:T:C	3.72265e-08	-1.7689	0.238188
35620044	chr7:35620044:A:G	2.45196e-07	-1.69196e-10	0.354324
35620378	chr7:35620378:T:G	5.16893e-08	-1.69196e-10	-1.20248
35621066	chr7:35621066:C:T	3.4197e-08	-0.840375	-0.775222
35621104	chr7:35621104:C:T	5.1512e-08	-1.69196e-10	-1.20592
35621160	chr7:35621160:T:C	5.16859e-08	-1.69196e-10	-1.20255
35621256	chr7:35621256:C:T	4.37483e-08	-1.30312	-0.0661624
35622007	chr7:35622007:T:C	7.02568e-08	-1.69196e-10	-0.895578
35622590	chr7:35622590:C:T	1.63928e-07	-1.69196e-10	-0.04831
35622657	chr7:35622657:GA:G	9.88215e-08	-1.69196e-10	-0.55442
35622799	chr7:35622799:T:A	8.59617e-07	-1.69196e-10	1.60875
35622804	chr7:35622804:C:T	6.7731e-08	-1.69196e-10	-0.932191
35623192	chr7:35623192:C:T	1.4138e-07	-1.69196e-10	-0.196284
35623233	chr7:35623233:A:T	5.16723e-08	-1.69196e-10	-1.20281
35623521	chr7:35623521:A:G	1.49781e-07	-1.69196e-10	-0.138564
35623550	chr7:35623550:AGGTGTTATCTT:A	1.96553e-08	-1.74769	-0.421695
35623561	chr7:35623561:T:C	5.20226e-08	-1.69196e-10	-1.19606
35623979	chr7:35623979:T:C	1.14594e-08	-1.56672	-1.14221
35624366	chr7:35624366:A:G	7.64655e-08	-1.69196e-10	-0.810895
35624497	chr7:35624497:T:G	5.11463e-08	-1.21304	-2.6077e-10
35625412	chr7:35625412:G:T	8.97123e-09	-1.73725	-1.21646
35625487	chr7:35625487:T:G	2.69721e-07	-1.69196e-10	0.449652
35625960	chr7:35625960:A:T	5.51731e-08	-1.21726	0.0800002
35626052	chr7:35626052:A:G	1.4362e-07	-1.69196e-10	-0.180565
35626324	chr7:35626324:C:T	1.17152e-08	-1.7656	-0.921249
35626657	chr7:35626657:C:A	1.29536e-08	-1.76193	-0.824435
35626713	chr7:35626713:A:G	9.68554e-09	-1.7683	-1.10881
35626735	chr7:35626735:A:G	1.20922e-08	-1.76014	-0.89503
35627130	chr7:35627130:T:C	1.02656e-07	-1.69196e-10	-0.516351
35627919	chr7:35627919:T:C	5.18811e-08	-1.69196e-10	-1.19878
35627975	chr7:35627975:C:T	3.68825e-08	-1.54	-2.6077e-10
35628416	chr7:35628416:G:T	3.77841e-07	-1.69196e-10	0.786739
35628655	chr7:35628655:C:A	1.88047e-07	-1.69196e-10	0.088957
35628678	chr7:35628678:G:A	3.66803e-07	-1.69196e-10	0.757091
35628743	chr7:35628743:G:A	6.44129e-08	-1.69196e-10	-0.982421
35628781	chr7:35628781:T:G	4.50456e-08	-1.26271	-0.0773466
35628853	chr7:35628853:C:G	4.99071e-08	-1.27826	0.0406881
35628877	chr7:35628877:C:T	5.45629e-08	-1.69196e-10	-1.14838
35629618	chr7:35629618:C:T	5.22682e-08	-1.69196e-10	-1.19135
35629734	chr7:35629734:C:T	5.22779e-08	-1.69196e-10	-1.19116
35630000	chr7:35630000:T:A	5.69231e-08	-1.69196e-10	-1.10603
35630083	chr7:35630083:G:A	1.19695e-08	-1.76877	-0.896603
35630503	chr7:35630503:C:T	5.63643e-08	-1.69196e-10	-1.1159
35630732	chr7:35630732:A:G	5.15469e-08	-1.69196e-10	-1.20524
35630958	chr7:35630958:G:A	5.21656e-08	-1.20304	0.00972702
35630968	chr7:35630968:CA:C	4.57849e-08	-1.32378	-2.6077e-10
35631043	chr7:35631043:A:AT	3.4245e-08	-0.396786	-1.21741
35632420	chr7:35632420:T:C	3.42818e-08	-1.61312	-2.6077e-10
35633208	chr7:35633208:A:C	8.65134e-08	-1.69196e-10	-0.687436
35633366	chr7:35633366:G:C	3.65336e-07	1.33602	-0.582941
35633894	chr7:35633894:G:A	1.05058e-07	-1.69196e-10	-0.493226
35634189	chr7:35634189:T:C	4.27395e-08	-0.28543	-1.10718
35634260	chr7:35634260:C:T	3.24752e-07	1.29724	-0.661916
35634635	chr7:35634635:T:C	4.19633e-07	-1.69196e-10	0.891647
35634641	chr7:35634641:C:T	9.63248e-09	-1.76892	-1.11367
35634859	chr7:35634859:C:T	8.11941e-08	-1.69196e-10	-0.750893
35635708	chr7:35635708:C:T	7.71217e-08	-1.69196e-10	-0.80235
35636045	chr7:35636045:T:C	8.80553e-09	-1.76805	-1.20431
35637065	chr7:35637065:G:A	3.23413e-07	-1.69196e-10	0.631196
35637557	chr7:35637557:A:G	5.20922e-08	-1.69196e-10	-1.19472
35637911	chr7:35637911:G:C	8.98711e-09	-1.76799	-1.18395
35637943	chr7:35637943:C:A	9.81814e-08	-1.69196e-10	-0.560918
35638604	chr7:35638604:C:T	1.08602e-07	-0.0386809	-0.421362
35638952	chr7:35638952:C:T	4.9152e-08	-1.22612	-0.0267005
35639325	chr7:35639325:C:T	7.94084e-08	-1.69196e-10	-0.773131
35639677	chr7:35639677:A:G	6.82395e-08	-1.69196e-10	-0.924711
35639719	chr7:35639719:T:C	9.81814e-08	-1.69196e-10	-0.560918
35639815	chr7:35639815:G:A	4.36531e-08	-1.07265	-0.29881
35641040	chr7:35641040:T:C	9.33146e-08	-1.69196e-10	-0.611758
35641331	chr7:35641331:G:T	1.27489e-08	-1.76289	-0.8394
35642228	chr7:35642228:C:T	5.39648e-08	-1.69196e-10	-1.1594
35642260	chr7:35642260:T:C	1.80023e-07	0.0453497	-2.6077e-10
35642382	chr7:35642382:A:G	8.83922e-09	-1.76727	-1.20127
35642383	chr7:35642383:T:C	8.83018e-09	-1.76857	-1.20099
35642571	chr7:35642571:A:G	1.16935e-08	-1.7671	-0.921605
35642579	chr7:35642579:T:C	3.66422e-07	-1.69196e-10	0.756051
35643488	chr7:35643488:A:G	5.26559e-08	-1.69196e-10	-1.18396
35644330	chr7:35644330:T:C	5.95305e-08	-1.69196e-10	-1.06125
35644544	chr7:35644544:G:A	4.92977e-08	-1.24986	-2.6077e-10
35644610	chr7:35644610:A:C	3.67254e-07	-1.69196e-10	0.75832
35644859	chr7:35644859:ACACT:A	7.38595e-08	-1.69196e-10	-0.84557
35644901	chr7:35644901:T:C	1.19098e-08	-1.7685	-0.901878
35645337	chr7:35645337:C:A	1.18795e-08	-1.76676	-0.906159
35645636	chr7:35645636:T:C	1.16571e-08	-1.76632	-0.925502
35645739	chr7:35645739:A:G	9.46406e-09	-1.76865	-1.13158
35645888	chr7:35645888:T:C	4.58523e-08	-1.18468	-0.137633
35646731	chr7:35646731:T:C	7.48383e-08	-1.69196e-10	-0.832405
35646786	chr7:35646786:T:G	1.06605e-07	-0.131196	-0.347407
35646984	chr7:35646984:AC:A	9.22251e-08	-1.08993	0.46643
35647089	chr7:35647089:T:G	4.2886e-08	-1.09065	-0.298535
35647288	chr7:35647288:C:T	1.14643e-08	-1.76755	-0.940945
35647454	chr7:35647454:T:A	9.93724e-08	-1.69196e-10	-0.54886
35647527	chr7:35647527:G:A	8.83075e-09	-1.7685	-1.201
35648132	chr7:35648132:C:G	9.72186e-08	-1.69196e-10	-0.570772
35648284	chr7:35648284:G:A	3.29599e-07	0.650141	-2.6077e-10
35648396	chr7:35648396:G:A	8.731e-09	-1.7682	-1.21266
35648594	chr7:35648594:T:C	1.16826e-08	-1.76368	-0.925953
35648760	chr7:35648760:C:A	1.27325e-07	-0.0612292	-0.239766
35648773	chr7:35648773:C:G	9.37911e-09	-1.76875	-1.1405
35649120	chr7:35649120:A:G	1.19996e-07	-0.0523886	-0.307891
35649272	chr7:35649272:G:A	1.52455e-07	-1.69196e-10	-0.120864
35649668	chr7:35649668:A:T	6.98341e-08	-1.69196e-10	-0.901612
35650064	chr7:35650064:A:T	9.37402e-09	-1.76885	-1.14094
35651021	chr7:35651021:C:T	3.15948e-08	-1.69474	-2.6077e-10
35651202	chr7:35651202:C:T	3.51203e-08	-0.372632	-1.21632
35651283	chr7:35651283:C:T	1.27957e-07	-0.296043	-2.6077e-10
35651314	chr7:35651314:G:A	3.58567e-07	-1.69196e-10	0.73438
35651666	chr7:35651666:A:G	3.26499e-08	-1.66189	-2.6077e-10
35651689	chr7:35651689:T:C	4.06861e-08	-1.21709	-0.22476
35652332	chr7:35652332:GAC:G	1.19095e-08	-1.7656	-0.904796
35652712	chr7:35652712:G:A	5.0998e-08	-1.69196e-10	-1.21595
35653084	chr7:35653084:A:G	1.18844e-07	-1.69196e-10	-0.369922
35653440	chr7:35653440:C:G	2.20196e-07	1.36343	-1.11665
35653522	chr7:35653522:GAA:G	5.03838e-07	1.71027	-0.635749
35653603	chr7:35653603:T:C	1.08585e-07	-1.69196e-10	-0.460204
35653652	chr7:35653652:T:C	2.08229e-07	1.33503	-1.14412
35653871	chr7:35653871:G:A	7.31688e-08	-1.69196e-10	-0.854965
35654220	chr7:35654220:C:A	5.12566e-08	-1.69196e-10	-1.21089
35655230	chr7:35655230:C:T	4.28626e-07	-1.69196e-10	0.91285
35655383	chr7:35655383:T:C	1.00738e-07	-1.69196e-10	-0.535209
35655449	chr7:35655449:T:C	7.85485e-08	-1.69196e-10	-0.784019
35655573	chr7:35655573:C:T	2.08077e-07	1.30803	-1.11786
35656334	chr7:35656334:AAAC:A	7.85485e-08	-1.69196e-10	-0.784019
35656763	chr7:35656763:A:G	5.11685e-08	-1.69196e-10	-1.21261
35656941	chr7:35656941:A:T	5.12751e-08	-1.69196e-10	-1.21053
35657048	chr7:35657048:G:A	1.59091e-07	-1.69196e-10	-0.0782553
35657368	chr7:35657368:G:C	7.24029e-08	-1.69196e-10	-0.865488
35657498	chr7:35657498:T:C	9.17384e-09	-1.76887	-1.16251
35657737	chr7:35657737:G:A	9.56667e-09	-1.73361	-1.15584
35657792	chr7:35657792:G:A	2.32935e-08	-1.71809	-0.28147
35659740	chr7:35659740:A:T	9.68052e-09	-1.72409	-1.15353
35660588	chr7:35660588:C:T	3.63518e-07	-1.69196e-10	0.748095
35660594	chr7:35660594:G:A	3.72207e-07	-1.69196e-10	0.771716
35660604	chr7:35660604:T:C	5.12943e-08	-1.69196e-10	-1.21016
35660893	chr7:35660893:T:C	7.60201e-08	-1.69196e-10	-0.816737
35661417	chr7:35661417:A:C	7.32679e-08	-0.225275	-0.628338
35662116	chr7:35662116:C:A	2.94471e-08	-1.76514	-2.6077e-10
35662139	chr7:35662139:T:C	3.66717e-07	-1.69196e-10	0.756856
35662628	chr7:35662628:T:C	9.3435e-09	-1.76879	-1.14426
35662864	chr7:35662864:T:C	4.94243e-08	-1.24729	-2.6077e-10
35663720	chr7:35663720:T:C	9.43378e-09	-1.76881	-1.13463
35663885	chr7:35663885:C:T	1.01864e-07	-1.69196e-10	-0.524096
35663894	chr7:35663894:T:C	9.24439e-09	-1.7605	-1.16322
35664710	chr7:35664710:G:A	3.7661e-07	-1.69196e-10	0.783476
35664777	chr7:35664777:C:T	6.31366e-08	-1.69196e-10	-1.00243
35664803	chr7:35664803:C:A	8.79182e-09	-1.76733	-1.20659
35665137	chr7:35665137:T:C	7.51881e-08	-1.69196e-10	-0.827741
35665291	chr7:35665291:G:A	1.19625e-08	-1.76672	-0.899242
35665339	chr7:35665339:T:C	5.69639e-08	0.111843	-1.21716
35665346	chr7:35665346:G:A	1.08213e-08	-1.76313	-1.00308
35665516	chr7:35665516:C:T	3.2558e-08	-1.66471	-2.6077e-10
35665718	chr7:35665718:T:C	1.45879e-07	-1.69196e-10	-0.164958
35665978	chr7:35665978:G:A	5.30376e-08	-1.69196e-10	-1.17673
35666423	chr7:35666423:G:A	8.79075e-09	-1.76322	-1.21081
35666448	chr7:35666448:G:A	3.32458e-07	1.27764	-0.618866
35666679	chr7:35666679:C:A	8.73713e-09	-1.76617	-1.21398
35667736	chr7:35667736:G:A	4.86466e-07	1.67412	-0.634689
35667821	chr7:35667821:C:T	1.20611e-07	-0.0429175	-0.312243
35667918	chr7:35667918:G:A	1.20102e-08	-1.75272	-0.909259
35668935	chr7:35668935:T:C	1.24803e-07	-1.69196e-10	-0.321002
35669179	chr7:35669179:G:C	5.12045e-08	-1.69196e-10	-1.21191
35670164	chr7:35670164:C:T	1.88952e-07	0.0937567	-2.6077e-10
35670352	chr7:35670352:TA:T	1.21325e-08	-1.76357	-0.888276
35670429	chr7:35670429:G:A	7.25221e-08	-1.69196e-10	-0.863844
35671107	chr7:35671107:T:C	1.49966e-07	0.989744	-1.12707
35671408	chr7:35671408:C:G	7.12415e-08	-1.69196e-10	-0.88166
35671833	chr7:35671833:T:C	9.38336e-09	-1.76808	-1.14071
35671877	chr7:35671877:T:C	4.41518e-08	-1.26404	-0.0960606
35672535	chr7:35672535:T:C	8.86783e-09	-1.76606	-1.19924
35672892	chr7:35672892:G:A	9.4404e-09	-1.70875	-1.19398
35673631	chr7:35673631:A:G	3.65541e-07	-1.69196e-10	0.753645
35673731	chr7:35673731:C:T	9.99986e-09	-1.65869	-1.18647
35674097	chr7:35674097:T:C	1.19613e-07	-0.363474	-2.6077e-10
35674234	chr7:35674234:T:C	1.12875e-08	-1.76654	-0.957501
35674434	chr7:35674434:G:T	5.53124e-08	0.0819382	-1.21668
35674524	chr7:35674524:G:A	3.42627e-08	-1.61368	-2.6077e-10
35674934	chr7:35674934:G:A	1.09181e-07	-1.69196e-10	-0.454726
35674945	chr7:35674945:T:C	3.87709e-07	-1.69196e-10	0.812521
35675079	chr7:35675079:T:C	7.26641e-08	-1.69196e-10	-0.861888
35675242	chr7:35675242:G:T	1.29637e-07	0.0329574	-0.315953
35675403	chr7:35675403:A:G	1.09238e-07	-1.69196e-10	-0.45421
35675538	chr7:35675538:C:T	4.04321e-08	-0.333028	-1.11508
35676165	chr7:35676165:T:G	5.16209e-08	-1.69196e-10	-1.20381
35676259	chr7:35676259:C:T	8.82254e-09	-1.76773	-1.20269
35676291	chr7:35676291:T:C	4.32537e-08	-1.16038	-0.220274
35676486	chr7:35676486:C:T	5.07688e-08	-1.19022	-0.03023
35677992	chr7:35677992:G:C	8.79297e-09	-1.76892	-1.20486
35678454	chr7:35678454:C:T	3.02409e-08	-1.73854	-2.6077e-10
35678534	chr7:35678534:C:T	5.21225e-08	-1.19414	-2.6077e-10
35679048	chr7:35679048:A:G	8.48745e-08	-1.69196e-10	-0.706561
35679408	chr7:35679408:C:T	3.65385e-07	-1.69196e-10	0.753218
35679524	chr7:35679524:C:T	1.99704e-07	-1.06291	1.21201
35681097	chr7:35681097:T:C	9.39558e-09	-1.76739	-1.14011
35681201	chr7:35681201:T:G	5.13852e-08	-1.69196e-10	-1.20838
35681449	chr7:35681449:T:C	7.27513e-08	-1.69196e-10	-0.860688
35681466	chr7:35681466:C:T	8.30834e-07	1.57469	-2.6077e-10
35681972	chr7:35681972:G:A	5.19506e-08	-1.69196e-10	-1.19744
35682099	chr7:35682099:A:G	5.1808e-08	-1.69196e-10	-1.20019
35682161	chr7:35682161:C:G	5.14533e-08	-1.69196e-10	-1.20706
35682195	chr7:35682195:C:T	8.7142e-09	-1.76746	-1.21532
35682619	chr7:35682619:C:T	1.23231e-07	-1.69196e-10	-0.333675
35682629	chr7:35682629:C:T	4.98794e-08	-1.24302	0.0048918
35683016	chr7:35683016:A:G	6.18251e-08	-1.02343	-2.6077e-10
35683246	chr7:35683246:G:C	2.09214e-08	-1.0196	-1.08736
35683504	chr7:35683504:G:A	7.12767e-08	-0.261829	-0.619337
35683627	chr7:35683627:G:C	7.21542e-08	-1.69196e-10	-0.868929
35683756	chr7:35683756:T:C	9.59056e-08	-1.69196e-10	-0.58437
35684169	chr7:35684169:G:A	7.14735e-08	-1.69196e-10	-0.878407
35684179	chr7:35684179:G:A	1.58965e-07	-1.69196e-10	-0.0790513
35684259	chr7:35684259:G:A	7.73263e-07	1.50288	-2.6077e-10
35684869	chr7:35684869:C:T	9.26266e-08	-1.69196e-10	-0.619158
35685479	chr7:35685479:A:G	8.61819e-08	-1.69196e-10	-0.691275
35685569	chr7:35685569:G:A	2.08126e-07	1.30889	-1.11848
35685583	chr7:35685583:C:T	5.10502e-08	-1.69196e-10	-1.21493
35685783	chr7:35685783:G:C	7.21078e-08	-1.69196e-10	-0.869572
35685801	chr7:35685801:A:C	5.00319e-08	-1.23507	-2.6077e-10
35685825	chr7:35685825:G:A	6.38504e-08	-1.69196e-10	-0.991191
35686098	chr7:35686098:C:A	9.21826e-09	-1.76841	-1.15814
35686179	chr7:35686179:CT:C	7.34331e-08	-1.69196e-10	-0.85136
35686252	chr7:35686252:G:A	4.68431e-08	-1.30093	-2.6077e-10
35686258	chr7:35686258:A:G	9.81738e-09	-1.7327	-1.13089
35686588	chr7:35686588:G:A	5.65879e-08	-1.69196e-10	-1.11194
35687420	chr7:35687420:C:G	7.70967e-08	-1.69196e-10	-0.802674
35688068	chr7:35688068:T:C	5.16633e-08	-1.69196e-10	-1.20299
35688093	chr7:35688093:T:C	6.44064e-08	-0.982522	-2.6077e-10
35688488	chr7:35688488:G:A	7.22911e-08	-1.69196e-10	-0.867034
35688895	chr7:35688895:G:A	4.89355e-08	-1.22181	-0.0354196
35689554	chr7:35689554:A:G	5.11665e-08	-1.69196e-10	-1.21265
35689966	chr7:35689966:G:A	9.14204e-09	-1.76892	-1.16593
35689999	chr7:35689999:T:C	2.059e-08	-1.2234	-0.899534
35690208	chr7:35690208:T:C	8.83651e-09	-1.76744	-1.2014
35690722	chr7:35690722:T:C	1.95591e-08	-1.04361	-1.13068
35690784	chr7:35690784:G:C	5.12492e-08	-1.69196e-10	-1.21103
35690870	chr7:35690870:A:G	3.64904e-07	-1.69196e-10	0.7519
35691035	chr7:35691035:C:T	1.55888e-07	1.04415	-1.14275
35691391	chr7:35691391:CA:C	9.86875e-09	-1.76237	-1.09599
35692063	chr7:35692063:T:C	5.09395e-08	-1.69196e-10	-1.2171
35692174	chr7:35692174:C:T	1.2075e-08	-1.7677	-0.888897
35692373	chr7:35692373:T:C	5.10371e-08	-1.69196e-10	-1.21518
35692422	chr7:35692422:C:T	9.96325e-09	-1.76454	-1.0843
35693046	chr7:35693046:C:T	9.98298e-09	-1.76475	-1.0821
35693047	chr7:35693047:G:A	1.19172e-07	0.766213	-1.13338
35693182	chr7:35693182:T:C	5.15886e-08	-1.69196e-10	-1.20443
35693269	chr7:35693269:G:A	9.88325e-09	-1.76443	-1.09246
35693711	chr7:35693711:C:A	1.00212e-08	-1.76224	-1.08079
35693931	chr7:35693931:C:T	1.43596e-07	-1.69196e-10	-0.180731
35694351	chr7:35694351:G:C	7.26086e-08	-1.69196e-10	-0.862651
35694633	chr7:35694633:C:A	1.11164e-08	-1.76615	-0.973166
35694643	chr7:35694643:G:A	5.66659e-08	-1.69196e-10	-1.11056
35694895	chr7:35694895:G:A	1.05516e-07	-1.69196e-10	-0.488874
35695033	chr7:35695033:CG:C	1.14748e-08	-1.7665	-0.941083
35695250	chr7:35695250:T:C	6.94236e-08	-1.69196e-10	-0.907508
35695380	chr7:35695380:C:T	5.12555e-08	-1.69196e-10	-1.21091
35695468	chr7:35695468:A:G	1.82608e-07	1.10479	-1.04519
35695583	chr7:35695583:G:C	1.09059e-07	-0.21796	-0.237882
35695927	chr7:35695927:G:A	1.03527e-08	-1.76444	-1.04605
35695969	chr7:35695969:A:G	9.18693e-08	-0.349542	-0.277826
35696395	chr7:35696395:A:G	3.37595e-08	-1.62847	-2.6077e-10
35696911	chr7:35696911:G:A	9.61994e-09	-1.7292	-1.1547
35697401	chr7:35697401:G:C	3.18289e-08	-1.68736	-2.6077e-10
35697421	chr7:35697421:G:C	3.21084e-08	-1.67862	-2.6077e-10
35697475	chr7:35697475:G:C	3.9588e-08	-0.375849	-1.09336
35698039	chr7:35698039:G:A	6.20342e-08	-1.09327	0.0732175
35698554	chr7:35698554:C:T	9.11374e-09	-1.7678	-1.17015
35698631	chr7:35698631:C:G	1.13575e-07	-1.69196e-10	-0.415267
35698636	chr7:35698636:G:C	5.64631e-08	-1.08153	-0.0326151
35698786	chr7:35698786:A:G	3.20659e-08	-1.67994	-2.6077e-10
35699513	chr7:35699513:G:A	5.82161e-07	-1.69196e-10	1.21901
35699524	chr7:35699524:G:A	9.49355e-09	-1.76311	-1.13401
35699573	chr7:35699573:G:A	9.24397e-09	-1.76295	-1.16081
35699667	chr7:35699667:G:A	5.39786e-08	-1.69196e-10	-1.15915
35699737	chr7:35699737:A:G	1.22479e-08	-1.56618	-1.0762
35699938	chr7:35699938:A:C	7.79105e-08	-1.69196e-10	-0.792174
35700235	chr7:35700235:A:G	7.38846e-08	-1.69196e-10	-0.84523
35700327	chr7:35700327:C:T	7.51758e-08	-1.69196e-10	-0.827906
35700565	chr7:35700565:A:G	6.42818e-08	-1.07338	0.0889245
35700807	chr7:35700807:G:A	6.96281e-08	-1.69196e-10	-0.904566
35702184	chr7:35702184:C:T	2.48163e-07	1.42977	-1.06342
35702229	chr7:35702229:C:T	5.38288e-08	-1.69196e-10	-1.16193
35702372	chr7:35702372:G:C	5.63779e-07	-1.69196e-10	1.18693
35703153	chr7:35703153:T:G	6.778e-08	-1.69196e-10	-0.931468
35703238	chr7:35703238:T:G	6.58595e-08	-1.04505	0.0848371
35703462	chr7:35703462:G:A	5.24499e-08	-1.69196e-10	-1.18788
35703475	chr7:35703475:G:A	1.08217e-07	-0.150816	-0.312782
35703988	chr7:35703988:C:T	5.63779e-07	-1.69196e-10	1.18693
35704368	chr7:35704368:C:G	4.63578e-08	-1.31135	-2.6077e-10
35704568	chr7:35704568:T:C	6.34614e-07	1.73558	-0.430297
35704685	chr7:35704685:T:C	6.54681e-08	-1.69196e-10	-0.966171
35704861	chr7:35704861:T:C	5.96282e-07	1.63626	-0.393283
35705004	chr7:35705004:C:G	1.14943e-07	-1.69196e-10	-0.403301
35705136	chr7:35705136:G:A	1.12902e-07	-1.69196e-10	-0.421213
35705259	chr7:35705259:C:A	8.4204e-08	-1.69196e-10	-0.714492
35706544	chr7:35706544:C:T	3.22534e-08	-1.67411	-2.6077e-10
35706597	chr7:35706597:A:G	8.74804e-09	-1.76168	-1.21723
35706657	chr7:35706657:C:T	1.11374e-07	-1.69196e-10	-0.434845
35706841	chr7:35706841:G:T	1.13482e-07	-1.69196e-10	-0.416088
35706930	chr7:35706930:G:A	4.41402e-07	-1.69196e-10	0.942221
35707171	chr7:35707171:C:T	5.42312e-08	-1.69196e-10	-1.15448
35707190	chr7:35707190:T:G	7.2471e-08	-1.69196e-10	-0.864548
35707322	chr7:35707322:C:T	1.07444e-07	-1.69196e-10	-0.470762
35707333	chr7:35707333:A:G	1.14067e-07	-1.69196e-10	-0.410951
35707715	chr7:35707715:G:A	8.7024e-09	-1.76826	-1.21587
35707750	chr7:35707750:G:T	1.13448e-07	-1.69196e-10	-0.416387
35707893	chr7:35707893:T:G	5.35144e-08	-1.69196e-10	-1.16778
35707952	chr7:35707952:T:C	2.20781e-08	-1.76642	-0.286727
35708633	chr7:35708633:G:A	4.24046e-07	-1.69196e-10	0.902107
35708649	chr7:35708649:C:T	1.11437e-08	-1.7633	-0.973561
35708757	chr7:35708757:T:C	5.23369e-08	-0.0774815	-1.11255
35709092	chr7:35709092:T:G	1.12708e-07	-1.69196e-10	-0.422934
35709203	chr7:35709203:T:C	2.52295e-07	1.42159	-1.03873
35709599	chr7:35709599:C:T	7.60445e-08	-1.69196e-10	-0.816416
35710056	chr7:35710056:A:G	4.24676e-07	-1.69196e-10	0.903592
35710387	chr7:35710387:T:C	5.27522e-08	-1.69196e-10	-1.18213
35710805	chr7:35710805:A:G	1.25819e-08	-1.74419	-0.871289
35710861	chr7:35710861:A:T	1.17824e-07	-1.69196e-10	-0.378542
35711287	chr7:35711287:T:C	1.08036e-07	-1.69196e-10	-0.46527
35711300	chr7:35711300:G:A	5.63779e-07	-1.69196e-10	1.18693
35711334	chr7:35711334:A:G	5.25389e-08	-1.69196e-10	-1.18618
35711635	chr7:35711635:A:C	1.12827e-07	-1.69196e-10	-0.421883
35711788	chr7:35711788:A:G	9.34022e-09	-1.72429	-1.18912
35711792	chr7:35711792:G:A	1.1068e-07	-0.186188	-0.2549
35711797	chr7:35711797:T:A	8.95675e-09	-1.73865	-1.21668
35711891	chr7:35711891:G:A	5.0924e-08	-1.69196e-10	-1.2174
35711940	chr7:35711940:A:G	9.28444e-09	-1.71668	-1.20272
35712637	chr7:35712637:A:G	4.88271e-08	-0.148425	-1.11102
35712772	chr7:35712772:A:T	2.11313e-07	0.205606	-2.6077e-10
35713388	chr7:35713388:C:T	1.19698e-07	-1.69196e-10	-0.362764
35713822	chr7:35713822:A:G	9.52788e-09	-1.70534	-1.18817
35714563	chr7:35714563:A:G	7.32422e-08	-1.69196e-10	-0.853963
35714722	chr7:35714722:G:T	7.37492e-08	-1.69196e-10	-0.847065
35714815	chr7:35714815:T:A	3.9985e-08	-1.45923	-2.6077e-10
35715031	chr7:35715031:C:G	1.15465e-07	-1.69196e-10	-0.398767
35715148	chr7:35715148:G:C	1.1259e-07	-0.391944	-0.032042
35715403	chr7:35715403:G:T	1.93691e-07	1.20514	-1.08661
35715405	chr7:35715405:A:T	1.86928e-07	1.17427	-1.09129
35715608	chr7:35715608:C:T	1.6444e-07	-1.69196e-10	-0.0451862
35715874	chr7:35715874:G:A	1.07558e-07	-0.25796	-0.211743
35716226	chr7:35716226:G:A	1.24217e-06	2.51916	-0.542279
35716357	chr7:35716357:C:T	5.17929e-08	-1.69196e-10	-1.20048
35716359	chr7:35716359:A:G	1.203e-07	-0.461105	0.103356
35716992	chr7:35716992:A:T	1.79793e-07	-1.69196e-10	0.0440689
35717187	chr7:35717187:T:A	7.61346e-08	-0.0237466	-0.791485
35717877	chr7:35717877:A:C	2.97927e-08	-1.75347	-2.6077e-10
35718040	chr7:35718040:A:T	1.09799e-07	-1.69196e-10	-0.449084
35718047	chr7:35718047:TA:T	1.13237e-08	-1.53475	-1.18608
35718058	chr7:35718058:AT:A	2.95628e-06	2.1929	0.651053
35718225	chr7:35718225:G:A	2.93697e-08	-1.76777	-2.6077e-10
35718370	chr7:35718370:T:C	2.67944e-07	-0.188393	0.631437
35718408	chr7:35718408:T:C	5.38812e-08	-1.69196e-10	-1.16095
35718707	chr7:35718707:C:T	5.35431e-08	-1.69196e-10	-1.16725
35719019	chr7:35719019:A:G	1.05162e-07	-1.69196e-10	-0.492232
35720151	chr7:35720151:C:T	3.27984e-08	-1.65736	-2.6077e-10
35720246	chr7:35720246:C:T	3.5477e-08	-0.632218	-0.946633
35720280	chr7:35720280:G:A	1.54275e-08	-1.71659	-0.694999
35720619	chr7:35720619:G:A	5.66007e-07	0.0837506	1.10712
35720843	chr7:35720843:C:T	5.1212e-08	-1.69196e-10	-1.21176
35721467	chr7:35721467:G:A	3.24498e-08	-1.66804	-2.6077e-10
35721761	chr7:35721761:A:G	2.4016e-06	0.204888	2.43127
35721782	chr7:35721782:C:G	6.25049e-07	0.0413107	1.24878
35722312	chr7:35722312:G:A	9.85441e-08	-1.69196e-10	-0.557231
35722423	chr7:35722423:A:G	9.82234e-08	-1.69196e-10	-0.560491
35722889	chr7:35722889:T:C	9.38965e-09	-1.75952	-1.14861
35723149	chr7:35723149:C:T	1.07447e-07	-1.69196e-10	-0.470737
35724420	chr7:35724420:C:T	8.87583e-08	-0.596855	-0.0649624
35725259	chr7:35725259:T:C	1.05021e-07	-1.69196e-10	-0.493574
35725355	chr7:35725355:C:G	5.29924e-08	-1.69196e-10	-1.17759
35725543	chr7:35725543:A:C	8.36565e-08	-1.69196e-10	-0.721016
35725874	chr7:35725874:T:C	1.35575e-07	-1.69196e-10	-0.23821
35726000	chr7:35726000:A:G	3.57216e-07	-1.69196e-10	0.730607
35726072	chr7:35726072:A:C	3.17711e-07	0.613408	-2.6077e-10
35726322	chr7:35726322:C:A	1.34508e-08	-1.33994	-1.20876
35726590	chr7:35726590:T:C	1.22781e-08	-1.68004	-0.959878
35726653	chr7:35726653:G:A	2.81923e-06	0.417259	2.37922
35726888	chr7:35726888:A:G	1.04861e-07	-1.69196e-10	-0.495095
35726907	chr7:35726907:T:C	9.13717e-07	0.255236	1.41455
35727481	chr7:35727481:T:C	5.52128e-08	-1.69196e-10	-1.13654
35727607	chr7:35727607:G:A	2.02147e-07	-1.69196e-10	0.161259
35727748	chr7:35727748:G:A	2.53868e-06	0.361273	2.33039
35727996	chr7:35727996:C:T	2.84188e-07	-1.69196e-10	0.501901
35728221	chr7:35728221:G:A	3.72386e-08	-1.53039	-2.6077e-10
35728271	chr7:35728271:C:T	5.50903e-08	-1.69196e-10	-1.13876
35729262	chr7:35729262:C:G	1.2479e-07	-1.69196e-10	-0.321101
35729523	chr7:35729523:G:A	3.36052e-08	-1.63305	-2.6077e-10
35729545	chr7:35729545:C:T	7.81413e-07	0.181704	1.33167
35730714	chr7:35730714:C:CA	1.11682e-07	-1.69196e-10	-0.432078
35731380	chr7:35731380:T:C	1.42542e-08	-1.45873	-1.03196
35731577	chr7:35731577:G:A	2.96691e-08	-1.75763	-2.6077e-10
35731698	chr7:35731698:A:G	6.75325e-08	-1.69196e-10	-0.935126
35731725	chr7:35731725:G:C	6.12135e-07	0.159463	1.10976
35731893	chr7:35731893:A:G	8.59228e-07	0.176979	1.43132
35732037	chr7:35732037:TA:T	1.0354e-07	-1.69196e-10	-0.507779
35732319	chr7:35732319:C:T	1.19345e-08	-1.68679	-0.981516
35732823	chr7:35732823:C:T	6.75271e-08	-1.69196e-10	-0.935205
35732848	chr7:35732848:G:A	1.14597e-07	-1.69196e-10	-0.406313
35733057	chr7:35733057:AG:A	5.11836e-08	-1.69196e-10	-1.21232
35733108	chr7:35733108:T:G	2.18926e-06	0.368463	2.17512
35733372	chr7:35733372:G:A	1.78776e-08	-1.29357	-0.970612
35733478	chr7:35733478:C:G	9.65053e-08	-1.69196e-10	-0.578136
35733694	chr7:35733694:C:G	5.15001e-08	-1.69196e-10	-1.20615
35733751	chr7:35733751:G:A	1.6383e-06	-1.69196e-10	2.25368
35734534	chr7:35734534:G:A	5.34871e-08	-1.69196e-10	-1.16829
35734832	chr7:35734832:T:C	2.03323e-08	-1.58709	-0.54843
35737412	chr7:35737412:C:T	2.37347e-06	2.62438	-2.6077e-10
35738341	chr7:35738341:A:T	9.35049e-07	0.224726	1.46814
35738428	chr7:35738428:G:A	5.79874e-08	-1.69196e-10	-1.08751
35738474	chr7:35738474:A:G	8.75099e-07	0.212343	1.41426
35738616	chr7:35738616:G:A	2.03704e-08	-1.53821	-0.595447
35738960	chr7:35738960:A:G	2.46136e-06	2.66073	-2.6077e-10
35739269	chr7:35739269:C:T	6.31067e-07	0.11446	1.18522
35739644	chr7:35739644:C:G	2.07357e-08	-1.58597	-0.529906
35739848	chr7:35739848:A:G	9.94111e-08	-1.69196e-10	-0.548471
35739906	chr7:35739906:A:G	1.10259e-07	-1.69196e-10	-0.444901
35739953	chr7:35739953:T:C	9.97782e-08	-1.69196e-10	-0.544785
35740520	chr7:35740520:T:C	9.70012e-08	-1.69196e-10	-0.573011
35740604	chr7:35740604:C:T	2.10288e-07	-1.69196e-10	0.200745
35740633	chr7:35740633:T:C	8.16243e-08	-1.69196e-10	-0.745607
35740737	chr7:35740737:G:A	1.35804e-08	-1.32393	-1.21518
35741282	chr7:35741282:A:C	1.56025e-08	-1.34831	-1.052
35741393	chr7:35741393:G:T	1.1324e-07	-1.69196e-10	-0.418229
35741774	chr7:35741774:C:A	5.58472e-08	-1.69196e-10	-1.12512
35741988	chr7:35741988:G:A	3.46402e-08	-1.60272	-2.6077e-10
35742000	chr7:35742000:C:G	5.48007e-08	-1.69196e-10	-1.14403
35742290	chr7:35742290:G:T	9.7094e-08	-1.69196e-10	-0.572055
35743849	chr7:35743849:T:C	1.57897e-06	-1.69196e-10	2.21679
35744094	chr7:35744094:T:C	1.55031e-06	0.428396	1.77008
35744118	chr7:35744118:A:C	7.28139e-08	-1.69196e-10	-0.859828
35745895	chr7:35745895:C:T	7.66515e-08	-0.632467	-0.175999
35747172	chr7:35747172:C:G	1.04657e-07	-1.69196e-10	-0.497043
35747293	chr7:35747293:T:C	9.75271e-08	-1.69196e-10	-0.567605
35747585	chr7:35747585:C:T	4.73104e-08	-0.79839	-0.492615
35747655	chr7:35747655:GCGTAGCCCACCTAAATCCTGACAGACAATTACAGTCATCTTCTAAGAACTGCAGACTCTGT:G	1.52064e-07	-0.123436	-2.6077e-10
35747815	chr7:35747815:C:T	5.90325e-08	-1.69196e-10	-1.06965
35748992	chr7:35748992:T:G	1.80085e-06	0.328143	2.02014
35749251	chr7:35749251:G:C	1.48518e-08	-1.26173	-1.18789
35749440	chr7:35749440:A:G	3.27697e-08	-1.65823	-2.6077e-10
35749512	chr7:35749512:T:C	7.50033e-07	0.029182	1.4432
35749742	chr7:35749742:GC:G	5.13961e-08	-1.69196e-10	-1.20817
35750561	chr7:35750561:T:C	2.93474e-08	-1.76853	-2.6077e-10
35750927	chr7:35750927:G:A	6.04345e-08	-1.69196e-10	-1.04617
35751062	chr7:35751062:T:C	1.90846e-07	-1.69196e-10	0.103731
35752218	chr7:35752218:T:C	3.51544e-08	-1.58798	-2.6077e-10
35752467	chr7:35752467:C:T	3.33348e-08	-1.64113	-2.6077e-10
35752551	chr7:35752551:A:G	6.87565e-08	-1.69196e-10	-0.917164
35752694	chr7:35752694:T:C	5.4359e-08	-1.69196e-10	-1.15212
35752776	chr7:35752776:T:C	5.34758e-08	-1.69196e-10	-1.16851
35752783	chr7:35752783:T:C	5.58631e-08	-1.69196e-10	-1.12483
35753520	chr7:35753520:C:T	9.01136e-07	0.187778	1.46814
35753684	chr7:35753684:T:TA	8.85972e-07	0.198384	1.44057
35754077	chr7:35754077:C:T	8.46074e-08	-1.69196e-10	-0.709713
35754560	chr7:35754560:A:G	1.67826e-08	-1.33621	-0.991182
35754711	chr7:35754711:T:C	1.90634e-08	-1.60214	-0.597826
35756303	chr7:35756303:G:A	7.44395e-08	-1.69196e-10	-0.837748
35756505	chr7:35756505:G:A	1.76468e-08	-1.68574	-0.591437
35756676	chr7:35756676:GAA:G	9.79568e-08	-1.69196e-10	-0.563208
35756937	chr7:35756937:C:A	5.52575e-08	-1.69196e-10	-1.13573
35758172	chr7:35758172:CACTT:C	2.02726e-07	-1.69196e-10	0.164122
35758420	chr7:35758420:T:C	5.5226e-08	-1.69196e-10	-1.1363
35759543	chr7:35759543:T:C	3.61786e-08	-1.55927	-2.6077e-10
35759756	chr7:35759756:A:G	1.42354e-08	-1.67375	-0.818255
35759778	chr7:35759778:C:T	2.0145e-07	-1.69196e-10	0.157807
35761598	chr7:35761598:A:G	3.19943e-07	-1.69196e-10	0.620409
35761732	chr7:35761732:A:G	5.11424e-08	-1.69196e-10	-1.21312
35761771	chr7:35761771:A:G	5.22873e-08	-1.69196e-10	-1.19098
35762194	chr7:35762194:C:T	2.49843e-07	-1.69196e-10	0.373099
35762895	chr7:35762895:A:G	2.81789e-07	-1.69196e-10	0.493425
35763122	chr7:35763122:G:C	2.17752e-08	-1.63092	-0.436043
35763406	chr7:35763406:T:C	5.46309e-08	-1.69196e-10	-1.14714
35763678	chr7:35763678:AACAATATGTAG:A	1.04515e-07	-1.69196e-10	-0.498404
35763700	chr7:35763700:C:T	1.15837e-06	-1.69196e-10	1.90704
35764293	chr7:35764293:T:TAA	9.67406e-08	-1.69196e-10	-0.575702
35764915	chr7:35764915:G:A	9.0567e-08	-1.69196e-10	-0.641645
35765507	chr7:35765507:T:G	5.45913e-08	-1.69196e-10	-1.14786
35765520	chr7:35765520:G:A	2.27134e-08	-1.62051	-0.404266
35767519	chr7:35767519:C:T	2.03049e-07	0.399708	-0.233995
35768122	chr7:35768122:C:T	2.44364e-08	-1.50255	-0.449106
35768300	chr7:35768300:G:T	1.22275e-08	-1.45569	-1.18836
35768623	chr7:35768623:T:C	1.59809e-08	-1.40309	-0.973249
35768773	chr7:35768773:A:C	2.77976e-07	-1.69196e-10	0.479801
35769206	chr7:35769206:A:G	1.6143e-08	-1.39094	-0.975307
35770514	chr7:35770514:T:C	5.73272e-08	-1.69196e-10	-1.09896
35770883	chr7:35770883:C:G	3.17399e-08	-1.69016	-2.6077e-10
35770907	chr7:35770907:C:G	9.94118e-08	-1.69196e-10	-0.548464
35770965	chr7:35770965:G:A	1.99333e-08	-0.975579	-1.17977
35771120	chr7:35771120:T:A	5.98011e-08	-1.69196e-10	-1.05671
35771153	chr7:35771153:C:A	3.76639e-08	-1.51903	-2.6077e-10
35771753	chr7:35771753:T:C	1.70107e-08	-1.33152	-0.982375
35772396	chr7:35772396:T:C	5.65582e-08	-1.69196e-10	-1.11246
35772416	chr7:35772416:C:G	2.98717e-08	-1.75082	-2.6077e-10
35772930	chr7:35772930:G:A	1.15403e-08	-1.72436	-0.977537
35774463	chr7:35774463:T:C	5.32558e-08	-1.69196e-10	-1.17263
35774477	chr7:35774477:G:A	9.54486e-08	-1.69196e-10	-0.589147
35774612	chr7:35774612:C:T	1.99146e-07	-1.69196e-10	0.146304
35775224	chr7:35775224:A:G	4.11475e-08	-1.43057	-2.6077e-10
35775255	chr7:35775255:T:A	1.16686e-07	-1.69196e-10	-0.388247
35776841	chr7:35776841:C:CA	9.06049e-09	-1.742	-1.20181
35777502	chr7:35777502:A:G	6.94408e-08	-1.69196e-10	-0.90726
35777732	chr7:35777732:C:T	4.33301e-08	-1.37889	-2.6077e-10
35778043	chr7:35778043:T:C	2.86663e-07	-1.69196e-10	0.510572
35778353	chr7:35778353:G:A	1.56424e-07	-1.69196e-10	-0.0951661
35778636	chr7:35778636:G:A	1.19317e-08	-1.53393	-1.13461
35778760	chr7:35778760:G:A	2.59018e-08	-1.68757	-0.205857
35779862	chr7:35779862:A:G	5.09949e-08	-1.69196e-10	-1.21601
35780400	chr7:35780400:A:G	2.69806e-07	-1.69196e-10	0.449969
35780522	chr7:35780522:G:T	1.95811e-07	-1.69196e-10	0.129416
35780788	chr7:35780788:C:T	9.28354e-09	-1.73821	-1.18128
35781850	chr7:35781850:A:G	1.39376e-07	-1.69196e-10	-0.210559
35781894	chr7:35781894:C:T	1.12246e-08	-1.7326	-0.997025
35782109	chr7:35782109:T:C	1.76024e-08	-1.24224	-1.03746
35782856	chr7:35782856:C:A	1.61957e-08	-1.261	-1.10198
35783130	chr7:35783130:T:C	2.98422e-07	-1.69196e-10	0.550773
35783689	chr7:35783689:A:G	1.3613e-07	-1.69196e-10	-0.234126
35784805	chr7:35784805:C:T	1.95105e-08	-1.34999	-0.826796
35784815	chr7:35784815:C:G	3.08137e-08	-1.71978	-2.6077e-10
35785008	chr7:35785008:A:G	8.63827e-08	-1.69196e-10	-0.688947
35786682	chr7:35786682:C:G	2.67487e-07	-1.69196e-10	0.441335
35787043	chr7:35787043:C:T	1.60734e-08	-1.22328	-1.14729
35787286	chr7:35787286:C:G	1.03709e-07	-1.69196e-10	-0.506144
35787690	chr7:35787690:T:C	5.36056e-08	-1.69196e-10	-1.16608
35788961	chr7:35788961:C:G	8.76382e-08	-1.69196e-10	-0.674518
35789012	chr7:35789012:GTGGTTT:G	1.84302e-07	-1.69196e-10	0.0688428
35789047	chr7:35789047:T:C	2.41918e-07	-1.69196e-10	0.340864
35789332	chr7:35789332:G:A	6.13033e-08	-1.69196e-10	-1.0319
35789386	chr7:35789386:T:C	9.24343e-09	-1.74235	-1.18147
35789738	chr7:35789738:G:C	2.00615e-07	-1.69196e-10	0.153652
35790272	chr7:35790272:C:A	3.75311e-07	-1.69196e-10	0.78002
35791029	chr7:35791029:G:C	5.69648e-08	-1.69196e-10	-1.1053
35791030	chr7:35791030:C:A	9.5291e-08	-1.69196e-10	-0.590799
35791310	chr7:35791310:A:C	1.89048e-08	-1.11365	-1.09467
35791545	chr7:35791545:T:C	8.48231e-08	-1.69196e-10	-0.707167
35791838	chr7:35791838:A:G	1.29697e-08	-1.38942	-1.19569
35792107	chr7:35792107:C:T	3.72655e-07	-1.69196e-10	0.772918
35793233	chr7:35793233:A:G	1.62547e-08	-1.75661	-0.602744
35793322	chr7:35793322:TC:T	9.0736e-09	-1.75242	-1.18994
35793324	chr7:35793324:C:T	9.08226e-09	-1.75113	-1.19028
35793915	chr7:35793915:CTGG:C	1.02393e-07	-1.69196e-10	-0.518918
35793933	chr7:35793933:A:G	2.95304e-08	-1.76232	-2.6077e-10
35793970	chr7:35793970:C:T	1.78413e-06	-1.69196e-10	2.33895
35794415	chr7:35794415:G:A	2.0449e-08	-1.3561	-0.773703
35794759	chr7:35794759:T:C	9.80014e-08	-1.69196e-10	-0.562753
35794962	chr7:35794962:C:T	4.30243e-08	-0.823066	-0.562903
35795035	chr7:35795035:T:C	1.50007e-08	-1.29201	-1.14763
35796693	chr7:35796693:A:T	9.18151e-09	-1.74052	-1.19002
35797073	chr7:35797073:C:G	5.58271e-08	-1.69196e-10	-1.12548
35797366	chr7:35797366:T:C	3.32046e-08	-1.64505	-2.6077e-10
35797559	chr7:35797559:A:C	1.58859e-06	-1.69196e-10	2.22287
35797612	chr7:35797612:A:T	6.52179e-08	-1.69196e-10	-0.970001
35797865	chr7:35797865:T:C	2.8053e-07	-1.69196e-10	0.488947
35798537	chr7:35798537:C:T	1.65071e-08	-1.30729	-1.03665
35798703	chr7:35798703:C:T	9.17605e-09	-1.73888	-1.19226
35798959	chr7:35798959:T:C	5.09484e-08	-1.69196e-10	-1.21692
35799198	chr7:35799198:G:A	6.20827e-08	-1.69196e-10	-1.01927
35799564	chr7:35799564:A:G	1.45648e-07	-1.69196e-10	-0.166539
35799758	chr7:35799758:C:A	6.52802e-08	-1.69196e-10	-0.969045
35800021	chr7:35800021:T:C	3.11918e-07	-1.69196e-10	0.595006
35800064	chr7:35800064:G:T	1.02586e-07	-1.69196e-10	-0.517037
35801687	chr7:35801687:G:C	1.70742e-08	-1.47547	-0.834696
35802276	chr7:35802276:A:G	8.78502e-09	-1.7609	-1.21378
35802694	chr7:35802694:A:G	9.18366e-08	-0.627724	-2.6077e-10
35803114	chr7:35803114:A:G	1.96829e-08	-1.12541	-1.04258
35803846	chr7:35803846:C:T	6.07115e-08	-1.69196e-10	-1.0416
35803880	chr7:35803880:T:C	1.03352e-07	-1.69196e-10	-0.50959
35804760	chr7:35804760:A:G	1.77356e-07	-1.69196e-10	0.0304264
35804867	chr7:35804867:G:A	1.14462e-07	-1.69196e-10	-0.407492
35806350	chr7:35806350:T:G	5.42008e-08	-1.69196e-10	-1.15504
35806498	chr7:35806498:A:G	2.5837e-08	-0.978483	-0.917444
35806648	chr7:35806648:A:G	1.04792e-07	-1.69196e-10	-0.495759
35807237	chr7:35807237:T:C	5.75199e-08	-1.69196e-10	-1.0956
35807269	chr7:35807269:C:T	1.9253e-08	-1.70209	-0.487978
35807278	chr7:35807278:G:A	1.67723e-07	-1.69196e-10	-0.0254197
35807309	chr7:35807309:G:A	8.90919e-08	-1.69196e-10	-0.658066
35807431	chr7:35807431:G:A	2.0891e-08	-0.930337	-1.17808
35807525	chr7:35807525:C:T	5.16922e-08	-1.69196e-10	-1.20243
35807643	chr7:35807643:G:A	1.59106e-08	-1.76433	-0.616421
35807861	chr7:35807861:G:T	2.26006e-08	-1.68363	-0.34613
35808095	chr7:35808095:G:A	5.14972e-08	-1.69196e-10	-1.20621
35808099	chr7:35808099:A:G	2.3716e-08	-1.19402	-0.787565
35808113	chr7:35808113:A:G	2.32892e-08	-1.18958	-0.81016
35808377	chr7:35808377:T:C	2.04583e-08	-0.929947	-1.1994
35808709	chr7:35808709:G:A	7.89061e-08	-1.69196e-10	-0.779477
35808720	chr7:35808720:C:G	1.0565e-07	-1.69196e-10	-0.487599
35808802	chr7:35808802:A:G	5.12964e-08	-1.69196e-10	-1.21011
35809706	chr7:35809706:A:G	6.09994e-08	-1.69196e-10	-1.03687
35810448	chr7:35810448:C:T	5.11699e-08	-1.69196e-10	-1.21258
35810612	chr7:35810612:C:T	2.52861e-08	-0.713624	-1.20385
35810735	chr7:35810735:T:C	4.38084e-07	-1.69196e-10	0.934675
35811096	chr7:35811096:G:A	1.24502e-08	-1.67891	-0.947085
35811275	chr7:35811275:C:T	1.72133e-07	-1.69196e-10	0.000532002
35811707	chr7:35811707:T:C	6.94965e-07	1.3425	0.0536261
35811730	chr7:35811730:T:G	1.53949e-07	-1.69196e-10	-0.111112
35814120	chr7:35814120:G:A	4.41938e-08	-1.35915	-2.6077e-10
35814340	chr7:35814340:A:T	5.52008e-08	-1.69196e-10	-1.13676
35814902	chr7:35814902:A:G	2.37549e-08	-1.17601	-0.803929
35816473	chr7:35816473:G:A	3.0229e-08	-1.73893	-2.6077e-10
35816729	chr7:35816729:G:T	2.16268e-08	-0.885274	-1.18853
35817186	chr7:35817186:A:G	7.12718e-08	-1.69196e-10	-0.881234
35817201	chr7:35817201:TTTTTGATCCA:T	5.60215e-08	-1.69196e-10	-1.122
35817589	chr7:35817589:G:A	5.11163e-08	-1.69196e-10	-1.21363
35817615	chr7:35817615:A:G	9.67788e-09	-1.71571	-1.16219
35817928	chr7:35817928:A:T	5.46802e-08	-1.69196e-10	-1.14623
35818164	chr7:35818164:T:C	5.13675e-08	-1.69196e-10	-1.20873
35818577	chr7:35818577:G:A	9.10548e-08	-1.69196e-10	-0.636273
35818798	chr7:35818798:A:G	3.15002e-08	-1.69774	-2.6077e-10
35819054	chr7:35819054:G:A	1.43152e-08	-1.29988	-1.18654
35819109	chr7:35819109:C:T	8.2855e-08	-1.69196e-10	-0.730643
35819704	chr7:35819704:A:G	6.18596e-08	-1.69196e-10	-1.02287
35819867	chr7:35819867:C:T	1.7181e-07	-1.69196e-10	-0.00134415
35820082	chr7:35820082:C:T	1.4333e-08	-1.30735	-1.17782
35820619	chr7:35820619:T:C	1.83558e-08	-1.72267	-0.515118
35820756	chr7:35820756:T:G	8.09327e-08	-1.69196e-10	-0.754117
35820949	chr7:35820949:A:G	1.65036e-08	-1.127	-1.21716
35821106	chr7:35821106:G:A	5.90773e-08	-1.69196e-10	-1.06889
35821154	chr7:35821154:C:G	1.67773e-08	-1.11079	-1.21692
35822061	chr7:35822061:C:T	5.29863e-08	-1.69196e-10	-1.1777
35822189	chr7:35822189:C:T	2.35406e-08	-0.801547	-1.18746
35822512	chr7:35822512:C:T	8.97484e-08	-1.69196e-10	-0.650725
35822519	chr7:35822519:G:A	8.67287e-08	-1.69196e-10	-0.68495
35822534	chr7:35822534:G:A	2.49742e-08	-0.746753	-1.18314
35822699	chr7:35822699:G:A	1.39094e-08	-1.29849	-1.21668
35822745	chr7:35822745:C:A	2.23401e-07	-1.69196e-10	0.261235
35823624	chr7:35823624:C:T	3.24356e-08	-1.66848	-2.6077e-10
35824068	chr7:35824068:T:C	8.9184e-08	-1.69196e-10	-0.657033
35825626	chr7:35825626:C:T	5.24339e-08	-1.69196e-10	-1.18818
35826416	chr7:35826416:A:T	6.23592e-08	-1.69196e-10	-1.01482
35826512	chr7:35826512:T:C	2.50802e-08	-1.06924	-0.856415
35826555	chr7:35826555:T:A	9.8328e-07	1.74316	-2.6077e-10
35826765	chr7:35826765:C:T	1.13861e-07	-1.69196e-10	-0.412754
35826766	chr7:35826766:T:G	9.32548e-09	-1.6984	-1.21658
35826828	chr7:35826828:T:C	2.53147e-08	-1.02262	-0.893732
35827024	chr7:35827024:C:T	1.01646e-07	-1.69196e-10	-0.526239
35827321	chr7:35827321:G:GT	2.36936e-08	-1.06356	-0.918971
35827525	chr7:35827525:C:T	5.2999e-08	-1.69196e-10	-1.17746
35827552	chr7:35827552:G:A	1.28752e-08	-1.69969	-0.892744
35827987	chr7:35827987:A:G	6.17905e-08	-1.69196e-10	-1.02399
35828676	chr7:35828676:C:T	3.19743e-08	-1.6828	-2.6077e-10
35829257	chr7:35829257:A:T	2.35846e-08	-0.795207	-1.19194
35829545	chr7:35829545:A:T	1.99539e-07	-1.69196e-10	0.148273
35829925	chr7:35829925:C:T	9.63985e-08	-1.69196e-10	-0.579244
35829936	chr7:35829936:C:T	5.40412e-08	-1.69196e-10	-1.15799
35830043	chr7:35830043:G:A	1.71023e-08	-1.72164	-0.586878
35832246	chr7:35832246:G:T	5.09235e-08	-1.69196e-10	-1.21741
35832424	chr7:35832424:T:G	5.3769e-08	-1.69196e-10	-1.16304
35832527	chr7:35832527:A:G	3.56098e-08	-1.57511	-2.6077e-10
35832941	chr7:35832941:G:A	1.26121e-08	-1.66779	-0.945288
35833089	chr7:35833089:T:C	8.01753e-08	-0.763519	-2.6077e-10
35833930	chr7:35833930:G:A	2.28307e-08	-0.84583	-1.1738
35834231	chr7:35834231:A:G	5.38669e-08	-1.69196e-10	-1.16122
35834886	chr7:35834886:A:C	5.48991e-08	-1.69196e-10	-1.14224
35835379	chr7:35835379:T:C	1.35933e-07	-1.69196e-10	-0.235572
35835611	chr7:35835611:T:TC	6.18527e-08	-1.69196e-10	-1.02298
35836699	chr7:35836699:G:C	9.57865e-08	-1.69196e-10	-0.585613
35837764	chr7:35837764:C:G	6.33415e-08	-1.69196e-10	-0.999194
35838828	chr7:35838828:C:T	2.52945e-08	-0.793549	-1.1236
35839460	chr7:35839460:G:A	7.51362e-08	-1.69196e-10	-0.828432
35839989	chr7:35839989:T:A	2.15134e-08	-1.15416	-0.924898
35840070	chr7:35840070:G:A	3.14757e-08	-1.69852	-2.6077e-10
35840370	chr7:35840370:C:T	5.25339e-08	-1.69196e-10	-1.18628
35840570	chr7:35840570:G:A	7.64233e-08	-1.69196e-10	-0.811447
35841086	chr7:35841086:C:T	2.15439e-08	-1.14331	-0.934329
35841093	chr7:35841093:C:T	4.22671e-08	-1.40373	-2.6077e-10
35841241	chr7:35841241:A:G	3.49403e-08	-1.59409	-2.6077e-10
35841424	chr7:35841424:T:C	5.21703e-07	-1.69196e-10	1.10936
35842577	chr7:35842577:T:G	1.76542e-07	-1.69196e-10	0.0258232
35842837	chr7:35842837:C:T	1.63685e-08	-1.76838	-0.584001
35843434	chr7:35843434:T:C	2.33105e-08	-0.798749	-1.20008
35843583	chr7:35843583:C:T	1.18881e-08	-1.68349	-0.988711
35843687	chr7:35843687:A:G	2.23315e-07	-1.69196e-10	0.260847
35844233	chr7:35844233:G:A	9.19432e-08	-1.69196e-10	-0.626564
35844747	chr7:35844747:C:T	5.76463e-08	-1.69196e-10	-1.09341
35845149	chr7:35845149:C:A	5.94706e-07	-1.69196e-10	1.24033
35845172	chr7:35845172:G:A	1.2205e-08	-1.6774	-0.968488
35845387	chr7:35845387:G:A	2.37774e-08	-0.792228	-1.18677
35845544	chr7:35845544:G:A	7.48144e-08	-1.69196e-10	-0.832724
35845567	chr7:35845567:C:T	8.26526e-08	-1.69196e-10	-0.733089
35845775	chr7:35845775:A:G	5.96367e-08	-1.69196e-10	-1.05946
35845964	chr7:35845964:T:C	2.56757e-08	-0.700049	-1.20214
35845986	chr7:35845986:T:C	5.69202e-08	-1.69196e-10	-1.10608
35846359	chr7:35846359:T:C	8.06422e-08	-1.69196e-10	-0.757713
35846806	chr7:35846806:C:G	5.68242e-08	-1.69196e-10	-1.10777
35846993	chr7:35846993:A:G	1.53817e-08	-1.76851	-0.646048
35847081	chr7:35847081:GTC:G	3.94382e-08	-1.473	-2.6077e-10
35847532	chr7:35847532:ATTAT:A	2.4586e-08	-0.749268	-1.19629
35847974	chr7:35847974:G:T	9.0343e-08	-1.69196e-10	-0.644122
35848146	chr7:35848146:C:T	5.36212e-08	-1.69196e-10	-1.16579
35848159	chr7:35848159:A:G	8.6479e-08	-1.69196e-10	-0.687833
35848337	chr7:35848337:G:A	5.72985e-08	-1.69196e-10	-1.09946
35848424	chr7:35848424:T:C	2.56939e-08	-0.728824	-1.17266
35849488	chr7:35849488:C:T	1.02935e-07	-1.69196e-10	-0.51364
35849531	chr7:35849531:A:G	2.47357e-08	-0.748393	-1.1911
35849791	chr7:35849791:A:C	2.12325e-07	-1.69196e-10	0.210381
35850076	chr7:35850076:A:G	1.25979e-08	-1.67274	-0.94146
35850181	chr7:35850181:A:G	1.99631e-07	-1.69196e-10	0.148738
35850804	chr7:35850804:C:A	7.1903e-08	-1.69196e-10	-0.872416
35851107	chr7:35851107:G:A	5.79543e-08	-1.69196e-10	-1.08808
35851158	chr7:35851158:A:G	2.51986e-07	-1.69196e-10	0.38164
35851413	chr7:35851413:G:A	1.42255e-08	-1.27646	-1.21624
35851501	chr7:35851501:A:G	2.24957e-07	-1.69196e-10	0.268174
35852017	chr7:35852017:G:A	1.69547e-07	-1.69196e-10	-0.014604
35852283	chr7:35852283:G:A	2.2679e-08	-1.10459	-0.921703
35853129	chr7:35853129:A:G	5.17655e-08	-1.69196e-10	-1.20101
35853298	chr7:35853298:C:T	1.27677e-08	-1.68336	-0.917452
35854006	chr7:35854006:T:C	1.45707e-07	-0.166139	-2.6077e-10
35854793	chr7:35854793:A:G	1.14544e-07	-1.69196e-10	-0.406775
35855127	chr7:35855127:C:T	2.45322e-08	-1.08502	-0.86273
35855323	chr7:35855323:G:A	1.78383e-07	-1.69196e-10	0.0361956
35856686	chr7:35856686:G:A	2.49823e-08	-0.74842	-1.18115
35856907	chr7:35856907:A:G	1.22654e-08	-1.67773	-0.963219
35857144	chr7:35857144:T:G	4.28445e-08	-1.39016	-2.6077e-10
35857600	chr7:35857600:G:A	1.77682e-08	-1.76684	-0.503488
35858145	chr7:35858145:A:G	3.06389e-08	-1.72547	-2.6077e-10
35858345	chr7:35858345:A:G	2.56119e-08	-0.713439	-1.19124
35858509	chr7:35858509:C:T	5.22035e-08	-1.69196e-10	-1.19258
35858577	chr7:35858577:A:G	5.36297e-08	-1.69196e-10	-1.16563
35858738	chr7:35858738:A:G	1.04249e-08	-1.70495	-1.09859
35859081	chr7:35859081:C:T	5.51933e-08	-1.69196e-10	-1.13689
35859217	chr7:35859217:T:C	1.02592e-07	-1.69196e-10	-0.516976
35860074	chr7:35860074:T:C	1.19814e-08	-1.69762	-0.966761
35860494	chr7:35860494:C:T	2.52881e-08	-0.717286	-1.20012
35860570	chr7:35860570:G:T	5.2058e-08	-1.69196e-10	-1.19538
35861880	chr7:35861880:G:A	2.36237e-08	-0.794103	-1.19138
35861914	chr7:35861914:C:T	2.30934e-08	-0.802617	-1.20557
35862838	chr7:35862838:T:C	5.42677e-08	-1.69196e-10	-1.1538
35862989	chr7:35862989:A:C	2.28423e-08	-1.65212	-0.366998
35863239	chr7:35863239:A:AT	1.39649e-08	-1.31196	-1.19923
35863688	chr7:35863688:G:A	2.40478e-08	-1.69187	-0.275827
35863808	chr7:35863808:A:T	7.9927e-08	-1.69196e-10	-0.766621
35864424	chr7:35864424:T:C	1.86249e-08	-1.76633	-0.456907
35864770	chr7:35864770:A:G	2.38801e-08	-1.09587	-0.878818
35864946	chr7:35864946:T:C	2.82927e-07	-1.69196e-10	0.497454
35865427	chr7:35865427:A:C	5.33963e-08	-1.69196e-10	-1.16999
35865453	chr7:35865453:T:C	6.2646e-08	-1.69196e-10	-1.01024
35865471	chr7:35865471:T:A	5.34528e-08	-1.69196e-10	-1.16894
35865626	chr7:35865626:T:C	1.11629e-08	-1.76851	-0.966633
35865995	chr7:35865995:G:A	5.26612e-08	-1.69196e-10	-1.18386
35866874	chr7:35866874:C:A	2.20823e-07	-1.69196e-10	0.249628
35866907	chr7:35866907:T:C	2.36993e-08	-1.09844	-0.883851
35867851	chr7:35867851:A:T	1.75302e-08	-1.76854	-0.515271
35868019	chr7:35868019:C:T	5.84245e-08	-1.69196e-10	-1.08
35868551	chr7:35868551:C:G	1.00198e-08	-1.68439	-1.15877
35868745	chr7:35868745:G:C	2.41954e-08	-1.68488	-0.276694
35869123	chr7:35869123:A:G	2.54716e-08	-0.705178	-1.20499
35869265	chr7:35869265:G:A	1.4066e-08	-1.29758	-1.20639
35869293	chr7:35869293:G:A	3.06489e-08	-1.72514	-2.6077e-10
35869324	chr7:35869324:A:G	5.62662e-08	-1.69196e-10	-1.11764
35870037	chr7:35870037:A:T	5.43636e-08	-1.69196e-10	-1.15204
35870091	chr7:35870091:A:G	1.71419e-08	-1.0953	-1.21091
35870713	chr7:35870713:C:T	5.58967e-08	-1.69196e-10	-1.12423
35870871	chr7:35870871:C:T	3.80439e-08	-1.50899	-2.6077e-10
35870939	chr7:35870939:A:G	1.40858e-08	-1.30738	-1.19518
35871086	chr7:35871086:T:G	2.14841e-08	-1.11821	-0.962213
35871105	chr7:35871105:T:C	7.18718e-08	-1.69196e-10	-0.87285
35871197	chr7:35871197:C:T	1.2511e-07	-1.69196e-10	-0.31854
35871199	chr7:35871199:T:C	5.36895e-08	-1.69196e-10	-1.16452
35871218	chr7:35871218:C:T	1.26234e-08	-1.66886	-0.943329
35871854	chr7:35871854:T:C	5.34332e-08	-1.69196e-10	-1.1693
35871909	chr7:35871909:A:G	5.49128e-08	-1.69196e-10	-1.14199
35871999	chr7:35871999:G:T	5.54056e-08	-1.69196e-10	-1.13305
35872079	chr7:35872079:G:A	5.33398e-08	-1.17105	-2.6077e-10
35872129	chr7:35872129:A:G	8.51717e-08	-1.69196e-10	-0.703065
35872500	chr7:35872500:A:G	1.21503e-08	-1.69583	-0.954554
35872991	chr7:35872991:A:T	9.80349e-09	-1.73308	-1.13192
35873083	chr7:35873083:T:C	6.94509e-08	-1.69196e-10	-0.907114
35873116	chr7:35873116:A:G	1.04851e-07	-1.69196e-10	-0.49519
35873391	chr7:35873391:G:A	1.07465e-07	-1.69196e-10	-0.470569
35873424	chr7:35873424:C:T	2.40839e-08	-0.77148	-1.19471
35873503	chr7:35873503:A:G	2.27663e-08	-0.814178	-1.20828
35873952	chr7:35873952:T:C	2.38089e-08	-0.785289	-1.19239
35873954	chr7:35873954:A:G	2.36084e-08	-0.793017	-1.19311
35874454	chr7:35874454:A:T	2.12513e-07	-1.69196e-10	0.211269
35874463	chr7:35874463:G:A	1.46542e-08	-1.76336	-0.699648
35874652	chr7:35874652:A:G	1.92645e-07	-1.69196e-10	0.113116
35875955	chr7:35875955:C:A	5.76313e-08	-1.69196e-10	-1.09367
35876265	chr7:35876265:CTTG:C	7.86406e-08	-1.69196e-10	-0.782847
35876483	chr7:35876483:A:G	5.83486e-08	-1.69196e-10	-1.0813
35876486	chr7:35876486:T:A	5.30835e-08	-1.69196e-10	-1.17587
35876949	chr7:35876949:A:G	2.94748e-08	-1.7642	-2.6077e-10
35877299	chr7:35877299:A:G	2.31808e-08	-1.13275	-0.871657
35878316	chr7:35878316:TA:T	5.84696e-08	-1.69196e-10	-1.07923
35878320	chr7:35878320:A:G	5.83999e-08	-1.69196e-10	-1.08042
35878797	chr7:35878797:A:G	2.26234e-08	-1.13154	-0.897208
35878986	chr7:35878986:C:T	5.26678e-08	-1.69196e-10	-1.18373
35879305	chr7:35879305:G:A	3.15529e-08	-1.69607	-2.6077e-10
35879789	chr7:35879789:T:G	7.93806e-08	-1.69196e-10	-0.773481
35880131	chr7:35880131:G:C	2.34198e-08	-0.832333	-1.16182
35880198	chr7:35880198:CTTTTCTTTTCTTTTT:C	9.19824e-08	-1.69196e-10	-0.626137
35880422	chr7:35880422:T:C	3.78222e-08	-1.51484	-2.6077e-10
35880660	chr7:35880660:T:A	2.26582e-08	-1.16451	-0.8627
35880701	chr7:35880701:G:A	5.34362e-08	-1.69196e-10	-1.16925
35880932	chr7:35880932:C:A	1.02935e-07	-1.69196e-10	-0.51364
35881768	chr7:35881768:G:A	2.27336e-08	-1.12298	-0.900916
35882160	chr7:35882160:A:T	2.25046e-08	-0.837596	-1.19642
35882448	chr7:35882448:A:G	2.18862e-07	-1.69196e-10	0.240706
35883139	chr7:35883139:A:G	1.02021e-08	-1.71645	-1.10869
35883235	chr7:35883235:T:C	1.24253e-08	-1.67874	-0.949252
35883393	chr7:35883393:A:G	6.60858e-08	-1.69196e-10	-0.95678
35883831	chr7:35883831:T:A	5.38015e-08	-1.69196e-10	-1.16243
35884050	chr7:35884050:T:G	6.62449e-08	-1.69196e-10	-0.954377
35884066	chr7:35884066:G:A	5.40356e-08	-1.69196e-10	-1.15809
35884132	chr7:35884132:T:C	2.44161e-07	-1.69196e-10	0.350095
35884191	chr7:35884191:A:G	5.38377e-08	-1.69196e-10	-1.16176
35884283	chr7:35884283:G:A	2.391e-08	-1.08543	-0.888007
35886009	chr7:35886009:A:G	9.37999e-09	-1.70037	-1.20879
35886135	chr7:35886135:A:G	5.38329e-08	-1.69196e-10	-1.16185
35886169	chr7:35886169:C:A	5.25926e-08	-1.69196e-10	-1.18516
35886268	chr7:35886268:G:A	2.42274e-08	-0.776494	-1.18376
35886532	chr7:35886532:A:G	2.37019e-08	-1.13103	-0.851151
35886742	chr7:35886742:CTT:C	5.22375e-08	-1.69196e-10	-1.19193
35887413	chr7:35887413:G:A	1.7943e-07	-1.69196e-10	0.0420511
35887509	chr7:35887509:A:G	1.26929e-08	-1.74963	-0.857065
35887775	chr7:35887775:A:C	2.43902e-08	-0.756261	-1.19729
35887847	chr7:35887847:A:G	5.0955e-08	-1.69196e-10	-1.21679
35888091	chr7:35888091:G:T	7.93312e-08	-1.69196e-10	-0.774104
35888649	chr7:35888649:G:A	1.17116e-07	-1.69196e-10	-0.384573
35888665	chr7:35888665:C:G	2.29648e-08	-0.812768	-1.20101
35888941	chr7:35888941:A:G	2.35921e-08	-0.783922	-1.2029
35888960	chr7:35888960:G:C	2.93363e-08	-1.76891	-2.6077e-10
35889035	chr7:35889035:T:G	9.77807e-09	-1.65184	-1.21575
35889170	chr7:35889170:G:A	5.00134e-07	-1.69196e-10	1.06714
35889378	chr7:35889378:A:G	5.33326e-08	-1.69196e-10	-1.17119
35889548	chr7:35889548:T:A	1.34176e-08	-1.41735	-1.13382
35889690	chr7:35889690:C:T	1.11103e-07	-1.69196e-10	-0.43728
35890650	chr7:35890650:G:T	2.36311e-08	-0.784667	-1.2005
35890827	chr7:35890827:A:C	2.3821e-08	-0.7774	-1.19977
35890833	chr7:35890833:G:A	6.43536e-08	-1.69196e-10	-0.983341
35890888	chr7:35890888:G:C	5.10389e-08	-1.69196e-10	-1.21515
35891367	chr7:35891367:C:CAT	5.35908e-08	-1.69196e-10	-1.16636
35891884	chr7:35891884:T:C	3.25529e-08	-1.66487	-2.6077e-10
35892213	chr7:35892213:T:C	9.31653e-09	-1.7074	-1.20855
35892337	chr7:35892337:A:G	2.20005e-07	-1.69196e-10	0.245916
35892656	chr7:35892656:G:T	1.37965e-08	-1.30928	-1.21404
35892763	chr7:35892763:G:GA	2.51327e-08	-0.729716	-1.19385
35892879	chr7:35892879:G:C	7.64278e-08	-1.69196e-10	-0.811388
35892931	chr7:35892931:G:A	2.58296e-08	-1.67952	-0.216699
35893760	chr7:35893760:T:C	3.24963e-08	-1.66661	-2.6077e-10
35893868	chr7:35893868:G:A	2.94511e-08	-1.765	-2.6077e-10
35894252	chr7:35894252:T:C	1.20395e-08	-1.47072	-1.18882
35894343	chr7:35894343:C:A	2.41993e-08	-0.795932	-1.16548
35895481	chr7:35895481:A:T	5.39625e-08	-1.69196e-10	-1.15945
35895888	chr7:35895888:G:A	2.28939e-08	-1.11447	-0.902398
35895998	chr7:35895998:A:G	1.25912e-08	-1.68767	-0.927062
35896037	chr7:35896037:G:C	7.0127e-08	-1.69196e-10	-0.897427
35896055	chr7:35896055:T:C	1.20039e-08	-1.64765	-1.01485
35896058	chr7:35896058:C:T	5.52054e-08	-1.69196e-10	-1.13667
35896217	chr7:35896217:G:C	5.2058e-08	-1.69196e-10	-1.19538
35897150	chr7:35897150:A:T	6.41402e-07	-1.69196e-10	1.31592
35897983	chr7:35897983:A:AT	2.8086e-08	-0.612027	-1.20044
35898481	chr7:35898481:A:AT	5.5343e-08	-1.69196e-10	-1.13419
35898798	chr7:35898798:A:G	1.07514e-07	-1.69196e-10	-0.470115
35898970	chr7:35898970:A:G	2.484e-08	-0.742711	-1.19257
35898987	chr7:35898987:C:T	2.59208e-08	-1.68671	-0.205982
35899210	chr7:35899210:G:C	1.26988e-08	-1.65615	-0.95008
35899281	chr7:35899281:C:T	2.30958e-08	-1.10806	-0.900024
35899399	chr7:35899399:G:A	5.4407e-08	-1.69196e-10	-1.15124
35899420	chr7:35899420:A:G	6.15907e-08	-1.69196e-10	-1.02722
35899751	chr7:35899751:G:T	2.33296e-08	-1.09238	-0.905634
35900042	chr7:35900042:T:C	5.77847e-08	-1.69196e-10	-1.09101
35900105	chr7:35900105:G:C	2.65345e-08	-0.679653	-1.18964
35900696	chr7:35900696:A:G	2.55936e-08	-1.02741	-0.877978
35901266	chr7:35901266:A:G	2.15033e-07	-1.69196e-10	0.223057
35901670	chr7:35901670:G:A	9.51303e-09	-1.68339	-1.21168
35901856	chr7:35901856:T:G	4.39301e-07	1.13536	-0.197913
35902332	chr7:35902332:CTCAG:C	3.23555e-08	-1.67095	-2.6077e-10
35903153	chr7:35903153:C:T	6.37134e-08	-0.99334	-2.6077e-10
35903374	chr7:35903374:A:G	8.72884e-08	-1.69196e-10	-0.678517
35903443	chr7:35903443:T:C	3.37603e-08	-1.62845	-2.6077e-10
35903479	chr7:35903479:T:A	5.48605e-08	-1.69196e-10	-1.14294
35903516	chr7:35903516:G:A	2.93386e-08	-1.76883	-2.6077e-10
35903837	chr7:35903837:A:C	2.79392e-08	-0.629673	-1.18803
35905422	chr7:35905422:T:G	5.32526e-08	-1.69196e-10	-1.17269
35905802	chr7:35905802:G:A	1.10792e-06	1.88546	-0.022948
35906106	chr7:35906106:C:T	2.01841e-07	-1.69196e-10	0.159745
35906243	chr7:35906243:C:G	8.08401e-08	-1.69196e-10	-0.755262
35906494	chr7:35906494:T:C	2.15113e-07	-1.69196e-10	0.223429
35906643	chr7:35906643:T:C	1.02695e-08	-1.71525	-1.1033
35906905	chr7:35906905:T:G	7.49148e-08	-1.69196e-10	-0.831384
35906999	chr7:35906999:T:G	1.31756e-07	-1.69196e-10	-0.26678
35907169	chr7:35907169:A:G	2.30419e-08	-0.938665	-1.07175
35907552	chr7:35907552:T:C	2.84556e-07	-1.69196e-10	0.503194
35907874	chr7:35907874:T:G	1.89944e-08	-0.986212	-1.21738
35908200	chr7:35908200:T:C	2.12998e-08	-1.10765	-0.981387
35908275	chr7:35908275:A:G	1.36766e-08	-1.35223	-1.17982
35908887	chr7:35908887:T:C	5.85469e-08	-1.69196e-10	-1.07791
35908894	chr7:35908894:C:G	5.86355e-08	-1.69196e-10	-1.07639
35909066	chr7:35909066:G:A	1.69789e-08	-1.12978	-1.18599
35909411	chr7:35909411:C:T	2.66644e-08	-0.967587	-0.896819
35909611	chr7:35909611:A:G	5.16953e-08	-1.69196e-10	-1.20237
35909948	chr7:35909948:C:T	7.15627e-08	-1.69196e-10	-0.87716
35910260	chr7:35910260:G:A	5.18495e-08	-1.69196e-10	-1.19939
35911214	chr7:35911214:C:T	2.39953e-07	-1.69196e-10	0.33271
35911257	chr7:35911257:C:T	1.36277e-08	-1.61455	-0.921081
35911358	chr7:35911358:C:T	1.1532e-07	-1.69196e-10	-0.400023
35911445	chr7:35911445:GA:G	8.57403e-08	-1.69196e-10	-0.696412
35911449	chr7:35911449:A:G	8.93814e-09	-1.74211	-1.2153
35911751	chr7:35911751:T:C	3.69746e-08	-1.5375	-2.6077e-10
35912092	chr7:35912092:T:C	5.86245e-08	-1.69196e-10	-1.07658
35912108	chr7:35912108:G:A	7.57925e-08	-1.69196e-10	-0.819736
35912188	chr7:35912188:C:T	6.84959e-08	-1.69196e-10	-0.920961
35912238	chr7:35912238:G:A	5.21072e-08	-1.19443	-2.6077e-10
35913478	chr7:35913478:C:T	5.24245e-08	-1.69196e-10	-1.18836
35913694	chr7:35913694:G:A	5.84478e-06	3.52557	-2.6077e-10
35913805	chr7:35913805:G:A	2.1271e-08	-0.878205	-1.21219
35914103	chr7:35914103:T:A	2.05942e-08	-0.905272	-1.21745
35914713	chr7:35914713:T:C	2.04535e-08	-0.917392	-1.21219
35915099	chr7:35915099:G:A	1.50554e-08	-1.7658	-0.670203
35915814	chr7:35915814:G:T	1.46984e-08	-1.27239	-1.18761
35916148	chr7:35916148:C:T	1.49812e-08	-1.76423	-0.676707
35916565	chr7:35916565:G:A	6.48081e-08	-1.69196e-10	-0.976305
35917072	chr7:35917072:G:A	4.38106e-08	-1.36786	-2.6077e-10
35917651	chr7:35917651:C:T	2.76254e-06	2.77617	-2.6077e-10
35917745	chr7:35917745:A:G	1.61729e-08	-1.151	-1.2134
35917904	chr7:35917904:T:C	7.5042e-08	-1.69196e-10	-0.829687
35918146	chr7:35918146:G:A	7.41538e-08	-1.69196e-10	-0.841593
35918367	chr7:35918367:C:T	5.3237e-08	-1.69196e-10	-1.17298
35918390	chr7:35918390:G:C	1.03778e-07	-1.69196e-10	-0.505485
35918740	chr7:35918740:G:A	2.39877e-08	-0.766863	-1.20333
35918934	chr7:35918934:T:C	1.16681e-07	-1.69196e-10	-0.388288
35918963	chr7:35918963:C:T	2.11338e-08	-0.885926	-1.21094
35919267	chr7:35919267:C:T	8.51816e-08	-1.69196e-10	-0.70295
35919323	chr7:35919323:G:A	2.02909e-08	-0.926972	-1.21059
35919697	chr7:35919697:G:A	1.44052e-07	-1.69196e-10	-0.177562
35920727	chr7:35920727:G:A	5.58396e-08	-1.69196e-10	-1.12525
35921271	chr7:35921271:T:C	5.2409e-08	-1.69196e-10	-1.18866
35921527	chr7:35921527:C:T	2.00827e-08	-1.09886	-1.04901
35921556	chr7:35921556:T:C	9.98688e-08	-1.69196e-10	-0.543878
35921787	chr7:35921787:T:A	2.03505e-07	0.167955	-2.6077e-10
35922247	chr7:35922247:A:G	1.06593e-07	-1.69196e-10	-0.47872
35922801	chr7:35922801:A:T	1.90479e-08	-1.01271	-1.18807
35922935	chr7:35922935:G:A	2.10134e-08	-0.88635	-1.21622
35923011	chr7:35923011:T:A	5.41259e-08	-1.69196e-10	-1.15642
35923394	chr7:35923394:T:C	5.37089e-08	-1.69196e-10	-1.16416
35923558	chr7:35923558:T:C	3.47026e-08	-0.421474	-1.17945
35923745	chr7:35923745:G:A	1.29017e-08	-1.68835	-0.902027
35923790	chr7:35923790:C:A	2.39795e-07	-1.69196e-10	0.332049
35924525	chr7:35924525:G:A	5.74417e-08	-1.69196e-10	-1.09697
35924780	chr7:35924780:G:A	4.4438e-08	-1.35364	-2.6077e-10
35925070	chr7:35925070:C:T	1.16061e-07	-1.69196e-10	-0.393616
35925364	chr7:35925364:T:C	1.00859e-07	-1.69196e-10	-0.534008
35925862	chr7:35925862:AAC:A	5.33577e-08	-1.69196e-10	-1.17072
35926767	chr7:35926767:G:A	5.1526e-08	-1.69196e-10	-1.20565
35926771	chr7:35926771:C:T	1.04114e-08	-1.60786	-1.19698
35927354	chr7:35927354:C:T	2.2502e-07	-1.69196e-10	0.268455
35927977	chr7:35927977:T:C	1.47607e-08	-1.4898	-0.96597
35928140	chr7:35928140:C:T	3.14598e-08	-1.69902	-2.6077e-10
35928176	chr7:35928176:A:G	1.19707e-07	-1.69196e-10	-0.362691
35928290	chr7:35928290:A:G	5.26714e-08	-1.69196e-10	-1.18366
35929177	chr7:35929177:G:A	6.39346e-08	-1.69196e-10	-0.989874
35929276	chr7:35929276:T:A	5.88464e-08	-1.69196e-10	-1.0728
35929395	chr7:35929395:T:C	1.71975e-08	-1.49548	-0.807492
35930076	chr7:35930076:G:A	2.15462e-07	-1.69196e-10	0.225048
35930152	chr7:35930152:G:A	1.18678e-07	-1.69196e-10	-0.371319
35930481	chr7:35930481:AG:A	1.55714e-08	-1.57594	-0.82636
35930605	chr7:35930605:G:A	8.52668e-08	-0.701949	-2.6077e-10
35930762	chr7:35930762:A:G	1.48392e-08	-1.47669	-0.973777
35931855	chr7:35931855:C:G	5.89006e-08	-1.69196e-10	-1.07188
35932272	chr7:35932272:C:T	1.47452e-08	-1.48165	-0.975168
35932279	chr7:35932279:T:C	7.00364e-08	-1.69196e-10	-0.89872
35932833	chr7:35932833:T:C	1.34741e-08	-1.53125	-1.01571
35933390	chr7:35933390:C:A	6.09868e-08	-1.69196e-10	-1.03708
35933534	chr7:35933534:A:G	5.14484e-08	-1.69196e-10	-1.20715
35933767	chr7:35933767:G:A	3.44089e-07	0.693165	-2.6077e-10
35934211	chr7:35934211:T:C	1.46596e-08	-1.47672	-0.985919
35934466	chr7:35934466:T:C	7.40892e-08	-1.69196e-10	-0.842465
35934705	chr7:35934705:A:T	2.38433e-07	-1.69196e-10	0.326353
35935463	chr7:35935463:A:G	1.54309e-08	-1.59371	-0.81765
35935547	chr7:35935547:CAG:C	5.60603e-08	-1.69196e-10	-1.12131
35935878	chr7:35935878:T:C	2.24573e-07	-1.69196e-10	0.266464
35935880	chr7:35935880:C:T	2.31698e-07	-1.69196e-10	0.297702
35935949	chr7:35935949:A:T	6.13835e-08	-1.69196e-10	-1.03059
35935962	chr7:35935962:C:T	5.19344e-08	-1.69196e-10	-1.19775
35936715	chr7:35936715:T:C	6.60336e-08	-1.69196e-10	-0.957572
35936898	chr7:35936898:A:G	2.39988e-07	-1.69196e-10	0.332855
35937199	chr7:35937199:G:A	7.81443e-07	-1.69196e-10	1.51341
35937788	chr7:35937788:C:T	1.54084e-08	-1.76893	-0.643896
35937888	chr7:35937888:C:T	1.56882e-07	-1.69196e-10	-0.0922397
35938059	chr7:35938059:T:G	7.90657e-08	-1.69196e-10	-0.777456
35938276	chr7:35938276:G:C	3.16681e-08	-1.69243	-2.6077e-10
35938372	chr7:35938372:A:G	9.31844e-07	-1.69196e-10	1.68943
35938870	chr7:35938870:T:C	8.58952e-08	-1.69196e-10	-0.694607
35938974	chr7:35938974:T:C	6.33836e-08	-1.69196e-10	-0.99853
35939071	chr7:35939071:C:T	5.46585e-08	-1.69196e-10	-1.14663
35939527	chr7:35939527:C:T	5.40328e-08	-1.69196e-10	-1.15814
35939957	chr7:35939957:G:T	5.45603e-08	-1.69196e-10	-1.14843
35940388	chr7:35940388:T:C	2.37234e-07	-1.69196e-10	0.321314
35940943	chr7:35940943:G:A	1.21836e-08	-1.76204	-0.885605
35940951	chr7:35940951:A:G	4.95903e-07	1.05865	-2.6077e-10
35941315	chr7:35941315:T:A	1.19998e-07	-1.69196e-10	-0.360262
35941779	chr7:35941779:C:T	1.47825e-07	-1.69196e-10	-0.151705
35941969	chr7:35941969:T:C	4.82696e-07	-1.69196e-10	1.03165
35942102	chr7:35942102:G:GT	3.35832e-08	-1.63371	-2.6077e-10
35942209	chr7:35942209:G:A	5.88774e-08	-1.69196e-10	-1.07228
35942408	chr7:35942408:A:G	6.04244e-08	-1.69196e-10	-1.04634
35942613	chr7:35942613:T:C	9.26114e-09	-1.76582	-1.15609
35942690	chr7:35942690:T:G	5.42392e-08	-1.69196e-10	-1.15433
35943025	chr7:35943025:C:T	5.8879e-08	-1.69196e-10	-1.07225
35943510	chr7:35943510:C:G	3.17452e-08	-1.68999	-2.6077e-10
35943951	chr7:35943951:C:T	2.66088e-07	-1.69196e-10	0.436093
35943966	chr7:35943966:A:C	5.1693e-08	-1.20241	-2.6077e-10
35943978	chr7:35943978:A:G	3.2919e-08	-1.65369	-2.6077e-10
35943982	chr7:35943982:A:T	5.11485e-08	-1.69196e-10	-1.213
35944418	chr7:35944418:G:A	1.16376e-08	-1.49102	-1.20247
35944759	chr7:35944759:A:G	3.83456e-08	-1.50109	-2.6077e-10
35945651	chr7:35945651:A:G	3.74775e-07	-1.69196e-10	0.778591
35945855	chr7:35945855:T:C	7.76311e-08	-1.69196e-10	-0.795767
35945969	chr7:35945969:C:A	7.03036e-08	-1.69196e-10	-0.894912
35946909	chr7:35946909:A:G	1.0091e-08	-1.65908	-1.17701
35947010	chr7:35947010:A:G	6.99875e-08	-1.69196e-10	-0.899418
35947124	chr7:35947124:C:A	9.96724e-09	-1.68149	-1.16694
35947316	chr7:35947316:T:C	5.12926e-08	-1.69196e-10	-1.21019
35947328	chr7:35947328:G:A	9.8469e-09	-1.68687	-1.17371
35947407	chr7:35947407:A:G	9.94682e-09	-1.67149	-1.17899
35947660	chr7:35947660:T:C	7.24912e-08	-1.69196e-10	-0.864269
35947707	chr7:35947707:C:A	3.35114e-08	-1.65759	0.0217367
35947715	chr7:35947715:G:C	4.00345e-08	-1.65249	0.194493
35947751	chr7:35947751:A:G	6.93326e-08	-1.69196e-10	-0.908819
35947892	chr7:35947892:T:C	1.56467e-07	-1.69196e-10	-0.0948907
35948171	chr7:35948171:A:G	5.12758e-08	-1.69196e-10	-1.21052
35948287	chr7:35948287:G:A	5.18579e-08	-1.69196e-10	-1.19923
35948336	chr7:35948336:G:A	6.28159e-08	-1.69196e-10	-1.00753
35948711	chr7:35948711:C:T	3.55332e-08	-1.57727	-2.6077e-10
35949385	chr7:35949385:G:C	1.32404e-08	-1.72599	-0.83847
35949399	chr7:35949399:A:T	5.11506e-08	-1.69196e-10	-1.21296
35949506	chr7:35949506:G:A	5.34228e-08	-1.69196e-10	-1.1695
35949907	chr7:35949907:A:C	1.04416e-08	-1.76854	-1.0334
35950202	chr7:35950202:T:C	6.55397e-08	-1.69196e-10	-0.965079
35950270	chr7:35950270:G:A	1.39443e-07	-0.210077	-2.6077e-10
35950334	chr7:35950334:T:C	1.90779e-08	-1.66543	-0.533775
35950458	chr7:35950458:T:C	5.41065e-08	-1.69196e-10	-1.15678
35950571	chr7:35950571:C:T	5.09308e-08	-1.69196e-10	-1.21727
35950584	chr7:35950584:C:T	1.00702e-07	-0.535573	-2.6077e-10
35950585	chr7:35950585:C:T	1.18141e-08	-1.75308	-0.925357
35950877	chr7:35950877:C:T	1.03407e-08	-1.61367	-1.19798
35951565	chr7:35951565:A:C	1.07047e-08	-1.75811	-1.01894
35952137	chr7:35952137:G:C	1.78129e-08	-1.67653	-0.591282
35952192	chr7:35952192:C:T	7.82904e-08	-1.69196e-10	-0.787309
35952257	chr7:35952257:G:A	5.18882e-08	-1.69196e-10	-1.19864
35952600	chr7:35952600:C:A	6.97058e-08	-1.69196e-10	-0.903452
35952854	chr7:35952854:A:G	5.09269e-08	-1.69196e-10	-1.21734
35952859	chr7:35952859:A:G	5.09477e-08	-1.69196e-10	-1.21693
35952860	chr7:35952860:T:G	5.10661e-08	-1.69196e-10	-1.21461
35952993	chr7:35952993:T:A	1.73874e-08	-1.69257	-0.599424
35953191	chr7:35953191:G:A	3.41503e-08	-1.61696	-2.6077e-10
35953949	chr7:35953949:A:G	6.10689e-08	-1.69196e-10	-1.03573
35954003	chr7:35954003:C:G	1.15169e-08	-1.49645	-1.20746
35954005	chr7:35954005:A:G	1.13636e-08	-1.51048	-1.20684
35954006	chr7:35954006:C:T	1.11699e-08	-1.52038	-1.21413
35954029	chr7:35954029:A:G	1.20249e-08	-1.44595	-1.21481
35954273	chr7:35954273:C:T	6.7495e-08	0.188959	-1.12464
35954591	chr7:35954591:A:G	6.98653e-08	0.224369	-1.12553
35955213	chr7:35955213:A:T	6.76283e-08	-1.69196e-10	-0.933708
35955325	chr7:35955325:G:A	5.75062e-08	-1.69196e-10	-1.09584
35955333	chr7:35955333:G:A	8.9658e-07	-1.69196e-10	1.65085
35956478	chr7:35956478:G:T	5.15096e-08	-1.69196e-10	-1.20597
35956522	chr7:35956522:A:C	1.43108e-08	-1.71269	-0.774029
35956547	chr7:35956547:C:T	1.553e-07	-1.69196e-10	-0.102374
35957012	chr7:35957012:G:A	5.27117e-08	-1.69196e-10	-1.1829
35957136	chr7:35957136:T:C	1.50827e-08	-1.71877	-0.715416
35957228	chr7:35957228:T:C	1.52486e-08	-1.70916	-0.714086
35957432	chr7:35957432:C:T	5.31519e-08	-1.69196e-10	-1.17458
35957528	chr7:35957528:G:A	5.12183e-08	-1.69196e-10	-1.21164
35957616	chr7:35957616:G:A	3.43126e-08	-1.61222	-2.6077e-10
35957728	chr7:35957728:C:T	8.05103e-08	-1.69196e-10	-0.75935
35958012	chr7:35958012:CTTTTG:C	3.15396e-08	-1.74136	0.0448733
35958035	chr7:35958035:A:G	3.24858e-07	-1.69196e-10	0.635652
35958470	chr7:35958470:G:T	5.23339e-08	-1.69196e-10	-1.19009
35958703	chr7:35958703:A:G	3.12481e-08	-1.70578	-2.6077e-10
35958942	chr7:35958942:T:C	1.11478e-08	-1.72377	-1.01272
35959255	chr7:35959255:T:A	8.46191e-07	-1.69196e-10	1.59301
35959858	chr7:35959858:C:T	5.11618e-08	-1.69196e-10	-1.21274
35959874	chr7:35959874:G:T	5.15737e-08	-1.69196e-10	-1.20472
35960113	chr7:35960113:C:T	5.24391e-08	-1.69196e-10	-1.18808
35960165	chr7:35960165:CATT:C	3.40064e-08	-1.62119	-2.6077e-10
35960304	chr7:35960304:G:A	3.38229e-08	-1.6266	-2.6077e-10
35960520	chr7:35960520:G:A	6.26297e-08	-1.69196e-10	-1.0105
35960797	chr7:35960797:A:G	5.53227e-08	-1.69196e-10	-1.13455
35960822	chr7:35960822:G:A	7.72949e-08	-1.69196e-10	-0.800107
35960823	chr7:35960823:A:G	7.38215e-08	-1.69196e-10	-0.846085
35961570	chr7:35961570:A:G	8.61138e-08	-1.69196e-10	-0.692065
35961894	chr7:35961894:T:A	5.30354e-08	-1.69196e-10	-1.17678
35962392	chr7:35962392:A:C	8.65263e-08	-1.69196e-10	-0.687287
35962974	chr7:35962974:G:A	6.52134e-08	-1.69196e-10	-0.970069
35963047	chr7:35963047:T:C	5.21932e-08	-1.69196e-10	-1.19278
35963628	chr7:35963628:G:A	5.17654e-08	-1.69196e-10	-1.20101
35963769	chr7:35963769:T:G	1.02205e-07	-1.69196e-10	-0.520758
35963952	chr7:35963952:A:G	5.13555e-08	-1.69196e-10	-1.20896
35963963	chr7:35963963:G:A	6.31174e-08	-1.69196e-10	-1.00274
35963967	chr7:35963967:C:T	3.14524e-08	-1.65875	-0.0405067
35964002	chr7:35964002:A:C	1.35777e-08	-1.69592	-0.843382
35964150	chr7:35964150:G:A	5.2561e-08	-1.69196e-10	-1.18576
35964284	chr7:35964284:T:C	1.60565e-07	-1.69196e-10	-0.0690339
35964445	chr7:35964445:G:A	7.56225e-08	-1.69196e-10	-0.821981
35964806	chr7:35964806:G:A	1.45822e-08	-1.70288	-0.765049
35965056	chr7:35965056:TTATGGAAACAAAACAAGCA:T	6.39054e-08	-1.69196e-10	-0.990331
35965078	chr7:35965078:C:T	6.31702e-08	-1.69196e-10	-1.0019
35965347	chr7:35965347:AAT:A	6.18208e-08	-1.69196e-10	-1.0235
35965966	chr7:35965966:AG:A	5.11932e-08	-1.69196e-10	-1.21213
35966092	chr7:35966092:A:C	3.20322e-07	-1.69196e-10	0.621593
35966648	chr7:35966648:C:T	6.34026e-08	-1.69196e-10	-0.99823
35966726	chr7:35966726:G:A	3.12094e-08	-1.64779	-0.0592247
35966754	chr7:35966754:G:A	1.48376e-08	-1.62771	-0.822863
35967451	chr7:35967451:C:G	1.51055e-08	-1.64394	-0.788737
35967581	chr7:35967581:G:A	5.46757e-08	-1.69196e-10	-1.14632
35968128	chr7:35968128:A:G	1.47541e-08	-1.66752	-0.788689
35968228	chr7:35968228:G:A	5.0924e-08	-1.69196e-10	-1.2174
35968462	chr7:35968462:C:T	1.01282e-06	-1.69196e-10	1.77275
35968725	chr7:35968725:C:A	2.93426e-08	-1.76869	-2.6077e-10
35968790	chr7:35968790:C:T	5.10136e-08	-1.69196e-10	-1.21564
35969063	chr7:35969063:C:G	7.39982e-08	-1.69196e-10	-0.843694
35969580	chr7:35969580:A:G	5.17733e-08	-1.69196e-10	-1.20086
35969903	chr7:35969903:T:C	1.38915e-08	-1.62654	-0.889912
35970259	chr7:35970259:C:A	2.56625e-07	-1.69196e-10	0.39988
35970813	chr7:35970813:A:G	7.92336e-08	-1.69196e-10	-0.775334
35970963	chr7:35970963:T:C	8.8574e-08	-1.69196e-10	-0.663897
35971095	chr7:35971095:G:A	6.26356e-08	-1.69196e-10	-1.0104
35971109	chr7:35971109:G:T	7.50476e-08	-1.69196e-10	-0.829612
35971118	chr7:35971118:C:G	2.18232e-07	-1.69196e-10	0.237825
35971663	chr7:35971663:T:G	1.22815e-08	-1.69783	-0.941812
35971887	chr7:35971887:A:G	9.39694e-07	-1.69196e-10	1.69782
35972212	chr7:35972212:G:T	3.66702e-08	-1.54577	-2.6077e-10
35972792	chr7:35972792:C:T	5.16007e-08	-1.69196e-10	-1.2042
35972992	chr7:35972992:A:G	6.03559e-08	-1.69196e-10	-1.04748
35973049	chr7:35973049:T:C	5.6121e-08	-1.69196e-10	-1.12022
35973602	chr7:35973602:A:T	7.46965e-08	-1.69196e-10	-0.834301
35973706	chr7:35973706:C:G	5.4568e-08	-1.69196e-10	-1.14829
35973936	chr7:35973936:A:G	3.24743e-08	-1.66729	-2.6077e-10
35974082	chr7:35974082:A:G	1.11092e-07	-1.69196e-10	-0.437373
35974928	chr7:35974928:C:T	6.83998e-08	-1.69196e-10	-0.922365
35975281	chr7:35975281:A:G	1.22073e-07	-1.69196e-10	-0.343119
35975715	chr7:35975715:A:T	1.47459e-07	-1.69196e-10	-0.154182
35976008	chr7:35976008:A:G	2.97797e-08	-1.75391	-2.6077e-10
35976151	chr7:35976151:G:A	5.14864e-07	-1.69196e-10	1.09617
35976195	chr7:35976195:A:G	5.43918e-08	-1.69196e-10	-1.15152
35976256	chr7:35976256:T:A	3.23517e-08	-1.67107	-2.6077e-10
35976267	chr7:35976267:C:T	3.31388e-08	-1.64703	-2.6077e-10
35976344	chr7:35976344:T:C	3.31686e-08	-1.64613	-2.6077e-10
35976554	chr7:35976554:G:T	2.1239e-08	-0.992639	-1.09925
35976628	chr7:35976628:A:C	7.99285e-08	-1.69196e-10	-0.766602
35976843	chr7:35976843:T:C	5.45819e-08	-1.69196e-10	-1.14803
35976856	chr7:35976856:T:C	6.24745e-08	-1.01298	-2.6077e-10
35976909	chr7:35976909:G:A	9.27496e-08	-1.69196e-10	-0.617832
35976970	chr7:35976970:C:T	5.18827e-07	-1.69196e-10	1.10384
35977033	chr7:35977033:C:T	4.62544e-08	-1.445	0.131426
35977049	chr7:35977049:G:A	1.58638e-08	-1.39643	-0.987269
35977051	chr7:35977051:T:C	3.28509e-08	-1.65576	-2.6077e-10
35977485	chr7:35977485:C:T	2.88989e-08	-0.737394	-1.04654
35977581	chr7:35977581:T:G	3.28541e-08	-1.65566	-2.6077e-10
35978036	chr7:35978036:G:A	5.32397e-08	-1.69196e-10	-1.17293
35978608	chr7:35978608:A:G	3.20405e-08	-1.68073	-2.6077e-10
35978693	chr7:35978693:A:C	3.27581e-08	-1.65858	-2.6077e-10
35978908	chr7:35978908:T:C	6.00744e-08	-1.69196e-10	-1.05215
35979157	chr7:35979157:G:A	8.57294e-08	-1.69196e-10	-0.696539
35979357	chr7:35979357:T:G	8.92044e-09	-1.74233	-1.21706
35979602	chr7:35979602:G:A	5.35382e-08	-1.69196e-10	-1.16734
35979657	chr7:35979657:C:T	3.10458e-08	-0.668151	-1.04412
35979757	chr7:35979757:A:G	5.09228e-08	-1.69196e-10	-1.21742
35979763	chr7:35979763:C:A	5.34707e-08	-1.69196e-10	-1.1686
35979850	chr7:35979850:G:A	2.74736e-08	-0.79024	-1.04427
35979951	chr7:35979951:C:T	5.34707e-08	-1.69196e-10	-1.1686
35980254	chr7:35980254:G:C	5.3431e-08	-1.69196e-10	-1.16934
35980335	chr7:35980335:G:T	7.9959e-08	-1.69196e-10	-0.766221
35980611	chr7:35980611:G:A	2.28224e-08	-0.901925	-1.11807
35980686	chr7:35980686:G:A	3.34371e-08	-1.63807	-2.6077e-10
35980732	chr7:35980732:G:A	4.24454e-07	-1.69196e-10	0.903068
35981096	chr7:35981096:G:A	8.96842e-08	-1.69196e-10	-0.65144
35981145	chr7:35981145:A:AT	6.56019e-08	-1.69196e-10	-0.96413
35982063	chr7:35982063:T:C	3.61204e-08	-1.76205	0.201175
35982246	chr7:35982246:T:G	3.93782e-07	-1.69196e-10	0.828063
35982607	chr7:35982607:G:A	3.95668e-08	-1.46974	-2.6077e-10
35982724	chr7:35982724:G:A	9.06489e-08	-1.69196e-10	-0.640741
35982806	chr7:35982806:T:C	1.71156e-08	-1.28721	-1.02053
35983352	chr7:35983352:ACTT:A	2.07011e-07	-1.69196e-10	0.185038
35983635	chr7:35983635:G:A	5.4197e-07	-1.69196e-10	1.14748
35983756	chr7:35983756:G:A	5.10367e-08	-1.69196e-10	-1.21519
35984319	chr7:35984319:A:G	1.90898e-08	-0.982401	-1.21618
35984346	chr7:35984346:A:G	3.17577e-08	-1.6896	-2.6077e-10
35984454	chr7:35984454:G:A	1.27635e-07	-1.69196e-10	-0.298558
35984717	chr7:35984717:A:AAGCTAGGGTTGGCGTC	5.09231e-08	-1.69196e-10	-1.21742
35984823	chr7:35984823:C:T	5.09352e-08	-1.69196e-10	-1.21718
35984941	chr7:35984941:T:C	3.24854e-08	-1.66695	-2.6077e-10
35985553	chr7:35985553:T:C	5.09646e-08	-1.69196e-10	-1.2166
35985684	chr7:35985684:A:C	5.09698e-08	-1.69196e-10	-1.2165
35985749	chr7:35985749:C:T	2.96151e-08	-0.975758	-0.783692
35985808	chr7:35985808:C:T	3.08507e-08	-1.71857	-2.6077e-10
35986176	chr7:35986176:G:A	1.59337e-08	-1.70605	-0.673246
35986394	chr7:35986394:G:T	6.71309e-07	-1.69196e-10	1.36149
35986525	chr7:35986525:T:C	3.4254e-08	-0.843995	-0.769936
35986719	chr7:35986719:C:T	5.09649e-08	-1.69196e-10	-1.2166
35987205	chr7:35987205:C:T	3.1674e-08	-0.957023	-0.735217
35987283	chr7:35987283:C:G	5.864e-08	-1.69196e-10	-1.07632
35987305	chr7:35987305:A:G	5.09734e-08	-1.69196e-10	-1.21643
35987463	chr7:35987463:T:C	5.76383e-08	-1.69196e-10	-1.09355
35987664	chr7:35987664:A:G	5.09672e-08	-1.69196e-10	-1.21655
35987705	chr7:35987705:G:C	5.84977e-08	-1.69196e-10	-1.07875
35987915	chr7:35987915:A:T	6.07041e-08	-1.69196e-10	-1.04172
35988418	chr7:35988418:T:G	1.7167e-07	-1.69196e-10	-0.00216011
35988589	chr7:35988589:C:T	6.53982e-08	-1.69196e-10	-0.96724
35988795	chr7:35988795:T:A	9.9464e-08	-1.69196e-10	-0.547939
35989328	chr7:35989328:T:C	3.14457e-08	-1.69947	-2.6077e-10
35989442	chr7:35989442:G:A	6.55137e-08	-1.69196e-10	-0.965475
35989455	chr7:35989455:G:T	9.9782e-08	-1.69196e-10	-0.544747
35990109	chr7:35990109:C:T	2.86702e-07	-1.69196e-10	0.510708
35990224	chr7:35990224:T:C	1.35443e-08	-1.72295	-0.818816
35990270	chr7:35990270:G:A	5.10501e-08	-1.69196e-10	-1.21493
35990493	chr7:35990493:C:T	5.09233e-08	-1.69196e-10	-1.21741
35990957	chr7:35990957:A:C	3.20998e-08	-1.67888	-2.6077e-10
35991020	chr7:35991020:G:A	5.88352e-08	-1.69196e-10	-1.07299
35991082	chr7:35991082:T:G	1.34592e-08	-1.73302	-0.81505
35991266	chr7:35991266:A:G	1.73301e-07	-1.69196e-10	0.00729327
35991317	chr7:35991317:G:A	5.09214e-08	-1.69196e-10	-1.21745
35992068	chr7:35992068:C:T	6.00636e-08	-1.69196e-10	-1.05233
35992362	chr7:35992362:C:T	1.46245e-08	-1.3109	-1.15414
35992901	chr7:35992901:T:C	9.62639e-08	-1.69196e-10	-0.580641
35993134	chr7:35993134:C:T	9.87179e-08	-1.69196e-10	-0.555469
35993188	chr7:35993188:A:G	5.09949e-08	-1.69196e-10	-1.21601
35993358	chr7:35993358:T:C	9.8156e-08	-1.69196e-10	-0.561177
35993481	chr7:35993481:A:G	1.41134e-08	-1.65512	-0.845491
35993635	chr7:35993635:G:T	1.3355e-07	-1.69196e-10	-0.253259
35993829	chr7:35993829:T:C	1.61842e-07	-0.0611147	-2.6077e-10
35993903	chr7:35993903:G:A	5.11081e-08	-1.69196e-10	-1.21379
35993967	chr7:35993967:T:A	3.12713e-08	-1.70503	-2.6077e-10
35994125	chr7:35994125:A:C	3.22742e-08	-1.67347	-2.6077e-10
35994396	chr7:35994396:C:T	5.09928e-08	-1.69196e-10	-1.21605
35994964	chr7:35994964:C:T	5.09928e-08	-1.69196e-10	-1.21605
35994989	chr7:35994989:G:A	5.09886e-08	-1.69196e-10	-1.21613
35995052	chr7:35995052:T:C	3.00625e-08	-0.87288	-0.871576
35995081	chr7:35995081:G:A	5.09928e-08	-1.69196e-10	-1.21605
35995409	chr7:35995409:G:T	1.01105e-07	-1.69196e-10	-0.531573
35995482	chr7:35995482:A:G	1.39047e-08	-1.4523	-1.06321
35995557	chr7:35995557:T:C	1.67096e-08	-1.72501	-0.606744
35995805	chr7:35995805:A:C	5.10398e-08	-1.69196e-10	-1.21513
35995893	chr7:35995893:A:G	7.04381e-08	-1.69196e-10	-0.893
35995961	chr7:35995961:T:C	7.05415e-08	-1.69196e-10	-0.891533
35996224	chr7:35996224:G:T	5.09904e-08	-1.69196e-10	-1.2161
35996465	chr7:35996465:C:T	5.27787e-08	-1.69196e-10	-1.18163
35996506	chr7:35996506:C:T	9.43938e-08	-1.69196e-10	-0.60026
35996507	chr7:35996507:TCTGCC:T	9.40335e-08	-1.69196e-10	-0.604084
35996694	chr7:35996694:A:C	5.1018e-08	-1.69196e-10	-1.21556
35997275	chr7:35997275:G:A	1.23348e-07	-1.69196e-10	-0.332724
35997631	chr7:35997631:C:T	8.34027e-08	-1.69196e-10	-0.724054
35997825	chr7:35997825:G:A	1.33037e-08	-1.70073	-0.858963
35997985	chr7:35997985:C:A	8.03483e-08	-1.69196e-10	-0.761364
35998719	chr7:35998719:C:T	3.17219e-08	-1.69073	-2.6077e-10
35998762	chr7:35998762:C:T	3.18114e-08	-1.68791	-2.6077e-10
35998802	chr7:35998802:G:A	8.62355e-08	-1.69196e-10	-0.690653
35999079	chr7:35999079:A:C	8.6226e-08	-1.69196e-10	-0.690763
35999579	chr7:35999579:A:T	1.41573e-08	-1.70281	-0.794696
35999737	chr7:35999737:T:G	9.8065e-07	-1.69196e-10	1.74048
36000616	chr7:36000616:T:C	3.3164e-08	-1.64627	-2.6077e-10
36001040	chr7:36001040:C:T	3.0531e-08	-1.72899	-2.6077e-10
36001164	chr7:36001164:G:A	5.09217e-08	-1.69196e-10	-1.21745
36001313	chr7:36001313:C:A	5.86348e-08	-1.69196e-10	-1.07641
36001511	chr7:36001511:A:G	6.85747e-08	-1.69196e-10	-0.919811
36001584	chr7:36001584:A:T	2.25673e-08	-0.892927	-1.1383
36001695	chr7:36001695:G:A	5.14574e-08	-1.69196e-10	-1.20698
36001956	chr7:36001956:G:T	8.72173e-08	-1.69196e-10	-0.679333
36002166	chr7:36002166:T:C	1.03196e-07	-0.511103	-2.6077e-10
36002168	chr7:36002168:T:C	9.06331e-08	-1.69196e-10	-0.640915
36002250	chr7:36002250:T:G	9.67844e-08	-1.69196e-10	-0.575249
36002366	chr7:36002366:T:C	1.98131e-07	-1.69196e-10	0.141194
36002573	chr7:36002573:C:T	7.12872e-08	-1.69196e-10	-0.881018
36002636	chr7:36002636:G:A	7.17131e-08	-1.69196e-10	-0.875061
36002753	chr7:36002753:T:C	6.72698e-08	-1.69196e-10	-0.939024
36003105	chr7:36003105:G:A	5.38773e-08	-1.69196e-10	-1.16103
36003563	chr7:36003563:C:T	6.02116e-08	-1.69196e-10	-1.04987
36003770	chr7:36003770:A:C	5.8283e-08	-1.69196e-10	-1.08242
36003779	chr7:36003779:A:T	5.14935e-08	-1.69196e-10	-1.20628
36004350	chr7:36004350:C:T	5.79564e-08	-1.69196e-10	-1.08804
36004437	chr7:36004437:C:G	1.15165e-08	-1.48728	-1.21667
36004469	chr7:36004469:A:G	2.31615e-08	-1.164	-0.841244
36004523	chr7:36004523:A:T	8.51179e-08	-0.703697	-2.6077e-10
36004653	chr7:36004653:T:G	5.31055e-08	-1.69196e-10	-1.17546
36004973	chr7:36004973:T:C	5.22409e-08	-1.69196e-10	-1.19187
36005438	chr7:36005438:T:A	6.90515e-08	-0.30451	-0.608371
36005453	chr7:36005453:G:A	5.85029e-08	-1.69196e-10	-1.07866
36006599	chr7:36006599:G:T	6.40486e-08	-1.69196e-10	-0.988093
36006752	chr7:36006752:G:A	1.22947e-08	-1.5005	-1.13806
36006761	chr7:36006761:G:A	5.92674e-08	-1.69196e-10	-1.06568
36006770	chr7:36006770:T:A	6.07998e-08	-1.04015	-2.6077e-10
36006964	chr7:36006964:G:A	5.0949e-08	-1.69196e-10	-1.21691
36007054	chr7:36007054:A:T	5.66719e-08	-1.69196e-10	-1.11046
36007055	chr7:36007055:CAGAG:C	5.85604e-08	-1.69196e-10	-1.07768
36007266	chr7:36007266:C:T	6.1293e-08	-1.69196e-10	-1.03207
36007281	chr7:36007281:C:T	5.96033e-08	-1.69196e-10	-1.06002
36007287	chr7:36007287:C:T	5.69912e-08	-1.69196e-10	-1.10484
36007546	chr7:36007546:A:G	5.26477e-08	-1.69196e-10	-1.18411
36007603	chr7:36007603:C:T	9.09166e-08	-0.637792	-2.6077e-10
36007869	chr7:36007869:A:G	3.41046e-07	-1.69196e-10	0.684281
36008148	chr7:36008148:A:G	9.96364e-08	-1.69196e-10	-0.546207
36008184	chr7:36008184:T:C	5.16311e-08	-1.69196e-10	-1.20361
36008227	chr7:36008227:C:G	2.55903e-07	-1.69196e-10	0.397062
36008424	chr7:36008424:G:A	8.80007e-08	-1.69196e-10	-0.67039
36008570	chr7:36008570:T:G	1.13111e-08	-1.59093	-1.13102
36008762	chr7:36008762:C:T	5.70319e-08	-1.69196e-10	-1.10412
36008811	chr7:36008811:T:C	6.36387e-08	-1.69196e-10	-0.994513
36009147	chr7:36009147:G:C	6.10078e-08	-1.69196e-10	-1.03673
36009154	chr7:36009154:G:A	5.98925e-08	-1.69196e-10	-1.05518
36009795	chr7:36009795:A:T	5.09356e-08	-1.69196e-10	-1.21717
36010087	chr7:36010087:C:T	1.5004e-08	-1.25393	-1.18549
36010458	chr7:36010458:G:C	5.84816e-08	-1.69196e-10	-1.07902
36010498	chr7:36010498:G:A	5.2319e-08	-1.69196e-10	-1.19037
36010641	chr7:36010641:G:A	5.88504e-08	-1.69196e-10	-1.07274
36011186	chr7:36011186:G:A	2.93771e-08	-1.76752	-2.6077e-10
36011270	chr7:36011270:C:T	8.67313e-08	-1.69196e-10	-0.68492
36011278	chr7:36011278:G:A	5.46272e-08	-1.74047	0.593263
36011354	chr7:36011354:G:A	6.44346e-08	-0.093863	-0.88822
36011585	chr7:36011585:A:G	2.25136e-08	-1.21169	-0.821922
36011675	chr7:36011675:C:T	1.09627e-07	-0.450649	-2.6077e-10
36011694	chr7:36011694:C:A	2.14122e-07	-1.69196e-10	0.218811
36011755	chr7:36011755:T:C	6.10764e-08	-1.03561	-2.6077e-10
36011888	chr7:36011888:C:T	9.04214e-07	1.03159	0.627743
36011965	chr7:36011965:C:T	2.93649e-08	-1.76793	-2.6077e-10
36012363	chr7:36012363:C:T	2.21954e-07	0.254737	-2.6077e-10
36012466	chr7:36012466:C:T	1.38797e-08	-1.70255	-0.814759
36012475	chr7:36012475:C:T	5.40522e-08	-1.69196e-10	-1.15779
36012554	chr7:36012554:A:G	1.47341e-08	-1.56799	-0.88958
36013018	chr7:36013018:T:C	1.16075e-08	-1.63078	-1.06531
36013608	chr7:36013608:G:C	5.20309e-08	-1.69196e-10	-1.1959
36013758	chr7:36013758:C:T	1.22558e-07	-0.33915	-2.6077e-10
36013802	chr7:36013802:G:A	3.39421e-08	-0.407549	-1.21553
36014396	chr7:36014396:C:T	1.25969e-07	-0.152072	-0.159626
36014829	chr7:36014829:G:A	2.94517e-08	-1.76498	-2.6077e-10
36015704	chr7:36015704:T:C	3.68262e-08	-0.324331	-1.21719
36016340	chr7:36016340:G:A	2.94204e-08	-1.76605	-2.6077e-10
36016387	chr7:36016387:G:A	3.2104e-08	-1.67876	-2.6077e-10
36016596	chr7:36016596:G:A	6.52557e-08	-1.69196e-10	-0.969421
36016674	chr7:36016674:A:G	3.97032e-08	-0.347355	-1.11895
36017157	chr7:36017157:G:C	5.46931e-08	-1.69196e-10	-1.146
36017374	chr7:36017374:T:C	6.67767e-08	-0.94638	-2.6077e-10
36017569	chr7:36017569:G:A	2.93579e-08	-1.76817	-2.6077e-10
36017730	chr7:36017730:C:G	6.43259e-08	-0.0658591	-0.917914
36017854	chr7:36017854:A:G	5.95027e-08	-1.69196e-10	-1.06171
36017996	chr7:36017996:A:G	7.76839e-08	-1.69196e-10	-0.795087
36018233	chr7:36018233:A:G	5.34093e-08	-1.69196e-10	-1.16975
36018266	chr7:36018266:A:G	1.24914e-07	-0.320113	-2.6077e-10
36018414	chr7:36018414:G:A	3.48819e-08	-1.59577	-2.6077e-10
36018423	chr7:36018423:T:G	5.10388e-08	-1.69196e-10	-1.21515
36018463	chr7:36018463:T:A	5.26651e-08	-1.69196e-10	-1.18378
36018663	chr7:36018663:T:C	1.14916e-07	-1.69196e-10	-0.403535
36018794	chr7:36018794:G:A	1.67776e-07	-1.69196e-10	-0.0251044
36018939	chr7:36018939:C:A	5.29549e-08	-1.69196e-10	-1.17829
36018947	chr7:36018947:A:G	5.20425e-08	-1.69196e-10	-1.19567
36019497	chr7:36019497:G:A	2.56349e-07	-1.69196e-10	0.398804
36019703	chr7:36019703:C:A	3.62435e-08	-1.55748	-2.6077e-10
36020019	chr7:36020019:G:A	1.74363e-07	-1.69196e-10	0.013405
36020198	chr7:36020198:AG:A	9.15486e-08	-1.69196e-10	-0.630865
36020560	chr7:36020560:T:C	5.19141e-08	-1.69196e-10	-1.19814
36020578	chr7:36020578:G:A	1.38755e-07	-1.69196e-10	-0.215025
36020617	chr7:36020617:T:G	1.31193e-08	-1.72728	-0.846372
36020906	chr7:36020906:T:C	3.60879e-08	-1.56178	-2.6077e-10
36020983	chr7:36020983:A:G	1.84686e-08	-1.69349	-0.538167
36020991	chr7:36020991:T:C	1.67967e-08	-1.68279	-0.643768
36021011	chr7:36021011:G:A	1.58061e-08	-1.7036	-0.68374
36021108	chr7:36021108:T:C	1.74462e-08	-1.68608	-0.602527
36021179	chr7:36021179:A:G	5.29822e-08	-1.69196e-10	-1.17778
36021180	chr7:36021180:T:G	1.74386e-08	-1.6658	-0.623249
36021328	chr7:36021328:A:C	1.76381e-08	-1.67111	-0.606562
36021346	chr7:36021346:C:A	9.80215e-08	-1.38317	0.820625
36021381	chr7:36021381:T:C	1.39738e-07	-1.69196e-10	-0.207969
36021685	chr7:36021685:C:T	2.9683e-08	-1.75716	-2.6077e-10
36021687	chr7:36021687:G:A	1.63014e-08	-1.68467	-0.671816
36021786	chr7:36021786:G:C	1.0233e-07	-1.36157	0.842039
36021874	chr7:36021874:A:G	1.71038e-08	-1.67867	-0.629767
36021942	chr7:36021942:C:T	1.63735e-07	-1.69196e-10	-0.0494854
36022036	chr7:36022036:C:T	1.9758e-08	-1.6541	-0.510075
36022175	chr7:36022175:A:G	1.7766e-08	-1.63409	-0.636356
36022195	chr7:36022195:A:G	1.4524e-08	-1.67954	-0.792397
36022204	chr7:36022204:C:G	1.42705e-08	-1.66794	-0.821605
36022355	chr7:36022355:T:C	1.52991e-08	-1.70348	-0.716455
36022794	chr7:36022794:A:G	5.44069e-08	-1.69196e-10	-1.15124
36023552	chr7:36023552:A:T	5.30535e-08	-1.69196e-10	-1.17643
36023695	chr7:36023695:C:T	1.16616e-07	-1.69196e-10	-0.388845
36024188	chr7:36024188:G:A	2.22425e-07	-0.46111	0.717964
36024516	chr7:36024516:C:T	7.00452e-08	-0.163136	-0.735459
36024898	chr7:36024898:G:T	5.79567e-08	-1.69196e-10	-1.08804
36024984	chr7:36024984:A:G	6.19167e-07	-1.69196e-10	1.28064
36025099	chr7:36025099:A:G	7.14938e-07	1.42446	-2.6077e-10
36025494	chr7:36025494:TC:T	3.05933e-08	-1.72696	-2.6077e-10
36025633	chr7:36025633:C:T	3.56676e-08	-1.57349	-2.6077e-10
36025865	chr7:36025865:T:C	6.77503e-08	-1.69196e-10	-0.931905
36026257	chr7:36026257:G:A	3.53034e-08	-1.58376	-2.6077e-10
36026277	chr7:36026277:C:T	5.30316e-08	-1.69196e-10	-1.17685
36026516	chr7:36026516:G:A	8.85628e-07	-1.69196e-10	1.63856
36027010	chr7:36027010:C:T	3.59493e-08	-1.56562	-2.6077e-10
36027330	chr7:36027330:G:T	3.57213e-08	-1.57199	-2.6077e-10
36027352	chr7:36027352:T:C	5.0661e-07	1.51823	-0.438223
36027414	chr7:36027414:T:C	8.48221e-08	-1.69196e-10	-0.707179
36027850	chr7:36027850:CT:C	3.49163e-08	-1.59478	-2.6077e-10
36027856	chr7:36027856:C:T	1.34236e-08	-1.71899	-0.831729
36028245	chr7:36028245:G:A	1.97767e-07	-1.69196e-10	0.139354
36028317	chr7:36028317:C:T	1.73952e-07	-1.69196e-10	0.0110437
36028742	chr7:36028742:C:T	5.3232e-08	-1.69196e-10	-1.17308
36028754	chr7:36028754:C:T	5.22264e-08	-1.69196e-10	-1.19215
36028825	chr7:36028825:C:T	5.34328e-08	-1.69196e-10	-1.16931
36028877	chr7:36028877:G:C	5.10419e-08	-1.69196e-10	-1.21509
36028922	chr7:36028922:G:A	5.09323e-08	-1.69196e-10	-1.21724
36029047	chr7:36029047:C:T	7.98265e-08	-0.375993	-0.391887
36029157	chr7:36029157:C:A	5.36247e-08	-1.69196e-10	-1.16572
36029248	chr7:36029248:A:C	5.68627e-08	-1.69196e-10	-1.1071
36029468	chr7:36029468:T:C	7.61023e-08	-0.430394	-0.385263
36029647	chr7:36029647:C:T	1.16594e-07	-1.69196e-10	-0.389038
36029672	chr7:36029672:C:T	6.35087e-08	-0.563575	-0.432982
36030124	chr7:36030124:T:A	1.18211e-07	-1.69196e-10	-0.375265
36030236	chr7:36030236:T:G	7.40605e-08	-0.503541	-0.339312
36030270	chr7:36030270:G:A	5.40267e-08	-1.69196e-10	-1.15826
36030314	chr7:36030314:A:G	1.90211e-07	-1.69196e-10	0.1004
36030366	chr7:36030366:A:G	5.35001e-08	-1.69196e-10	-1.16805
36030490	chr7:36030490:A:C	5.38267e-08	-1.69196e-10	-1.16197
36030535	chr7:36030535:A:C	5.58057e-08	-1.69196e-10	-1.12586
36030622	chr7:36030622:T:C	5.86414e-08	-1.07629	-2.6077e-10
36030818	chr7:36030818:G:A	6.89791e-08	-0.587052	-0.32688
36031059	chr7:36031059:G:A	5.66336e-08	-1.69196e-10	-1.11113
36031286	chr7:36031286:T:C	6.48214e-08	-0.709261	-0.266837
36031515	chr7:36031515:G:A	3.84268e-08	-0.900113	-0.598867
36031602	chr7:36031602:C:CA	1.06744e-08	-1.70986	-1.07003
36031764	chr7:36031764:A:AT	5.12784e-08	-1.69196e-10	-1.21046
36031893	chr7:36031893:G:A	5.52668e-08	-1.69196e-10	-1.13556
36032165	chr7:36032165:C:T	6.00095e-08	-1.69196e-10	-1.05323
36032646	chr7:36032646:T:C	1.6309e-07	-1.69196e-10	-0.0534346
36032854	chr7:36032854:G:A	2.49954e-08	-0.783495	-1.14555
36032916	chr7:36032916:C:T	6.08742e-08	-1.69196e-10	-1.03892
36033165	chr7:36033165:C:T	1.65211e-08	-1.43327	-0.909831
36033563	chr7:36033563:A:G	5.52905e-08	-1.69196e-10	-1.13513
36033590	chr7:36033590:TAGTGGGGAG:T	2.41991e-08	-0.800262	-1.16116
36033617	chr7:36033617:G:C	5.26319e-08	-1.69196e-10	-1.18441
36033711	chr7:36033711:C:A	6.88745e-06	4.63727	-0.947547
36033726	chr7:36033726:G:A	2.46848e-08	-0.775859	-1.16569
36034113	chr7:36034113:T:A	3.02892e-07	-1.69196e-10	0.565642
36034263	chr7:36034263:T:C	0.000727383	7.03204	1.31744
36034370	chr7:36034370:T:C	1.08865e-07	-1.69196e-10	-0.457622
36034754	chr7:36034754:A:G	3.33617e-07	-1.69196e-10	0.66226
36034830	chr7:36034830:G:A	5.49982e-08	-1.69196e-10	-1.14043
36034884	chr7:36034884:T:C	2.44576e-07	-1.69196e-10	0.351791
36035015	chr7:36035015:A:G	3.02937e-08	-0.94032	-0.796474
36035145	chr7:36035145:T:C	3.08684e-05	5.84854	-0.658785
36035518	chr7:36035518:A:C	5.25236e-08	-1.69196e-10	-1.18647
36035775	chr7:36035775:C:T	0.000384921	8.74959	-1.03653
36035856	chr7:36035856:C:T	4.49847e-07	-1.69196e-10	0.961173
36036796	chr7:36036796:G:A	9.83023e-09	-1.76864	-1.09363
36036842	chr7:36036842:G:A	0.000475527	9.00733	-1.08288
36037013	chr7:36037013:A:C	8.06931e-08	-1.69196e-10	-0.757082
36037332	chr7:36037332:C:T	8.51241e-08	-1.69196e-10	-0.703625
36037551	chr7:36037551:G:T	3.11121e-07	-1.69196e-10	0.592446
36037589	chr7:36037589:G:A	5.13936e-08	-1.69196e-10	-1.20822
36037600	chr7:36037600:C:T	1.25633e-07	-1.69196e-10	-0.314371
36037639	chr7:36037639:T:C	0.000489523	9.08777	-1.13431
36037747	chr7:36037747:C:T	1.30829e-07	-1.69196e-10	-0.27384
36037830	chr7:36037830:C:T	2.5919e-08	-0.696022	-1.19673
36038052	chr7:36038052:C:T	8.83913e-09	-1.76772	-1.20082
36038105	chr7:36038105:G:T	7.31578e-08	-1.69196e-10	-0.855116
36038205	chr7:36038205:C:T	3.59452e-07	-0.865697	1.60254
36038243	chr7:36038243:T:C	9.22526e-08	-0.973074	0.34987
36038314	chr7:36038314:G:C	4.19472e-07	-0.557533	1.44879
36038418	chr7:36038418:G:A	2.85182e-08	-0.633226	-1.16397
36038539	chr7:36038539:T:C	8.84857e-08	-0.974875	0.309981
36038666	chr7:36038666:A:T	1.09769e-07	-1.69196e-10	-0.449353
36038742	chr7:36038742:G:C	9.42009e-08	-0.233596	-0.36871
36038934	chr7:36038934:A:G	2.56127e-08	-0.708127	-1.19652
36039083	chr7:36039083:C:T	0.000422302	8.8808	-1.07506
36039191	chr7:36039191:G:A	6.06529e-08	-1.69196e-10	-1.04257
36039450	chr7:36039450:C:T	1.68381e-07	-0.565851	0.544344
36039548	chr7:36039548:G:C	2.45284e-08	-0.751012	-1.19689
36039874	chr7:36039874:T:C	2.82269e-08	-0.637606	-1.16985
36039913	chr7:36039913:G:C	5.48892e-08	-1.69196e-10	-1.14242
36040099	chr7:36040099:A:G	0.000372151	6.09956	1.57976
36040290	chr7:36040290:G:T	6.4301e-07	-1.69196e-10	1.31843
36040291	chr7:36040291:C:CA	8.04933e-07	-1.69196e-10	1.54302
36040413	chr7:36040413:G:C	6.3998e-07	-1.69196e-10	1.3137
36040511	chr7:36040511:T:G	1.07041e-07	-1.69196e-10	-0.474519
36040880	chr7:36040880:G:C	6.78658e-08	-1.69196e-10	-0.930202
36040899	chr7:36040899:C:T	6.76762e-08	-1.69196e-10	-0.933
36041006	chr7:36041006:G:A	6.93349e-08	-1.69196e-10	-0.908786
36041122	chr7:36041122:C:T	2.236e-07	1.47091	-1.20879
36041324	chr7:36041324:C:G	4.58117e-08	-1.32319	-2.6077e-10
36041350	chr7:36041350:G:A	1.59657e-08	-1.29961	-1.07768
36041565	chr7:36041565:A:C	0.065555	11.1351	1.71557
36041573	chr7:36041573:T:A	1.55005e-07	-1.69196e-10	-0.104279
36041582	chr7:36041582:C:T	1.90632e-07	0.286112	-0.183499
36041732	chr7:36041732:G:A	3.6828e-07	-1.69196e-10	0.761109
36041826	chr7:36041826:A:T	0.0719578	12.16	0.783882
36042316	chr7:36042316:G:A	2.55085e-08	-0.766802	-1.14192
36042329	chr7:36042329:G:A	6.92353e-08	-1.69196e-10	-0.910223
36042417	chr7:36042417:CT:C	5.0995e-08	-1.69196e-10	-1.21601
36042732	chr7:36042732:G:T	5.16706e-08	-1.69196e-10	-1.20285
36043300	chr7:36043300:G:A	1.53969e-05	5.52281	-1.02862
36043819	chr7:36043819:G:C	1.43914e-07	0.890094	-1.06861
36044004	chr7:36044004:G:A	5.16594e-08	-1.69196e-10	-1.20306
36044069	chr7:36044069:C:T	0.029814	11.2076	0.855114
36044141	chr7:36044141:C:T	7.47464e-08	-1.69196e-10	-0.833634
36044261	chr7:36044261:GA:G	1.42199e-07	-1.69196e-10	-0.19051
36044919	chr7:36044919:T:C	0.290507	13.2706	1.06883
36045300	chr7:36045300:T:G	1.02836e-05	5.10046	-1.00989
36045313	chr7:36045313:G:A	0.00856842	11.5827	-0.766803
36045430	chr7:36045430:A:G	7.21856e-08	-1.34605	0.477556
36045451	chr7:36045451:A:T	1.97651e-05	5.76787	-1.02393
36045532	chr7:36045532:T:C	0.0502563	13.3228	-0.737879
36045549	chr7:36045549:A:G	2.59692e-08	-0.741779	-1.14905
36046001	chr7:36046001:T:C	5.22503e-08	-1.69196e-10	-1.19169
36046006	chr7:36046006:G:C	6.26527e-08	-1.69196e-10	-1.01013
36046177	chr7:36046177:G:A	2.04464e-07	-1.69196e-10	0.172658
36046439	chr7:36046439:GT:G	3.4123e-07	-1.69196e-10	0.684821
36046521	chr7:36046521:C:T	5.17121e-08	-1.69196e-10	-1.20204
36046647	chr7:36046647:T:C	1.73838e-07	-0.42188	0.43227
36046658	chr7:36046658:A:G	0.133983	11.5492	2.01626
36046931	chr7:36046931:C:T	3.73924e-08	-1.52627	-2.6077e-10
36047342	chr7:36047342:A:G	5.14747e-08	-1.69196e-10	-1.20664
36047439	chr7:36047439:A:G	5.18961e-08	-1.69196e-10	-1.19849
36047606	chr7:36047606:T:C	1.45051e-08	-1.41919	-1.05404
36047798	chr7:36047798:A:G	0.132597	11.4382	2.11685
36047906	chr7:36047906:A:G	1.62429e-07	-0.633819	0.576324
36048332	chr7:36048332:C:T	6.50885e-08	-1.69196e-10	-0.971987
36048978	chr7:36048978:T:C	5.20153e-08	-1.69196e-10	-1.1962
36049070	chr7:36049070:G:A	5.12327e-08	-1.69196e-10	-1.21136
36049260	chr7:36049260:T:A	5.84055e-07	-1.69196e-10	1.22226
36050029	chr7:36050029:AT:A	2.35795e-08	-0.901341	-1.08602
36050406	chr7:36050406:G:A	5.1e-08	-1.69196e-10	-1.21591
36050707	chr7:36050707:C:A	0.1022	11.5759	1.71885
36050859	chr7:36050859:T:C	3.63062e-08	-0.771564	-0.784181
36051321	chr7:36051321:C:G	3.13855e-08	-1.70139	-2.6077e-10
36051746	chr7:36051746:C:T	1.54547e-08	-1.48348	-0.926346
36051825	chr7:36051825:C:A	5.73129e-08	-1.69196e-10	-1.09921
36052151	chr7:36052151:A:T	4.57948e-06	4.33878	-1.05717
36052278	chr7:36052278:G:A	2.30342e-08	-1.00957	-1.00119
36052435	chr7:36052435:CAT:C	7.98919e-08	-1.69196e-10	-0.76706
36053221	chr7:36053221:G:C	5.44243e-07	1.99661	-0.844946
36053539	chr7:36053539:G:C	2.41805e-08	-0.93962	-1.02257
36053582	chr7:36053582:T:A	6.35693e-08	-1.69196e-10	-0.995605
36054739	chr7:36054739:C:T	2.26794e-08	-0.986685	-1.03959
36054843	chr7:36054843:T:C	5.09344e-08	-1.69196e-10	-1.2172
36055010	chr7:36055010:G:T	3.61873e-07	1.55496	-0.811398
36055251	chr7:36055251:G:T	2.34544e-08	-1.00888	-0.983792
36055574	chr7:36055574:G:A	2.43173e-07	-1.69196e-10	0.346036
36055614	chr7:36055614:A:G	1.55636e-07	-1.69196e-10	-0.100213
36056340	chr7:36056340:A:G	0.0596912	11.1236	1.63339
36056748	chr7:36056748:GC:G	5.09253e-08	-1.69196e-10	-1.21737
36056852	chr7:36056852:A:G	5.10419e-08	-1.69196e-10	-1.21509
36057207	chr7:36057207:G:A	1.42577e-07	-1.69196e-10	-0.187853
36057499	chr7:36057499:C:T	1.99762e-08	-1.23314	-0.920053
36057567	chr7:36057567:A:G	9.26664e-07	2.34585	-0.661997
36057739	chr7:36057739:G:A	6.15052e-08	-1.69196e-10	-1.02861
36058072	chr7:36058072:C:T	9.8525e-07	2.40822	-0.663056
36058168	chr7:36058168:T:A	1.08731e-06	2.52359	-0.679869
36058260	chr7:36058260:T:C	4.21272e-05	3.7353	1.76542
36058659	chr7:36058659:A:ATC	1.17185e-07	-1.47144	1.08746
36059107	chr7:36059107:T:A	5.20284e-08	-1.69196e-10	-1.19594
36059179	chr7:36059179:C:T	2.58592e-08	-0.891503	-1.00357
36059234	chr7:36059234:G:A	3.60473e-06	4.04524	-1.00298
36059404	chr7:36059404:T:C	3.03737e-06	2.87101	-2.6077e-10
36060237	chr7:36060237:T:C	6.58441e-08	-1.69196e-10	-0.960445
36060559	chr7:36060559:C:T	1.82958e-05	5.22014	-0.553448
36060640	chr7:36060640:G:A	5.36177e-08	-1.69196e-10	-1.16586
36061234	chr7:36061234:T:C	0.0247932	11.6716	0.206772
36061272	chr7:36061272:CAA:C	8.9527e-07	2.54799	-0.898596
36061576	chr7:36061576:G:C	2.41698e-06	3.44209	-0.79955
36061886	chr7:36061886:T:C	5.12876e-08	-1.69196e-10	-1.21029
36062042	chr7:36062042:C:T	1.10043e-07	-1.69196e-10	-0.446866
36062214	chr7:36062214:T:G	7.44755e-08	-0.837264	-2.6077e-10
36062243	chr7:36062243:G:C	4.30553e-08	-0.639687	-0.745563
36062669	chr7:36062669:G:A	3.51735e-08	-0.635144	-0.952299
36062696	chr7:36062696:C:T	1.04835e-07	-1.69196e-10	-0.495351
36062831	chr7:36062831:C:T	4.09143e-08	-0.494286	-0.94197
36063049	chr7:36063049:A:G	6.04141e-08	-1.69196e-10	-1.04651
36063262	chr7:36063262:T:C	6.05277e-08	-1.69196e-10	-1.04463
36063335	chr7:36063335:C:T	5.78358e-08	-1.69196e-10	-1.09013
36063652	chr7:36063652:C:T	5.93851e-08	-1.69196e-10	-1.06369
36063726	chr7:36063726:T:A	5.57394e-08	-1.69196e-10	-1.12705
36063836	chr7:36063836:G:A	2.16398e-06	3.62058	-1.08861
36063909	chr7:36063909:T:C	5.47401e-08	-0.400039	-0.745099
36063950	chr7:36063950:T:C	5.80766e-08	-1.69196e-10	-1.08597
36063957	chr7:36063957:T:C	1.8883e-06	3.36256	-0.966861
36064103	chr7:36064103:A:G	5.99119e-08	-1.69196e-10	-1.05486
36064553	chr7:36064553:T:TC	1.62272e-06	3.33369	-1.08957
36065276	chr7:36065276:A:C	5.33346e-08	-1.69196e-10	-1.17115
36065425	chr7:36065425:C:T	0.00212674	10.1352	-0.712809
36065506	chr7:36065506:G:A	2.1312e-06	3.69999	-1.18329
36065550	chr7:36065550:G:A	1.03455e-07	-1.69196e-10	-0.508594
36065561	chr7:36065561:A:G	8.93607e-08	-1.69196e-10	-0.655054
36065654	chr7:36065654:T:A	5.58619e-08	-1.69196e-10	-1.12485
36065807	chr7:36065807:C:T	9.53488e-08	-1.69196e-10	-0.590193
36065998	chr7:36065998:G:A	1.05676e-07	0.316983	-0.804344
36066246	chr7:36066246:C:T	5.51885e-08	-0.392735	-0.744244
36066339	chr7:36066339:G:A	2.12869e-06	3.4457	-0.930174
36066368	chr7:36066368:C:T	5.32482e-08	-0.428855	-0.743916
36067517	chr7:36067517:A:G	1.42941e-06	3.21483	-1.09754
36067999	chr7:36067999:T:C	5.114e-08	-1.69196e-10	-1.21317
36068028	chr7:36068028:A:G	5.53706e-08	-1.69196e-10	-1.13369
36068237	chr7:36068237:A:G	6.18463e-08	-1.02308	-2.6077e-10
36068550	chr7:36068550:AGAATT:A	1.34481e-05	4.35886	-2.6077e-10
36068630	chr7:36068630:A:T	1.1685e-07	-1.69196e-10	-0.386842
36068747	chr7:36068747:GATAGAAGATCACTTTTCATAC:G	0.00118726	9.53767	-0.698251
36068893	chr7:36068893:C:T	6.06053e-08	-1.69196e-10	-1.04335
36069401	chr7:36069401:A:G	5.96464e-08	-1.69196e-10	-1.0593
36069502	chr7:36069502:G:A	5.09531e-08	-1.69196e-10	-1.21683
36069538	chr7:36069538:C:T	3.30766e-08	-1.64891	-2.6077e-10
36069663	chr7:36069663:C:T	8.75752e-08	-0.675236	-2.6077e-10
36070024	chr7:36070024:AAAG:A	1.24682e-07	-1.69196e-10	-0.321971
36070053	chr7:36070053:G:C	7.66406e-08	-1.69196e-10	-0.808608
36070126	chr7:36070126:T:C	1.96046e-06	3.51144	-1.07824
36070137	chr7:36070137:C:T	0.0082592	9.97863	0.800473
36070238	chr7:36070238:G:A	0.00170013	9.82669	-0.628207
36070262	chr7:36070262:G:A	1.48821e-07	-1.69196e-10	-0.144988
36070318	chr7:36070318:T:A	5.0132e-08	-1.23307	-2.6077e-10
36070566	chr7:36070566:G:C	5.91548e-08	-1.69196e-10	-1.06758
36070607	chr7:36070607:T:C	5.33008e-08	-0.427868	-0.743916
36070773	chr7:36070773:G:A	5.42524e-08	0.0571448	-1.21123
36070876	chr7:36070876:C:T	8.38053e-08	-1.69196e-10	-0.719238
36070923	chr7:36070923:A:G	8.01632e-08	-1.69196e-10	-0.76367
36071372	chr7:36071372:C:T	6.064e-08	-0.341222	-0.701558
36071569	chr7:36071569:A:G	5.76528e-08	-0.349379	-0.743916
36071599	chr7:36071599:A:G	5.44421e-08	-1.69196e-10	-1.1506
36071996	chr7:36071996:C:T	5.7804e-08	-1.69196e-10	-1.09068
36072569	chr7:36072569:C:A	6.12537e-08	-1.69196e-10	-1.03271
36072629	chr7:36072629:A:G	9.58732e-08	-1.69196e-10	-0.584708
36072636	chr7:36072636:A:G	5.09366e-08	-1.69196e-10	-1.21715
36072687	chr7:36072687:A:G	5.66268e-08	-0.369251	-0.742002
36072765	chr7:36072765:C:T	5.09678e-08	-1.69196e-10	-1.21654
36072914	chr7:36072914:G:T	2.97107e-08	-1.75623	-2.6077e-10
36072948	chr7:36072948:C:G	1.5302e-06	3.31635	-1.13093
36073451	chr7:36073451:T:C	1.75475e-06	3.38453	-1.06218
36073550	chr7:36073550:A:G	2.6138e-06	3.69155	-0.970725
36073563	chr7:36073563:C:T	6.73365e-07	2.33346	-0.968912
36073582	chr7:36073582:T:C	1.13029e-07	-1.69196e-10	-0.420088
36073591	chr7:36073591:A:G	9.10527e-07	2.79372	-1.12743
36073619	chr7:36073619:G:T	5.22574e-08	-1.69196e-10	-1.19155
36073701	chr7:36073701:A:G	1.17168e-06	2.96551	-1.04705
36073870	chr7:36073870:A:G	8.66605e-08	-1.69196e-10	-0.685737
36074268	chr7:36074268:G:A	5.01436e-08	-0.453109	-0.779734
36074304	chr7:36074304:A:G	5.36779e-08	-1.69196e-10	-1.16473
36074479	chr7:36074479:C:T	3.03954e-08	-1.73345	-2.6077e-10
36074549	chr7:36074549:G:A	1.88692e-06	3.48831	-1.09334
36074575	chr7:36074575:G:C	1.05414e-07	-1.69196e-10	-0.48984
36074706	chr7:36074706:G:A	5.83102e-08	-1.69196e-10	-1.08196
36074708	chr7:36074708:A:G	1.17901e-06	2.97771	-1.05301
36074862	chr7:36074862:A:G	1.05198e-06	2.82815	-1.01745
36075049	chr7:36075049:C:T	6.16701e-08	-1.69196e-10	-1.02594
36075106	chr7:36075106:G:A	0.0133709	10.3789	0.882005
36075126	chr7:36075126:C:T	1.17368e-06	2.89851	-0.978348
36075133	chr7:36075133:G:A	1.2733e-06	3.03726	-1.03563
36075169	chr7:36075169:C:G	1.1994e-06	2.98695	-1.04511
36075258	chr7:36075258:A:G	1.21513e-06	3.01228	-1.0574
36075330	chr7:36075330:A:G	7.48813e-08	0.354492	-1.18632
36075507	chr7:36075507:C:A	5.53452e-08	-1.69196e-10	-1.13414
36075636	chr7:36075636:C:T	6.93732e-07	1.39435	-2.6077e-10
36075693	chr7:36075693:G:A	1.10898e-06	2.90668	-1.04322
36076002	chr7:36076002:T:G	1.6111e-06	3.24825	-1.01131
36076267	chr7:36076267:A:C	4.08989e-07	1.90217	-1.03622
36076366	chr7:36076366:T:C	5.29376e-08	-1.69196e-10	-1.17862
36076455	chr7:36076455:C:A	2.53811e-08	-0.949222	-0.964509
36076463	chr7:36076463:A:G	2.89003e-08	-0.631411	-1.15247
36076548	chr7:36076548:GAAGTACC:G	5.09427e-08	-1.69196e-10	-1.21703
36076789	chr7:36076789:A:G	5.34905e-08	-0.257977	-0.910255
36076803	chr7:36076803:C:T	1.27632e-07	-1.69196e-10	-0.298582
36077092	chr7:36077092:T:C	4.63852e-08	-0.658041	-0.652713
36077154	chr7:36077154:G:C	2.27831e-07	0.280868	-2.6077e-10
36077174	chr7:36077174:T:C	3.85903e-08	-0.535933	-0.958802
36077315	chr7:36077315:G:A	3.9146e-08	-1.48044	-2.6077e-10
36077359	chr7:36077359:C:T	5.28304e-08	-1.69196e-10	-1.18065
36077377	chr7:36077377:T:C	5.21721e-08	-1.69196e-10	-1.19319
36077381	chr7:36077381:C:T	5.22618e-08	-1.69196e-10	-1.19147
36077479	chr7:36077479:C:T	4.10544e-08	-0.466324	-0.966513
36077558	chr7:36077558:C:T	4.08649e-08	-0.512481	-0.924983
36077641	chr7:36077641:C:T	6.66126e-08	-1.69196e-10	-0.948841
36077643	chr7:36077643:G:A	4.27894e-08	-0.490039	-0.901404
36077719	chr7:36077719:G:A	2.97476e-08	-0.556126	-1.19886
36077732	chr7:36077732:T:A	2.93726e-08	-0.568923	-1.19875
36077827	chr7:36077827:G:C	3.9391e-08	-0.297574	-1.17662
36077977	chr7:36077977:T:C	7.86773e-08	0.0331502	-0.81553
36078156	chr7:36078156:T:C	4.40878e-08	-0.159272	-1.20228
36078178	chr7:36078178:G:A	5.28304e-08	-1.69196e-10	-1.18065
36078303	chr7:36078303:C:G	1.59903e-07	-1.69196e-10	-0.0731669
36078333	chr7:36078333:G:A	3.62079e-08	-0.344295	-1.21416
36078616	chr7:36078616:C:T	5.46294e-08	-1.69196e-10	-1.14716
36079036	chr7:36079036:G:A	5.63704e-08	-1.69196e-10	-1.11579
36079082	chr7:36079082:A:G	2.94026e-08	-1.76665	-2.6077e-10
36079913	chr7:36079913:T:C	1.72366e-07	-1.69196e-10	0.00188616
36080204	chr7:36080204:A:C	3.01526e-08	-0.552926	-1.18854
36080341	chr7:36080341:A:G	7.28553e-07	-1.69196e-10	1.44333
36080422	chr7:36080422:G:A	7.08861e-08	-1.69196e-10	-0.886661
36080863	chr7:36080863:A:G	2.29488e-08	-1.3031	-0.711364
36081232	chr7:36081232:C:T	2.21702e-08	-1.03526	-1.01372
36081264	chr7:36081264:C:T	7.49345e-08	-1.69196e-10	-0.83112
36081619	chr7:36081619:C:T	1.97429e-08	-1.06266	-1.10228
36081931	chr7:36081931:T:C	1.53801e-08	-1.34337	-1.0713
36081936	chr7:36081936:C:A	1.25381e-08	-1.71847	-0.900496
36082081	chr7:36082081:T:A	5.66603e-08	-1.69196e-10	-1.11066
36082420	chr7:36082420:G:A	1.83872e-07	0.992843	-0.926337
36082615	chr7:36082615:T:G	3.47781e-08	-1.59594	-0.0028133
36082787	chr7:36082787:G:A	3.25757e-07	0.638417	-2.6077e-10
36083385	chr7:36083385:G:A	2.65611e-08	-0.681867	-1.18642
36083422	chr7:36083422:T:C	6.5829e-08	-1.69196e-10	-0.960675
36083650	chr7:36083650:C:A	1.77832e-07	0.956371	-0.923267
36083801	chr7:36083801:C:T	5.13275e-08	-1.69196e-10	-1.20951
36083856	chr7:36083856:C:T	8.57093e-08	-1.69196e-10	-0.696774
36084055	chr7:36084055:C:T	3.04578e-08	-1.73139	-2.6077e-10
36084146	chr7:36084146:C:T	9.04189e-09	-1.74294	-1.20293
36084621	chr7:36084621:G:GT	1.0889e-08	-1.54497	-1.21501
36084682	chr7:36084682:G:A	9.65746e-09	-1.76787	-1.11213
36084906	chr7:36084906:G:A	1.78714e-07	-1.69196e-10	0.0380514
36084917	chr7:36084917:C:T	2.86524e-08	-1.76802	-0.0244761
36085012	chr7:36085012:T:C	2.63655e-08	-1.61899	-0.256694
36085234	chr7:36085234:G:A	9.14639e-09	-1.75294	-1.18143
36085371	chr7:36085371:T:C	1.98984e-08	-1.75893	-0.398171
36086154	chr7:36086154:A:T	5.24581e-08	-1.69196e-10	-1.18772
36086280	chr7:36086280:T:C	7.16843e-08	-1.69196e-10	-0.875462
36086422	chr7:36086422:T:C	6.20795e-08	-1.69196e-10	-1.01932
36086487	chr7:36086487:T:C	5.42066e-08	-1.69196e-10	-1.15493
36086982	chr7:36086982:C:T	5.63532e-08	-1.69196e-10	-1.1161
36087020	chr7:36087020:G:C	1.389e-08	-1.57129	-0.945277
36087026	chr7:36087026:C:T	3.69062e-08	-1.53936	-2.6077e-10
36087205	chr7:36087205:G:A	3.1319e-08	-1.70351	-2.6077e-10
36087410	chr7:36087410:C:T	4.63928e-08	-0.874162	-0.436428
36087467	chr7:36087467:C:T	5.18458e-08	-1.69196e-10	-1.19946
36087600	chr7:36087600:G:A	1.06108e-08	-1.7443	-1.04157
36087883	chr7:36087883:C:T	1.30992e-08	-1.6231	-0.952078
36087999	chr7:36087999:G:A	2.04611e-07	0.173377	-2.6077e-10
36088448	chr7:36088448:T:C	5.65236e-08	-1.69196e-10	-1.11308
36088675	chr7:36088675:A:G	6.1115e-08	-1.69196e-10	-1.03498
36088761	chr7:36088761:C:A	5.37985e-08	-1.69196e-10	-1.16249
36089160	chr7:36089160:G:T	1.5776e-08	-1.73512	-0.654131
36089185	chr7:36089185:G:T	6.32824e-08	-1.69196e-10	-1.00013
36089235	chr7:36089235:C:T	1.13393e-08	-1.55566	-1.1638
36089236	chr7:36089236:G:A	1.35578e-08	-1.59092	-0.949857
36089386	chr7:36089386:T:C	6.11175e-08	-1.69196e-10	-1.03494
36089477	chr7:36089477:G:A	5.1027e-08	-1.69196e-10	-1.21538
36089484	chr7:36089484:G:A	5.38545e-08	-1.69196e-10	-1.16145
36089677	chr7:36089677:G:C	2.49913e-07	-1.69196e-10	0.373379
36090181	chr7:36090181:G:T	1.01735e-08	-1.72663	-1.10132
36090313	chr7:36090313:T:C	5.86387e-08	-1.69196e-10	-1.07634
36090317	chr7:36090317:A:G	6.11405e-08	-1.69196e-10	-1.03456
36090445	chr7:36090445:G:A	1.13668e-08	-1.58607	-1.13097
36090871	chr7:36090871:AT:A	5.14572e-08	-1.69196e-10	-1.20698
36090901	chr7:36090901:A:G	5.89292e-08	-1.69196e-10	-1.0714
36090979	chr7:36090979:C:T	2.55481e-08	-1.20164	-0.70553
36091528	chr7:36091528:C:T	1.62312e-08	-1.73617	-0.624624
36091953	chr7:36091953:T:C	1.55714e-08	-1.74828	-0.654019
36092549	chr7:36092549:A:G	1.17075e-08	-1.47021	-1.2173
36092954	chr7:36092954:T:C	5.71491e-08	-1.69196e-10	-1.10207
36093097	chr7:36093097:G:A	5.57924e-08	-1.69196e-10	-1.1261
36093104	chr7:36093104:C:T	1.19842e-08	-1.44861	-1.21554
36093120	chr7:36093120:A:C	1.49408e-08	-1.28774	-1.15591
36093127	chr7:36093127:A:T	9.83287e-09	-1.73665	-1.12536
36093279	chr7:36093279:C:T	1.20598e-08	-1.66734	-0.990515
36093408	chr7:36093408:A:G	1.69149e-08	-1.73161	-0.587927
36093470	chr7:36093470:G:A	6.17291e-08	-1.69196e-10	-1.02498
36093597	chr7:36093597:G:C	5.60294e-08	-1.69196e-10	-1.12186
36093915	chr7:36093915:C:T	6.14856e-08	-1.69196e-10	-1.02893
36093918	chr7:36093918:T:C	1.21496e-08	-1.66222	-0.988222
36094390	chr7:36094390:G:A	1.36145e-08	-1.62959	-0.907007
36094488	chr7:36094488:AC:A	1.37535e-08	-1.57204	-0.954397
36094686	chr7:36094686:T:G	1.60311e-07	-1.69196e-10	-0.0706178
36094706	chr7:36094706:G:A	1.38896e-08	-1.56488	-0.951719
36094782	chr7:36094782:TCCC:T	5.67962e-08	-1.69196e-10	-1.10827
36094785	chr7:36094785:C:T	2.02963e-08	-1.58526	-0.552035
36094806	chr7:36094806:G:T	1.49259e-08	-1.72205	-0.722584
36095037	chr7:36095037:A:G	9.2131e-09	-1.74191	-1.1852
36095121	chr7:36095121:G:A	9.18105e-09	-1.7157	-1.21489
36095169	chr7:36095169:G:C	1.07297e-08	-1.68499	-1.08973
36095197	chr7:36095197:G:A	5.47973e-08	-1.69196e-10	-1.14409
36095233	chr7:36095233:T:G	9.45993e-09	-1.75991	-1.14076
36095374	chr7:36095374:C:T	2.78836e-07	-1.69196e-10	0.482889
36095449	chr7:36095449:G:A	6.00099e-08	-1.69196e-10	-1.05322
36095502	chr7:36095502:T:A	1.41424e-08	-1.29811	-1.20045
36095618	chr7:36095618:T:C	7.05459e-08	-1.69196e-10	-0.891471
36095679	chr7:36095679:C:T	5.40559e-08	-1.69196e-10	-1.15772
36096005	chr7:36096005:C:T	5.20332e-08	-1.69196e-10	-1.19585
36096176	chr7:36096176:G:A	5.36572e-08	-1.69196e-10	-1.16512
36096438	chr7:36096438:G:A	1.56639e-08	-1.70091	-0.695466
36096764	chr7:36096764:T:C	7.7157e-08	-1.69196e-10	-0.801893
36096840	chr7:36096840:A:G	1.01369e-08	-1.74838	-1.08317
36097375	chr7:36097375:C:T	1.00457e-08	-1.75694	-1.08365
36097615	chr7:36097615:T:A	1.3511e-07	-1.69196e-10	-0.241644
36097918	chr7:36097918:G:A	9.23111e-09	-1.74467	-1.18048
36097923	chr7:36097923:G:A	5.6677e-08	-1.69196e-10	-1.11037
36098021	chr7:36098021:A:G	1.95741e-08	-1.02667	-1.14686
36098521	chr7:36098521:G:T	6.84826e-08	-1.69196e-10	-0.921155
36098799	chr7:36098799:C:A	5.88185e-08	-1.69196e-10	-1.07328
36099083	chr7:36099083:CT:C	9.05099e-09	-1.74945	-1.19541
36099436	chr7:36099436:C:T	7.86021e-08	-0.783336	-2.6077e-10
36099441	chr7:36099441:A:C	1.25697e-08	-1.72687	-0.889571
36099483	chr7:36099483:G:A	9.22525e-09	-1.73788	-1.18791
36100286	chr7:36100286:C:T	1.02008e-08	-1.75695	-1.06832
36100604	chr7:36100604:T:C	3.29275e-08	-1.65343	-2.6077e-10
36100616	chr7:36100616:C:T	1.21694e-08	-1.75231	-0.896499
36100746	chr7:36100746:C:G	6.79774e-08	-1.69196e-10	-0.928559
36100760	chr7:36100760:C:T	1.196e-07	-1.69196e-10	-0.363586
36100989	chr7:36100989:C:T	7.30167e-08	-1.69196e-10	-0.857047
36101065	chr7:36101065:A:G	2.97134e-08	-1.75614	-2.6077e-10
36101175	chr7:36101175:A:G	8.88976e-09	-1.74744	-1.2154
36101520	chr7:36101520:T:C	1.21881e-08	-1.44237	-1.20491
36101634	chr7:36101634:T:G	1.04018e-08	-1.73714	-1.06862
36101916	chr7:36101916:G:A	9.042e-09	-1.73108	-1.21477
36101929	chr7:36101929:A:G	8.93498e-09	-1.74248	-1.21528
36101942	chr7:36101942:G:A	8.97138e-09	-1.73628	-1.21742
36102088	chr7:36102088:T:C	3.37553e-08	-1.6286	-2.6077e-10
36102146	chr7:36102146:A:G	8.96162e-09	-1.74066	-1.21412
36102161	chr7:36102161:T:A	1.82888e-08	-1.04672	-1.19472
36102174	chr7:36102174:T:C	1.31896e-07	-1.69196e-10	-0.265723
36102362	chr7:36102362:G:C	5.85455e-08	-1.69196e-10	-1.07793
36102678	chr7:36102678:G:A	1.46984e-08	-1.65734	-0.802654
36102776	chr7:36102776:A:T	9.01938e-09	-1.73173	-1.21663
36102804	chr7:36102804:G:A	3.6383e-08	-1.55363	-2.6077e-10
36102892	chr7:36102892:A:G	8.98001e-09	-1.73817	-1.21456
36103057	chr7:36103057:C:T	1.65767e-07	-0.0371525	-2.6077e-10
36103133	chr7:36103133:G:A	3.27655e-07	-1.69196e-10	0.644226
36103408	chr7:36103408:C:A	9.35972e-09	-1.74945	-1.16186
36103746	chr7:36103746:A:G	1.19768e-07	-1.69196e-10	-0.362178
36103768	chr7:36103768:C:T	7.18126e-08	-1.69196e-10	-0.873675
36103794	chr7:36103794:C:T	7.57707e-08	-1.69196e-10	-0.820023
36103853	chr7:36103853:T:C	5.33683e-08	-1.69196e-10	-1.17052
36103904	chr7:36103904:TTAAAAGCAAC:T	5.33186e-08	-1.69196e-10	-1.17145
36103926	chr7:36103926:C:T	6.93459e-08	-1.69196e-10	-0.908628
36104163	chr7:36104163:G:A	1.09469e-08	-1.56718	-1.1875
36104290	chr7:36104290:T:C	6.04491e-08	-1.69196e-10	-1.04593
36104542	chr7:36104542:A:G	9.12644e-09	-1.7229	-1.21366
36104583	chr7:36104583:G:C	9.21613e-09	-1.71225	-1.21453
36104655	chr7:36104655:G:A	9.14821e-09	-1.72156	-1.21262
36104661	chr7:36104661:G:T	5.85499e-08	-1.69196e-10	-1.07786
36104680	chr7:36104680:T:C	5.11288e-08	-1.69196e-10	-1.21339
36104793	chr7:36104793:C:G	6.65e-08	-1.69196e-10	-0.950533
36104833	chr7:36104833:C:A	6.88218e-08	-1.69196e-10	-0.916214
36105126	chr7:36105126:A:AT	6.91842e-08	-1.69196e-10	-0.910962
36105455	chr7:36105455:T:C	4.04185e-08	-1.44845	-2.6077e-10
36105488	chr7:36105488:G:GT	1.33984e-08	-1.3449	-1.20769
36105513	chr7:36105513:G:A	3.01947e-08	-1.54102	-0.19905
36105527	chr7:36105527:C:T	7.11331e-08	-1.69196e-10	-0.883181
36105675	chr7:36105675:A:G	6.99637e-08	-1.69196e-10	-0.899758
36105726	chr7:36105726:C:T	2.99399e-08	-1.74854	-2.6077e-10
36106045	chr7:36106045:A:C	5.5337e-08	-1.69196e-10	-1.13429
36106187	chr7:36106187:G:A	1.39454e-08	-1.30223	-1.21035
36106369	chr7:36106369:G:A	6.51533e-08	-1.69196e-10	-0.970992
36106447	chr7:36106447:T:C	1.55074e-08	-1.44884	-0.957575
36106661	chr7:36106661:T:C	1.27592e-08	-1.46972	-1.13176
36107040	chr7:36107040:A:T	8.77493e-09	-1.76692	-1.20891
36107331	chr7:36107331:T:G	9.57555e-09	-1.75198	-1.13654
36107368	chr7:36107368:T:G	9.66703e-09	-1.72553	-1.15349
36107914	chr7:36107914:A:G	1.96906e-08	-1.65406	-0.513536
36107991	chr7:36107991:T:A	6.71709e-08	-1.69196e-10	-0.940494
36108084	chr7:36108084:G:T	9.35713e-09	-1.76049	-1.1511
36108177	chr7:36108177:A:G	1.37974e-08	-1.38198	-1.14128
36108205	chr7:36108205:C:T	1.3034e-08	-1.36276	-1.21741
36108430	chr7:36108430:G:A	1.73001e-07	-1.69196e-10	0.00556398
36108604	chr7:36108604:T:C	1.70994e-07	-1.69196e-10	-0.00610675
36109351	chr7:36109351:T:C	1.57414e-08	-1.5985	-0.792935
36109369	chr7:36109369:G:A	1.73481e-08	-1.66386	-0.630387
36109667	chr7:36109667:G:A	1.62285e-08	-1.30328	-1.05768
36109789	chr7:36109789:TC:T	1.39721e-08	-1.3448	-1.16587
36110042	chr7:36110042:T:C	1.2575e-08	-1.50035	-1.11567
36110043	chr7:36110043:G:A	2.13428e-08	-0.876858	-1.21016
36110104	chr7:36110104:A:G	1.44199e-08	-1.31947	-1.15965
36110363	chr7:36110363:G:A	1.28521e-08	-1.44341	-1.15081
36110448	chr7:36110448:C:T	4.17746e-08	-1.41545	-2.6077e-10
36110715	chr7:36110715:T:C	5.3451e-08	-1.69196e-10	-1.16897
36111003	chr7:36111003:A:C	5.53709e-08	-1.69196e-10	-1.13368
36111048	chr7:36111048:A:T	1.48453e-08	-1.37325	-1.0768
36111058	chr7:36111058:T:C	1.45097e-08	-1.40113	-1.07179
36111094	chr7:36111094:AGAAGGATT:A	5.09769e-08	-1.69196e-10	-1.21636
36111158	chr7:36111158:G:A	8.95324e-09	-1.76753	-1.18819
36111283	chr7:36111283:G:A	5.09991e-08	-1.69196e-10	-1.21593
36112367	chr7:36112367:A:G	6.12621e-08	-1.69196e-10	-1.03257
36112399	chr7:36112399:T:C	1.05449e-08	-1.59426	-1.19783
36112743	chr7:36112743:A:C	6.44246e-08	-1.69196e-10	-0.98224
36112963	chr7:36112963:T:C	1.15189e-08	-1.53692	-1.16682
36113173	chr7:36113173:G:A	1.05773e-08	-1.60394	-1.18508
36113263	chr7:36113263:C:T	2.99546e-08	-1.74805	-2.6077e-10
36113602	chr7:36113602:T:C	1.60491e-07	-1.69196e-10	-0.0694979
36113614	chr7:36113614:T:G	3.97402e-08	-1.46537	-2.6077e-10
36113923	chr7:36113923:C:T	5.09216e-08	-1.69196e-10	-1.21745
36113937	chr7:36113937:C:T	1.27e-08	-1.42201	-1.18412
36114081	chr7:36114081:A:G	7.62754e-08	-0.813384	-2.6077e-10
36114468	chr7:36114468:C:G	1.04767e-08	-1.62479	-1.17379
36114522	chr7:36114522:C:T	1.07393e-08	-1.55643	-1.2174
36114620	chr7:36114620:C:T	5.13759e-08	-1.69196e-10	-1.20857
36114671	chr7:36114671:T:C	1.59423e-07	-1.69196e-10	-0.0761743
36114689	chr7:36114689:T:C	1.05786e-08	-1.61038	-1.17852
36114769	chr7:36114769:A:T	8.98889e-09	-1.76672	-1.18503
36114808	chr7:36114808:G:A	6.05851e-08	-1.69196e-10	-1.04369
36115115	chr7:36115115:AACTC:A	1.6234e-08	-1.14795	-1.21267
36115155	chr7:36115155:G:C	1.08474e-08	-1.64948	-1.11433
36115168	chr7:36115168:G:A	1.02538e-08	-1.62667	-1.19342
36115220	chr7:36115220:G:A	1.77127e-07	-1.69196e-10	0.0291302
36115461	chr7:36115461:C:A	1.30764e-08	-1.36301	-1.21392
36115462	chr7:36115462:T:C	5.17727e-08	-1.69196e-10	-1.20087
36115634	chr7:36115634:G:A	1.24088e-08	-1.46192	-1.16741
36115694	chr7:36115694:A:G	6.08857e-08	-1.69196e-10	-1.03874
36116081	chr7:36116081:T:C	1.06775e-08	-1.59027	-1.18933
36116184	chr7:36116184:A:G	1.88376e-08	-1.32339	-0.888493
36116254	chr7:36116254:T:C	1.24272e-07	-1.69196e-10	-0.325262
36116419	chr7:36116419:C:T	5.09599e-08	-1.69196e-10	-1.2167
36116453	chr7:36116453:T:A	5.09568e-08	-1.69196e-10	-1.21676
36116537	chr7:36116537:C:T	1.16658e-08	-1.48809	-1.20298
36116633	chr7:36116633:G:A	5.57529e-08	-1.69196e-10	-1.1268
36117080	chr7:36117080:C:T	1.1256e-08	-1.53349	-1.19335
36117347	chr7:36117347:T:C	1.21525e-08	-1.45773	-1.19247
36117764	chr7:36117764:C:A	1.61447e-08	-1.14869	-1.21745
36117809	chr7:36117809:C:G	1.51801e-08	-1.49756	-0.930183
36117877	chr7:36117877:A:G	1.45896e-07	-1.69196e-10	-0.164838
36117880	chr7:36117880:G:A	1.5559e-08	-1.4767	-0.926396
36118378	chr7:36118378:T:C	1.37475e-08	-1.32844	-1.19844
36118832	chr7:36118832:T:C	1.78596e-08	-1.12186	-1.14334
36118953	chr7:36118953:A:G	9.03028e-09	-1.74552	-1.20163
36119072	chr7:36119072:G:A	1.15656e-08	-1.49535	-1.20435
36119239	chr7:36119239:A:C	5.12016e-08	-1.69196e-10	-1.21196
36119386	chr7:36119386:T:C	5.38933e-08	-1.69196e-10	-1.16073
36119979	chr7:36119979:A:G	5.1288e-08	-1.69196e-10	-1.21028
36120035	chr7:36120035:T:G	1.88849e-08	-1.53973	-0.669641
36120310	chr7:36120310:G:A	5.13759e-08	-1.69196e-10	-1.20857
36120350	chr7:36120350:T:C	2.93396e-08	-1.7688	-2.6077e-10
36120849	chr7:36120849:G:C	5.17662e-08	-1.69196e-10	-1.201
36120950	chr7:36120950:A:G	2.99012e-08	-1.74984	-2.6077e-10
36121095	chr7:36121095:G:A	4.21663e-08	-1.40611	-2.6077e-10
36121205	chr7:36121205:C:T	5.103e-08	-1.69196e-10	-1.21532
36121767	chr7:36121767:A:G	5.39515e-08	-1.69196e-10	-1.15965
36122008	chr7:36122008:T:C	5.32491e-08	-1.69196e-10	-1.17275
36122395	chr7:36122395:G:C	1.59908e-08	-1.56008	-0.815645
36122483	chr7:36122483:A:G	1.7209e-08	-1.53984	-0.762464
36122584	chr7:36122584:C:A	2.96768e-08	-1.45973	-0.297644
36122612	chr7:36122612:C:T	6.25328e-08	-1.69196e-10	-1.01204
36122808	chr7:36122808:A:C	2.63117e-08	-1.27629	-0.601427
36123032	chr7:36123032:A:G	5.09305e-08	-1.69196e-10	-1.21727
36123692	chr7:36123692:C:T	5.88653e-08	-1.69196e-10	-1.07248
36123979	chr7:36123979:G:T	5.39129e-08	-1.69196e-10	-1.16037
36124437	chr7:36124437:C:T	1.21725e-07	-1.69196e-10	-0.345971
36124708	chr7:36124708:C:T	5.91331e-08	-1.69196e-10	-1.06794
36124770	chr7:36124770:A:C	8.74707e-08	-0.67643	-2.6077e-10
36124868	chr7:36124868:A:G	7.71667e-08	-0.801767	-2.6077e-10
36124917	chr7:36124917:G:A	5.15764e-08	-1.69196e-10	-1.20467
36125536	chr7:36125536:T:C	5.34607e-08	-1.69196e-10	-1.16879
36125566	chr7:36125566:G:A	3.2417e-08	-0.702412	-0.966641
36126710	chr7:36126710:G:C	5.13776e-08	-1.69196e-10	-1.20853
36127498	chr7:36127498:C:T	1.95233e-08	-1.54861	-0.627518
36127541	chr7:36127541:T:C	5.15822e-08	-1.69196e-10	-1.20456
36127575	chr7:36127575:C:T	2.23829e-08	-1.47054	-0.568904
36127763	chr7:36127763:C:T	3.96021e-08	-1.46885	-2.6077e-10
36127994	chr7:36127994:T:C	5.36555e-08	-1.69196e-10	-1.16515
36128257	chr7:36128257:C:T	1.37468e-07	-1.69196e-10	-0.224341
36128364	chr7:36128364:C:T	1.63197e-08	-1.14022	-1.21514
36128415	chr7:36128415:G:T	1.90592e-08	-1.53396	-0.666231
36128599	chr7:36128599:G:A	2.65301e-08	-1.41864	-0.450818
36128752	chr7:36128752:A:C	1.15162e-08	-1.49601	-1.20797
36129130	chr7:36129130:G:A	5.10874e-08	-1.69196e-10	-1.2142
36129474	chr7:36129474:A:G	2.25429e-08	-1.48748	-0.544836
36129487	chr7:36129487:G:A	8.17475e-08	-0.863773	0.119674
36129558	chr7:36129558:C:T	9.10139e-09	-1.76206	-1.17725
36129593	chr7:36129593:T:C	2.0197e-08	-1.73703	-0.405174
36129637	chr7:36129637:AG:A	6.69043e-08	-1.69196e-10	-0.944472
36129639	chr7:36129639:CA:C	6.61683e-08	-1.69196e-10	-0.955534
36129655	chr7:36129655:A:G	6.02893e-08	0.0489078	-1.09749
36130406	chr7:36130406:C:T	1.34705e-08	-1.33739	-1.20984
36130589	chr7:36130589:A:G	1.54789e-08	-1.42198	-0.986282
36130625	chr7:36130625:G:A	5.26098e-08	-1.69196e-10	-1.18483
36130680	chr7:36130680:T:C	1.81463e-07	0.0533157	-2.6077e-10
36130782	chr7:36130782:T:G	4.5997e-08	-0.128049	-1.19111
36130789	chr7:36130789:A:T	1.4561e-08	-1.29497	-1.17442
36130868	chr7:36130868:G:A	1.3009e-08	-1.59465	-0.987442
36130947	chr7:36130947:C:T	1.31908e-08	-1.35579	-1.21242
36131196	chr7:36131196:C:A	3.00391e-08	-1.74524	-2.6077e-10
36131273	chr7:36131273:G:A	9.79278e-09	-1.65023	-1.21586
36131444	chr7:36131444:G:A	1.37395e-08	-1.32154	-1.20591
36131657	chr7:36131657:G:A	5.12629e-08	-1.69196e-10	-1.21077
36131910	chr7:36131910:C:A	6.18039e-08	0.190611	-1.21438
36132010	chr7:36132010:A:C	1.4529e-08	-1.64037	-0.831221
36132075	chr7:36132075:C:T	1.06857e-08	-1.5707	-1.20813
36132232	chr7:36132232:A:T	2.06399e-08	-1.16467	-0.955839
36132239	chr7:36132239:A:G	2.00096e-08	-1.17225	-0.979272
36132283	chr7:36132283:C:T	2.08929e-08	-1.18204	-0.926287
36132343	chr7:36132343:C:T	1.63676e-08	-1.76303	-0.589405
36132370	chr7:36132370:G:A	6.41065e-08	-1.01919	0.0319975
36132876	chr7:36132876:G:A	1.63089e-08	-1.75904	-0.596987
36132956	chr7:36132956:T:C	5.21967e-08	-1.69196e-10	-1.19272
36133131	chr7:36133131:T:C	1.65242e-08	-1.75895	-0.583953
36133137	chr7:36133137:C:T	6.67446e-08	-1.69196e-10	-0.946861
36133177	chr7:36133177:G:A	1.19263e-08	-1.51785	-1.15114
36133283	chr7:36133283:T:C	1.20498e-08	-1.50256	-1.15613
36133311	chr7:36133311:A:C	5.19523e-08	-1.69196e-10	-1.19741
36133671	chr7:36133671:C:T	1.38433e-08	-1.64273	-0.8772
36133745	chr7:36133745:C:T	6.31342e-08	0.194846	-1.19732
36134387	chr7:36134387:CAT:C	1.32439e-08	-1.35121	-1.21299
36134461	chr7:36134461:T:C	7.44271e-08	0.375469	-1.21338
36134494	chr7:36134494:C:G	1.71601e-08	-1.64976	-0.655389
36134596	chr7:36134596:C:T	5.11356e-08	-1.69196e-10	-1.21325
36134871	chr7:36134871:C:T	1.10413e-08	-1.58047	-1.16562
36135221	chr7:36135221:T:C	1.05854e-07	-1.69196e-10	-0.485673
36135263	chr7:36135263:T:C	1.25137e-08	-1.41413	-1.20678
36135917	chr7:36135917:G:A	5.27475e-08	-1.69196e-10	-1.18222
36135996	chr7:36135996:C:T	7.6214e-08	-1.69196e-10	-0.814189
36136005	chr7:36136005:A:T	6.24839e-08	-1.69196e-10	-1.01283
36136731	chr7:36136731:C:A	1.16441e-08	-1.48166	-1.21128
36136782	chr7:36136782:T:C	9.99088e-08	-1.69196e-10	-0.543477
36136953	chr7:36136953:T:G	3.22758e-08	-1.67342	-2.6077e-10
36137669	chr7:36137669:C:T	1.81182e-08	-1.28362	-0.967196
36137775	chr7:36137775:G:A	1.50464e-08	-1.65594	-0.780656
36137869	chr7:36137869:G:A	3.83065e-08	-1.51918	0.0170672
36138225	chr7:36138225:A:G	5.34356e-08	-1.69196e-10	-1.16926
36138393	chr7:36138393:C:G	6.01769e-07	-1.69196e-10	1.25214
36138444	chr7:36138444:G:A	1.07451e-08	-1.5574	-1.21588
36138485	chr7:36138485:G:A	5.09403e-08	-1.69196e-10	-1.21708
36138764	chr7:36138764:G:A	1.61639e-07	0.29365	-0.356017
36138871	chr7:36138871:A:C	4.18396e-08	-0.264747	-1.14914
36139006	chr7:36139006:A:G	5.03968e-08	-0.026074	-1.20173
36139071	chr7:36139071:G:A	7.08672e-08	-1.69196e-10	-0.886926
36139130	chr7:36139130:G:A	1.13281e-08	-1.64415	-1.0763
36139451	chr7:36139451:A:G	1.4716e-08	-1.24779	-1.21101
36139971	chr7:36139971:C:A	5.40831e-08	-1.69196e-10	-1.15721
36140049	chr7:36140049:T:TC	9.9431e-09	-1.7621	-1.08875
36140413	chr7:36140413:A:G	9.52031e-09	-1.76784	-1.12647
36140736	chr7:36140736:T:C	3.54176e-07	-1.69196e-10	0.72206
36140968	chr7:36140968:T:C	1.32032e-08	-1.64961	-0.917668
36140988	chr7:36140988:G:T	1.12242e-07	-1.69196e-10	-0.427077
36140990	chr7:36140990:C:A	1.84505e-08	-1.61057	-0.622073
36141676	chr7:36141676:G:A	1.54338e-08	-1.67512	-0.736056
36141763	chr7:36141763:A:G	1.0832e-08	-1.57883	-1.18641
36141891	chr7:36141891:A:G	1.05304e-08	-1.76819	-1.02528
36142078	chr7:36142078:T:C	3.65873e-07	-1.69196e-10	0.754551
36142330	chr7:36142330:C:T	9.84626e-09	-1.76888	-1.09177
36142538	chr7:36142538:G:A	1.43064e-08	-1.69698	-0.790048
36142878	chr7:36142878:C:T	1.85084e-08	-1.59627	-0.633243
36143247	chr7:36143247:G:A	1.0567e-08	-1.76613	-1.02387
36143465	chr7:36143465:C:T	6.64825e-08	-1.69196e-10	-0.950795
36143690	chr7:36143690:C:T	1.05119e-08	-1.76543	-1.02979
36144073	chr7:36144073:C:T	9.89964e-09	-1.76705	-1.08818
36144549	chr7:36144549:C:G	1.05641e-08	-1.76609	-1.02418
36144592	chr7:36144592:C:T	1.03343e-08	-1.76643	-1.04583
36144648	chr7:36144648:C:T	1.2935e-08	-1.70741	-0.880391
36144870	chr7:36144870:A:G	1.05131e-08	-1.76673	-1.02838
36144896	chr7:36144896:C:A	1.18597e-08	-1.45735	-1.21724
36144975	chr7:36144975:G:A	1.07011e-08	-1.73303	-1.04436
36145053	chr7:36145053:G:A	4.56427e-08	-0.128401	-1.19849
36145099	chr7:36145099:T:C	1.04182e-08	-1.76642	-1.03776
36145119	chr7:36145119:C:T	1.3226e-08	-1.75874	-0.80681
36145144	chr7:36145144:G:A	1.04645e-08	-1.76646	-1.03328
36145222	chr7:36145222:C:G	1.33347e-08	-1.76068	-0.796685
36145241	chr7:36145241:A:T	1.05026e-08	-1.76673	-1.02938
36145314	chr7:36145314:AT:A	9.86493e-09	-1.68339	-1.17536
36145681	chr7:36145681:C:T	1.04604e-08	-1.76633	-1.03381
36145800	chr7:36145800:T:C	1.00263e-08	-1.63188	-1.21064
36145822	chr7:36145822:G:A	1.2262e-08	-1.65045	-0.990785
36145824	chr7:36145824:A:C	1.29667e-08	-1.65311	-0.932244
36146116	chr7:36146116:C:CAAAATAT	1.05906e-08	-1.76692	-1.02084
36146133	chr7:36146133:C:A	1.36727e-08	-1.34797	-1.18436
36146217	chr7:36146217:A:G	3.97249e-08	-0.277506	-1.18825
36146244	chr7:36146244:T:C	5.36146e-08	-1.69196e-10	-1.16591
36146285	chr7:36146285:A:C	6.23455e-08	-1.69196e-10	-1.01504
36146460	chr7:36146460:G:A	1.04797e-08	-1.76612	-1.03217
36146501	chr7:36146501:C:T	1.03859e-08	-1.76432	-1.04297
36146525	chr7:36146525:C:T	1.47116e-08	-1.67713	-0.781973
36146762	chr7:36146762:G:C	1.06869e-08	-1.76665	-1.01207
36147061	chr7:36147061:C:T	1.05918e-08	-1.76632	-1.02133
36147397	chr7:36147397:A:T	1.21522e-08	-1.62823	-1.02199
36147557	chr7:36147557:C:T	1.16541e-08	-1.47574	-1.21634
36147760	chr7:36147760:C:T	1.05752e-08	-1.76663	-1.02259
36147948	chr7:36147948:C:T	5.19825e-08	-1.69196e-10	-1.19683
36148350	chr7:36148350:T:C	5.09667e-08	-1.69196e-10	-1.21656
36148368	chr7:36148368:C:T	1.51103e-08	-1.60579	-0.826569
36148993	chr7:36148993:ACT:A	9.82936e-09	-1.66687	-1.19549
36149007	chr7:36149007:G:A	1.01153e-08	-1.76679	-1.06689
36149008	chr7:36149008:A:G	1.00973e-08	-1.76524	-1.07022
36149036	chr7:36149036:G:A	5.17653e-08	-1.69196e-10	-1.20102
36149110	chr7:36149110:C:T	1.3281e-08	-1.76122	-0.800176
36149435	chr7:36149435:T:C	5.19062e-08	-1.69196e-10	-1.1983
36149654	chr7:36149654:A:AAG	5.1823e-08	-1.69196e-10	-1.1999
36149959	chr7:36149959:A:G	9.902e-09	-1.65221	-1.20279
36150062	chr7:36150062:T:C	1.53909e-08	-1.64318	-0.770776
36150189	chr7:36150189:T:C	9.41679e-09	-1.76042	-1.14482
36150330	chr7:36150330:C:T	1.44327e-08	-1.33003	-1.1482
36150378	chr7:36150378:A:G	3.01589e-08	-1.2579	-0.483359
36150404	chr7:36150404:C:T	4.05289e-08	-1.05516	-0.390562
36150650	chr7:36150650:C:T	1.3304e-08	-1.74192	-0.817755
36150817	chr7:36150817:C:T	8.93142e-09	-1.76391	-1.19425
36151291	chr7:36151291:T:C	3.22084e-08	-1.67551	-2.6077e-10
36151431	chr7:36151431:G:A	5.90093e-08	-1.43283	0.362786
36151794	chr7:36151794:T:C	2.45345e-07	-1.69196e-10	0.354931
36152078	chr7:36152078:A:C	5.4974e-08	-1.69196e-10	-1.14087
36152090	chr7:36152090:G:A	8.88443e-09	-1.75039	-1.21304
36152435	chr7:36152435:G:A	5.56847e-08	-1.69196e-10	-1.12803
36152441	chr7:36152441:A:C	1.21056e-06	-1.69196e-10	1.95111
36152498	chr7:36152498:C:G	2.08947e-08	-1.37808	-0.730156
36152792	chr7:36152792:C:T	2.30663e-08	-1.50042	-0.508947
36152824	chr7:36152824:T:C	2.88155e-08	-1.52895	-0.257869
36152857	chr7:36152857:C:T	3.31877e-08	-1.64556	-2.6077e-10
36152950	chr7:36152950:A:G	5.87139e-08	-1.69196e-10	-1.07506
36153085	chr7:36153085:C:G	8.92106e-09	-1.75469	-1.20463
36153160	chr7:36153160:G:T	5.09387e-08	-1.69196e-10	-1.21711
36153296	chr7:36153296:T:C	1.39567e-07	-1.69196e-10	-0.209193
36153298	chr7:36153298:G:A	5.09905e-08	-1.69196e-10	-1.2161
36153533	chr7:36153533:T:G	3.01016e-08	-1.66834	-0.0748154
36153573	chr7:36153573:A:C	1.24909e-07	-1.69196e-10	-0.320151
36153864	chr7:36153864:A:G	5.11034e-08	-1.69196e-10	-1.21388
36153956	chr7:36153956:C:T	7.13803e-08	-0.879713	-2.6077e-10
36154109	chr7:36154109:T:C	6.25038e-08	-1.69196e-10	-1.01251
36154687	chr7:36154687:G:A	5.6443e-08	-1.69196e-10	-1.1145
36155382	chr7:36155382:T:C	5.61368e-07	-1.69196e-10	1.18264
36155441	chr7:36155441:T:C	2.64954e-08	-1.50773	-0.363031
36155556	chr7:36155556:A:G	3.4406e-08	-1.6095	-2.6077e-10
36155987	chr7:36155987:G:C	5.19134e-08	-1.69196e-10	-1.19816
36156275	chr7:36156275:C:T	5.10635e-08	-1.69196e-10	-1.21466
36156312	chr7:36156312:T:C	5.19646e-08	-1.69196e-10	-1.19717
36156382	chr7:36156382:C:G	1.85568e-08	-1.76419	-0.462705
36156416	chr7:36156416:A:G	7.93463e-08	-1.69196e-10	-0.773912
36156770	chr7:36156770:A:T	2.54318e-08	-0.889818	-1.02192
36156921	chr7:36156921:C:T	5.32928e-08	-1.69196e-10	-1.17193
36157051	chr7:36157051:T:C	1.71768e-08	-1.74695	-0.557224
36157102	chr7:36157102:G:A	1.66677e-08	-1.72894	-0.60532
36157312	chr7:36157312:A:G	1.92372e-08	-1.74745	-0.443442
36157347	chr7:36157347:C:A	1.93333e-08	-1.74612	-0.439783
36157362	chr7:36157362:G:T	1.88167e-08	-1.75041	-0.462582
36157511	chr7:36157511:C:T	5.2404e-08	-1.69196e-10	-1.18875
36157761	chr7:36157761:C:T	5.51182e-08	-1.69196e-10	-1.13826
36157830	chr7:36157830:T:C	5.28982e-08	-1.69196e-10	-1.17937
36158001	chr7:36158001:G:A	1.08478e-08	-1.65138	-1.11239
36158323	chr7:36158323:GGCGCACTTGCTAAATTGTGA:G	1.94926e-08	-1.73006	-0.447639
36158397	chr7:36158397:C:G	5.25129e-08	-1.69196e-10	-1.18668
36158795	chr7:36158795:C:T	5.28985e-08	-1.02141	-0.157948
36158902	chr7:36158902:A:G	5.26166e-08	-1.69196e-10	-1.1847
36159284	chr7:36159284:C:A	5.25246e-08	-1.69196e-10	-1.18645
36159367	chr7:36159367:G:A	1.86619e-08	-1.27123	-0.950016
36159518	chr7:36159518:T:C	5.60912e-08	-1.66655	0.545796
36159561	chr7:36159561:G:A	4.85502e-08	-1.02616	-0.238978
36160117	chr7:36160117:T:G	5.81025e-08	-1.69196e-10	-1.08553
36160134	chr7:36160134:C:T	5.22668e-08	-1.68435	0.492973
36160312	chr7:36160312:A:G	1.45678e-08	-1.70971	-0.759212
36160957	chr7:36160957:G:A	1.03097e-07	-0.51206	-2.6077e-10
36161240	chr7:36161240:C:T	1.65284e-08	-1.55264	-0.790015
36161455	chr7:36161455:A:ATGGG	2.32073e-08	-0.788649	-1.21462
36161493	chr7:36161493:A:G	8.25173e-08	-0.986593	0.251867
36161566	chr7:36161566:C:T	2.97597e-08	-1.56178	-0.192803
36161653	chr7:36161653:C:T	5.20778e-08	-1.69196e-10	-1.195
36162104	chr7:36162104:G:A	5.34429e-08	-1.6659	0.496781
36162321	chr7:36162321:T:A	8.84172e-09	-1.7626	-1.20566
36162503	chr7:36162503:G:T	1.68097e-08	-1.46177	-0.864012
36162600	chr7:36162600:T:C	5.09525e-08	-1.69196e-10	-1.21684
36162807	chr7:36162807:A:G	1.63231e-08	-1.4548	-0.900357
36162897	chr7:36162897:A:G	5.15999e-08	-1.66373	0.459516
36163535	chr7:36163535:T:A	1.36595e-08	-1.71442	-0.818878
36163652	chr7:36163652:G:A	5.1462e-08	-1.69196e-10	-1.20689
36163682	chr7:36163682:A:G	5.54595e-08	-1.69196e-10	-1.13208
36163696	chr7:36163696:A:G	1.27322e-08	-1.70069	-0.902913
36163729	chr7:36163729:T:C	2.95056e-08	-1.76316	-2.6077e-10
36164061	chr7:36164061:G:A	3.45524e-08	-1.60526	-2.6077e-10
36164150	chr7:36164150:A:G	1.231e-08	-1.58812	-1.0492
36164398	chr7:36164398:ACT:A	6.9476e-08	-1.69196e-10	-0.906754
36164403	chr7:36164403:C:CTT	6.96522e-08	-1.69196e-10	-0.904221
36164404	chr7:36164404:A:G	6.9476e-08	-1.69196e-10	-0.906754
36164553	chr7:36164553:T:C	1.49304e-08	-1.71083	-0.733512
36164559	chr7:36164559:T:A	1.28265e-07	0.191505	-0.485138
36165053	chr7:36165053:TTTTAA:T	1.60948e-08	-1.44684	-0.922396
36165778	chr7:36165778:G:A	9.99141e-09	-1.73741	-1.1086
36166064	chr7:36166064:C:T	5.77613e-08	-1.69196e-10	-1.09142
36166129	chr7:36166129:A:G	5.51466e-08	-1.69196e-10	-1.13774
36167206	chr7:36167206:C:T	3.74456e-08	-1.37177	-0.153071
36167381	chr7:36167381:C:A	5.16876e-08	-1.67034	0.467818
36167637	chr7:36167637:CA:C	2.37737e-08	-1.59116	-0.387995
36167814	chr7:36167814:C:T	8.32509e-08	-1.69196e-10	-0.725875
36167840	chr7:36167840:C:T	3.58946e-08	-1.39372	-0.17343
36167864	chr7:36167864:G:A	1.44496e-08	-1.26439	-1.21267
36168072	chr7:36168072:C:T	6.48314e-08	-1.64182	0.665875
36168526	chr7:36168526:G:A	5.48308e-08	-1.69196e-10	-1.14348
36168975	chr7:36168975:C:A	3.49404e-08	-1.69373	0.0996424
36169134	chr7:36169134:G:A	1.08506e-07	-1.69196e-10	-0.460929
36169356	chr7:36169356:T:C	1.32987e-08	-1.51321	-1.04686
36169995	chr7:36169995:G:A	1.50829e-08	-1.6543	-0.779875
36170306	chr7:36170306:G:A	5.19082e-08	-1.69196e-10	-1.19826
36170380	chr7:36170380:G:A	6.55883e-08	-1.71086	0.746523
36170430	chr7:36170430:T:A	1.07973e-07	-1.69196e-10	-0.465856
36170433	chr7:36170433:A:G	4.02052e-08	-1.53956	0.0858169
36170680	chr7:36170680:G:A	4.75713e-08	-1.56487	0.279362
36170685	chr7:36170685:T:A	1.48592e-08	-1.66723	-0.78189
36170876	chr7:36170876:G:A	1.41144e-08	-1.35701	-1.14353
36171057	chr7:36171057:A:G	1.64255e-08	-1.60461	-0.744292
36171136	chr7:36171136:C:T	1.55224e-08	-1.47741	-0.928043
36171277	chr7:36171277:G:C	1.09383e-07	-1.69196e-10	-0.452876
36171395	chr7:36171395:G:A	1.66358e-08	-1.64154	-0.694641
36171434	chr7:36171434:C:T	1.16882e-08	-1.76882	-0.920334
36171444	chr7:36171444:G:A	5.45493e-08	-1.69196e-10	-1.14863
36171501	chr7:36171501:A:G	1.20339e-08	-1.76893	-0.891076
36171538	chr7:36171538:C:T	1.0546e-08	-1.67125	-1.12074
36171801	chr7:36171801:C:T	5.22013e-08	-1.69196e-10	-1.19263
36172016	chr7:36172016:A:G	1.53233e-08	-1.76084	-0.657521
36172042	chr7:36172042:G:T	5.3736e-08	-1.69196e-10	-1.16365
36172559	chr7:36172559:C:G	5.13927e-08	-1.69196e-10	-1.20824
36172710	chr7:36172710:C:T	7.64573e-08	-1.69196e-10	-0.811003
36172966	chr7:36172966:T:C	1.34645e-08	-1.33727	-1.21041
36173428	chr7:36173428:G:A	2.65518e-08	-0.737308	-1.13133
36173929	chr7:36173929:C:G	9.95034e-08	0.480611	-1.02815
36174089	chr7:36174089:G:T	1.32549e-07	-1.69196e-10	-0.260784
36174195	chr7:36174195:T:C	5.14741e-08	-1.69196e-10	-1.20666
36174232	chr7:36174232:T:C	5.13058e-08	-1.69196e-10	-1.20993
36174331	chr7:36174331:G:A	5.14195e-08	-1.69196e-10	-1.20772
36174653	chr7:36174653:C:T	5.10998e-08	-1.69196e-10	-1.21395
36174675	chr7:36174675:G:A	1.1427e-07	-1.69196e-10	-0.409173
36174753	chr7:36174753:A:G	8.35735e-08	-1.69196e-10	-0.722009
36175069	chr7:36175069:C:A	2.70624e-07	-1.69196e-10	0.452996
36175215	chr7:36175215:G:A	5.68104e-08	-1.69196e-10	-1.10802
36175245	chr7:36175245:C:T	3.00406e-08	-1.74519	-2.6077e-10
36175446	chr7:36175446:G:C	5.67851e-08	-1.69196e-10	-1.10846
36175516	chr7:36175516:A:G	1.97281e-07	-1.69196e-10	0.136895
36175598	chr7:36175598:C:T	1.2854e-07	-1.69196e-10	-0.291498
36175630	chr7:36175630:C:T	4.59812e-08	-1.3195	-2.6077e-10
36175636	chr7:36175636:G:A	6.40261e-08	-1.69196e-10	-0.988445
36175664	chr7:36175664:A:C	1.72341e-08	-1.08474	-1.21611
36175767	chr7:36175767:G:A	1.61637e-07	-1.69196e-10	-0.0623845
36175910	chr7:36175910:G:T	1.70992e-07	-1.69196e-10	-0.0061175
36175934	chr7:36175934:C:T	6.52222e-08	-1.69196e-10	-0.969936
36175987	chr7:36175987:G:T	1.28412e-07	-1.69196e-10	-0.292492
36175993	chr7:36175993:G:C	1.28482e-07	-1.69196e-10	-0.291948
36175994	chr7:36175994:G:A	1.28554e-07	-1.69196e-10	-0.291386
36176506	chr7:36176506:G:A	1.36503e-07	-1.69196e-10	-0.231388
36177059	chr7:36177059:A:G	1.6237e-07	0.725647	-0.783505
36177232	chr7:36177232:C:T	1.60925e-07	-1.69196e-10	-0.0667943
36177249	chr7:36177249:T:C	1.33059e-08	-1.3528	-1.20672
36177663	chr7:36177663:A:G	5.14186e-08	-1.69196e-10	-1.20773
36178077	chr7:36178077:A:T	1.67751e-08	-1.14035	-1.18749
36178148	chr7:36178148:TTG:T	6.20493e-08	-1.69196e-10	-1.01981
36178216	chr7:36178216:ACAACTGCCATCCCCGCGGTTACTGTTCACTGTCACTTTCTTCTCCAGC:A	1.63812e-07	-1.69196e-10	-0.0490154
36178391	chr7:36178391:A:G	1.47023e-07	-1.69196e-10	-0.157143
36178470	chr7:36178470:T:C	1.28337e-07	-1.69196e-10	-0.293078
36178735	chr7:36178735:C:T	5.39876e-08	-1.69196e-10	-1.15898
36178833	chr7:36178833:G:A	1.63812e-07	-1.69196e-10	-0.0490154
36179583	chr7:36179583:A:G	3.04193e-06	-1.69196e-10	2.87251
36179760	chr7:36179760:T:C	3.11017e-08	-1.71047	-2.6077e-10
36179830	chr7:36179830:A:G	1.51364e-08	-1.22328	-1.20735
36180197	chr7:36180197:C:T	2.41003e-08	-0.815458	-1.15005
36180237	chr7:36180237:C:T	1.47892e-08	-1.76312	-0.690725
36180306	chr7:36180306:G:A	1.02385e-07	-1.69196e-10	-0.518999
36180336	chr7:36180336:G:A	4.52666e-08	-0.509292	-0.825874
36180351	chr7:36180351:C:T	1.18016e-08	-1.73099	-0.948512
36181056	chr7:36181056:G:T	3.52217e-08	-1.58607	-2.6077e-10
36181163	chr7:36181163:C:T	7.70832e-08	-1.69196e-10	-0.802849
36181184	chr7:36181184:C:T	3.93292e-08	-0.491253	-0.984515
36181482	chr7:36181482:C:T	2.77987e-08	-0.661215	-1.16153
36181801	chr7:36181801:G:T	3.58031e-08	-1.5697	-2.6077e-10
36181873	chr7:36181873:G:A	7.29285e-08	-1.38284	0.524583
36181988	chr7:36181988:A:G	1.56909e-08	-1.74194	-0.652709
36182049	chr7:36182049:A:T	2.69068e-08	-1.12791	-0.727446
36182083	chr7:36182083:C:A	1.61745e-07	-1.69196e-10	-0.061712
36182296	chr7:36182296:A:G	1.52117e-08	-1.72074	-0.704931
36182482	chr7:36182482:T:A	1.78472e-08	-1.76676	-0.499133
36182780	chr7:36182780:T:C	3.50964e-08	-0.619834	-0.969803
36182830	chr7:36182830:A:G	7.97141e-08	-1.69196e-10	-0.769288
36182923	chr7:36182923:G:A	1.44795e-08	-1.44866	-1.02634
36183193	chr7:36183193:T:C	1.24686e-07	-1.69196e-10	-0.321937
36183230	chr7:36183230:G:A	5.67507e-08	-1.69196e-10	-1.10907
36183413	chr7:36183413:G:A	3.32353e-08	-0.669349	-0.974775
36183470	chr7:36183470:A:G	1.69251e-08	-1.10248	-1.21646
36183484	chr7:36183484:G:A	1.79699e-08	-1.69894	-0.560097
36183491	chr7:36183491:T:C	1.68243e-08	-1.56398	-0.76093
36183705	chr7:36183705:T:G	8.5727e-08	-1.69196e-10	-0.696567
36183940	chr7:36183940:G:A	8.43727e-08	-1.69196e-10	-0.712491
36184099	chr7:36184099:A:G	1.98466e-08	-0.996267	-1.16344
36184633	chr7:36184633:C:T	3.18382e-08	-0.653245	-1.03382
36184917	chr7:36184917:G:A	7.46078e-08	-1.69196e-10	-0.835489
36185657	chr7:36185657:GGAA:G	1.92996e-08	-0.981561	-1.20609
36185663	chr7:36185663:TG:T	1.91856e-08	-0.987485	-1.20609
36185796	chr7:36185796:G:A	7.71893e-08	-1.69196e-10	-0.801474
36185861	chr7:36185861:T:C	9.35686e-09	-1.69477	-1.21686
36186039	chr7:36186039:T:C	3.01671e-08	-0.780226	-0.960757
36186130	chr7:36186130:G:A	1.8917e-07	-1.69196e-10	0.0949132
36186208	chr7:36186208:T:C	1.01043e-08	-1.65148	-1.18329
36186361	chr7:36186361:C:T	2.52259e-08	-0.747335	-1.17253
36186490	chr7:36186490:T:A	1.20086e-07	-1.69196e-10	-0.359525
36186746	chr7:36186746:G:A	5.5827e-08	-1.69196e-10	-1.12548
36186963	chr7:36186963:A:G	2.88402e-08	-0.746621	-1.03934
36187058	chr7:36187058:CAT:C	2.06774e-08	-0.990987	-1.12771
36187159	chr7:36187159:C:T	2.95281e-08	-1.76239	-2.6077e-10
36187480	chr7:36187480:A:G	9.98231e-09	-1.67015	-1.17677
36187524	chr7:36187524:C:T	4.91768e-08	-1.6869	0.434585
36188089	chr7:36188089:C:T	5.20819e-08	-1.69196e-10	-1.19492
36188199	chr7:36188199:A:G	5.1251e-08	-1.69196e-10	-1.211
36188209	chr7:36188209:CTCTT:C	1.21571e-08	-1.59656	-1.05326
36188339	chr7:36188339:A:G	1.87405e-07	-1.69196e-10	0.0855352
36188535	chr7:36188535:C:G	2.29521e-07	-1.69196e-10	0.288259
36188583	chr7:36188583:A:G	9.05413e-08	-1.71597	1.07404
36188858	chr7:36188858:C:G	3.59649e-08	-1.7117	0.146512
36189104	chr7:36189104:A:T	1.00484e-08	-1.67513	-1.16519
36189154	chr7:36189154:G:A	3.65606e-08	-1.54876	-2.6077e-10
36189199	chr7:36189199:CTA:C	3.71433e-08	-1.72459	0.191643
36189230	chr7:36189230:A:G	1.1338e-08	-1.59876	-1.12081
36189257	chr7:36189257:A:G	9.90417e-08	-1.69196e-10	-0.552193
36189294	chr7:36189294:C:T	1.69977e-08	-1.53231	-0.782345
36189351	chr7:36189351:G:C	1.05468e-07	-0.985106	0.495776
36189430	chr7:36189430:T:C	6.28691e-08	-1.69196e-10	-1.00668
36189542	chr7:36189542:A:G	2.92005e-08	-1.73775	-0.0358013
36189558	chr7:36189558:C:G	1.02247e-07	-1.69196e-10	-0.520343
36189798	chr7:36189798:A:G	9.90279e-09	-1.6871	-1.16782
36189896	chr7:36189896:A:G	2.93358e-08	-1.76893	-2.6077e-10
36190327	chr7:36190327:GCAC:G	1.02854e-08	-1.66115	-1.15586
36190332	chr7:36190332:A:T	1.03484e-08	-1.66141	-1.14949
36190422	chr7:36190422:G:A	7.22875e-08	-1.69196e-10	-0.867083
36190515	chr7:36190515:C:T	1.94814e-07	-1.69196e-10	0.124308
36190659	chr7:36190659:C:G	2.87379e-08	-0.768976	-1.02054
36191381	chr7:36191381:A:T	1.10829e-08	-1.52608	-1.21625
36191741	chr7:36191741:A:G	3.83291e-08	-1.50152	-2.6077e-10
36191906	chr7:36191906:T:A	3.02117e-08	-1.73951	-2.6077e-10
36191954	chr7:36191954:G:A	2.97393e-08	-1.75527	-2.6077e-10
36192477	chr7:36192477:T:C	1.13146e-08	-1.55718	-1.16446
36193115	chr7:36193115:C:T	5.52929e-08	-1.69196e-10	-1.13509
36193156	chr7:36193156:G:A	1.82878e-08	-1.67283	-0.568671
36193298	chr7:36193298:GT:G	1.07851e-08	-1.58747	-1.1821
36193416	chr7:36193416:A:G	1.07311e-08	-1.58975	-1.18484
36193987	chr7:36193987:T:C	1.11011e-08	-1.57432	-1.16637
36194134	chr7:36194134:G:C	1.05253e-08	-1.57656	-1.2174
36194312	chr7:36194312:A:G	1.9108e-07	-1.69196e-10	0.10496
36194396	chr7:36194396:A:T	1.04813e-08	-1.58135	-1.21679
36194892	chr7:36194892:A:G	1.02734e-08	-1.66373	-1.15444
36194958	chr7:36194958:G:A	7.08642e-08	-1.69196e-10	-0.88697
36194991	chr7:36194991:G:A	2.93893e-08	-1.7671	-2.6077e-10
36195273	chr7:36195273:G:A	1.14187e-08	-1.52159	-1.19089
36195284	chr7:36195284:C:A	1.04889e-08	-1.59991	-1.19751
36195299	chr7:36195299:G:T	1.15765e-07	-1.69196e-10	-0.396172
36195420	chr7:36195420:C:T	6.68801e-08	-1.69196e-10	-0.944833
36195490	chr7:36195490:T:C	1.33858e-08	-1.57158	-0.981954
36195582	chr7:36195582:G:A	7.56235e-08	-1.69196e-10	-0.821968
36196276	chr7:36196276:CTG:C	9.45733e-09	-1.68583	-1.21512
36196496	chr7:36196496:C:T	1.06769e-08	-1.57309	-1.20657
36196647	chr7:36196647:C:T	6.98594e-08	-1.69196e-10	-0.90125
36196656	chr7:36196656:T:C	1.39731e-08	-1.57195	-0.938647
36196676	chr7:36196676:A:G	1.14686e-07	-1.69196e-10	-0.405539
36196712	chr7:36196712:T:G	2.34508e-08	-1.21855	-0.774283
36196718	chr7:36196718:A:G	1.01696e-08	-1.62668	-1.20166
36196780	chr7:36196780:C:T	2.35909e-08	-1.17394	-0.812931
36197044	chr7:36197044:A:C	3.73636e-08	-1.52704	-2.6077e-10
36197057	chr7:36197057:G:A	3.10967e-08	-1.0193	-0.691328
36197097	chr7:36197097:G:A	5.99946e-08	-1.69196e-10	-1.05348
36197503	chr7:36197503:T:C	1.44026e-07	-1.69196e-10	-0.17774
36197506	chr7:36197506:A:G	1.56335e-08	-1.76077	-0.637553
36197899	chr7:36197899:A:T	4.36157e-08	-1.37232	-2.6077e-10
36197918	chr7:36197918:A:T	2.02193e-08	-1.50872	-0.632373
36197947	chr7:36197947:G:A	8.2805e-08	-1.69196e-10	-0.731247
36198536	chr7:36198536:AT:A	1.00412e-08	-1.62587	-1.21517
36198606	chr7:36198606:G:A	6.30034e-08	-1.69196e-10	-1.00455
36198661	chr7:36198661:G:A	1.26188e-08	-1.63163	-0.98092
36198870	chr7:36198870:C:T	2.24526e-07	-1.69196e-10	0.266256
36198900	chr7:36198900:T:C	5.96993e-08	-1.69196e-10	-1.05841
36198920	chr7:36198920:G:A	1.67228e-08	-1.55139	-0.779576
36198990	chr7:36198990:T:C	1.03281e-08	-1.60115	-1.21172
36199091	chr7:36199091:C:T	1.57863e-08	-1.57772	-0.810869
36199244	chr7:36199244:C:T	7.95764e-08	-1.69196e-10	-0.771017
36199316	chr7:36199316:T:C	1.09375e-08	-1.59263	-1.16291
36199352	chr7:36199352:C:T	5.95449e-08	-1.69196e-10	-1.061
36199363	chr7:36199363:C:T	1.1271e-08	-1.56846	-1.15704
36199586	chr7:36199586:A:G	6.08037e-08	-1.69196e-10	-1.04008
36199806	chr7:36199806:C:T	7.00581e-08	-1.69196e-10	-0.898409
36199903	chr7:36199903:C:T	1.13937e-07	-1.69196e-10	-0.412093
36200054	chr7:36200054:A:G	7.0694e-08	-1.69196e-10	-0.889375
36200397	chr7:36200397:T:G	3.10601e-08	-1.71181	-2.6077e-10
36200446	chr7:36200446:G:A	1.77263e-08	-1.09732	-1.17536
36200578	chr7:36200578:T:C	5.20631e-07	-1.69196e-10	1.10731
36200661	chr7:36200661:G:A	5.624e-08	-1.69196e-10	-1.11811
36201140	chr7:36201140:A:G	1.11364e-07	-1.69196e-10	-0.434927
36201449	chr7:36201449:C:G	5.75235e-08	-1.69196e-10	-1.09554
36201726	chr7:36201726:G:A	2.31586e-08	-1.55376	-0.451608
36202153	chr7:36202153:C:T	1.01271e-08	-1.68094	-1.15159
36202449	chr7:36202449:C:T	4.03536e-08	-1.40524	-0.0448149
36203026	chr7:36203026:G:A	1.27533e-07	-1.69196e-10	-0.299357
36203070	chr7:36203070:G:A	5.31233e-08	-1.69196e-10	-1.17512
36203164	chr7:36203164:T:G	5.34811e-08	-1.16841	-2.6077e-10
36203709	chr7:36203709:G:A	1.17135e-07	-1.69196e-10	-0.384408
36203826	chr7:36203826:A:G	1.84828e-08	-1.07549	-1.1554
36204095	chr7:36204095:C:T	1.64273e-08	-1.58736	-0.761433
36204213	chr7:36204213:T:A	1.99445e-08	-1.22896	-0.925823
36204274	chr7:36204274:G:A	1.24483e-07	-1.69196e-10	-0.323569
36204323	chr7:36204323:A:T	1.55408e-08	-1.54347	-0.860789
36204934	chr7:36204934:T:A	7.26034e-08	-1.69196e-10	-0.862723
36204974	chr7:36204974:A:G	2.29545e-08	-1.09584	-0.918378
36204986	chr7:36204986:A:C	1.81505e-07	-1.69196e-10	0.0535483
36205307	chr7:36205307:G:C	1.05164e-08	-1.58006	-1.21474
36205503	chr7:36205503:A:T	5.0922e-08	-1.69196e-10	-1.21744
36205593	chr7:36205593:G:A	2.13975e-08	-1.18496	-0.899496
36205749	chr7:36205749:G:A	1.08742e-08	-1.63139	-1.12995
36206109	chr7:36206109:T:C	4.43615e-08	-1.7643	0.408935
36206406	chr7:36206406:A:C	7.03282e-08	-1.69196e-10	-0.894562
36206603	chr7:36206603:T:C	3.35312e-08	-1.44436	-0.190894
36207207	chr7:36207207:A:G	4.68501e-08	-1.30078	-2.6077e-10
36207215	chr7:36207215:A:G	5.21521e-08	-1.69196e-10	-1.19357
36207636	chr7:36207636:C:T	7.03189e-08	-1.69196e-10	-0.894694
36207900	chr7:36207900:T:G	6.63277e-08	-1.69196e-10	-0.953127
36207901	chr7:36207901:T:G	1.32189e-07	-1.69196e-10	-0.263502
36208320	chr7:36208320:TC:T	6.20823e-08	-1.69196e-10	-1.01927
36208769	chr7:36208769:C:G	3.51846e-08	-1.58713	-2.6077e-10
36208832	chr7:36208832:G:A	1.41087e-08	-1.60114	-0.899804
36209118	chr7:36209118:A:G	1.07155e-08	-1.68545	-1.09059
36209251	chr7:36209251:C:G	2.48208e-07	-1.69196e-10	0.36653
36209635	chr7:36209635:GGGCTGCACATGTTT:G	1.45362e-07	-1.69196e-10	-0.168505
36210012	chr7:36210012:C:T	3.60179e-08	-1.03716	-0.526557
36210177	chr7:36210177:G:A	5.22527e-08	-1.69196e-10	-1.19164
36210402	chr7:36210402:A:G	5.12862e-08	-1.69196e-10	-1.21031
36210550	chr7:36210550:C:G	2.98828e-08	-1.63166	-0.118792
36210679	chr7:36210679:TC:T	2.00792e-07	-1.69196e-10	0.154535
36210829	chr7:36210829:C:T	7.73682e-08	-1.69196e-10	-0.799159
36210923	chr7:36210923:T:C	6.03293e-08	-1.69196e-10	-1.04792
36210977	chr7:36210977:A:G	7.3152e-08	-1.69196e-10	-0.855195
36211390	chr7:36211390:G:A	6.07915e-08	-1.69196e-10	-1.04028
36211613	chr7:36211613:G:A	2.29046e-08	-1.26291	-0.75349
36211699	chr7:36211699:C:T	5.92453e-08	-1.69196e-10	-1.06605
36211912	chr7:36211912:C:T	1.9227e-08	-0.975107	-1.21631
36212029	chr7:36212029:G:T	6.04416e-08	-1.69196e-10	-1.04606
36212172	chr7:36212172:C:T	2.42831e-08	-0.961748	-0.996204
36212507	chr7:36212507:C:T	5.26679e-08	-1.75939	0.57566
36212684	chr7:36212684:C:T	2.77406e-08	-1.49948	-0.32536
36212950	chr7:36212950:C:G	3.06488e-07	-1.69196e-10	0.577445
36213008	chr7:36213008:C:T	6.72266e-08	-1.69196e-10	-0.939666
36213220	chr7:36213220:T:C	4.95629e-08	-1.39871	0.154212
36213224	chr7:36213224:G:A	3.002e-08	-1.74587	-2.6077e-10
36213307	chr7:36213307:G:T	5.81814e-08	-1.69196e-10	-1.08417
36213316	chr7:36213316:G:A	2.14919e-08	-1.08645	-0.993609
36213403	chr7:36213403:T:C	2.04185e-08	-1.63834	-0.492957
36213545	chr7:36213545:T:C	3.76223e-08	-1.67762	0.157487
36214189	chr7:36214189:C:T	5.82253e-08	-1.69196e-10	-1.08341
36214539	chr7:36214539:T:C	5.88941e-08	-1.69196e-10	-1.07199
36214685	chr7:36214685:T:C	5.7437e-08	-1.69196e-10	-1.09705
36214801	chr7:36214801:C:T	9.2581e-08	-1.76183	1.14218
36214966	chr7:36214966:C:A	1.21856e-08	-1.43012	-1.21736
36215017	chr7:36215017:C:T	6.79454e-08	-1.69196e-10	-0.929031
36215021	chr7:36215021:C:T	5.32357e-08	-1.69196e-10	-1.17301
36215194	chr7:36215194:G:A	5.85891e-08	-1.69196e-10	-1.07719
36215261	chr7:36215261:C:T	4.12655e-08	-1.42771	-2.6077e-10
36215325	chr7:36215325:C:T	5.12987e-08	-1.69196e-10	-1.21007
36215715	chr7:36215715:A:G	5.82772e-08	-1.69196e-10	-1.08252
36215988	chr7:36215988:G:A	3.4146e-08	-1.61709	-2.6077e-10
36216071	chr7:36216071:T:C	1.70724e-08	-1.74429	-0.565981
36216797	chr7:36216797:C:T	5.93545e-08	-1.69196e-10	-1.06421
36216897	chr7:36216897:T:C	2.93484e-08	-1.7685	-2.6077e-10
36216920	chr7:36216920:A:G	5.83423e-08	-1.69196e-10	-1.08141
36217032	chr7:36217032:A:G	5.82936e-08	-1.69196e-10	-1.08224
36217159	chr7:36217159:A:G	5.86191e-08	-1.69196e-10	-1.07667
36217232	chr7:36217232:T:A	5.82936e-08	-1.69196e-10	-1.08224
36217281	chr7:36217281:A:T	5.5985e-08	-1.69196e-10	-1.12265
36217454	chr7:36217454:G:T	5.64541e-08	-1.69196e-10	-1.11431
36217455	chr7:36217455:C:T	5.64916e-08	-1.69196e-10	-1.11364
36217460	chr7:36217460:T:A	5.64916e-08	-1.69196e-10	-1.11364
36217818	chr7:36217818:A:G	5.83427e-08	-1.69196e-10	-1.0814
36217866	chr7:36217866:A:G	5.82936e-08	-1.69196e-10	-1.08224
36217867	chr7:36217867:G:C	5.82936e-08	-1.69196e-10	-1.08224
36217910	chr7:36217910:A:G	5.09426e-08	-1.69196e-10	-1.21704
36218184	chr7:36218184:G:A	1.03935e-08	-1.5907	-1.21585
36218470	chr7:36218470:C:T	1.05358e-08	-1.57736	-1.2156
36218567	chr7:36218567:C:T	3.26799e-08	-1.66097	-2.6077e-10
36218633	chr7:36218633:T:C	5.86495e-08	-1.69196e-10	-1.07616
36218634	chr7:36218634:A:G	5.12208e-08	-1.69196e-10	-1.21159
36219039	chr7:36219039:G:A	3.38034e-07	-1.69196e-10	0.675413
36219225	chr7:36219225:A:T	2.80471e-07	-1.69196e-10	0.488736
36219226	chr7:36219226:T:C	4.45532e-08	-1.35105	-2.6077e-10
36219263	chr7:36219263:A:T	5.12123e-08	-1.69196e-10	-1.21175
36219314	chr7:36219314:G:A	1.02097e-08	-1.62394	-1.20045
36219389	chr7:36219389:C:A	2.016e-08	-1.66401	-0.480029
36219432	chr7:36219432:G:C	7.61738e-08	-1.69196e-10	-0.814717
36219457	chr7:36219457:T:TGAGCCCAG	5.12033e-08	-1.69196e-10	-1.21193
36219532	chr7:36219532:G:A	5.18154e-08	-1.69196e-10	-1.20005
36219992	chr7:36219992:C:T	5.11023e-08	-1.69196e-10	-1.2139
36220082	chr7:36220082:G:A	5.95069e-08	-1.69196e-10	-1.06164
36220571	chr7:36220571:C:T	1.06726e-08	-1.56404	-1.21601
36220599	chr7:36220599:A:G	5.11787e-08	-1.69196e-10	-1.21241
36220735	chr7:36220735:G:A	5.09309e-08	-1.69196e-10	-1.21726
36220934	chr7:36220934:G:A	5.12022e-08	-1.69196e-10	-1.21195
36220956	chr7:36220956:C:T	5.12401e-08	-1.69196e-10	-1.21121
36221027	chr7:36221027:C:A	6.85529e-08	-0.920128	-2.6077e-10
36221070	chr7:36221070:A:G	5.12274e-08	-1.69196e-10	-1.21146
36221105	chr7:36221105:A:C	7.57612e-08	-1.69196e-10	-0.820149
36221114	chr7:36221114:C:T	5.12681e-08	-1.69196e-10	-1.21067
36221249	chr7:36221249:G:A	2.24597e-08	-0.822131	-1.21388
36221434	chr7:36221434:C:A	5.10506e-08	-1.69196e-10	-1.21492
36221746	chr7:36221746:A:G	1.02002e-07	-1.7605	1.23776
36221794	chr7:36221794:A:G	5.90152e-08	-1.69196e-10	-1.06994
36222017	chr7:36222017:T:C	5.17719e-08	-1.69196e-10	-1.20089
36222075	chr7:36222075:TA:T	3.56067e-08	-1.5752	-2.6077e-10
36222162	chr7:36222162:T:C	9.88308e-09	-1.65714	-1.19977
36222199	chr7:36222199:T:C	1.53515e-07	-1.69196e-10	-0.113935
36222331	chr7:36222331:G:T	5.56368e-08	-1.69196e-10	-1.12889
36222404	chr7:36222404:G:T	1.01228e-08	-1.61837	-1.21458
36222575	chr7:36222575:C:T	6.648e-08	-1.69196e-10	-0.950834
36222757	chr7:36222757:G:A	6.64984e-08	-1.69196e-10	-0.950557
36223066	chr7:36223066:G:A	3.01837e-07	-1.69196e-10	0.562153
36223122	chr7:36223122:A:G	6.4669e-08	-1.69196e-10	-0.978453
36223298	chr7:36223298:A:G	2.1051e-07	-1.69196e-10	0.201796
36223310	chr7:36223310:G:A	1.6715e-07	-1.75926	1.73041
36223459	chr7:36223459:G:A	1.90096e-08	-1.76887	-0.433916
36223627	chr7:36223627:T:C	2.89709e-07	-1.69196e-10	0.521143
36224049	chr7:36224049:T:G	7.83308e-08	-1.69196e-10	-0.786794
36224740	chr7:36224740:T:A	5.10392e-08	-1.69196e-10	-1.21514
36225087	chr7:36225087:G:C	6.27017e-08	-1.69196e-10	-1.00935
36225295	chr7:36225295:TATG:T	2.84794e-07	-1.69196e-10	0.50403
36225424	chr7:36225424:C:T	1.54516e-08	-1.20709	-1.20293
36225428	chr7:36225428:G:A	5.09836e-08	-1.69196e-10	-1.21623
36225537	chr7:36225537:T:A	5.19503e-08	-1.69196e-10	-1.19745
36225560	chr7:36225560:G:A	5.75146e-08	-1.69196e-10	-1.0957
36225778	chr7:36225778:A:G	2.97124e-07	-1.69196e-10	0.546414
36225882	chr7:36225882:T:C	6.92648e-08	-1.69196e-10	-0.909798
36225888	chr7:36225888:G:T	6.3899e-08	-1.69196e-10	-0.990431
36225933	chr7:36225933:T:C	2.87902e-07	-1.69196e-10	0.514884
36225950	chr7:36225950:A:G	2.84133e-07	-1.69196e-10	0.501709
36226303	chr7:36226303:G:A	2.72537e-08	-1.18063	-0.661913
36226417	chr7:36226417:G:C	9.35808e-09	-1.69552	-1.21597
36226503	chr7:36226503:A:C	5.66784e-08	-1.69196e-10	-1.11034
36226535	chr7:36226535:A:G	7.12139e-08	-1.69196e-10	-0.882047
36226702	chr7:36226702:G:A	5.14753e-08	-1.69196e-10	-1.20663
36226810	chr7:36226810:A:G	7.84299e-08	-1.69196e-10	-0.78553
36227126	chr7:36227126:A:G	6.27912e-08	-1.69196e-10	-1.00792
36227294	chr7:36227294:T:G	5.09995e-08	-1.69196e-10	-1.21592
36227476	chr7:36227476:C:T	6.88956e-08	-1.69196e-10	-0.915142
36227645	chr7:36227645:G:A	1.07559e-08	-1.72784	-1.04444
36228056	chr7:36228056:GC:G	6.7603e-08	-1.69196e-10	-0.934083
36228137	chr7:36228137:T:C	6.85572e-08	-1.69196e-10	-0.920066
36228330	chr7:36228330:C:A	5.24792e-08	-1.69196e-10	-1.18732
36228803	chr7:36228803:G:A	5.85312e-08	-1.69196e-10	-1.07817
36228987	chr7:36228987:C:T	5.75456e-08	-1.69196e-10	-1.09516
36229206	chr7:36229206:C:T	3.29181e-08	-1.39132	-0.262392
36229469	chr7:36229469:T:C	5.87195e-08	-1.69196e-10	-1.07496
36229675	chr7:36229675:C:T	1.50606e-08	-1.23128	-1.20437
36229719	chr7:36229719:ACTCT:A	1.28891e-07	-1.69196e-10	-0.28877
36229738	chr7:36229738:C:T	1.29897e-07	-1.69196e-10	-0.280993
36229904	chr7:36229904:G:A	1.32584e-07	-1.69196e-10	-0.260516
36229954	chr7:36229954:GA:G	9.09783e-09	-1.72279	-1.21691
36230017	chr7:36230017:A:G	6.21697e-08	-1.69196e-10	-1.01787
36230044	chr7:36230044:A:C	2.54192e-07	-1.69196e-10	0.390356
36231015	chr7:36231015:A:G	1.22408e-07	-1.69196e-10	-0.340374
36231436	chr7:36231436:T:C	2.49429e-07	-1.69196e-10	0.371441
36231492	chr7:36231492:A:G	2.50569e-07	-1.69196e-10	0.375999
36232195	chr7:36232195:T:G	7.48008e-08	-1.69196e-10	-0.832906
36232212	chr7:36232212:G:A	2.04036e-08	-1.69043	-0.441591
36232269	chr7:36232269:A:G	8.07052e-08	-1.69196e-10	-0.756931
36232484	chr7:36232484:G:A	5.13655e-08	-1.69196e-10	-1.20877
36232500	chr7:36232500:C:A	2.11239e-08	-1.62	-0.477333
36233075	chr7:36233075:C:T	5.17237e-08	-1.69196e-10	-1.20182
36233133	chr7:36233133:C:G	5.6167e-08	-1.69196e-10	-1.11941
36233294	chr7:36233294:C:T	6.24062e-08	-1.69196e-10	-1.01407
36233663	chr7:36233663:G:A	9.02661e-09	-1.74388	-1.20367
36234545	chr7:36234545:G:A	8.62692e-08	-1.69196e-10	-0.690263
36234774	chr7:36234774:G:A	1.60288e-08	-1.74851	-0.624841
36235363	chr7:36235363:G:C	6.8766e-08	-1.69196e-10	-0.917026
36235473	chr7:36235473:G:A	5.78571e-08	-1.69196e-10	-1.08976
36235599	chr7:36235599:G:T	5.78305e-08	-1.69196e-10	-1.09022
36236009	chr7:36236009:C:T	1.90077e-08	-1.69978	-0.503111
36236028	chr7:36236028:A:G	3.87201e-08	-1.53171	0.0403381
36237054	chr7:36237054:T:C	4.24954e-08	-1.63976	0.241425
36237062	chr7:36237062:C:G	3.86406e-08	-1.66524	0.171815
36237110	chr7:36237110:C:T	8.85509e-09	-1.74937	-1.21737
36237149	chr7:36237149:G:T	5.45683e-08	-1.69196e-10	-1.14828
36237344	chr7:36237344:C:T	7.03813e-08	-1.69196e-10	-0.893808
36237361	chr7:36237361:T:A	9.16935e-09	-1.76883	-1.16304
36237613	chr7:36237613:A:G	5.39477e-08	-1.69196e-10	-1.15972
36237765	chr7:36237765:A:C	1.06125e-08	-1.61725	-1.16846
36238631	chr7:36238631:C:T	1.70829e-08	-1.73086	-0.5788
36238769	chr7:36238769:CT:C	8.79898e-09	-1.75568	-1.21742
36239051	chr7:36239051:C:T	3.14688e-08	-1.69874	-2.6077e-10
36239201	chr7:36239201:C:T	6.79971e-08	-1.69196e-10	-0.92827
36239615	chr7:36239615:C:T	1.11087e-08	-1.76874	-0.97126
36239717	chr7:36239717:G:A	5.2464e-08	-1.69196e-10	-1.18761
36239919	chr7:36239919:T:C	7.9548e-07	-1.69196e-10	1.53121
36240475	chr7:36240475:G:A	9.76047e-09	-1.67856	-1.19083
36240583	chr7:36240583:C:T	2.93446e-08	-1.76862	-2.6077e-10
36240852	chr7:36240852:A:G	3.41865e-07	-1.69196e-10	0.686681
36241066	chr7:36241066:G:A	5.09229e-08	-1.69196e-10	-1.21742
36241142	chr7:36241142:G:A	9.5529e-09	-1.69671	-1.19418
36242288	chr7:36242288:T:C	4.763e-08	-1.66992	0.385648
36242400	chr7:36242400:G:T	1.22517e-07	-1.4404	1.10091
36242546	chr7:36242546:T:G	7.54252e-08	-1.47718	0.652586
36242720	chr7:36242720:C:T	5.09771e-08	-1.69196e-10	-1.21636
36242742	chr7:36242742:G:A	8.71737e-09	-1.76604	-1.21638
36243158	chr7:36243158:G:A	3.17156e-08	-1.69093	-2.6077e-10
36243267	chr7:36243267:C:A	9.17318e-09	-1.7608	-1.17065
36243269	chr7:36243269:A:G	5.48086e-08	-1.69196e-10	-1.14389
36243417	chr7:36243417:A:G	2.64269e-08	-1.66933	-0.204021
36243681	chr7:36243681:G:A	2.5441e-07	-1.69196e-10	0.391212
36243744	chr7:36243744:G:A	9.8407e-09	-1.76784	-1.09337
36243998	chr7:36243998:GTAAC:G	3.7917e-08	-1.49295	-0.0193825
36244178	chr7:36244178:T:G	1.29726e-08	-1.71411	-0.870779
36244387	chr7:36244387:G:T	8.09273e-08	-1.69196e-10	-0.754183
36244402	chr7:36244402:T:C	5.27509e-08	-1.50091	0.318758
36244891	chr7:36244891:G:C	1.32581e-08	-1.56824	-0.994883
36245696	chr7:36245696:T:C	7.77087e-08	-1.45488	0.660113
36245922	chr7:36245922:T:G	5.46474e-08	-1.75631	0.609478
36246289	chr7:36246289:T:A	8.00875e-08	-1.45288	0.68826
36246449	chr7:36246449:G:A	5.09328e-08	-1.69196e-10	-1.21723
36246904	chr7:36246904:T:C	9.19671e-09	-1.76367	-1.16522
36246939	chr7:36246939:G:A	5.38516e-08	-1.69196e-10	-1.1615
36247050	chr7:36247050:G:C	5.09707e-08	-1.69196e-10	-1.21648
36247423	chr7:36247423:C:T	5.24631e-08	-1.64545	0.457821
36247957	chr7:36247957:G:A	5.16685e-08	-1.69196e-10	-1.20289
36248110	chr7:36248110:T:C	1.5772e-08	-1.664	-0.725494
36248152	chr7:36248152:G:A	6.41161e-08	-1.69196e-10	-0.98704
36248951	chr7:36248951:T:C	5.36189e-08	-1.69196e-10	-1.16583
36248966	chr7:36248966:A:G	4.11379e-08	-1.4308	-2.6077e-10
36249177	chr7:36249177:C:A	1.21399e-07	-1.74482	1.39617
36249662	chr7:36249662:T:A	9.95917e-09	-1.7677	-1.08154
36249764	chr7:36249764:C:T	6.38826e-08	-1.69196e-10	-0.990687
36250097	chr7:36250097:T:G	1.33532e-07	-1.69196e-10	-0.25339
36250373	chr7:36250373:T:A	1.4764e-08	-1.33967	-1.11588
36250392	chr7:36250392:G:A	1.50788e-08	-1.33691	-1.09753
36250773	chr7:36250773:A:G	5.21266e-08	-1.69196e-10	-1.19406
36250851	chr7:36250851:A:C	1.38556e-08	-1.56198	-0.957066
36250890	chr7:36250890:C:T	5.23922e-08	-1.69196e-10	-1.18898
36251192	chr7:36251192:A:G	2.93895e-08	-1.7671	-2.6077e-10
36252175	chr7:36252175:G:A	1.13052e-08	-1.68539	-1.03708
36252263	chr7:36252263:G:A	3.44539e-08	-1.60811	-2.6077e-10
36252515	chr7:36252515:A:G	1.0385e-08	-1.76631	-1.04106
36252574	chr7:36252574:G:A	5.12958e-08	-1.21013	-2.6077e-10
36252627	chr7:36252627:GCA:G	1.5704e-08	-1.35196	-1.04186
36252659	chr7:36252659:C:A	8.69211e-09	-1.76792	-1.2174
36253257	chr7:36253257:A:G	5.26008e-08	-1.69196e-10	-1.185
36253316	chr7:36253316:A:G	1.53375e-08	-1.39133	-1.0261
36253368	chr7:36253368:G:A	5.10442e-08	-1.69196e-10	-1.21504
36253394	chr7:36253394:C:T	2.15618e-08	-1.68821	-0.3886
36253503	chr7:36253503:G:A	5.24537e-08	-1.69196e-10	-1.1878
36253867	chr7:36253867:G:T	2.33387e-07	-1.76884	2.0738
36254503	chr7:36254503:A:G	1.22782e-08	-1.4321	-1.2078
36254555	chr7:36254555:CTT:C	9.08104e-09	-1.76848	-1.17307
36254600	chr7:36254600:G:A	7.90068e-08	-1.69196e-10	-0.778201
36254817	chr7:36254817:A:G	1.29935e-08	-1.51082	-1.07247
36254848	chr7:36254848:A:G	6.1617e-08	-1.69196e-10	-1.0268
36255050	chr7:36255050:C:T	6.33132e-08	-1.69196e-10	-0.99964
36255084	chr7:36255084:G:T	2.91171e-08	-0.56275	-1.21366
36255440	chr7:36255440:A:G	1.41521e-08	-1.36109	-1.13678
36256191	chr7:36256191:T:A	2.05924e-08	-1.69352	-0.429292
36256196	chr7:36256196:T:C	1.58591e-06	-1.69196e-10	2.22118
36256550	chr7:36256550:A:G	1.27267e-08	-1.56944	-1.03459
36256558	chr7:36256558:C:T	1.47785e-08	-1.61774	-0.83682
36256581	chr7:36256581:T:G	6.40673e-08	-1.69196e-10	-0.987801
36256873	chr7:36256873:G:A	1.13097e-08	-1.58183	-1.14025
36256915	chr7:36256915:T:C	1.34734e-07	-1.76752	1.52309
36257451	chr7:36257451:A:G	9.9059e-09	-1.76812	-1.08648
36257744	chr7:36257744:T:G	1.54017e-08	-1.48856	-0.924693
36257772	chr7:36257772:C:T	1.93557e-08	-1.70663	-0.478115
36258977	chr7:36258977:G:A	5.91443e-07	-1.69196e-10	1.23483
36258988	chr7:36258988:A:C	1.00221e-07	-1.32794	0.787575
36259011	chr7:36259011:A:G	5.44546e-08	-1.69196e-10	-1.15037
36259026	chr7:36259026:G:A	2.95796e-08	-1.76065	-2.6077e-10
36259191	chr7:36259191:T:C	2.05025e-07	-1.75549	1.93089
36259194	chr7:36259194:A:G	5.11171e-08	-1.69196e-10	-1.21362
36259425	chr7:36259425:C:T	1.40267e-08	-1.76592	-0.740853
36260022	chr7:36260022:T:C	1.57178e-08	-1.51003	-0.882913
36260718	chr7:36260718:T:C	1.20853e-07	-1.69196e-10	-0.353158
36261116	chr7:36261116:G:A	1.40003e-08	-1.57243	-0.93623
36261212	chr7:36261212:A:G	5.2643e-08	-1.69196e-10	-1.1842
36261242	chr7:36261242:C:T	2.95008e-07	-1.69196e-10	0.539269
36261291	chr7:36261291:G:A	1.2451e-08	-1.41687	-1.20907
36261482	chr7:36261482:C:T	1.4524e-08	-1.54203	-0.929905
36261959	chr7:36261959:A:G	9.09163e-09	-1.76892	-1.17146
36262058	chr7:36262058:G:A	1.01816e-08	-1.60987	-1.21728
36262152	chr7:36262152:T:C	1.1665e-08	-1.62568	-1.06546
36262173	chr7:36262173:G:T	1.04007e-08	-1.58841	-1.21745
36262932	chr7:36262932:G:A	9.84604e-09	-1.76802	-1.09265
36262970	chr7:36262970:C:T	5.17454e-08	-1.69196e-10	-1.2014
36263172	chr7:36263172:A:G	1.46383e-08	-1.53987	-0.924222
36263567	chr7:36263567:G:A	6.28423e-08	-1.69196e-10	-1.00711
36263694	chr7:36263694:CA:C	8.77201e-09	-1.76059	-1.21557
36263696	chr7:36263696:TCA:T	8.76563e-09	-1.76187	-1.21503
36264073	chr7:36264073:C:T	8.74232e-09	-1.76474	-1.21482
36264277	chr7:36264277:G:C	8.10106e-08	-1.69196e-10	-0.753155
36264624	chr7:36264624:C:A	2.04114e-08	-1.22957	-0.902074
36264723	chr7:36264723:T:G	1.61166e-08	-1.5346	-0.833286
36264773	chr7:36264773:C:G	4.5961e-07	-1.69196e-10	0.982644
36264900	chr7:36264900:G:A	3.90414e-08	-1.12523	-0.357888
36265177	chr7:36265177:C:T	5.90713e-08	-1.2295	0.160511
36265240	chr7:36265240:T:C	5.30387e-08	-1.69196e-10	-1.17671
36265278	chr7:36265278:G:A	9.22131e-09	-1.76884	-1.15737
36265554	chr7:36265554:C:T	5.25752e-08	-1.69196e-10	-1.18549
36266070	chr7:36266070:G:A	8.16458e-08	-1.69196e-10	-0.745344
36266316	chr7:36266316:G:A	1.35228e-08	-1.76639	-0.776962
36266628	chr7:36266628:G:A	1.48344e-08	-1.6186	-0.832192
36266641	chr7:36266641:G:A	5.79521e-08	-1.69196e-10	-1.08812
36266917	chr7:36266917:C:T	5.09367e-08	-1.69196e-10	-1.21715
36267082	chr7:36267082:A:G	2.04456e-07	-1.69196e-10	0.172616
36267325	chr7:36267325:C:T	5.35066e-08	-1.69196e-10	-1.16793
36268167	chr7:36268167:T:C	5.26446e-08	-1.69196e-10	-1.18417
36268220	chr7:36268220:C:T	5.26631e-08	-1.69196e-10	-1.18382
36268255	chr7:36268255:G:A	5.03898e-07	-1.69196e-10	1.07464
36268362	chr7:36268362:T:G	8.83589e-09	-1.76788	-1.20103
36268447	chr7:36268447:C:T	6.11334e-08	-1.69196e-10	-1.03468
36268815	chr7:36268815:G:A	1.45576e-08	-1.57939	-0.890236
36268980	chr7:36268980:A:G	1.26574e-08	-1.58805	-1.02144
36269068	chr7:36269068:G:A	5.28685e-08	-1.69196e-10	-1.17993
36269403	chr7:36269403:C:T	7.26225e-08	-1.69196e-10	-0.86246
36270425	chr7:36270425:A:G	1.39735e-08	-1.58968	-0.920892
36270456	chr7:36270456:T:C	1.4295e-08	-1.3101	-1.17772
36270533	chr7:36270533:A:G	1.00655e-06	-1.69196e-10	1.76655
36270547	chr7:36270547:A:G	5.23894e-08	-1.69196e-10	-1.18903
36270651	chr7:36270651:A:G	1.07348e-08	-1.55698	-1.21727
36270739	chr7:36270739:A:G	3.14347e-08	-1.69982	-2.6077e-10
36270809	chr7:36270809:G:T	3.87689e-08	-1.49012	-2.6077e-10
36270875	chr7:36270875:G:A	7.93768e-08	-1.69196e-10	-0.773529
36271003	chr7:36271003:T:TGAGTTGGAGTCTTGCTC	1.66019e-07	-1.69196e-10	-0.0356324
36271136	chr7:36271136:G:A	8.79318e-09	-1.7573	-1.21646
36271233	chr7:36271233:G:A	4.00943e-07	-1.69196e-10	0.846084
36271493	chr7:36271493:G:A	3.09823e-08	-1.71432	-2.6077e-10
36271520	chr7:36271520:G:A	1.10557e-08	-1.76803	-0.976754
36272473	chr7:36272473:G:C	8.89047e-09	-1.76701	-1.19575
36272767	chr7:36272767:G:T	8.96561e-08	-1.69196e-10	-0.651754
36272876	chr7:36272876:G:A	1.01364e-08	-1.73861	-1.093
36273350	chr7:36273350:C:T	6.35226e-08	-1.69196e-10	-0.996339
36273586	chr7:36273586:G:GA	3.15659e-08	-1.69566	-2.6077e-10
36273749	chr7:36273749:G:A	2.93358e-08	-1.76893	-2.6077e-10
36273931	chr7:36273931:G:A	5.67791e-07	-1.69196e-10	1.19402
36274833	chr7:36274833:G:A	1.4136e-08	-1.61728	-0.881724
36274950	chr7:36274950:G:A	8.46162e-08	-1.69196e-10	-0.709609
36275029	chr7:36275029:G:A	9.85965e-07	-1.69196e-10	1.74589
36275199	chr7:36275199:C:G	5.18438e-08	-1.69196e-10	-1.1995
36275202	chr7:36275202:C:T	1.40955e-08	-1.59505	-0.906834
36275610	chr7:36275610:T:C	1.23813e-08	-1.5864	-1.04514
36275660	chr7:36275660:C:T	5.76443e-08	-1.69196e-10	-1.09344
36275837	chr7:36275837:A:G	3.32228e-08	-0.483872	-1.16063
36275925	chr7:36275925:TC:T	8.92031e-09	-1.76868	-1.19072
36276024	chr7:36276024:C:T	1.96485e-08	-1.2158	-0.953931
36276062	chr7:36276062:T:A	8.92108e-09	-1.76838	-1.19094
36276228	chr7:36276228:A:G	5.17609e-08	-1.69196e-10	-1.2011
36276316	chr7:36276316:A:C	1.11916e-07	-1.69196e-10	-0.429987
36276587	chr7:36276587:G:C	6.20803e-08	-1.69196e-10	-1.01931
36276870	chr7:36276870:G:A	1.77899e-07	0.0334814	-2.6077e-10
36277282	chr7:36277282:T:C	1.20193e-08	-1.60553	-1.05569
36277308	chr7:36277308:A:C	1.52501e-07	-1.69196e-10	-0.120564
36277718	chr7:36277718:A:C	5.72277e-08	-1.69196e-10	-1.1007
36277755	chr7:36277755:T:C	6.25913e-08	-1.69196e-10	-1.01111
36277860	chr7:36277860:TA:T	1.28352e-08	-1.57019	-1.02536
36278087	chr7:36278087:A:G	1.81327e-07	-1.76761	1.82018
36278172	chr7:36278172:C:T	1.37571e-08	-1.54064	-0.98554
36278363	chr7:36278363:A:G	8.88775e-09	-1.74816	-1.2149
36278391	chr7:36278391:A:G	3.67593e-08	-1.54334	-2.6077e-10
36278612	chr7:36278612:C:T	3.73612e-08	-1.5271	-2.6077e-10
36278755	chr7:36278755:G:A	5.11915e-08	-1.69196e-10	-1.21216
36279033	chr7:36279033:G:A	5.87207e-08	-1.69196e-10	-1.07494
36279037	chr7:36279037:A:T	7.05236e-07	-1.69196e-10	1.4108
36279182	chr7:36279182:T:A	9.00836e-09	-1.73802	-1.21156
36279336	chr7:36279336:G:A	3.49566e-08	-1.59363	-2.6077e-10
36279395	chr7:36279395:C:G	5.09214e-08	-1.69196e-10	-1.21745
36280027	chr7:36280027:T:A	4.9645e-08	-1.24284	-2.6077e-10
36280067	chr7:36280067:G:A	2.54973e-08	-1.08271	-0.826455
36280180	chr7:36280180:C:T	1.41878e-08	-1.76893	-0.726424
36280230	chr7:36280230:C:T	2.02914e-08	-1.35362	-0.783915
36280605	chr7:36280605:A:G	1.56291e-08	-1.51946	-0.879144
36280728	chr7:36280728:C:CT	3.70737e-08	-1.23529	-0.299538
36281212	chr7:36281212:G:A	1.93385e-08	-1.73413	-0.451501
36281554	chr7:36281554:C:T	8.60153e-07	-1.69196e-10	1.60938
36281886	chr7:36281886:G:A	3.03298e-08	-1.7356	-2.6077e-10
36281900	chr7:36281900:C:T	9.07842e-09	-1.73556	-1.20627
36282693	chr7:36282693:A:G	6.28891e-08	-1.69196e-10	-1.00636
36282694	chr7:36282694:C:T	5.15203e-08	-1.69196e-10	-1.20576
36283006	chr7:36283006:C:T	3.02015e-08	-1.41382	-0.326027
36283022	chr7:36283022:GC:G	9.05061e-09	-1.74444	-1.20046
36283298	chr7:36283298:G:A	3.54497e-08	-1.57962	-2.6077e-10
36283343	chr7:36283343:G:A	1.72017e-07	-1.69196e-10	-0.00013912
36283700	chr7:36283700:A:G	1.13218e-08	-1.52235	-1.19866
36284431	chr7:36284431:C:A	1.85253e-07	-1.69196e-10	0.0739857
36284536	chr7:36284536:G:T	5.65652e-08	-1.69196e-10	-1.11234
36284826	chr7:36284826:C:T	1.03873e-08	-1.65457	-1.15259
36284827	chr7:36284827:G:A	1.14681e-08	-1.55826	-1.14991
36285163	chr7:36285163:A:G	6.34934e-08	-1.69196e-10	-0.996798
36285329	chr7:36285329:G:A	7.48986e-08	-0.731502	-0.100097
36285380	chr7:36285380:G:A	4.38532e-08	-1.36689	-2.6077e-10
36285450	chr7:36285450:A:G	4.14781e-08	-1.73703	0.314462
36285952	chr7:36285952:T:C	1.31235e-08	-1.68776	-0.885575
36286282	chr7:36286282:G:A	9.12049e-09	-1.74147	-1.19574
36286326	chr7:36286326:G:A	6.24501e-08	-1.69196e-10	-1.01337
36286420	chr7:36286420:C:T	1.17817e-08	-1.72726	-0.95393
36286444	chr7:36286444:C:A	1.44318e-08	-1.76222	-0.716083
36286710	chr7:36286710:G:A	5.36298e-08	-1.69196e-10	-1.16563
36286806	chr7:36286806:T:C	9.75782e-09	-1.66774	-1.20193
36286952	chr7:36286952:G:A	5.09277e-08	-1.69196e-10	-1.21733
36286962	chr7:36286962:C:A	5.0928e-08	-1.69196e-10	-1.21732
36286965	chr7:36286965:A:G	9.75079e-09	-1.6551	-1.21529
36287346	chr7:36287346:A:T	1.82432e-08	-1.61426	-0.629687
36287906	chr7:36287906:G:A	9.66308e-09	-1.67469	-1.20473
36287959	chr7:36287959:T:C	3.30343e-07	-1.69196e-10	0.652397
36288346	chr7:36288346:T:G	6.44778e-08	-1.69196e-10	-0.981413
36288918	chr7:36288918:T:C	1.99293e-07	-1.69196e-10	0.147039
36289086	chr7:36289086:C:T	2.96269e-08	-1.75905	-2.6077e-10
36289365	chr7:36289365:A:G	3.30849e-08	-1.64866	-2.6077e-10
36289422	chr7:36289422:G:C	1.02187e-08	-1.6966	-1.12692
36289619	chr7:36289619:C:T	1.54968e-07	-1.69196e-10	-0.104516
36289696	chr7:36289696:G:A	2.58617e-07	-1.69196e-10	0.407613
36289818	chr7:36289818:A:G	9.59865e-09	-1.71843	-1.16768
36290425	chr7:36290425:AG:A	1.03764e-08	-1.73177	-1.07643
36290498	chr7:36290498:G:A	9.41755e-09	-1.72953	-1.17563
36290768	chr7:36290768:G:A	9.52507e-09	-1.67723	-1.21658
36290823	chr7:36290823:A:G	1.69407e-08	-1.70761	-0.610408
36291336	chr7:36291336:C:T	3.66732e-08	-1.54569	-2.6077e-10
36291502	chr7:36291502:C:T	9.56108e-09	-1.67576	-1.21427
36292366	chr7:36292366:TTTC:T	1.16481e-08	-1.48601	-1.20659
36292473	chr7:36292473:CTCTCTCTCTT:C	3.34203e-08	-1.63857	-2.6077e-10
36292669	chr7:36292669:A:G	4.75029e-07	-1.69196e-10	1.01564
36293251	chr7:36293251:A:G	9.72762e-08	-1.69196e-10	-0.570181
36293512	chr7:36293512:A:G	5.39228e-08	-1.16018	-2.6077e-10
36293560	chr7:36293560:C:T	7.49465e-08	-1.69196e-10	-0.83096
36293745	chr7:36293745:C:T	9.85161e-09	-1.75643	-1.10367
36294078	chr7:36294078:A:G	1.93599e-08	-1.23358	-0.950955
36295094	chr7:36295094:C:T	9.91611e-09	-1.74065	-1.11293
36295182	chr7:36295182:G:A	1.09366e-08	-1.75063	-1.00499
36295250	chr7:36295250:C:G	2.97541e-08	-1.75477	-2.6077e-10
36295358	chr7:36295358:A:G	6.89192e-08	-1.69196e-10	-0.9148
36295768	chr7:36295768:C:T	5.09304e-08	-1.69196e-10	-1.21727
36295864	chr7:36295864:C:G	2.54597e-07	-1.69196e-10	0.391947
36295895	chr7:36295895:G:A	6.81837e-08	-1.69196e-10	-0.925529
36296116	chr7:36296116:C:A	3.37323e-08	-1.62928	-2.6077e-10
36296150	chr7:36296150:A:G	3.87462e-08	-0.888613	-0.602088
36296268	chr7:36296268:G:A	6.7792e-08	-1.69196e-10	-0.93129
36296915	chr7:36296915:C:T	5.39854e-08	-1.69196e-10	-1.15902
36297359	chr7:36297359:C:G	2.67364e-08	-0.663128	-1.19858
36298147	chr7:36298147:A:G	2.99578e-08	-1.74794	-2.6077e-10
36298161	chr7:36298161:C:A	1.27139e-07	-1.69196e-10	-0.302452
36298172	chr7:36298172:G:A	5.10332e-08	-1.69196e-10	-1.21526
36298222	chr7:36298222:C:T	1.36393e-08	-1.76764	-0.76714
36298320	chr7:36298320:A:G	3.00434e-08	-1.74509	-2.6077e-10
36298366	chr7:36298366:C:T	5.7129e-08	-1.69196e-10	-1.10242
36298428	chr7:36298428:C:T	3.90707e-08	-1.48236	-2.6077e-10
36298432	chr7:36298432:G:A	4.3005e-07	-1.69196e-10	0.916166
36298769	chr7:36298769:G:A	2.58803e-08	-0.827597	-1.06666
36298804	chr7:36298804:T:C	2.84432e-08	-0.845112	-0.954715
36298805	chr7:36298805:C:T	2.80363e-08	-0.941131	-0.873105
36299140	chr7:36299140:T:C	1.08165e-07	-1.03232	0.568242
36299277	chr7:36299277:C:T	2.00372e-07	-1.69196e-10	0.152442
36299358	chr7:36299358:C:T	9.54827e-09	-1.74986	-1.14151
36299786	chr7:36299786:C:T	3.09492e-08	-1.71539	-2.6077e-10
36300021	chr7:36300021:G:A	2.93191e-08	-0.679907	-1.08959
36300196	chr7:36300196:T:C	5.11447e-08	-1.69196e-10	-1.21308
36300224	chr7:36300224:CAGTT:C	5.7686e-08	-1.69196e-10	-1.09272
36300376	chr7:36300376:G:A	1.5796e-08	-1.21282	-1.17516
36300419	chr7:36300419:C:T	5.4812e-08	-1.69196e-10	-1.14382
36300525	chr7:36300525:A:G	1.0148e-08	-1.73692	-1.09354
36300699	chr7:36300699:T:C	1.00869e-08	-1.73198	-1.10452
36300744	chr7:36300744:A:G	1.0075e-08	-1.7295	-1.10818
36300849	chr7:36300849:G:T	1.07162e-07	-1.69196e-10	-0.473392
36301005	chr7:36301005:G:A	3.04219e-07	-1.69196e-10	0.570013
36301144	chr7:36301144:G:A	4.1203e-08	-1.42922	-2.6077e-10
36301247	chr7:36301247:G:A	5.09936e-08	-1.69196e-10	-1.21603
36301480	chr7:36301480:A:G	1.85083e-07	0.0730675	-2.6077e-10
36301544	chr7:36301544:T:C	1.593e-07	-1.69196e-10	-0.0769457
36301708	chr7:36301708:C:T	1.34549e-08	-1.75477	-0.793618
36301753	chr7:36301753:G:A	1.69494e-08	-1.25175	-1.06575
36301784	chr7:36301784:G:T	1.80985e-08	-1.04431	-1.20759
36301791	chr7:36301791:T:A	2.73951e-08	-0.794567	-1.0428
36301794	chr7:36301794:G:C	2.53875e-07	-1.69196e-10	0.389106
36301953	chr7:36301953:C:T	1.4616e-06	-1.69196e-10	2.13955
36302019	chr7:36302019:G:A	5.70205e-08	-1.69196e-10	-1.10432
36302150	chr7:36302150:C:A	1.47093e-08	-1.27572	-1.18354
36302278	chr7:36302278:C:A	2.19222e-07	-1.69196e-10	0.242348
36302328	chr7:36302328:A:G	4.22121e-08	-0.576112	-0.828917
36302332	chr7:36302332:G:T	1.13363e-08	-1.50842	-1.21131
36302406	chr7:36302406:A:G	2.97352e-08	-1.7554	-2.6077e-10
36302556	chr7:36302556:C:G	2.97451e-08	-1.75507	-2.6077e-10
36302642	chr7:36302642:A:G	1.44604e-08	-1.66536	-0.810955
36302915	chr7:36302915:A:G	5.09779e-08	-1.69196e-10	-1.21634
36302960	chr7:36302960:G:A	1.0933e-08	-1.76649	-0.989458
36302978	chr7:36302978:A:G	1.64833e-08	-1.57369	-0.7717
36303553	chr7:36303553:T:C	9.24349e-07	0.665061	1.01629
36303694	chr7:36303694:T:G	2.11546e-07	-1.69196e-10	0.206709
36303737	chr7:36303737:A:C	5.57647e-08	-1.69196e-10	-1.12659
36304013	chr7:36304013:A:T	2.45442e-07	-1.69196e-10	0.355326
36304068	chr7:36304068:C:T	5.20257e-08	-1.69196e-10	-1.196
36305102	chr7:36305102:G:A	5.85064e-08	-1.69196e-10	-1.0786
36305195	chr7:36305195:G:A	3.93741e-08	-1.47463	-2.6077e-10
36305585	chr7:36305585:G:A	2.16809e-08	-1.19186	-0.879437
36305713	chr7:36305713:A:G	9.14982e-09	-1.73666	-1.19734
36305734	chr7:36305734:A:G	1.56461e-08	-1.23796	-1.15956
36305750	chr7:36305750:C:T	5.09797e-08	-1.69196e-10	-1.21631
36305919	chr7:36305919:TGA:T	4.57339e-08	-0.210702	-1.11419
36306041	chr7:36306041:G:T	1.3879e-08	-1.68177	-0.835596
36306205	chr7:36306205:T:G	2.54514e-07	-1.69196e-10	0.391623
36306523	chr7:36306523:T:C	3.71935e-08	-1.5316	-2.6077e-10
36306534	chr7:36306534:C:A	5.67156e-08	-1.10968	-2.6077e-10
36306888	chr7:36306888:A:G	2.45767e-08	-1.02393	-0.92201
36307517	chr7:36307517:G:A	2.99406e-08	-1.74852	-2.6077e-10
36307650	chr7:36307650:A:G	7.66795e-08	-1.69196e-10	-0.808101
36307715	chr7:36307715:G:A	9.50161e-08	-1.69196e-10	-0.593688
36307819	chr7:36307819:G:C	1.16535e-08	-1.7563	-0.935826
36308091	chr7:36308091:G:A	6.64682e-08	-1.69196e-10	-0.951012
36308560	chr7:36308560:C:T	7.60696e-08	-1.69196e-10	-0.816085
36308582	chr7:36308582:C:T	6.81565e-08	-0.133966	-0.791963
36308662	chr7:36308662:G:A	5.41781e-08	-1.69196e-10	-1.15546
36308666	chr7:36308666:G:A	5.71596e-08	-1.69196e-10	-1.10189
36308797	chr7:36308797:C:G	5.59565e-08	-1.69196e-10	-1.12316
36308972	chr7:36308972:C:T	3.10498e-08	-1.71214	-2.6077e-10
36308994	chr7:36308994:TA:T	5.6138e-08	-1.69196e-10	-1.11992
36309112	chr7:36309112:A:C	5.62364e-08	-1.69196e-10	-1.11817
36309262	chr7:36309262:C:T	5.50009e-08	-1.69196e-10	-1.14039
36309348	chr7:36309348:C:T	5.24161e-08	-1.69196e-10	-1.18852
36309593	chr7:36309593:G:A	1.5617e-08	-1.4866	-0.912775
36309830	chr7:36309830:T:C	7.01094e-08	-1.69196e-10	-0.897677
36309851	chr7:36309851:C:G	1.52864e-07	-1.69196e-10	-0.118188
36309879	chr7:36309879:C:T	7.01799e-08	-1.69196e-10	-0.896673
36309933	chr7:36309933:C:T	2.14445e-08	-1.12541	-0.956858
36309934	chr7:36309934:G:A	3.2189e-08	-1.67611	-2.6077e-10
36309967	chr7:36309967:C:T	1.14407e-08	-1.603	-1.10756
36309977	chr7:36309977:C:T	1.06215e-08	-1.67861	-1.10624
36310123	chr7:36310123:A:C	6.50387e-08	-1.69196e-10	-0.972752
36310212	chr7:36310212:T:C	1.28123e-08	-1.75716	-0.84017
36310443	chr7:36310443:G:A	1.92855e-07	-1.69196e-10	0.114203
36310521	chr7:36310521:T:C	7.06446e-07	-1.4499	2.86241
36310575	chr7:36310575:G:A	1.16016e-07	-1.69196e-10	-0.394005
36310583	chr7:36310583:G:C	3.23625e-07	-1.66442	2.29627
36310740	chr7:36310740:G:A	1.81283e-08	-1.59036	-0.659901
36310756	chr7:36310756:T:C	3.13976e-07	-1.45456	2.05614
36310928	chr7:36310928:C:T	1.55641e-08	-1.59386	-0.808913
36311517	chr7:36311517:G:A	1.74427e-07	-1.69196e-10	0.0137719
36311528	chr7:36311528:G:A	3.45774e-08	-0.69764	-0.906893
36311588	chr7:36311588:G:A	1.54109e-08	-1.67368	-0.738985
36311672	chr7:36311672:C:T	2.97341e-07	-1.66324	2.21038
36311961	chr7:36311961:A:G	1.84224e-08	-1.56073	-0.673433
36312326	chr7:36312326:A:G	1.11767e-08	-1.52553	-1.20837
36312367	chr7:36312367:TCTC:T	3.31376e-08	-0.985079	-0.661987
36312647	chr7:36312647:A:G	5.35164e-08	-1.69196e-10	-1.16775
36312789	chr7:36312789:G:A	5.14379e-08	-1.69196e-10	-1.20736
36312879	chr7:36312879:T:C	7.15508e-08	-0.0927962	-0.78453
36312974	chr7:36312974:G:A	6.50042e-08	-1.69196e-10	-0.973283
36313043	chr7:36313043:T:G	5.36e-08	-1.45015	0.283964
36313215	chr7:36313215:C:T	5.57245e-08	-1.69196e-10	-1.12732
36313276	chr7:36313276:A:G	1.9784e-07	-1.69196e-10	0.139724
36313608	chr7:36313608:C:T	2.93569e-08	-1.76821	-2.6077e-10
36313670	chr7:36313670:G:A	3.57753e-08	-1.57048	-2.6077e-10
36314166	chr7:36314166:T:C	2.01705e-07	-1.69196e-10	0.159073
36314248	chr7:36314248:A:G	1.21433e-08	-1.72998	-0.920978
36314292	chr7:36314292:A:G	6.79151e-08	-1.69196e-10	-0.929476
36314354	chr7:36314354:T:C	5.63834e-08	-1.69196e-10	-1.11556
36314378	chr7:36314378:A:G	1.15718e-07	-1.69196e-10	-0.396581
36315317	chr7:36315317:A:G	3.07876e-08	-1.72062	-2.6077e-10
36315625	chr7:36315625:C:T	2.96496e-08	-1.75829	-2.6077e-10
36316019	chr7:36316019:T:C	1.03013e-08	-1.75825	-1.05721
36316053	chr7:36316053:G:A	1.0259e-07	-1.69196e-10	-0.516994
36316715	chr7:36316715:T:C	8.87638e-09	-1.76606	-1.19828
36316764	chr7:36316764:G:A	1.74643e-08	-1.68667	-0.600913
36316878	chr7:36316878:C:T	2.93551e-08	-1.76827	-2.6077e-10
36317052	chr7:36317052:C:T	2.07457e-08	-1.65437	-0.461027
36317756	chr7:36317756:G:T	2.158e-08	-1.66149	-0.414475
36317836	chr7:36317836:C:G	7.94772e-08	-1.69196e-10	-0.772264
36317838	chr7:36317838:G:T	5.12004e-08	-1.69196e-10	-1.21199
36318568	chr7:36318568:G:A	3.40808e-08	-1.76559	0.146587
36318614	chr7:36318614:A:G	3.25973e-08	-1.6635	-2.6077e-10
36319028	chr7:36319028:C:T	5.11674e-08	-1.69196e-10	-1.21263
36319373	chr7:36319373:G:A	2.90103e-08	-1.65464	-0.125441
36319475	chr7:36319475:G:A	1.50624e-08	-1.22733	-1.2082
36319577	chr7:36319577:C:T	1.73416e-08	-1.61629	-0.678333
36319778	chr7:36319778:C:A	1.13231e-08	-1.64649	-1.0744
36319891	chr7:36319891:A:G	5.20772e-08	-1.69196e-10	-1.19501
36319903	chr7:36319903:A:G	2.63473e-07	-1.69196e-10	0.426216
36319987	chr7:36319987:T:C	1.40129e-07	-1.69196e-10	-0.205174
36320083	chr7:36320083:G:A	8.9122e-09	-1.74417	-1.21615
36320130	chr7:36320130:C:T	1.90482e-07	-1.69196e-10	0.101821
36320315	chr7:36320315:T:C	5.14904e-08	-1.69196e-10	-1.20634
36320461	chr7:36320461:A:C	2.47727e-07	-1.69196e-10	0.364591
36321133	chr7:36321133:C:G	8.8251e-09	-1.76305	-1.20708
36321678	chr7:36321678:C:T	2.15314e-08	-1.67309	-0.40513
36321758	chr7:36321758:T:C	5.14488e-08	-1.69196e-10	-1.20715
36321914	chr7:36321914:C:T	2.58454e-08	-1.66582	-0.229784
36322301	chr7:36322301:C:T	8.86206e-09	-1.74851	-1.21745
36322315	chr7:36322315:G:A	1.49517e-08	-1.24131	-1.2016
36322404	chr7:36322404:T:G	2.99439e-08	-1.71734	-0.0310669
36322410	chr7:36322410:G:A	2.98167e-08	-1.75266	-2.6077e-10
36322443	chr7:36322443:T:G	2.99103e-08	-1.74953	-2.6077e-10
36322661	chr7:36322661:G:A	6.98141e-08	-1.69196e-10	-0.901899
36322689	chr7:36322689:A:G	3.2342e-08	-1.67137	-2.6077e-10
36323463	chr7:36323463:G:A	8.03806e-08	-1.69196e-10	-0.760962
36323916	chr7:36323916:C:G	6.15015e-08	-1.69196e-10	-1.02867
36323968	chr7:36323968:A:G	1.28857e-08	-1.37795	-1.21367
36324466	chr7:36324466:A:T	5.53831e-08	-1.69196e-10	-1.13346
36324923	chr7:36324923:T:G	2.93856e-08	-1.76723	-2.6077e-10
36326221	chr7:36326221:T:G	1.55025e-08	-1.76049	-0.646246
36326288	chr7:36326288:T:C	5.6818e-08	-1.69196e-10	-1.10788
36326450	chr7:36326450:T:C	8.87564e-09	-1.76329	-1.20113
36326569	chr7:36326569:A:G	5.17327e-08	-1.69196e-10	-1.20165
36326593	chr7:36326593:T:C	8.88728e-09	-1.76097	-1.20214
36326892	chr7:36326892:T:C	5.79785e-08	-1.69196e-10	-1.08766
36327575	chr7:36327575:C:T	2.93681e-08	-1.76782	-2.6077e-10
36328420	chr7:36328420:AC:A	1.50745e-07	-1.69196e-10	-0.132142
36328466	chr7:36328466:G:A	1.45626e-08	-1.26597	-1.20331
36328676	chr7:36328676:G:A	1.30481e-08	-1.36423	-1.21486
36328821	chr7:36328821:G:A	1.19779e-07	-1.69196e-10	-0.362089
36328862	chr7:36328862:G:A	3.00334e-08	-1.74542	-2.6077e-10
36328886	chr7:36328886:A:C	1.31848e-08	-1.36161	-1.20706
36328963	chr7:36328963:A:G	9.50829e-09	-1.69451	-1.20106
36329020	chr7:36329020:C:T	5.54982e-08	-1.69196e-10	-1.13138
36329059	chr7:36329059:T:A	1.42158e-08	-1.27971	-1.21367
36329120	chr7:36329120:TTTACTA:T	2.94018e-08	-1.76668	-2.6077e-10
36329260	chr7:36329260:C:G	2.98376e-08	-1.75197	-2.6077e-10
36330211	chr7:36330211:G:A	1.13834e-07	-1.69196e-10	-0.412997
36330374	chr7:36330374:C:T	3.15594e-08	-1.69586	-2.6077e-10
36330461	chr7:36330461:TTAAAAGAG:T	5.05819e-08	-1.7532	0.529065
36330607	chr7:36330607:C:T	1.63102e-08	-1.55335	-0.802595
36330623	chr7:36330623:C:CA	2.85158e-08	-1.75277	-0.0445075
36330632	chr7:36330632:G:A	5.43277e-08	-1.69196e-10	-1.1527
36330661	chr7:36330661:T:A	1.26245e-08	-1.70836	-0.903743
36330890	chr7:36330890:C:G	5.46125e-08	-1.69196e-10	-1.14747
36330946	chr7:36330946:G:T	1.44322e-08	-1.57905	-0.899223
36331460	chr7:36331460:G:A	3.38363e-08	-1.7318	0.105596
36331520	chr7:36331520:G:A	2.95811e-08	-1.7606	-2.6077e-10
36331924	chr7:36331924:C:T	1.01494e-08	-1.75433	-1.07599
36332014	chr7:36332014:C:A	1.25693e-08	-1.42155	-1.19492
36332525	chr7:36332525:G:A	4.12278e-08	-1.42862	-2.6077e-10
36332757	chr7:36332757:G:A	1.11424e-08	-1.7626	-0.974384
36332963	chr7:36332963:CCT:C	7.44868e-08	-1.69196e-10	-0.837113
36333097	chr7:36333097:G:A	1.11241e-08	-1.76098	-0.977638
36333109	chr7:36333109:C:T	5.74961e-08	-1.69196e-10	-1.09602
36333477	chr7:36333477:T:C	9.291e-08	-1.69196e-10	-0.616104
36333530	chr7:36333530:T:TA	3.06531e-08	-1.725	-2.6077e-10
36333583	chr7:36333583:G:A	1.14245e-08	-1.64116	-1.07081
36334417	chr7:36334417:C:A	1.16051e-08	-1.75272	-0.943567
36334777	chr7:36334777:C:T	4.05595e-08	-1.44497	-2.6077e-10
36335190	chr7:36335190:G:A	9.13059e-09	-1.72682	-1.20928
36335293	chr7:36335293:C:T	5.51113e-08	-1.69196e-10	-1.13838
36335445	chr7:36335445:C:A	3.39299e-08	-1.62344	-2.6077e-10
36335778	chr7:36335778:AACT:A	3.25517e-08	-1.60464	-0.0602653
36336108	chr7:36336108:T:C	5.17923e-08	-1.69196e-10	-1.20049
36336414	chr7:36336414:T:C	2.93957e-08	-1.76689	-2.6077e-10
36336608	chr7:36336608:G:A	5.55547e-08	-1.69196e-10	-1.13037
36336790	chr7:36336790:T:A	1.11525e-08	-1.7154	-1.02067
36337231	chr7:36337231:G:A	5.75838e-08	-1.69196e-10	-1.09449
36337468	chr7:36337468:A:G	6.5935e-08	-1.69196e-10	-0.959065
36338223	chr7:36338223:C:T	5.11704e-08	-1.69196e-10	-1.21257
36338224	chr7:36338224:T:A	5.11903e-08	-1.69196e-10	-1.21218
36338965	chr7:36338965:T:G	1.88922e-08	-1.76081	-0.448178
36339203	chr7:36339203:A:G	9.03213e-09	-1.73087	-1.21608
36340344	chr7:36340344:T:A	2.05513e-08	-1.76812	-0.356695
36340744	chr7:36340744:G:A	5.90465e-08	-1.69196e-10	-1.06941
36341539	chr7:36341539:A:T	5.90852e-08	-1.69196e-10	-1.06875
36341909	chr7:36341909:G:A	5.3148e-08	-1.69196e-10	-1.17466
36342159	chr7:36342159:G:C	2.93688e-08	-1.7678	-2.6077e-10
36342384	chr7:36342384:TGGTCAGGCTGGTCTTAACACTCTTTC:T	3.50295e-08	-1.59154	-2.6077e-10
36342506	chr7:36342506:G:A	5.90538e-08	-1.69196e-10	-1.06929
36342574	chr7:36342574:T:C	4.79708e-08	-1.54464	0.2675
36342718	chr7:36342718:A:G	2.41923e-08	-1.58726	-0.374436
36342989	chr7:36342989:T:C	5.86337e-08	-1.69196e-10	-1.07642
36343017	chr7:36343017:G:T	1.59212e-07	-1.69196e-10	-0.0774977
36343106	chr7:36343106:A:G	3.17824e-08	-1.68882	-2.6077e-10
36343720	chr7:36343720:A:G	1.75274e-08	-1.76706	-0.516912
36344855	chr7:36344855:T:C	2.99533e-07	-1.69196e-10	0.554489
36345466	chr7:36345466:G:GT	4.63634e-08	-1.75154	0.440312
36345591	chr7:36345591:T:C	9.52745e-08	-1.69196e-10	-0.590973
36345873	chr7:36345873:T:A	1.35412e-08	-1.6213	-0.920696
36346042	chr7:36346042:T:C	5.69445e-08	-1.69196e-10	-1.10566
36346055	chr7:36346055:T:C	9.11501e-09	-1.73214	-1.20568
36346510	chr7:36346510:C:A	5.09277e-08	-1.69196e-10	-1.21733
36346604	chr7:36346604:G:C	5.2604e-08	-1.69196e-10	-1.18494
36346635	chr7:36346635:A:G	5.55654e-08	-1.69196e-10	-1.13017
36347006	chr7:36347006:A:G	5.11732e-08	-1.69196e-10	-1.21252
36347539	chr7:36347539:A:G	9.23163e-09	-1.72064	-1.20446
36348335	chr7:36348335:G:A	5.90194e-08	-1.75857	0.688696
36348374	chr7:36348374:C:T	1.15256e-07	-0.400581	-2.6077e-10
36348887	chr7:36348887:G:T	3.02067e-08	-1.73967	-2.6077e-10
36349060	chr7:36349060:G:A	5.96593e-08	-1.69196e-10	-1.05908
36350071	chr7:36350071:A:G	9.37607e-08	-1.69196e-10	-0.606989
36350072	chr7:36350072:A:C	9.37226e-08	-1.69196e-10	-0.607396
36350612	chr7:36350612:G:A	5.09386e-08	-1.69196e-10	-1.21711
36350723	chr7:36350723:G:A	2.93407e-08	-1.76876	-2.6077e-10
36350982	chr7:36350982:C:T	7.29502e-08	-1.69196e-10	-0.857957
36351227	chr7:36351227:C:CT	7.62275e-08	-1.70434	0.890327
36351232	chr7:36351232:C:G	7.51226e-08	-1.68615	0.857533
36351473	chr7:36351473:T:A	1.12321e-08	-1.75722	-0.971738
36351638	chr7:36351638:C:T	8.89295e-09	-1.74659	-1.21588
36352274	chr7:36352274:G:A	6.15713e-08	-1.69196e-10	-1.02754
36352514	chr7:36352514:T:A	3.21981e-08	-1.67583	-2.6077e-10
36352515	chr7:36352515:CTT:C	1.02938e-08	-1.65362	-1.16257
36352759	chr7:36352759:G:A	2.89645e-08	-1.68922	-0.0924398
36352985	chr7:36352985:A:C	1.73717e-08	-1.73735	-0.555545
36353095	chr7:36353095:C:A	4.59231e-08	-1.32077	-2.6077e-10
36353230	chr7:36353230:G:A	1.23767e-07	-0.329335	-2.6077e-10
36353258	chr7:36353258:G:A	5.1328e-08	-1.69196e-10	-1.2095
36353298	chr7:36353298:C:A	5.09262e-08	-1.69196e-10	-1.21736
36353431	chr7:36353431:G:T	1.18358e-08	-1.45922	-1.21739
36353550	chr7:36353550:A:G	5.32752e-08	-1.69196e-10	-1.17226
36353701	chr7:36353701:G:A	5.24183e-08	-1.69196e-10	-1.18848
36353965	chr7:36353965:G:C	5.0931e-08	-1.69196e-10	-1.21726
36354089	chr7:36354089:A:G	3.1305e-08	-1.70396	-2.6077e-10
36354109	chr7:36354109:G:A	1.27368e-08	-1.4464	-1.15684
36355217	chr7:36355217:G:A	2.94379e-08	-1.76545	-2.6077e-10
36355334	chr7:36355334:G:A	2.38401e-07	-1.69196e-10	0.326221
36355592	chr7:36355592:C:T	5.2303e-08	-1.69196e-10	-1.19068
36355685	chr7:36355685:A:C	1.92805e-08	-1.71136	-0.477284
36355835	chr7:36355835:C:A	5.2302e-08	-1.69196e-10	-1.1907
36356200	chr7:36356200:T:C	1.71315e-08	-1.39885	-0.907964
36356285	chr7:36356285:C:T	1.4728e-08	-1.45596	-1.00202
36356374	chr7:36356374:G:T	2.6075e-08	-1.76649	-0.120268
36356501	chr7:36356501:A:G	2.94389e-08	-1.76542	-2.6077e-10
36356749	chr7:36356749:G:A	2.0204e-08	-1.74065	-0.401198
36356816	chr7:36356816:T:A	8.29907e-08	-1.69196e-10	-0.729006
36356871	chr7:36356871:A:G	1.5706e-08	-1.46562	-0.928071
36357055	chr7:36357055:T:C	3.76948e-08	-1.51821	-2.6077e-10
36357947	chr7:36357947:C:T	5.65617e-08	-1.69196e-10	-1.1124
36358032	chr7:36358032:A:G	6.70674e-08	-1.69196e-10	-0.942037
36358099	chr7:36358099:G:T	5.26943e-08	-1.69196e-10	-1.18323
36358419	chr7:36358419:G:A	1.1056e-08	-1.57729	-1.16747
36358721	chr7:36358721:G:C	1.67613e-08	-1.34677	-0.98189
36358964	chr7:36358964:A:G	2.9361e-08	-1.76807	-2.6077e-10
36359509	chr7:36359509:A:G	1.1609e-08	-1.56535	-1.1306
36360047	chr7:36360047:G:A	1.50307e-08	-1.43629	-1.00135
36360559	chr7:36360559:T:G	2.94152e-08	-1.76622	-2.6077e-10
36361022	chr7:36361022:G:A	1.39039e-08	-1.46429	-1.05127
36361217	chr7:36361217:T:C	2.19405e-08	-1.28157	-0.777831
36361436	chr7:36361436:T:G	1.12357e-08	-1.58638	-1.14226
36361736	chr7:36361736:T:C	1.67664e-07	-1.69196e-10	-0.0257755
36362060	chr7:36362060:G:C	7.26114e-08	-1.69196e-10	-0.862613
36362219	chr7:36362219:C:G	5.22821e-08	-1.69196e-10	-1.19108
36362267	chr7:36362267:C:T	3.68976e-08	-1.53959	-2.6077e-10
36362942	chr7:36362942:G:C	5.15092e-08	-1.69196e-10	-1.20597
36363071	chr7:36363071:G:A	1.12668e-08	-1.56837	-1.1575
36363438	chr7:36363438:C:T	5.15467e-08	-1.69196e-10	-1.20525
36363451	chr7:36363451:A:C	5.15464e-08	-1.69196e-10	-1.20525
36364175	chr7:36364175:G:A	1.21297e-08	-1.63256	-1.01952
36364460	chr7:36364460:A:G	3.02331e-08	-1.62851	-0.110288
36365566	chr7:36365566:A:G	2.16356e-08	-1.24709	-0.826309
36365628	chr7:36365628:G:A	9.96162e-09	-1.76787	-1.08112
36365648	chr7:36365648:G:A	1.58038e-08	-1.37426	-1.01323
36365870	chr7:36365870:C:T	2.47197e-07	-1.69196e-10	0.362453
36365933	chr7:36365933:C:T	1.04121e-08	-1.76657	-1.0382
36365959	chr7:36365959:T:A	1.80212e-08	-1.39224	-0.863943
36366285	chr7:36366285:T:C	8.94744e-08	-1.65422	1.00044
36366343	chr7:36366343:A:T	3.50789e-08	-1.59014	-2.6077e-10
36366420	chr7:36366420:C:T	8.38736e-08	-1.69196e-10	-0.718424
36367653	chr7:36367653:C:T	8.06209e-08	-0.757977	-2.6077e-10
36368064	chr7:36368064:A:G	2.98757e-08	-1.75069	-2.6077e-10
36368080	chr7:36368080:G:C	3.24632e-08	-1.66763	-2.6077e-10
36369286	chr7:36369286:G:C	1.45344e-08	-1.56007	-0.911142
36369382	chr7:36369382:T:G	5.18778e-08	-1.69196e-10	-1.19884
36370356	chr7:36370356:T:C	9.98646e-09	-1.7674	-1.0791
36370763	chr7:36370763:G:A	3.05187e-08	-1.76359	0.0341941
36370887	chr7:36370887:C:T	7.19133e-08	-1.69196e-10	-0.872274
36371129	chr7:36371129:A:T	1.86265e-08	-1.25303	-0.970124
36371164	chr7:36371164:G:A	1.63738e-08	-1.43679	-0.91526
36371276	chr7:36371276:G:A	6.5158e-08	-0.97092	-2.6077e-10
36371872	chr7:36371872:T:C	1.50406e-08	-1.51816	-0.91882
36373253	chr7:36373253:T:C	1.01535e-08	-1.65036	-1.17956
36373439	chr7:36373439:G:A	2.95818e-08	-1.76057	-2.6077e-10
36373758	chr7:36373758:A:T	2.12231e-08	-1.20558	-0.887071
36374169	chr7:36374169:A:C	1.72593e-08	-1.50729	-0.792091
36374507	chr7:36374507:C:A	1.15782e-07	-1.62189	1.22586
36374549	chr7:36374549:A:T	9.83837e-09	-1.76892	-1.09252
36374581	chr7:36374581:C:T	6.29043e-08	-1.69196e-10	-1.00612
36375070	chr7:36375070:G:A	7.18081e-08	-1.69196e-10	-0.873738
36375552	chr7:36375552:T:G	5.70169e-08	-1.69196e-10	-1.10439
36375691	chr7:36375691:C:G	5.28421e-08	-1.69196e-10	-1.18043
36376033	chr7:36376033:A:C	1.06666e-08	-1.62501	-1.1556
36376403	chr7:36376403:C:G	5.21069e-08	-1.69196e-10	-1.19444
36377013	chr7:36377013:C:T	5.15169e-08	-1.69196e-10	-1.20583
36378446	chr7:36378446:C:T	1.78575e-08	-1.766	-0.499313
36378525	chr7:36378525:A:G	1.67271e-08	-1.54521	-0.78549
36378684	chr7:36378684:G:A	2.96799e-08	-1.75727	-2.6077e-10
36378864	chr7:36378864:C:G	1.30404e-07	-1.69196e-10	-0.277097
36378908	chr7:36378908:G:T	3.31093e-08	-1.64792	-2.6077e-10
36379041	chr7:36379041:C:T	6.27953e-08	-1.69196e-10	-1.00786
36379057	chr7:36379057:G:A	1.71383e-08	-1.33563	-0.970791
36379204	chr7:36379204:C:T	3.54802e-08	-1.58307	0.00430892
36379282	chr7:36379282:A:T	2.95497e-08	-1.76166	-2.6077e-10
36379378	chr7:36379378:A:G	9.9306e-09	-1.76841	-1.08371
36379628	chr7:36379628:G:A	1.71884e-08	-1.47799	-0.825512
36379851	chr7:36379851:G:C	3.04845e-08	-1.40153	-0.328984
36379853	chr7:36379853:G:C	4.23984e-08	-1.40062	-2.6077e-10
36380022	chr7:36380022:G:A	2.13213e-07	0.214555	-2.6077e-10
36380182	chr7:36380182:A:G	1.04235e-08	-1.64041	-1.16326
36381039	chr7:36381039:G:T	3.5666e-08	-1.57354	-2.6077e-10
36381419	chr7:36381419:C:A	5.51488e-08	-1.69196e-10	-1.1377
36381660	chr7:36381660:G:A	2.97527e-08	-1.75481	-2.6077e-10
36381885	chr7:36381885:G:A	1.23181e-07	-1.63725	1.30316
36382018	chr7:36382018:C:T	2.97959e-08	-1.75337	-2.6077e-10
36382118	chr7:36382118:A:C	1.73511e-08	-1.47712	-0.816955
36382168	chr7:36382168:A:G	2.97953e-08	-1.75338	-2.6077e-10
36382544	chr7:36382544:G:A	3.56176e-08	-1.57489	-2.6077e-10
36382555	chr7:36382555:T:C	5.11654e-08	-1.69196e-10	-1.21267
36382842	chr7:36382842:A:G	5.21552e-08	-1.69196e-10	-1.19351
36383040	chr7:36383040:CAA:C	2.47104e-07	-1.69196e-10	0.362075
36383345	chr7:36383345:T:C	2.97542e-08	-1.75476	-2.6077e-10
36384671	chr7:36384671:C:T	9.68089e-09	-1.66031	-1.21727
36384740	chr7:36384740:C:T	3.41091e-08	-1.61817	-2.6077e-10
36385008	chr7:36385008:G:A	1.08245e-08	-1.7209	-1.04503
36385060	chr7:36385060:C:T	1.66341e-08	-1.75928	-0.577001
36385342	chr7:36385342:T:C	8.66246e-08	-1.63868	0.952527
36385512	chr7:36385512:T:C	2.93426e-08	-1.76869	-2.6077e-10
36385748	chr7:36385748:T:C	5.93828e-08	-1.69196e-10	-1.06373
36385760	chr7:36385760:T:C	5.1198e-08	-1.69196e-10	-1.21203
36386557	chr7:36386557:G:A	5.10384e-08	-1.69196e-10	-1.21516
36387005	chr7:36387005:A:G	5.74133e-08	-1.69196e-10	-1.09746
36387411	chr7:36387411:CAT:C	5.64913e-08	-1.69196e-10	-1.11365
36387617	chr7:36387617:A:C	3.5132e-08	-1.58862	-2.6077e-10
36389384	chr7:36389384:G:A	5.12198e-08	-1.69196e-10	-1.21161
36390460	chr7:36390460:A:G	1.79669e-08	-1.73289	-0.526318
36390840	chr7:36390840:CA:C	1.03335e-08	-1.62514	-1.1872
36391052	chr7:36391052:G:A	3.32097e-08	-1.6105	-0.0343915
36391068	chr7:36391068:A:G	9.74103e-08	-1.69196e-10	-0.568803
36391084	chr7:36391084:T:G	2.93495e-08	-1.76846	-2.6077e-10
36391349	chr7:36391349:A:G	2.93494e-08	-1.76846	-2.6077e-10
36391519	chr7:36391519:C:T	2.93856e-08	-1.76723	-2.6077e-10
36391748	chr7:36391748:T:G	6.9896e-08	-1.69196e-10	-0.900726
36391869	chr7:36391869:T:G	1.31319e-08	-1.35815	-1.21454
36391961	chr7:36391961:C:T	1.02637e-08	-1.6203	-1.19883
36392342	chr7:36392342:T:C	3.25127e-08	-1.62241	-0.0436886
36392729	chr7:36392729:T:A	5.15835e-08	-1.69196e-10	-1.20453
36393382	chr7:36393382:C:T	2.97859e-08	-1.7537	-2.6077e-10
36393927	chr7:36393927:G:T	5.14058e-08	-1.69196e-10	-1.20798
36394112	chr7:36394112:C:T	1.59663e-08	-1.58448	-0.792772
36394309	chr7:36394309:C:T	9.69108e-08	-1.69196e-10	-0.573944
36394384	chr7:36394384:T:C	2.33413e-08	-1.76851	-0.229002
36394607	chr7:36394607:A:G	5.57532e-08	-1.69196e-10	-1.1268
36395165	chr7:36395165:A:G	5.17511e-08	-1.69196e-10	-1.20129
36395347	chr7:36395347:T:C	1.4979e-08	-1.55791	-0.883177
36395722	chr7:36395722:G:GA	4.12232e-07	-1.69196e-10	0.873852
36395724	chr7:36395724:A:AC	4.09155e-07	-1.69196e-10	0.866358
36396113	chr7:36396113:T:C	5.5979e-08	-1.69196e-10	-1.12276
36396347	chr7:36396347:A:G	5.33555e-08	-1.69196e-10	-1.17076
36396612	chr7:36396612:C:T	1.96504e-08	-1.30757	-0.862065
36396831	chr7:36396831:C:T	2.93509e-08	-1.76841	-2.6077e-10
36397161	chr7:36397161:AAAG:A	3.44847e-08	-1.6203	0.0130817
36397297	chr7:36397297:G:A	1.63435e-08	-1.48509	-0.868817
36397345	chr7:36397345:G:T	1.30642e-08	-1.36302	-1.21484
36397742	chr7:36397742:G:A	5.65642e-08	-1.69196e-10	-1.11236
36397964	chr7:36397964:A:G	3.49106e-08	-1.59494	-2.6077e-10
36398062	chr7:36398062:G:A	1.39079e-08	-1.57713	-0.938148
36398414	chr7:36398414:C:T	1.33168e-08	-1.76883	-0.789883
36398501	chr7:36398501:C:T	5.12413e-08	-1.69196e-10	-1.21119
36398865	chr7:36398865:A:G	1.27932e-08	-1.38138	-1.21744
36399340	chr7:36399340:G:A	1.41916e-07	-1.69196e-10	-0.192502
36399772	chr7:36399772:A:G	5.1985e-08	-1.69196e-10	-1.19678
36400236	chr7:36400236:G:C	1.51288e-08	-1.53647	-0.894667
36400342	chr7:36400342:C:T	5.09605e-08	-1.69196e-10	-1.21668
36400412	chr7:36400412:T:G	1.01368e-08	-1.63884	-1.19272
36400441	chr7:36400441:C:T	3.66463e-08	-1.59385	0.0474241
36400466	chr7:36400466:T:C	1.30589e-07	-1.69196e-10	-0.275681
36400576	chr7:36400576:C:G	2.20422e-07	-1.69196e-10	0.247808
36400623	chr7:36400623:A:AAGT	2.29286e-08	-1.02185	-0.993499
36400668	chr7:36400668:G:A	1.79253e-07	0.0410646	-2.6077e-10
36400749	chr7:36400749:A:G	5.10529e-08	-1.69196e-10	-1.21487
36400861	chr7:36400861:T:A	3.76376e-08	-1.51973	-2.6077e-10
36400913	chr7:36400913:A:G	3.62478e-08	-1.62065	0.0632899
36402354	chr7:36402354:C:T	2.22148e-08	-1.7684	-0.278578
36402490	chr7:36402490:T:C	1.05814e-08	-1.76499	-1.02365
36402501	chr7:36402501:C:T	2.82735e-07	-1.69196e-10	0.496776
36402603	chr7:36402603:C:T	3.01812e-08	-1.74052	-2.6077e-10
36403149	chr7:36403149:G:T	1.12718e-08	-1.68768	-1.03775
36403267	chr7:36403267:T:C	2.0595e-08	-1.16653	-0.956156
36403861	chr7:36403861:G:A	1.38576e-08	-1.31229	-1.20661
36403895	chr7:36403895:A:G	1.34826e-08	-1.3382	-1.20814
36404008	chr7:36404008:T:A	3.45098e-07	-1.58151	2.2776
36404126	chr7:36404126:G:A	1.26439e-08	-1.39764	-1.21292
36404221	chr7:36404221:C:T	7.24531e-08	-1.69196e-10	-0.864795
36404658	chr7:36404658:T:C	1.29822e-08	-1.71637	-0.867786
36404924	chr7:36404924:ATTGT:A	2.93481e-08	-1.76851	-2.6077e-10
36405313	chr7:36405313:A:G	2.97815e-08	-1.70755	-0.0463028
36405431	chr7:36405431:G:A	1.43371e-08	-1.28577	-1.19912
36405519	chr7:36405519:T:C	1.05131e-07	-0.492532	-2.6077e-10
36405568	chr7:36405568:C:T	3.94152e-08	-1.47358	-2.6077e-10
36405726	chr7:36405726:A:G	1.45413e-08	-1.25394	-1.2168
36406010	chr7:36406010:A:G	2.44704e-08	-1.72283	-0.227442
36406247	chr7:36406247:G:A	2.80634e-08	-0.799337	-1.01393
36406512	chr7:36406512:A:G	1.78515e-08	-1.59281	-0.67283
36406903	chr7:36406903:A:G	1.48736e-08	-1.38999	-1.05816
36407678	chr7:36407678:A:G	8.58847e-08	-1.64877	0.954038
36407991	chr7:36407991:T:C	6.40983e-08	-1.08326	0.0959393
36408630	chr7:36408630:A:C	1.21279e-08	-1.65822	-0.99401
36409168	chr7:36409168:G:A	6.3079e-08	-1.13296	0.129609
36409542	chr7:36409542:A:C	6.21726e-08	-1.69196e-10	-1.01782
36410028	chr7:36410028:T:C	3.38795e-08	-0.647534	-0.977391
36410280	chr7:36410280:T:A	1.92087e-08	-1.61624	-0.576126
36410662	chr7:36410662:C:T	5.37882e-08	-1.69196e-10	-1.16268
36410998	chr7:36410998:G:A	3.75809e-08	-1.52124	-2.6077e-10
36411022	chr7:36411022:C:T	3.94312e-08	-1.47318	-2.6077e-10
36411568	chr7:36411568:T:A	1.34101e-08	-1.70716	-0.844571
36411751	chr7:36411751:T:C	6.11514e-08	-1.13866	0.104278
36412244	chr7:36412244:A:G	2.14729e-07	-1.69196e-10	0.221644
36412332	chr7:36412332:T:A	5.95129e-08	-1.69196e-10	-1.06154
36412548	chr7:36412548:G:A	2.61336e-08	-1.72588	-0.158628
36412577	chr7:36412577:C:T	6.36314e-08	-1.69196e-10	-0.994628
36412686	chr7:36412686:C:T	7.86185e-08	-1.69196e-10	-0.783127
36412852	chr7:36412852:C:T	1.06759e-08	-1.67795	-1.1018
36413713	chr7:36413713:C:T	8.83003e-08	-1.69196e-10	-0.666991
36414278	chr7:36414278:G:C	1.14171e-08	-1.56062	-1.152
36414384	chr7:36414384:G:A	2.97562e-08	-1.7547	-2.6077e-10
36414651	chr7:36414651:C:T	2.93464e-08	-1.76857	-2.6077e-10
36414652	chr7:36414652:G:A	2.05512e-08	-1.44787	-0.676946
36415004	chr7:36415004:G:C	3.12503e-08	-1.70571	-2.6077e-10
36415083	chr7:36415083:T:C	4.13021e-07	-1.69196e-10	0.875763
36415180	chr7:36415180:A:G	2.06458e-08	-0.933336	-1.18689
36415192	chr7:36415192:G:A	2.28915e-07	-1.69196e-10	0.285617
36415257	chr7:36415257:T:C	2.93359e-08	-1.76892	-2.6077e-10
36415868	chr7:36415868:T:C	1.6513e-08	-1.3479	-0.995685
36415947	chr7:36415947:T:C	4.26779e-08	-1.39405	-2.6077e-10
36416051	chr7:36416051:C:T	2.94327e-08	-1.76563	-2.6077e-10
36416135	chr7:36416135:C:T	1.68572e-08	-1.65897	-0.66398
36416145	chr7:36416145:C:T	3.31443e-08	-1.64686	-2.6077e-10
36416358	chr7:36416358:G:C	1.12704e-08	-1.76223	-0.963331
36416387	chr7:36416387:G:T	9.93688e-09	-1.73242	-1.11906
36416493	chr7:36416493:A:G	5.52445e-08	-1.69196e-10	-1.13597
36417053	chr7:36417053:A:C	5.97037e-08	-1.69196e-10	-1.05834
36417261	chr7:36417261:A:G	8.83022e-09	-1.76108	-1.20847
36417412	chr7:36417412:A:G	2.94717e-08	-1.7643	-2.6077e-10
36418364	chr7:36418364:C:T	9.19791e-08	-1.69196e-10	-0.626174
36418609	chr7:36418609:A:G	3.47589e-08	-1.5993	-2.6077e-10
36418676	chr7:36418676:T:C	1.13484e-08	-1.50547	-1.21319
36418945	chr7:36418945:C:G	1.99462e-08	-1.33247	-0.822232
36419059	chr7:36419059:T:C	3.15112e-08	-1.69739	-2.6077e-10
36419219	chr7:36419219:G:A	1.2352e-08	-1.48864	-1.14528
36419296	chr7:36419296:G:A	1.29201e-07	-1.69196e-10	-0.286363
36419467	chr7:36419467:G:A	1.34956e-08	-1.33061	-1.21476
36420134	chr7:36420134:G:A	8.04456e-08	-1.69196e-10	-0.760153
36420858	chr7:36420858:T:A	9.72378e-09	-1.75565	-1.11751
36420945	chr7:36420945:T:C	2.93425e-08	-1.7687	-2.6077e-10
36421149	chr7:36421149:C:T	2.59747e-08	-1.29488	-0.595733
36421371	chr7:36421371:A:T	2.55285e-08	-0.709595	-1.19834
36421404	chr7:36421404:G:C	1.24482e-08	-1.47786	-1.1483
36421731	chr7:36421731:C:G	1.19583e-08	-1.4593	-1.20701
36421833	chr7:36421833:T:C	9.04606e-09	-1.73968	-1.20573
36421886	chr7:36421886:G:A	5.43797e-08	-1.69196e-10	-1.15174
36422521	chr7:36422521:A:G	5.22315e-08	-1.69196e-10	-1.19205
36422532	chr7:36422532:G:A	3.34722e-08	-1.63702	-2.6077e-10
36422596	chr7:36422596:G:A	1.3016e-08	-1.453	-1.12856
36422905	chr7:36422905:G:A	2.51778e-08	-0.732195	-1.18958
36423033	chr7:36423033:A:G	1.47815e-08	-1.32306	-1.1313
36423726	chr7:36423726:A:G	5.97805e-08	0.109048	-1.1661
36424373	chr7:36424373:T:C	8.17918e-08	-0.743557	-2.6077e-10
36424851	chr7:36424851:A:G	2.93394e-08	-1.7688	-2.6077e-10
36424927	chr7:36424927:G:C	5.23076e-08	0.0125564	-1.20315
36425541	chr7:36425541:G:A	1.30912e-08	-1.41389	-1.1619
36426105	chr7:36426105:A:G	2.93584e-08	-1.76816	-2.6077e-10
36426434	chr7:36426434:T:C	5.79713e-08	0.0835587	-1.17135
36426489	chr7:36426489:A:AG	2.93425e-08	-1.7687	-2.6077e-10
36427046	chr7:36427046:C:A	9.74714e-09	-1.75665	-1.11411
36427060	chr7:36427060:T:G	1.39314e-08	-1.37984	-1.13375
36427405	chr7:36427405:C:T	6.21234e-08	-1.01861	-2.6077e-10
36427427	chr7:36427427:T:C	1.42511e-08	-1.56541	-0.925489
36427509	chr7:36427509:G:A	1.72489e-08	-1.4843	-0.815686
36427650	chr7:36427650:G:A	1.01106e-08	-1.74133	-1.09283
36427773	chr7:36427773:C:G	5.47341e-08	-1.69196e-10	-1.14525
36427832	chr7:36427832:A:G	2.29951e-08	-0.844416	-1.16804
36427999	chr7:36427999:A:G	1.44141e-08	-1.26207	-1.21745
36429290	chr7:36429290:G:A	1.59822e-08	-1.39408	-0.982174
36429332	chr7:36429332:T:C	3.37447e-08	-1.62891	-2.6077e-10
36429845	chr7:36429845:A:T	9.06466e-09	-1.73467	-1.20868
36429895	chr7:36429895:A:G	1.03275e-08	-1.73275	-1.08017
36430229	chr7:36430229:G:A	2.73244e-08	-1.71239	-0.127563
36431306	chr7:36431306:T:C	9.75645e-09	-1.76538	-1.10443
36432114	chr7:36432114:C:G	1.43007e-08	-1.36363	-1.12379
36432277	chr7:36432277:C:G	5.92409e-08	-1.69196e-10	-1.06612
36432645	chr7:36432645:T:C	5.6136e-08	-1.69196e-10	-1.11996
36432844	chr7:36432844:A:G	1.84806e-08	-1.3704	-0.860615
36432854	chr7:36432854:A:G	1.11071e-08	-1.53003	-1.21011
36432976	chr7:36432976:T:C	2.94171e-08	-1.76616	-2.6077e-10
36433442	chr7:36433442:A:T	1.59007e-08	-1.16392	-1.21745
36433710	chr7:36433710:A:G	2.27081e-07	-1.69196e-10	0.277574
36433713	chr7:36433713:T:C	5.68891e-08	-1.69196e-10	-1.10663
36433984	chr7:36433984:C:T	1.43699e-08	-1.38041	-1.10219
36434271	chr7:36434271:T:C	6.01227e-08	-0.071233	-0.980114
36434440	chr7:36434440:T:C	1.1369e-07	-1.69196e-10	-0.414256
36434457	chr7:36434457:G:A	1.78295e-08	-1.49153	-0.775354
36434774	chr7:36434774:G:A	1.40422e-08	-1.40812	-1.09754
36434804	chr7:36434804:T:G	2.93477e-08	-1.76852	-2.6077e-10
36435026	chr7:36435026:T:C	1.4048e-08	-1.38763	-1.11763
36435118	chr7:36435118:T:C	2.33033e-08	-0.787015	-1.21213
36435271	chr7:36435271:G:A	2.9433e-08	-1.76562	-2.6077e-10
36435335	chr7:36435335:T:C	6.08088e-08	-1.69196e-10	-1.04
36435490	chr7:36435490:G:A	7.0385e-08	-1.69196e-10	-0.893755
36436013	chr7:36436013:G:A	2.3957e-08	-1.21067	-0.760801
36436432	chr7:36436432:G:C	5.43513e-08	-1.69196e-10	-1.15227
36436544	chr7:36436544:T:G	5.14048e-08	-1.69196e-10	-1.208
36437030	chr7:36437030:T:A	6.7422e-08	-1.69196e-10	-0.936763
36437709	chr7:36437709:A:G	1.33149e-08	-1.40585	-1.153
36438203	chr7:36438203:T:G	9.01824e-09	-1.76498	-1.1835
36438383	chr7:36438383:T:A	3.10985e-08	-1.71058	-2.6077e-10
36438711	chr7:36438711:T:C	5.4606e-08	-1.69196e-10	-1.14759
36439068	chr7:36439068:G:A	8.97991e-09	-1.74638	-1.20636
36439609	chr7:36439609:G:A	2.24158e-08	-1.2369	-0.801065
36439811	chr7:36439811:G:T	7.44632e-08	0.321866	-1.1593
36439933	chr7:36439933:C:T	9.07528e-08	-1.69196e-10	-0.639595
36440029	chr7:36440029:C:A	9.45362e-09	-1.73199	-1.16935
36440105	chr7:36440105:A:G	1.97846e-07	0.139755	-2.6077e-10
36440439	chr7:36440439:C:T	9.93267e-09	-1.73785	-1.11405
36440758	chr7:36440758:A:G	1.91513e-08	-1.34059	-0.854773
36441201	chr7:36441201:T:C	1.72651e-08	-1.57523	-0.723815
36441202	chr7:36441202:G:A	1.66855e-08	-1.67225	-0.660949
36442324	chr7:36442324:G:A	3.20726e-07	-1.69196e-10	0.622853
36443194	chr7:36443194:A:G	2.16845e-08	-1.25175	-0.819385
36443274	chr7:36443274:T:A	2.93401e-08	-1.76878	-2.6077e-10
36443487	chr7:36443487:TAA:T	2.31826e-08	-1.21965	-0.784681
36443604	chr7:36443604:T:C	1.46372e-08	-1.30797	-1.1562
36443743	chr7:36443743:T:G	6.6196e-08	-0.955115	-2.6077e-10
36444027	chr7:36444027:C:T	3.03053e-07	-1.69196e-10	0.566174
36444282	chr7:36444282:T:A	8.84748e-08	-0.665017	-2.6077e-10
36444321	chr7:36444321:T:G	5.92388e-08	-1.69196e-10	-1.06616
36444939	chr7:36444939:T:G	1.90686e-07	-1.69196e-10	0.102893
36445733	chr7:36445733:G:A	3.28485e-07	-1.69196e-10	0.646755
36445876	chr7:36445876:T:C	5.55245e-08	0.0341678	-1.16508
36446251	chr7:36446251:T:C	1.07149e-08	-1.55867	-1.21743
36446379	chr7:36446379:G:T	5.52545e-08	-1.69196e-10	-1.13579
36446501	chr7:36446501:G:T	5.84678e-08	-1.69196e-10	-1.07926
36446750	chr7:36446750:C:A	6.40338e-08	-1.69196e-10	-0.988324
36446832	chr7:36446832:T:C	2.80509e-07	-1.69196e-10	0.488871
36446993	chr7:36446993:G:A	1.43955e-08	-1.35505	-1.12577
36448692	chr7:36448692:T:C	1.08923e-08	-1.57868	-1.18099
36448804	chr7:36448804:T:C	2.01322e-08	-1.31209	-0.833328
36448918	chr7:36448918:C:T	1.24718e-08	-1.50584	-1.11842
36449239	chr7:36449239:C:T	8.79491e-08	-1.69196e-10	-0.670976
36449868	chr7:36449868:A:G	9.73325e-09	-1.76414	-1.10804
36450989	chr7:36450989:G:T	1.26551e-07	0.235308	-0.542396
36451138	chr7:36451138:G:T	6.21981e-08	-1.69196e-10	-1.01741
36452202	chr7:36452202:G:A	1.64792e-08	-1.36183	-0.983806
36452381	chr7:36452381:T:A	5.92859e-08	-1.69196e-10	-1.06536
36452436	chr7:36452436:G:A	1.37439e-08	-1.40729	-1.11986
36452604	chr7:36452604:G:A	5.57602e-08	-1.69196e-10	-1.12667
36452956	chr7:36452956:G:T	5.48505e-08	-1.69196e-10	-1.14312
36453000	chr7:36453000:C:T	9.0232e-09	-1.73825	-1.20969
36453686	chr7:36453686:G:A	6.68504e-08	-1.69196e-10	-0.945277
36453789	chr7:36453789:G:A	2.93502e-08	-1.76844	-2.6077e-10
36453941	chr7:36453941:A:G	2.9401e-08	-1.76671	-2.6077e-10
36454813	chr7:36454813:G:A	2.13366e-08	-1.29037	-0.796941
36454815	chr7:36454815:G:A	1.23244e-08	-1.4729	-1.16325
36454822	chr7:36454822:A:G	8.6424e-08	-0.688469	-2.6077e-10
36454956	chr7:36454956:T:G	1.60791e-08	-1.36812	-1.0021
36455695	chr7:36455695:A:G	1.45308e-08	-1.49311	-0.978353
36455883	chr7:36455883:T:C	1.69467e-08	-1.64867	-0.668995
36456077	chr7:36456077:C:G	5.6369e-08	-1.69196e-10	-1.11582
36456159	chr7:36456159:A:G	1.18211e-08	-1.46799	-1.20985
36456213	chr7:36456213:C:T	7.88153e-08	-1.69196e-10	-0.780627
36456377	chr7:36456377:TA:T	1.00112e-07	-0.134758	-0.406684
36456395	chr7:36456395:C:T	5.80751e-08	-1.71156	0.625561
36456812	chr7:36456812:TTGTC:T	1.54633e-08	-1.30309	-1.10618
36457732	chr7:36457732:C:T	9.88479e-09	-1.72439	-1.13235
36457831	chr7:36457831:C:T	2.93426e-08	-1.76869	-2.6077e-10
36457832	chr7:36457832:G:A	9.49256e-09	-1.71124	-1.18599
36458494	chr7:36458494:G:C	3.81114e-08	-1.50722	-2.6077e-10
36458756	chr7:36458756:G:A	2.56415e-08	-1.5054	-0.398126
36459030	chr7:36459030:G:T	9.77066e-09	-1.72616	-1.14219
36459201	chr7:36459201:G:A	2.93392e-08	-1.76881	-2.6077e-10
36459212	chr7:36459212:T:C	6.9567e-08	-1.69196e-10	-0.905444
36459594	chr7:36459594:C:T	5.51223e-08	-1.69196e-10	-1.13818
36459818	chr7:36459818:G:A	2.18905e-08	-1.37516	-0.68652
36460046	chr7:36460046:G:A	9.41915e-09	-1.7207	-1.18428
36460833	chr7:36460833:G:A	2.68715e-08	-1.69248	-0.164187
36460842	chr7:36460842:T:G	1.8874e-08	-1.2117	-0.998253
36460880	chr7:36460880:AG:A	1.81126e-08	-1.19493	-1.0562
36460934	chr7:36460934:C:T	1.73773e-07	-1.69196e-10	0.0100163
36462241	chr7:36462241:G:A	1.13758e-08	-1.50115	-1.2151
36462331	chr7:36462331:C:G	2.91593e-07	-1.69196e-10	0.527625
36462349	chr7:36462349:A:C	1.84406e-07	-1.69196e-10	0.0694045
36462376	chr7:36462376:A:AT	1.17049e-08	-1.53935	-1.14837
36463014	chr7:36463014:G:T	4.57884e-08	-1.49064	0.166932
36463021	chr7:36463021:G:A	5.09214e-08	-1.69196e-10	-1.21745
36464003	chr7:36464003:G:A	1.32564e-08	-1.37083	-1.19243
36464077	chr7:36464077:C:T	5.50018e-08	-1.69196e-10	-1.14037
36464291	chr7:36464291:A:G	3.09712e-08	-1.11716	-0.597518
36464461	chr7:36464461:T:C	1.13427e-08	-1.51379	-1.20537
36464572	chr7:36464572:T:C	2.97482e-08	-1.75497	-2.6077e-10
36464697	chr7:36464697:A:T	1.31112e-08	-1.73872	-0.835546
36464875	chr7:36464875:C:T	8.79671e-08	-1.69196e-10	-0.670772
36466018	chr7:36466018:C:T	1.49497e-07	-1.69196e-10	-0.140456
36466659	chr7:36466659:G:A	1.10159e-08	-1.54415	-1.20425
36466702	chr7:36466702:C:T	8.37255e-08	-1.69196e-10	-0.720191
36466755	chr7:36466755:G:A	9.89043e-09	-1.6542	-1.20197
36466885	chr7:36466885:G:A	1.5152e-07	-1.69196e-10	-0.127016
36467017	chr7:36467017:G:A	2.93613e-08	-1.76806	-2.6077e-10
36467354	chr7:36467354:C:T	6.03609e-08	-1.69196e-10	-1.04739
36467616	chr7:36467616:C:T	1.14915e-08	-1.5341	-1.17202
36467656	chr7:36467656:C:T	5.58719e-08	-1.69196e-10	-1.12467
36467689	chr7:36467689:G:A	1.80957e-08	-1.67844	-0.573617
36468061	chr7:36468061:C:A	5.59838e-08	-1.69196e-10	-1.12267
36468076	chr7:36468076:C:T	2.72599e-08	-1.18211	-0.660209
36468087	chr7:36468087:C:T	5.36949e-08	-0.0331223	-1.1313
36468177	chr7:36468177:G:A	1.50761e-07	-1.69196e-10	-0.13204
36468784	chr7:36468784:C:A	9.49715e-08	-1.69196e-10	-0.594158
36468790	chr7:36468790:T:C	5.59324e-08	-1.69196e-10	-1.12359
36468942	chr7:36468942:A:G	3.52203e-08	-1.58611	-2.6077e-10
36469162	chr7:36469162:C:T	3.14889e-08	-1.64378	-0.0543162
36469231	chr7:36469231:G:A	5.14466e-08	-1.69196e-10	-1.20719
36469259	chr7:36469259:G:T	1.9402e-08	-1.62277	-0.559591
36469473	chr7:36469473:G:C	1.13124e-08	-1.50852	-1.21331
36469528	chr7:36469528:G:A	9.38136e-09	-1.76882	-1.14019
36469884	chr7:36469884:G:A	5.16076e-08	-1.69196e-10	-1.20407
36469947	chr7:36469947:G:A	6.10079e-08	-1.69196e-10	-1.03673
36470434	chr7:36470434:G:A	1.5144e-08	-1.50916	-0.920964
36471473	chr7:36471473:A:G	4.80455e-08	-0.113982	-1.1616
36471928	chr7:36471928:G:A	7.16985e-08	-1.69196e-10	-0.875265
36472165	chr7:36472165:C:T	6.80641e-08	-1.69196e-10	-0.927285
36472608	chr7:36472608:T:A	6.25563e-08	-1.69196e-10	-1.01167
36473784	chr7:36473784:ACCCT:A	5.71192e-08	-1.10259	-2.6077e-10
36473789	chr7:36473789:T:G	5.24205e-08	-1.18844	-2.6077e-10
36474008	chr7:36474008:C:A	1.24813e-08	-1.76104	-0.862464
36474065	chr7:36474065:C:G	2.31917e-08	-0.81156	-1.19238
36474364	chr7:36474364:C:T	6.40082e-08	-1.69196e-10	-0.988724
36474400	chr7:36474400:A:T	4.31816e-08	-0.172767	-1.20955
36474403	chr7:36474403:C:T	4.22258e-08	-0.192584	-1.21212
36474489	chr7:36474489:G:T	1.18336e-08	-1.45941	-1.21739
36474497	chr7:36474497:G:A	4.04681e-08	-0.23639	-1.21083
36474645	chr7:36474645:A:G	4.0492e-08	-0.232304	-1.21433
36474815	chr7:36474815:G:A	3.74199e-08	-0.311406	-1.21413
36475265	chr7:36475265:T:C	1.41662e-08	-1.33101	-1.16586
36475301	chr7:36475301:G:T	1.02724e-08	-1.60578	-1.2125
36475471	chr7:36475471:C:T	7.74607e-08	-1.69196e-10	-0.797964
36475473	chr7:36475473:G:A	8.74247e-09	-1.76238	-1.21716
36475540	chr7:36475540:T:C	6.58936e-08	-1.69196e-10	-0.959694
36475735	chr7:36475735:C:T	7.69761e-08	-1.69196e-10	-0.80424
36475815	chr7:36475815:A:T	7.26086e-08	-1.69196e-10	-0.862651
36476604	chr7:36476604:C:T	1.65084e-07	-0.0412798	-2.6077e-10
36477226	chr7:36477226:T:C	7.78188e-08	-1.69196e-10	-0.793351
36477297	chr7:36477297:T:A	3.52675e-08	-0.368025	-1.21675
36478055	chr7:36478055:C:CT	2.94865e-08	-1.7638	-2.6077e-10
36478402	chr7:36478402:C:T	1.30761e-08	-1.53015	-1.0468
36478433	chr7:36478433:G:C	6.62164e-08	0.151845	-1.10665
36478434	chr7:36478434:G:A	3.19243e-08	-1.68437	-2.6077e-10
36478552	chr7:36478552:C:T	7.67118e-08	-1.69196e-10	-0.807679
36478567	chr7:36478567:T:C	5.563e-08	-1.69196e-10	-1.12901
36478625	chr7:36478625:C:T	9.9037e-09	-1.71499	-1.13984
36479465	chr7:36479465:G:A	8.70653e-08	-1.69196e-10	-0.681077
36479466	chr7:36479466:A:T	8.67922e-08	-1.69196e-10	-0.684219
36479657	chr7:36479657:C:T	1.73807e-08	-1.07755	-1.21483
36479806	chr7:36479806:C:G	2.27793e-08	-0.883015	-1.13887
36480042	chr7:36480042:C:T	1.39834e-08	-1.4727	-1.03717
36480362	chr7:36480362:G:A	1.45264e-07	-1.69196e-10	-0.169183
36480375	chr7:36480375:G:A	9.50899e-08	-1.69196e-10	-0.592912
36480421	chr7:36480421:T:C	1.58063e-08	-1.3308	-1.05652
36480486	chr7:36480486:G:A	1.7907e-08	-1.047	-1.21554
36480505	chr7:36480505:T:A	1.69555e-08	-1.10007	-1.21708
36481198	chr7:36481198:C:T	2.18766e-08	-0.847216	-1.2151
36481206	chr7:36481206:G:T	2.2369e-08	-0.82509	-1.21497
36481488	chr7:36481488:A:G	7.9048e-08	0.321072	-1.09875
36481495	chr7:36481495:C:T	1.09953e-07	-1.69196e-10	-0.447678
36482597	chr7:36482597:A:G	5.10997e-08	-1.69196e-10	-1.21396
36482711	chr7:36482711:G:A	1.97659e-08	-0.947409	-1.21637
36482847	chr7:36482847:C:A	1.09298e-07	0.758364	-1.21202
36483047	chr7:36483047:T:C	2.15266e-08	-0.866096	-1.21235
36483091	chr7:36483091:A:G	1.50282e-08	-1.37995	-1.05786
36483106	chr7:36483106:G:A	9.64894e-08	-1.69196e-10	-0.578302
36483141	chr7:36483141:T:C	2.16743e-08	-0.857873	-1.21373
36483295	chr7:36483295:A:G	1.98625e-08	-0.944903	-1.214
36483334	chr7:36483334:G:C	5.06102e-08	-1.22358	-2.6077e-10
36483344	chr7:36483344:G:A	2.8811e-08	-0.57174	-1.21524
36483466	chr7:36483466:G:A	2.16958e-08	-0.857518	-1.2131
36483885	chr7:36483885:G:A	1.09341e-07	-1.69196e-10	-0.45326
36484223	chr7:36484223:A:G	1.34939e-08	-1.33416	-1.21134
36484269	chr7:36484269:GTGTGTGCA:G	5.09236e-08	-1.69196e-10	-1.21741
36484361	chr7:36484361:T:C	2.63441e-08	-0.659261	-1.21723
36484479	chr7:36484479:C:T	5.61411e-08	-1.69196e-10	-1.11987
36484532	chr7:36484532:T:C	1.68897e-08	-1.46619	-0.854841
36484543	chr7:36484543:AGT:A	7.20624e-07	1.43238	-2.6077e-10
36484673	chr7:36484673:C:G	1.03832e-08	-1.63686	-1.17069
36484874	chr7:36484874:A:C	1.17164e-08	-1.71348	-0.97327
36485340	chr7:36485340:A:G	3.71e-08	-1.53412	-2.6077e-10
36485375	chr7:36485375:C:T	5.66014e-08	-1.69196e-10	-1.1117
36485457	chr7:36485457:T:G	1.21094e-07	0.19348	-0.54465
36485713	chr7:36485713:G:A	3.73397e-08	-0.430049	-1.09763
36485851	chr7:36485851:C:T	8.74781e-09	-1.76546	-1.21347
36485976	chr7:36485976:G:A	2.95611e-08	-0.596414	-1.16486
36486069	chr7:36486069:A:G	2.90251e-08	-0.745048	-1.03453
36486117	chr7:36486117:T:C	3.45252e-08	-0.541353	-1.06469
36486339	chr7:36486339:G:T	4.91095e-08	-0.139934	-1.11375
36486433	chr7:36486433:A:G	4.5356e-08	-0.133393	-1.1998
36486455	chr7:36486455:G:A	4.39587e-08	-0.234054	-1.13043
36487097	chr7:36487097:G:A	3.72764e-08	-1.52937	-2.6077e-10
36487159	chr7:36487159:T:C	4.36379e-08	-0.15447	-1.21734
36487206	chr7:36487206:A:C	4.75912e-08	-0.067639	-1.21745
36487318	chr7:36487318:C:T	5.45825e-08	-1.69196e-10	-1.14802
36487355	chr7:36487355:A:G	4.72032e-08	-0.0773539	-1.21592
36487598	chr7:36487598:T:C	4.97221e-08	-0.0248595	-1.21643
36487659	chr7:36487659:A:G	4.50833e-08	-0.124492	-1.21473
36487734	chr7:36487734:T:G	4.52421e-08	-0.12184	-1.21387
36487786	chr7:36487786:T:A	2.93843e-08	-1.76727	-2.6077e-10
36487976	chr7:36487976:A:G	4.80112e-08	-0.0606167	-1.21568
36488196	chr7:36488196:T:C	2.88033e-08	-0.700007	-1.08724
36488308	chr7:36488308:T:C	4.88162e-08	-0.0435359	-1.21614
36488406	chr7:36488406:A:G	4.79821e-08	-0.0595211	-1.21739
36488650	chr7:36488650:G:A	3.92568e-08	-1.47761	-2.6077e-10
36488927	chr7:36488927:A:G	4.83557e-08	-0.052273	-1.21688
36489213	chr7:36489213:A:G	5.06846e-08	-0.00496534	-1.21715
36489476	chr7:36489476:C:T	1.3035e-08	-1.43291	-1.14719
36489481	chr7:36489481:G:A	1.79558e-08	-1.37427	-0.885552
36489638	chr7:36489638:A:G	4.62364e-08	-0.0965203	-1.21745
36489703	chr7:36489703:C:T	7.42214e-08	-1.69196e-10	-0.840682
36489785	chr7:36489785:G:A	4.64708e-08	-0.0919471	-1.21696
36489961	chr7:36489961:C:T	4.87658e-08	-0.0516876	-1.20902
36490147	chr7:36490147:A:G	5.06914e-08	-0.011513	-1.21047
36490346	chr7:36490346:G:A	5.00471e-08	-0.0218929	-1.21288
36490393	chr7:36490393:T:C	3.65329e-08	-1.54952	-2.6077e-10
36490478	chr7:36490478:T:C	9.94003e-09	-1.69598	-1.15519
36490523	chr7:36490523:A:G	4.57311e-08	-0.147927	-1.17703
36490667	chr7:36490667:G:A	1.62455e-08	-1.20358	-1.15634
36490761	chr7:36490761:T:A	6.78621e-08	-0.930257	-2.6077e-10
36490789	chr7:36490789:A:G	4.30129e-08	-0.19363	-1.1926
36490824	chr7:36490824:C:T	1.0922e-07	-1.69196e-10	-0.454375
36491017	chr7:36491017:C:T	3.51062e-08	-0.378767	-1.21059
36491312	chr7:36491312:A:G	1.17167e-08	-1.52416	-1.16256
36491451	chr7:36491451:A:T	5.10024e-08	-1.69196e-10	-1.21586
36492191	chr7:36492191:C:T	5.22184e-08	-1.69196e-10	-1.1923
36492626	chr7:36492626:T:C	6.41804e-08	-1.69196e-10	-0.986037
36492737	chr7:36492737:G:A	2.19597e-08	-1.53399	-0.524538
36492971	chr7:36492971:G:A	5.80336e-08	-1.69196e-10	-1.08671
36493233	chr7:36493233:G:T	1.16072e-07	-1.69196e-10	-0.393524
36493379	chr7:36493379:A:G	6.596e-08	-1.69196e-10	-0.958687
36493488	chr7:36493488:T:A	1.17207e-08	-1.70726	-0.979122
36493617	chr7:36493617:A:G	5.71424e-08	-1.69196e-10	-1.10219
36493728	chr7:36493728:T:C	5.11348e-08	-1.69196e-10	-1.21327
36493812	chr7:36493812:T:C	5.14964e-08	-1.69196e-10	-1.20622
36493821	chr7:36493821:CA:C	2.95947e-08	-1.76014	-2.6077e-10
36494015	chr7:36494015:T:C	7.78485e-08	-1.69196e-10	-0.79297
36494514	chr7:36494514:A:C	1.62492e-07	-1.69196e-10	-0.0571051
36494709	chr7:36494709:C:T	5.67936e-08	-1.69196e-10	-1.10831
36494962	chr7:36494962:C:T	5.63389e-08	-1.69196e-10	-1.11635
36494994	chr7:36494994:C:T	3.10074e-08	-1.71351	-2.6077e-10
36495127	chr7:36495127:G:A	3.46744e-08	-1.60173	-2.6077e-10
36495402	chr7:36495402:A:G	5.46624e-08	-1.69196e-10	-1.14656
36495506	chr7:36495506:A:C	1.21934e-08	-1.59314	-1.0537
36495645	chr7:36495645:A:G	1.07924e-08	-1.55326	-1.21563
36495883	chr7:36495883:T:C	5.75274e-08	-1.69196e-10	-1.09547
36496388	chr7:36496388:A:G	5.61366e-08	-1.69196e-10	-1.11995
36497248	chr7:36497248:AACTTTT:A	5.39558e-08	-1.69196e-10	-1.15957
36497288	chr7:36497288:G:A	5.34491e-08	-1.69196e-10	-1.16901
36497299	chr7:36497299:T:C	7.18257e-08	-1.69196e-10	-0.873492
36497474	chr7:36497474:G:A	2.41589e-08	-0.814763	-1.14832
36497511	chr7:36497511:C:T	7.6258e-08	-1.69196e-10	-0.813613
36497937	chr7:36497937:G:A	1.43012e-08	-1.60429	-0.883107
36497945	chr7:36497945:G:A	1.43264e-08	-1.64491	-0.84072
36498102	chr7:36498102:A:G	8.46891e-08	-1.69196e-10	-0.708747
36498695	chr7:36498695:G:C	2.99093e-08	-0.684451	-1.06511
36498834	chr7:36498834:A:C	8.6269e-08	-1.69196e-10	-0.690264
36498973	chr7:36498973:A:G	1.45678e-08	-1.70548	-0.763443
36499124	chr7:36499124:G:C	6.20569e-08	-1.69196e-10	-1.01968
36499133	chr7:36499133:A:C	8.61092e-08	-1.69196e-10	-0.692119
36499324	chr7:36499324:T:C	1.20632e-07	-1.69196e-10	-0.354991
36499522	chr7:36499522:A:G	6.68011e-08	-1.69196e-10	-0.946015
36500550	chr7:36500550:T:A	7.70741e-08	-1.69196e-10	-0.802968
36500998	chr7:36500998:G:A	1.81375e-07	0.063427	-0.0105932
36501005	chr7:36501005:CCT:C	5.45959e-08	-1.69196e-10	-1.14778
36501543	chr7:36501543:G:A	1.52626e-07	-0.00359321	-0.116149
36501726	chr7:36501726:A:G	3.71449e-08	-1.53291	-2.6077e-10
36502304	chr7:36502304:C:T	1.64752e-08	-1.5741	-0.771775
36502576	chr7:36502576:C:T	2.98359e-08	-1.75202	-2.6077e-10
36502577	chr7:36502577:C:T	1.744e-07	-1.34655	1.36017
36502620	chr7:36502620:T:C	8.53626e-08	0.0393931	-0.74022
36502752	chr7:36502752:T:A	9.2518e-08	-1.69196e-10	-0.620331
36502882	chr7:36502882:C:T	9.32129e-08	-1.69196e-10	-0.612848
36503090	chr7:36503090:C:T	5.88697e-08	-1.69196e-10	-1.07241
36503481	chr7:36503481:G:A	2.11951e-08	-1.70893	-0.385038
36503842	chr7:36503842:T:C	6.27975e-08	-1.00782	-2.6077e-10
36504474	chr7:36504474:G:A	2.58182e-08	-0.69074	-1.20592
36504798	chr7:36504798:T:G	7.83951e-08	-0.785973	-2.6077e-10
36505171	chr7:36505171:C:G	1.37905e-08	-1.44546	-1.07829
36505477	chr7:36505477:C:T	5.99977e-08	-1.69196e-10	-1.05343
36505713	chr7:36505713:C:CAA	1.57308e-08	-1.22511	-1.16701
36505888	chr7:36505888:A:C	6.06116e-08	-1.69196e-10	-1.04325
36506293	chr7:36506293:G:C	7.4393e-08	-1.69196e-10	-0.838374
36506366	chr7:36506366:A:G	5.42521e-08	-1.69196e-10	-1.15409
36506676	chr7:36506676:G:C	1.08323e-08	-1.69113	-1.07407
36506752	chr7:36506752:T:G	1.37842e-08	-1.47499	-1.04922
36506777	chr7:36506777:C:T	5.95982e-08	-1.69196e-10	-1.06011
36506796	chr7:36506796:G:A	1.45002e-08	-1.44821	-1.02536
36506880	chr7:36506880:A:C	1.47532e-08	-1.49927	-0.957012
36507009	chr7:36507009:T:C	1.27016e-08	-1.43885	-1.16716
36507091	chr7:36507091:G:A	4.45397e-08	-1.35135	-2.6077e-10
36507342	chr7:36507342:T:C	1.2604e-07	-1.69196e-10	-0.311135
36507350	chr7:36507350:G:A	8.5603e-08	0.465689	-1.1637
36507353	chr7:36507353:G:A	5.79632e-08	-1.69196e-10	-1.08793
36507368	chr7:36507368:A:G	1.27634e-07	0.774882	-1.07345
36507507	chr7:36507507:G:A	7.97032e-07	-1.69196e-10	1.53316
36507523	chr7:36507523:A:G	1.04831e-07	0.669029	-1.16441
36507531	chr7:36507531:T:C	1.1198e-07	0.732425	-1.16184
36507544	chr7:36507544:G:A	1.07008e-07	0.688347	-1.16318
36507545	chr7:36507545:C:T	5.27044e-08	-1.69196e-10	-1.18304
36507547	chr7:36507547:G:A	1.25914e-07	-1.69196e-10	-0.312137
36507557	chr7:36507557:G:A	9.55882e-08	0.573701	-1.16139
36507576	chr7:36507576:G:A	5.10917e-08	-1.69196e-10	-1.21411
36507637	chr7:36507637:G:A	1.21753e-07	0.843614	-1.18936
36507766	chr7:36507766:A:G	5.20261e-08	-1.69196e-10	-1.19599
36507776	chr7:36507776:T:G	2.93509e-08	-1.46311	-0.3053
36508059	chr7:36508059:A:G	1.50825e-08	-1.35063	-1.08357
36508081	chr7:36508081:C:T	5.16812e-08	-0.416615	-0.786027
36508189	chr7:36508189:A:G	6.03851e-08	-1.69196e-10	-1.04699
36508281	chr7:36508281:G:T	1.36996e-07	0.722709	-0.950491
36508371	chr7:36508371:A:G	8.399e-08	0.425503	-1.14254
36508777	chr7:36508777:T:A	2.14728e-08	-1.64797	-0.432973
36508849	chr7:36508849:C:T	1.58547e-08	-1.24934	-1.13493
36509305	chr7:36509305:A:G	1.34413e-07	-1.69196e-10	-0.24682
36509477	chr7:36509477:G:A	2.46824e-08	-0.930384	-1.01126
36509584	chr7:36509584:G:A	5.3631e-08	-1.69196e-10	-1.16561
36510204	chr7:36510204:G:T	6.79724e-07	-1.69196e-10	1.37395
36510543	chr7:36510543:G:A	7.02941e-08	-1.69196e-10	-0.895046
36510715	chr7:36510715:G:A	5.42182e-08	-1.69196e-10	-1.15472
36511478	chr7:36511478:T:C	8.87916e-08	-1.69196e-10	-0.661442
36511546	chr7:36511546:A:ATT	1.45246e-08	-1.58391	-0.88798
36511982	chr7:36511982:T:G	2.3143e-08	-1.69991	-0.306135
36512105	chr7:36512105:G:A	1.01826e-08	-1.76824	-1.05882
36512572	chr7:36512572:C:G	6.35123e-08	-1.69196e-10	-0.996501
36512799	chr7:36512799:G:A	5.09665e-08	-1.69196e-10	-1.21657
36513006	chr7:36513006:T:C	6.67187e-08	-1.69196e-10	-0.94725
36513166	chr7:36513166:G:A	1.07214e-07	-1.69196e-10	-0.47291
36513178	chr7:36513178:A:G	5.96257e-08	-1.69196e-10	-1.05965
36513404	chr7:36513404:G:A	1.73321e-07	-1.69196e-10	0.00740884
36513788	chr7:36513788:G:A	3.48732e-08	-1.59602	-2.6077e-10
36513895	chr7:36513895:AGT:A	1.36264e-07	-1.69196e-10	-0.233144
36514175	chr7:36514175:C:T	1.06891e-07	-1.69196e-10	-0.47593
36514192	chr7:36514192:C:T	1.56629e-08	-1.3452	-1.05124
36514224	chr7:36514224:A:G	6.38716e-08	-1.69196e-10	-0.99086
36514524	chr7:36514524:G:A	1.21022e-07	-1.69196e-10	-0.351766
36514706	chr7:36514706:G:A	1.17254e-07	-1.69196e-10	-0.383394
36514818	chr7:36514818:C:T	4.38954e-08	-1.36593	-2.6077e-10
36515085	chr7:36515085:C:T	5.12394e-08	-1.69196e-10	-1.21123
36516872	chr7:36516872:T:C	1.45861e-08	-1.54981	-0.917855
36516987	chr7:36516987:C:T	1.47292e-08	-1.24446	-1.21345
36517077	chr7:36517077:C:T	1.25294e-07	-1.69196e-10	-0.317074
36517091	chr7:36517091:T:A	1.07102e-08	-1.73554	-1.04099
36517092	chr7:36517092:T:A	3.37536e-07	-1.69196e-10	0.673936
36518009	chr7:36518009:G:C	8.70065e-08	-1.69196e-10	-0.681751
36518132	chr7:36518132:C:G	6.87491e-08	-1.69196e-10	-0.917272
36518290	chr7:36518290:A:G	1.25395e-08	-1.4055	-1.21335
36518498	chr7:36518498:T:G	1.10675e-08	-1.52824	-1.21549
36518527	chr7:36518527:C:T	1.21357e-08	-1.43937	-1.21221
36518637	chr7:36518637:G:C	1.44461e-08	-1.25986	-1.21745
36519077	chr7:36519077:T:C	7.49532e-08	-1.69196e-10	-0.830871
36519187	chr7:36519187:C:A	8.96507e-08	-1.69196e-10	-0.651814
36519239	chr7:36519239:G:A	6.35079e-08	-1.69196e-10	-0.99657
36519253	chr7:36519253:C:T	8.37738e-08	-1.69196e-10	-0.719615
36519282	chr7:36519282:T:C	6.66594e-08	-1.69196e-10	-0.948139
36519360	chr7:36519360:C:G	5.66196e-08	-1.69196e-10	-1.11138
36519816	chr7:36519816:T:C	5.17333e-08	-1.69196e-10	-1.20163
36520123	chr7:36520123:G:A	1.13866e-07	-0.412714	-2.6077e-10
36520477	chr7:36520477:G:A	1.0255e-08	-1.61781	-1.20216
36521006	chr7:36521006:C:G	5.40257e-08	-1.69196e-10	-1.15827
36521052	chr7:36521052:TGA:T	5.66249e-08	-1.69196e-10	-1.11129
36521227	chr7:36521227:G:A	5.09255e-08	-1.69196e-10	-1.21737
36522154	chr7:36522154:C:T	5.3514e-08	-1.69196e-10	-1.16779
36522337	chr7:36522337:T:C	7.5271e-08	-1.69196e-10	-0.82664
36522442	chr7:36522442:A:G	6.25554e-08	-1.69196e-10	-1.01168
36522590	chr7:36522590:G:A	1.04584e-07	-1.69196e-10	-0.497748
36522601	chr7:36522601:A:C	6.15977e-08	-1.69196e-10	-1.02711
36522638	chr7:36522638:G:A	2.02338e-08	-0.923262	-1.21712
36523148	chr7:36523148:T:A	5.79804e-08	-1.69196e-10	-1.08763
36523156	chr7:36523156:G:A	3.95722e-07	-1.69196e-10	0.832977
36523230	chr7:36523230:A:C	5.30816e-08	-1.69196e-10	-1.1759
36523262	chr7:36523262:T:C	5.22321e-08	-1.69196e-10	-1.19204
36523323	chr7:36523323:T:C	4.98179e-08	-1.23936	-2.6077e-10
36523377	chr7:36523377:A:G	5.12374e-08	-1.69196e-10	-1.21127
36523558	chr7:36523558:T:G	5.12198e-08	-1.69196e-10	-1.21161
36523592	chr7:36523592:C:G	7.51842e-08	-1.69196e-10	-0.827794
36523786	chr7:36523786:T:G	9.7604e-08	-1.69196e-10	-0.566816
36523951	chr7:36523951:T:G	3.18292e-08	-1.68735	-2.6077e-10
36524074	chr7:36524074:A:C	1.98217e-08	-1.24984	-0.911114
36524287	chr7:36524287:C:T	5.20241e-08	-1.69196e-10	-1.19603
36524323	chr7:36524323:T:C	1.05774e-07	-1.69196e-10	-0.486428
36524366	chr7:36524366:G:T	7.83709e-08	-1.69196e-10	-0.786282
36524374	chr7:36524374:C:T	5.76633e-08	-1.69196e-10	-1.09311
36524530	chr7:36524530:G:T	9.45091e-08	-1.69196e-10	-0.599039
36524593	chr7:36524593:C:T	7.70765e-08	-1.69196e-10	-0.802937
36524605	chr7:36524605:G:A	3.49665e-08	-1.16397	-0.429374
36524644	chr7:36524644:T:C	6.93641e-08	-1.69196e-10	-0.908366
36524758	chr7:36524758:T:C	5.67003e-08	-1.69196e-10	-1.10995
36525098	chr7:36525098:C:T	1.90303e-08	-1.59047	-0.611233
36525569	chr7:36525569:TCA:T	5.36845e-08	-1.69196e-10	-1.16461
36525866	chr7:36525866:C:T	1.61947e-08	-1.31527	-1.04778
36525964	chr7:36525964:C:T	4.69107e-08	-1.69351	0.394022
36525987	chr7:36525987:C:T	1.58953e-08	-1.28667	-1.09504
36526028	chr7:36526028:G:A	7.14545e-08	-1.69196e-10	-0.878674
36526168	chr7:36526168:C:T	5.09592e-08	-1.69196e-10	-1.21671
36526193	chr7:36526193:A:G	4.95434e-08	-1.24489	-2.6077e-10
36526309	chr7:36526309:T:C	1.10068e-07	-1.69196e-10	-0.446635
36526370	chr7:36526370:G:A	1.64439e-08	-1.27368	-1.0741
36526414	chr7:36526414:G:A	1.14258e-08	-1.65186	-1.06
36526909	chr7:36526909:G:A	1.27637e-08	-1.61655	-0.984581
36527600	chr7:36527600:C:T	1.52743e-08	-1.325	-1.09656
36527661	chr7:36527661:G:A	6.39643e-08	-1.69196e-10	-0.98941
36527680	chr7:36527680:C:T	1.39148e-08	-1.37604	-1.13874
36527806	chr7:36527806:T:C	1.32575e-08	-1.42718	-1.136
36528176	chr7:36528176:A:G	9.15526e-09	-1.73246	-1.20094
36528905	chr7:36528905:G:A	2.82867e-08	-1.761	-0.0443479
36529153	chr7:36529153:G:T	2.84994e-08	-1.66497	-0.132878
36529258	chr7:36529258:T:TA	3.13578e-08	-1.70227	-2.6077e-10
36529396	chr7:36529396:C:G	5.46323e-08	-1.69196e-10	-1.14711
36529413	chr7:36529413:C:T	2.42408e-08	-1.76864	-0.191054
36529540	chr7:36529540:A:G	5.31957e-08	-1.69196e-10	-1.17376
36529579	chr7:36529579:T:TG	2.64801e-08	-1.6615	-0.20984
36529593	chr7:36529593:G:A	2.49304e-08	-1.67866	-0.252985
36530163	chr7:36530163:G:A	2.96936e-08	-1.7568	-2.6077e-10
36530578	chr7:36530578:C:T	5.47777e-08	-1.64804	0.503587
36530666	chr7:36530666:T:C	1.31876e-07	-1.69196e-10	-0.265869
36530925	chr7:36530925:C:T	5.5036e-08	-1.69196e-10	-1.13975
36530974	chr7:36530974:TG:T	4.12115e-08	-1.00416	-0.424856
36531065	chr7:36531065:C:T	4.22194e-08	-1.55439	0.149533
36531092	chr7:36531092:T:C	5.10441e-08	-1.69196e-10	-1.21504
36531409	chr7:36531409:C:T	2.58683e-08	-1.47357	-0.421146
36531719	chr7:36531719:G:T	5.62878e-08	-1.69196e-10	-1.11726
36531815	chr7:36531815:A:G	5.21015e-08	-1.70454	0.510002
36531880	chr7:36531880:A:G	1.29927e-07	-1.69196e-10	-0.280763
36532091	chr7:36532091:C:T	5.45038e-08	-1.69196e-10	-1.14947
36532393	chr7:36532393:C:A	7.31506e-08	-1.69196e-10	-0.855214
36532431	chr7:36532431:A:G	1.75704e-07	-1.69196e-10	0.0210683
36532912	chr7:36532912:A:G	6.45612e-08	-1.69196e-10	-0.980121
36533027	chr7:36533027:G:C	9.14672e-08	-1.69196e-10	-0.631754
36533160	chr7:36533160:T:C	3.16131e-08	-0.495429	-1.19873
36533390	chr7:36533390:C:T	1.31285e-07	-1.69196e-10	-0.270365
36533445	chr7:36533445:G:A	4.27737e-08	-1.63198	0.24017
36533697	chr7:36533697:GTGTT:G	6.70659e-08	-0.756278	-0.185781
36534105	chr7:36534105:T:G	5.33623e-08	-1.69196e-10	-1.17063
36534125	chr7:36534125:C:T	5.51337e-08	-1.69196e-10	-1.13797
36534209	chr7:36534209:C:T	6.51235e-08	-1.69196e-10	-0.971449
36534650	chr7:36534650:ATCTTTGTT:A	4.32946e-08	-1.37971	-2.6077e-10
36534699	chr7:36534699:G:T	3.3961e-08	-1.73794	0.115417
36534898	chr7:36534898:G:A	3.26551e-08	-1.66173	-2.6077e-10
36535152	chr7:36535152:G:A	6.41872e-08	-1.49112	0.505191
36535352	chr7:36535352:A:G	8.01494e-08	-1.69196e-10	-0.763843
36535372	chr7:36535372:C:T	3.70247e-08	-1.29535	-0.240801
36535733	chr7:36535733:T:C	3.46346e-08	-1.103	-0.499881
36535762	chr7:36535762:A:G	6.11423e-08	-1.69196e-10	-1.03453
36535871	chr7:36535871:T:C	1.75431e-07	-0.695934	0.715445
36535980	chr7:36535980:T:G	6.82029e-08	-1.75735	0.832102
36536073	chr7:36536073:G:A	6.05887e-08	-1.69196e-10	-1.04363
36536136	chr7:36536136:T:A	6.42756e-08	-1.69196e-10	-0.984555
36536462	chr7:36536462:T:C	2.95363e-08	-1.18593	-0.576185
36536544	chr7:36536544:A:G	5.65889e-08	-1.69196e-10	-1.11192
36536668	chr7:36536668:G:C	3.41334e-07	-1.69196e-10	0.685127
36536822	chr7:36536822:G:A	3.23175e-08	-1.67213	-2.6077e-10
36537022	chr7:36537022:T:A	4.17958e-07	-1.69196e-10	0.887647
36537095	chr7:36537095:T:C	3.80565e-08	-0.455082	-1.05358
36537101	chr7:36537101:A:G	3.55687e-08	-0.53587	-1.0404
36537115	chr7:36537115:C:T	5.50918e-08	-1.69196e-10	-1.13873
36537441	chr7:36537441:G:A	9.7407e-09	-1.65825	-1.21317
36537803	chr7:36537803:G:A	7.75679e-08	-1.69196e-10	-0.796581
36537976	chr7:36537976:G:A	5.4625e-08	-0.87872	-0.268522
36538096	chr7:36538096:C:T	3.27226e-08	-1.65967	-2.6077e-10
36538232	chr7:36538232:T:C	5.41111e-08	-1.69196e-10	-1.15669
36538255	chr7:36538255:C:T	1.87348e-08	-1.45001	-0.767341
36538737	chr7:36538737:C:A	5.23473e-08	-1.18983	-2.6077e-10
36538759	chr7:36538759:T:C	5.59881e-08	-1.69196e-10	-1.1226
36539299	chr7:36539299:G:T	1.03838e-08	-1.6219	-1.18558
36539844	chr7:36539844:G:A	5.17781e-08	-1.69196e-10	-1.20077
36539908	chr7:36539908:G:C	1.60978e-08	-1.66261	-0.706447
36540131	chr7:36540131:ATCTGATTCGGC:A	7.4055e-08	-1.69196e-10	-0.842927
36541108	chr7:36541108:T:C	1.17991e-08	-1.46247	-1.21724
36541529	chr7:36541529:C:CA	5.09219e-08	-1.69196e-10	-1.21744
36541881	chr7:36541881:G:A	2.93429e-08	-1.76868	-2.6077e-10
36542329	chr7:36542329:T:C	2.95767e-08	-1.1359	-0.624851
36542629	chr7:36542629:A:G	8.62459e-08	-0.690532	-2.6077e-10
36542769	chr7:36542769:T:G	1.37543e-08	-1.40315	-1.12323
36543006	chr7:36543006:AG:A	5.28555e-08	-1.69196e-10	-1.18017
36543198	chr7:36543198:T:C	3.34756e-08	-0.636894	-1.00002
36543706	chr7:36543706:C:A	5.34058e-08	-1.69196e-10	-1.16982
36543815	chr7:36543815:T:C	5.44335e-08	-1.69196e-10	-1.15076
36544084	chr7:36544084:C:A	3.60376e-08	-1.04911	-0.514057
36544090	chr7:36544090:A:G	5.14009e-08	-1.69196e-10	-1.20808
36544280	chr7:36544280:A:G	9.49676e-09	-1.76468	-1.1321
36544300	chr7:36544300:G:A	2.56664e-07	-1.69196e-10	0.400034
36544343	chr7:36544343:C:T	5.6959e-08	-1.69196e-10	-1.1054
36544988	chr7:36544988:C:A	6.99272e-08	-1.69196e-10	-0.900279
36545269	chr7:36545269:C:T	5.20299e-08	-0.930601	-0.265316
36545512	chr7:36545512:T:G	2.24829e-07	-1.69196e-10	0.267605
```
