## Supplementary material for "Characterization of shared and ancestry-specific signals driving complex traits using multi-ancestry fine-mapping": susiex_nc1.cs80.cs

```
CS_ID	SNP	BP	REF_ALLELE	ALT_ALLELE	REF_FRQ	BETA	SE	-LOG10P	CS_PIP	OVRL_PIP
1	chr7:44771624:C:T	44771624	T,T	C,C	1,1	inf,inf	inf,inf	9.43963,1.01618	0.2487	0.2487
1	chr7:44774573:G:A	44774573	A,A	G,G	1,1	inf,inf	inf,inf	9.51895,0.806079	0.20806	0.20806
1	chr7:44770567:G:A	44770567	A,A	G,G	1,1	inf,inf	inf,inf	9.23439,1.01839	0.159168	0.159168
1	chr7:44779845:C:T	44779845	T,T	C,C	1,1	inf,inf	inf,inf	9.17004,0.794194	0.0949495	0.0949495
1	chr7:44825465:A:G	44825465	G,G	A,A	1,1	inf,inf	inf,inf	8.82123,0.547568	0.0301918	0.0301918
1	chr7:44768624:G:A	44768624	A,A	G,G	1,1	inf,inf	inf,inf	8.92692,0.352732	0.0292442	0.0292442
1	chr7:44772739:C:T	44772739	T,T	C,C	1,1	-inf,-inf	inf,inf	8.72961,0.583316	0.026038	0.026038
1	chr7:44849909:G:A	44849909	A,A	G,G	1,1	inf,inf	inf,inf	8.3124,0.921278	0.0179227	0.0179227
```
